## Supplementary material for "Characterization of shared and ancestry-specific signals driving complex traits using multi-ancestry fine-mapping": susiex_nc1.cs80.snp

```
BP	SNP	PIP(CS1)	LogBF(CS1,Pop1)	LogBF(CS1,Pop2)
1788798	chr17:1788798:C:T	2.32082e-09	-1.32452e-10	-1.44113
1788820	chr17:1788820:C:T	1.5106e-09	-0.375902	-1.49464
1788846	chr17:1788846:T:C	5.14049e-10	-1.41729	-1.5312
1788982	chr17:1788982:G:A	3.29384e-09	-1.32452e-10	-1.091
1789185	chr17:1789185:C:T	7.58566e-09	-1.32452e-10	-0.25679
1789295	chr17:1789295:G:A	4.47294e-09	-1.32452e-10	-0.785003
1789489	chr17:1789489:T:C	9.11944e-10	-0.838205	-1.53702
1789696	chr17:1789696:T:C	4.21845e-09	-1.32452e-10	-0.843582
1789697	chr17:1789697:G:A	4.37327e-09	-1.32452e-10	-0.807538
1790098	chr17:1790098:G:A	4.51739e-10	-1.56426	-1.51344
1790539	chr17:1790539:T:C	2.6389e-09	-1.32452e-10	-1.31269
1790555	chr17:1790555:C:T	4.17772e-10	-1.62462	-1.53125
1790566	chr17:1790566:G:C	2.1267e-09	-1.32452e-10	-1.52848
1790602	chr17:1790602:C:T	2.29041e-09	-0.564471	-0.889848
1790943	chr17:1790943:G:A	6.37082e-09	-1.32452e-10	-0.431321
1791215	chr17:1791215:A:G	9.15265e-09	-1.32452e-10	-0.0690063
1791468	chr17:1791468:A:AC	9.15259e-09	-1.32452e-10	-0.0690131
1791669	chr17:1791669:T:G	2.37341e-09	-1.41872	-5.17736e-10
1792112	chr17:1792112:G:A	9.48335e-09	-1.32452e-10	-0.0335123
1792121	chr17:1792121:C:T	2.53433e-09	-1.32452e-10	-1.35312
1792127	chr17:1792127:C:G	2.51072e-09	-1.36248	-5.17736e-10
1792432	chr17:1792432:A:G	2.17844e-09	-1.50444	-5.17736e-10
1792474	chr17:1792474:T:C	2.12377e-09	-1.32452e-10	-1.52986
1792486	chr17:1792486:A:T	4.10579e-10	-1.64919	-1.52404
1792504	chr17:1792504:G:A	2.12122e-09	-1.32452e-10	-1.53106
1792679	chr17:1792679:C:T	2.13743e-09	-1.32452e-10	-1.52345
1792737	chr17:1792737:T:C	7.65106e-09	-1.32452e-10	-0.248206
1792823	chr17:1792823:A:G	2.46124e-09	-1.32452e-10	-1.38238
1792869	chr17:1792869:A:G	4.28656e-10	-1.59951	-1.53064
1792875	chr17:1792875:T:C	4.78652e-10	-1.63664	-1.38319
1792944	chr17:1792944:A:AT	4.4304e-10	-1.64401	-1.45314
1793350	chr17:1793350:C:T	2.11722e-09	-1.32452e-10	-1.53294
1793492	chr17:1793492:G:C	4.67118e-10	-1.61257	-1.43165
1793512	chr17:1793512:A:G	2.24645e-09	-1.32452e-10	-1.4737
1793612	chr17:1793612:G:C	2.11171e-09	-1.32452e-10	-1.53555
1793767	chr17:1793767:C:G	5.93302e-09	-0.309744	-0.192772
1794259	chr17:1794259:A:G	7.26843e-09	-0.29951	-5.17736e-10
1794519	chr17:1794519:ATT:A	2.11623e-09	-1.32452e-10	-1.53341
1794536	chr17:1794536:C:T	2.11542e-09	-1.32452e-10	-1.5338
1794620	chr17:1794620:T:G	2.62678e-09	-1.31729	-5.17736e-10
1794936	chr17:1794936:C:T	2.10681e-09	-1.32452e-10	-1.53787
1795191	chr17:1795191:TG:T	2.11477e-09	-1.32452e-10	-1.5341
1795252	chr17:1795252:CT:C	8.42372e-09	-1.32452e-10	-0.151999
1795640	chr17:1795640:C:T	9.04554e-09	-1.32452e-10	-0.0807772
1795656	chr17:1795656:G:A	8.43783e-09	-1.32452e-10	-0.150324
1796158	chr17:1796158:G:T	8.3188e-10	-1.48397	-0.983143
1796563	chr17:1796563:G:A	2.1281e-09	-1.32452e-10	-1.52782
1796788	chr17:1796788:T:C	2.12626e-09	-1.32452e-10	-1.52868
1797244	chr17:1797244:G:A	9.64958e-10	-1.64765	-0.671073
1797737	chr17:1797737:C:T	3.09551e-09	-1.1531	-5.17736e-10
1797775	chr17:1797775:GT:G	2.97209e-09	-1.19378	-5.17736e-10
1798110	chr17:1798110:T:C	3.40972e-09	-1.32452e-10	-1.05642
1798432	chr17:1798432:C:T	2.22205e-09	-1.32452e-10	-1.48462
1799119	chr17:1799119:C:T	2.1342e-09	-1.32452e-10	-1.52496
1799311	chr17:1799311:G:A	2.19101e-09	-1.32452e-10	-1.49869
1799374	chr17:1799374:T:A	8.89651e-10	-1.2602	-1.13978
1799455	chr17:1799455:C:T	4.34034e-10	-1.63932	-1.47836
1799456	chr17:1799456:A:G	2.1063e-09	-1.32452e-10	-1.53812
1799482	chr17:1799482:G:A	4.70354e-10	-1.56846	-1.46886
1799862	chr17:1799862:T:C	4.50372e-09	-0.778147	-5.17736e-10
1800272	chr17:1800272:A:C	5.18938e-09	-1.32452e-10	-0.636436
1800688	chr17:1800688:C:T	9.27652e-10	-1.31636	-1.04179
1800884	chr17:1800884:T:C	2.10594e-09	-1.32452e-10	-1.53829
1801002	chr17:1801002:C:A	5.81741e-10	-1.61646	-1.20832
1801236	chr17:1801236:T:G	2.32631e-09	-1.32452e-10	-1.43877
1801293	chr17:1801293:C:T	4.41481e-10	-1.64729	-1.45338
1801301	chr17:1801301:C:T	4.66981e-10	-1.58315	-1.46136
1801423	chr17:1801423:G:C	4.49975e-10	-1.5719	-1.50971
1801461	chr17:1801461:C:T	1.91073e-09	-1.63556	-5.17736e-10
1801573	chr17:1801573:A:G	9.27908e-10	-1.32876	-1.02911
1801699	chr17:1801699:G:A	2.24436e-09	-1.32452e-10	-1.47463
1801775	chr17:1801775:G:A	4.51544e-09	-1.32452e-10	-0.775548
1801965	chr17:1801965:C:G	8.40741e-10	-0.921794	-1.53473
1802088	chr17:1802088:A:G	2.20964e-09	-1.32452e-10	-1.49022
1802662	chr17:1802662:C:T	1.57284e-08	-1.32452e-10	0.472418
1802892	chr17:1802892:G:A	2.16145e-09	-1.32452e-10	-1.51227
1803273	chr17:1803273:A:G	5.43312e-09	-1.32452e-10	-0.590536
1803363	chr17:1803363:C:T	4.78915e-10	-1.55739	-1.46189
1803605	chr17:1803605:T:C	3.50609e-09	-1.02855	-5.17736e-10
1803670	chr17:1803670:T:C	9.43763e-09	-1.32452e-10	-0.0383449
1803935	chr17:1803935:G:A	9.04701e-10	-1.31676	-1.06644
1804117	chr17:1804117:C:T	4.75363e-10	-1.54728	-1.47944
1804336	chr17:1804336:A:G	4.59765e-10	-1.52302	-1.53707
1804599	chr17:1804599:T:A	5.00654e-10	-1.54219	-1.43269
1804694	chr17:1804694:T:C	2.36563e-09	-1.32452e-10	-1.422
1804898	chr17:1804898:A:C	4.37927e-09	-1.32452e-10	-0.806168
1805340	chr17:1805340:C:A	4.70268e-10	-1.57746	-1.46004
1805608	chr17:1805608:T:C	5.06597e-10	-1.51553	-1.44756
1805705	chr17:1805705:G:A	8.51908e-10	-0.909262	-1.53406
1805923	chr17:1805923:A:C	7.11522e-09	-1.32452e-10	-0.320814
1806043	chr17:1806043:T:C	2.20984e-09	-1.32452e-10	-1.49013
1806049	chr17:1806049:C:T	4.46733e-09	-1.32452e-10	-0.78626
1806171	chr17:1806171:C:T	4.21068e-09	-1.32452e-10	-0.845425
1806194	chr17:1806194:A:G	2.13669e-09	-1.32452e-10	-1.52379
1806322	chr17:1806322:C:T	6.20373e-09	-1.32452e-10	-0.457899
1806470	chr17:1806470:T:C	1.04152e-08	-1.32452e-10	0.0602142
1806479	chr17:1806479:G:T	8.10733e-10	-0.956767	-1.5361
1807123	chr17:1807123:C:A	5.32962e-10	-1.54361	-1.36874
1807746	chr17:1807746:C:T	4.96036e-10	-1.56497	-1.41918
1808184	chr17:1808184:A:G	4.96526e-10	-1.57159	-1.41158
1808239	chr17:1808239:T:C	2.09248e-09	-1.5447	-5.17736e-10
1808297	chr17:1808297:T:C	9.33029e-10	-1.30171	-1.05066
1809128	chr17:1809128:C:T	1.29109e-08	-1.32452e-10	0.275019
1809210	chr17:1809210:C:T	2.17652e-09	-1.50532	-5.17736e-10
1809557	chr17:1809557:A:G	3.07441e-09	-1.15994	-5.17736e-10
1809904	chr17:1809904:A:G	2.60231e-09	-1.32452e-10	-1.32665
1810031	chr17:1810031:A:G	4.15892e-10	-1.63967	-1.52071
1810437	chr17:1810437:T:A	4.23775e-10	-1.6408	-1.5008
1810520	chr17:1810520:G:A	6.93843e-10	-1.3995	-1.24906
1810607	chr17:1810607:G:C	4.23779e-10	-1.6439	-1.49769
1810662	chr17:1810662:C:T	2.63067e-09	-1.31581	-5.17736e-10
1811050	chr17:1811050:T:C	5.37222e-10	-1.56404	-1.34035
1811224	chr17:1811224:G:A	9.03554e-10	-1.36083	-1.02364
1811252	chr17:1811252:G:A	2.95095e-09	-1.32452e-10	-1.20092
1811581	chr17:1811581:C:T	9.13713e-10	-1.35259	-1.02069
1811605	chr17:1811605:C:T	2.15613e-09	-1.32452e-10	-1.51474
1811871	chr17:1811871:G:A	2.10649e-09	-1.32452e-10	-1.53803
1812141	chr17:1812141:G:A	2.12512e-09	-1.32452e-10	-1.52922
1812225	chr17:1812225:CAT:C	1.37017e-08	-1.32452e-10	0.334469
1812622	chr17:1812622:C:T	2.24252e-09	-1.32452e-10	-1.47545
1812802	chr17:1812802:C:G	4.82709e-10	-1.64851	-1.36288
1812924	chr17:1812924:C:T	2.20557e-09	-1.32452e-10	-1.49206
1813483	chr17:1813483:C:T	3.12176e-09	-1.32452e-10	-1.14465
1813632	chr17:1813632:T:C	4.06421e-09	-1.32452e-10	-0.88083
1813717	chr17:1813717:T:C	2.26313e-09	-1.4663	-5.17736e-10
1813775	chr17:1813775:A:G	4.25603e-09	-1.32452e-10	-0.834713
1813854	chr17:1813854:AT:A	4.1485e-09	-1.32452e-10	-0.860303
1813981	chr17:1813981:A:C	2.21681e-09	-1.32452e-10	-1.48698
1814831	chr17:1814831:A:G	8.43999e-10	-1.3343	-1.11835
1814897	chr17:1814897:G:A	2.10905e-09	-1.32452e-10	-1.53681
1815032	chr17:1815032:T:C	1.40975e-08	-1.32452e-10	0.36295
1815397	chr17:1815397:A:G	3.08438e-09	-1.1567	-5.17736e-10
1815601	chr17:1815601:T:C	9.48487e-09	-1.32452e-10	-0.0333517
1815602	chr17:1815602:G:A	8.94816e-09	-1.32452e-10	-0.0916011
1815762	chr17:1815762:T:C	1.12324e-08	-1.32452e-10	0.135756
1815942	chr17:1815942:C:T	7.63343e-09	-1.32452e-10	-0.250512
1815946	chr17:1815946:C:T	4.99325e-10	-1.64253	-1.33502
1815951	chr17:1815951:T:C	3.6694e-09	-1.32452e-10	-0.98302
1816350	chr17:1816350:T:C	8.84542e-10	-1.33722	-1.06851
1816543	chr17:1816543:C:T	6.58289e-09	-1.32452e-10	-0.398575
1816657	chr17:1816657:C:T	4.64902e-10	-1.57962	-1.46936
1816667	chr17:1816667:C:T	4.86479e-10	-1.55021	-1.4534
1816782	chr17:1816782:T:C	1.09564e-08	-1.32452e-10	0.110873
1816812	chr17:1816812:T:C	6.73551e-09	-1.32452e-10	-0.375657
1817195	chr17:1817195:G:A	2.55315e-09	-1.34572	-5.17736e-10
1817598	chr17:1817598:G:A	2.53555e-09	-1.32452e-10	-1.35264
1817859	chr17:1817859:A:G	5.89666e-09	-1.32452e-10	-0.508664
1817863	chr17:1817863:T:C	6.25231e-09	-1.32452e-10	-0.450098
1818018	chr17:1818018:G:A	9.27843e-09	-1.32452e-10	-0.0553572
1818299	chr17:1818299:T:C	2.10974e-09	-1.32452e-10	-1.53648
1818330	chr17:1818330:C:T	4.29067e-10	-1.62231	-1.50688
1818567	chr17:1818567:C:T	1.12813e-09	-1.15673	-1.00575
1818683	chr17:1818683:A:G	4.18169e-09	-1.32452e-10	-0.852335
1818845	chr17:1818845:G:A	4.53841e-09	-1.32452e-10	-0.770473
1819019	chr17:1819019:C:T	4.74725e-10	-1.50884	-1.51923
1819114	chr17:1819114:A:T	2.65752e-09	-1.32452e-10	-1.30566
1819349	chr17:1819349:T:C	2.25407e-09	-1.32452e-10	-1.47031
1819464	chr17:1819464:G:A	4.15245e-09	-1.32452e-10	-0.859351
1819609	chr17:1819609:T:C	2.16842e-09	-1.32452e-10	-1.50905
1819638	chr17:1819638:C:T	2.10652e-09	-1.32452e-10	-1.53801
1819850	chr17:1819850:C:T	3.12749e-09	-1.32452e-10	-1.14282
1820522	chr17:1820522:G:A	1.01047e-08	-1.32452e-10	0.0299517
1820661	chr17:1820661:T:C	3.17927e-09	-1.1264	-5.17736e-10
1821255	chr17:1821255:C:G	2.62252e-09	-1.31891	-5.17736e-10
1821428	chr17:1821428:C:T	3.19386e-09	-1.32452e-10	-1.12182
1821840	chr17:1821840:A:T	3.36894e-09	-1.32452e-10	-1.06845
1821927	chr17:1821927:T:A	2.99881e-09	-1.32452e-10	-1.18483
1821979	chr17:1821979:C:A	4.96382e-10	-1.54156	-1.4419
1822760	chr17:1822760:C:T	2.15714e-09	-1.32452e-10	-1.51427
1823550	chr17:1823550:G:A	3.48656e-09	-1.32452e-10	-1.03414
1823838	chr17:1823838:C:T	7.86026e-09	-1.32452e-10	-0.22123
1824004	chr17:1824004:A:G	2.13295e-09	-1.32452e-10	-1.52554
1824126	chr17:1824126:T:A	9.42392e-10	-1.26897	-1.07341
1824199	chr17:1824199:C:T	6.37272e-09	-0.431023	-5.17736e-10
1824275	chr17:1824275:A:G	7.66338e-09	-1.32452e-10	-0.246597
1824289	chr17:1824289:G:A	2.65847e-09	-1.32452e-10	-1.3053
1824358	chr17:1824358:C:T	2.11497e-09	-1.32452e-10	-1.53401
1824382	chr17:1824382:C:T	3.34443e-09	-1.32452e-10	-1.07575
1824405	chr17:1824405:C:T	2.13454e-09	-1.32452e-10	-1.5248
1824445	chr17:1824445:T:C	2.6339e-08	-1.32452e-10	0.988
1824484	chr17:1824484:C:T	9.7619e-10	-1.23044	-1.07671
1824551	chr17:1824551:G:A	4.29866e-10	-1.60782	-1.51951
1824683	chr17:1824683:A:G	3.70204e-09	-1.32452e-10	-0.974167
1825223	chr17:1825223:T:C	1.01006e-08	-1.32452e-10	0.029543
1825575	chr17:1825575:A:G	1.67603e-08	-1.32452e-10	0.535965
1825586	chr17:1825586:G:A	4.54975e-10	-1.53275	-1.53781
1825818	chr17:1825818:C:G	2.11515e-09	-1.32452e-10	-1.53393
1825935	chr17:1825935:TA:T	9.34809e-10	-1.2452	-1.10527
1826075	chr17:1826075:C:T	2.41208e-08	0.900026	-5.17736e-10
1826387	chr17:1826387:G:T	1.61435e-08	-1.32452e-10	0.498467
1826544	chr17:1826544:C:A	1.37602e-09	-1.00711	-0.956743
1826575	chr17:1826575:G:A	5.93425e-10	-1.64457	-1.16032
1827067	chr17:1827067:C:T	2.4008e-09	-1.32452e-10	-1.40725
1827215	chr17:1827215:G:A	2.30496e-09	-0.0886132	-1.35937
1827235	chr17:1827235:G:A	4.62661e-10	-1.51569	-1.53812
1827277	chr17:1827277:G:C	2.31287e-09	-1.44456	-5.17736e-10
1827447	chr17:1827447:C:T	3.26433e-09	-1.32452e-10	-1.09999
1827811	chr17:1827811:T:C	2.80388e-08	-1.32452e-10	1.05054
1827932	chr17:1827932:C:T	2.321e-09	-1.32452e-10	-1.44105
1827974	chr17:1827974:T:C	2.81443e-09	-1.32452e-10	-1.24829
1828303	chr17:1828303:A:G	1.95532e-09	-1.6125	-5.17736e-10
1828329	chr17:1828329:T:C	2.7975e-09	-1.32452e-10	-1.25432
1828469	chr17:1828469:A:G	2.73389e-08	-1.32452e-10	1.02526
1828642	chr17:1828642:G:C	2.98486e-08	-1.32452e-10	1.11309
1829006	chr17:1829006:T:C	3.39644e-09	-1.32452e-10	-1.06032
1829237	chr17:1829237:CTGCA:C	3.19473e-09	-1.32452e-10	-1.12155
1829269	chr17:1829269:T:C	8.30544e-09	-1.32452e-10	-0.166139
1829809	chr17:1829809:G:A	2.97033e-09	-1.32452e-10	-1.19438
1830105	chr17:1830105:A:G	2.10617e-09	-1.32452e-10	-1.53818
1830643	chr17:1830643:C:G	4.90039e-09	-1.32452e-10	-0.693735
1831486	chr17:1831486:A:G	5.40112e-09	-1.32452e-10	-0.596443
1831581	chr17:1831581:C:T	4.90507e-10	-1.56284	-1.43252
1831636	chr17:1831636:T:C	3.3352e-09	-1.07852	-5.17736e-10
1832150	chr17:1832150:T:C	1.8239e-09	-0.454884	-1.22719
1832175	chr17:1832175:C:A	6.37877e-10	-1.28001	-1.45265
1832346	chr17:1832346:C:T	2.3214e-09	-0.221333	-1.21955
1832559	chr17:1832559:G:A	2.12133e-09	-0.276091	-1.25492
1832676	chr17:1832676:C:T	5.96161e-09	-1.60949	1.11178
1832995	chr17:1832995:C:T	1.68649e-09	-0.439199	-1.3212
1833295	chr17:1833295:A:G	1.13404e-08	-1.32452e-10	0.145326
1833336	chr17:1833336:T:A	1.88429e-09	-1.6495	-5.17736e-10
1833786	chr17:1833786:AG:A	2.26773e-09	-1.32452e-10	-1.46427
1833788	chr17:1833788:AGGTTCCG:A	2.26523e-09	-1.32452e-10	-1.46537
1834128	chr17:1834128:C:T	2.11641e-09	-1.32452e-10	-1.53333
1834221	chr17:1834221:A:T	1.12334e-08	1.28965	-1.15381
1834261	chr17:1834261:T:C	2.3784e-09	-1.32452e-10	-1.41662
1834392	chr17:1834392:C:T	6.1986e-09	-0.458725	-5.17736e-10
1834462	chr17:1834462:A:G	4.89868e-10	-1.64671	-1.34996
1835098	chr17:1835098:G:A	2.91395e-09	-1.32452e-10	-1.21354
1835664	chr17:1835664:C:T	6.20659e-10	-1.58181	-1.17822
1835917	chr17:1835917:AAG:A	1.95785e-09	-1.6112	-5.17736e-10
1835934	chr17:1835934:C:A	8.43663e-09	-1.32452e-10	-0.150466
1836109	chr17:1836109:T:TA	7.0274e-10	-1.57312	-1.0627
1836137	chr17:1836137:G:A	1.08316e-09	-0.808991	-1.39417
1836760	chr17:1836760:CAA:C	1.87058e-09	-0.293894	-1.36291
1836841	chr17:1836841:T:A	1.91626e-09	-0.128801	-1.50387
1837155	chr17:1837155:G:A	6.0083e-09	-1.59191	1.102
1837421	chr17:1837421:G:T	6.76062e-09	-1.32452e-10	-0.371935
1837445	chr17:1837445:C:T	6.70973e-09	-1.60775	1.22825
1837538	chr17:1837538:G:A	1.70329e-09	-0.385309	-1.36518
1837934	chr17:1837934:C:A	2.68129e-09	-1.32452e-10	-1.29675
1838308	chr17:1838308:A:G	5.78904e-10	-1.59848	-1.23119
1839105	chr17:1839105:C:G	2.10647e-09	-1.32452e-10	-1.53804
1839395	chr17:1839395:G:A	5.8405e-10	-1.62148	-1.19934
1840030	chr17:1840030:C:T	3.23366e-09	-1.32452e-10	-1.10943
1840313	chr17:1840313:T:C	2.74101e-09	-1.32452e-10	-1.27472
1840391	chr17:1840391:A:G	1.60021e-09	-0.354875	-1.45804
1840460	chr17:1840460:A:G	5.95132e-10	-1.64428	-1.15774
1840830	chr17:1840830:G:A	8.65646e-09	-1.32452e-10	-0.124744
1840991	chr17:1840991:C:T	4.21732e-10	-1.64102	-1.50542
1841035	chr17:1841035:C:G	9.10429e-09	-1.32452e-10	-0.074304
1841052	chr17:1841052:A:G	7.56631e-10	-1.26973	-1.2922
1841598	chr17:1841598:A:C	1.88377e-09	-1.64978	-5.17736e-10
1841643	chr17:1841643:A:G	3.15013e-09	-1.32452e-10	-1.1356
1841891	chr17:1841891:A:G	2.29585e-09	-1.32452e-10	-1.45195
1842149	chr17:1842149:A:G	2.4215e-09	-1.32452e-10	-1.39866
1842155	chr17:1842155:T:C	1.23716e-09	-0.547375	-1.52286
1842556	chr17:1842556:A:G	9.41466e-10	-0.889985	-1.45338
1842798	chr17:1842798:C:A	1.476e-08	-1.32452e-10	0.408873
1843659	chr17:1843659:T:A	1.06881e-09	-0.694663	-1.52184
1843757	chr17:1843757:A:G	2.10592e-09	-1.32452e-10	-1.5383
1843847	chr17:1843847:C:G	2.5865e-09	-1.32452e-10	-1.33274
1843855	chr17:1843855:T:C	2.9468e-08	-1.32452e-10	1.10025
1843860	chr17:1843860:T:G	1.98107e-09	-1.59941	-5.17736e-10
1844156	chr17:1844156:A:G	2.21468e-09	-1.48794	-5.17736e-10
1844734	chr17:1844734:A:G	9.84157e-10	-0.972938	-1.32608
1844803	chr17:1844803:A:G	2.12153e-07	-1.32452e-10	3.07426
1844986	chr17:1844986:G:T	7.63006e-09	-0.250954	-5.17736e-10
1845092	chr17:1845092:A:G	1.47286e-08	-1.32452e-10	0.406738
1845826	chr17:1845826:G:C	2.22554e-09	-1.32452e-10	-1.48305
1845977	chr17:1845977:A:G	1.81264e-09	-0.314623	-1.37364
1846214	chr17:1846214:G:T	2.14225e-09	-1.32452e-10	-1.52119
1846259	chr17:1846259:G:C	1.3618e-08	-1.32452e-10	0.328344
1846538	chr17:1846538:T:C	2.11773e-09	-1.32452e-10	-1.5327
1846581	chr17:1846581:A:G	1.3513e-08	-1.32452e-10	0.320602
1846651	chr17:1846651:A:ATGCT	1.43001e-08	-1.32452e-10	0.37722
1846656	chr17:1846656:T:C	1.99378e-09	-0.88991	-0.703107
1846681	chr17:1846681:T:G	1.36216e-08	-1.32452e-10	0.328605
1846725	chr17:1846725:A:G	2.66924e-09	-1.32452e-10	-1.30126
1846762	chr17:1846762:T:C	1.79245e-09	-0.329271	-1.3702
1847213	chr17:1847213:T:C	2.13771e-09	-1.32452e-10	-1.52332
1847796	chr17:1847796:C:G	2.88471e-09	-1.32452e-10	-1.22362
1847808	chr17:1847808:A:T	2.35158e-09	-0.844481	-0.583481
1848124	chr17:1848124:C:T	4.24714e-10	-1.63379	-1.5056
1848265	chr17:1848265:A:G	2.2097e-09	-1.32452e-10	-1.49019
1848440	chr17:1848440:G:A	2.69163e-09	-1.32452e-10	-1.2929
1848560	chr17:1848560:A:G	2.71043e-09	-1.32452e-10	-1.28594
1848562	chr17:1848562:G:A	1.35357e-08	0.690331	-0.368052
1848719	chr17:1848719:A:G	2.68449e-09	-1.32452e-10	-1.29556
1849383	chr17:1849383:C:T	1.41823e-08	-1.32452e-10	0.368944
1850413	chr17:1850413:A:C	2.14536e-09	-1.32452e-10	-1.51974
1850432	chr17:1850432:G:A	2.57859e-09	-1.33581	-5.17736e-10
1850946	chr17:1850946:A:T	2.43137e-09	-0.89039	-0.504204
1851086	chr17:1851086:A:T	2.25618e-09	-0.916176	-0.553199
1851293	chr17:1851293:A:G	2.33184e-09	-1.32452e-10	-1.43639
1851333	chr17:1851333:TG:T	1.33471e-08	-1.32452e-10	0.308247
1851540	chr17:1851540:A:C	3.23207e-08	-1.32452e-10	1.19266
1851600	chr17:1851600:G:A	6.68902e-09	-1.32452e-10	-0.382582
1851835	chr17:1851835:TG:T	2.11689e-09	-1.60267	0.0695691
1851961	chr17:1851961:TAA:T	2.4511e-09	-0.850434	-0.536078
1852242	chr17:1852242:C:A	9.97875e-10	-0.748069	-1.53711
1852654	chr17:1852654:G:A	2.67683e-09	-1.32452e-10	-1.29841
1852730	chr17:1852730:A:G	1.63651e-09	-0.394353	-1.39613
1852850	chr17:1852850:T:C	1.73721e-09	-0.349159	-1.38161
1852918	chr17:1852918:G:A	4.18963e-10	-1.63956	-1.51346
1852991	chr17:1852991:C:G	2.80932e-09	-1.32452e-10	-1.25011
1853057	chr17:1853057:A:G	2.79729e-09	-0.852995	-0.401402
1853343	chr17:1853343:G:A	8.03201e-10	-1.03161	-1.47059
1853403	chr17:1853403:G:A	8.27862e-08	-1.32452e-10	2.13321
1853510	chr17:1853510:C:T	2.75088e-09	-1.32452e-10	-1.27113
1854114	chr17:1854114:C:A	2.75142e-09	-1.32452e-10	-1.27093
1854167	chr17:1854167:C:T	2.43001e-09	-1.32452e-10	-1.39516
1854184	chr17:1854184:G:A	1.02406e-09	-0.925824	-1.33345
1854264	chr17:1854264:T:C	1.05272e-09	-0.700633	-1.53104
1854364	chr17:1854364:C:G	1.34663e-08	-1.32452e-10	0.317139
1854668	chr17:1854668:C:A	2.59777e-09	-1.32452e-10	-1.3284
1854682	chr17:1854682:A:G	1.24423e-09	-0.829276	-1.23526
1854909	chr17:1854909:C:T	4.07671e-09	-0.477852	-0.399907
1855532	chr17:1855532:T:C	9.73046e-10	-0.911858	-1.39852
1855614	chr17:1855614:G:T	2.73114e-09	-1.32452e-10	-1.27833
1855657	chr17:1855657:C:T	2.75088e-09	-1.32452e-10	-1.27113
1855928	chr17:1855928:T:C	4.15279e-10	-1.64539	-1.51646
1856035	chr17:1856035:T:C	2.8452e-09	-1.32452e-10	-1.23742
1856200	chr17:1856200:G:A	1.5069e-08	-1.32452e-10	0.429591
1856254	chr17:1856254:G:C	2.98533e-09	-1.32452e-10	-1.18934
1856313	chr17:1856313:AAT:A	2.57789e-09	-1.32452e-10	-1.33608
1856487	chr17:1856487:C:T	2.27584e-09	-1.59776	0.137056
1856505	chr17:1856505:A:G	2.4653e-09	-1.59716	0.216419
1856649	chr17:1856649:T:A	1.93555e-09	-1.62266	-5.17736e-10
1856691	chr17:1856691:T:A	4.64294e-10	-1.64509	-1.40519
1857015	chr17:1857015:C:T	6.76264e-09	-0.371636	-5.17736e-10
1857085	chr17:1857085:A:G	4.15747e-10	-1.64563	-1.51509
1858137	chr17:1858137:T:C	1.27211e-09	-0.813844	-1.22853
1858152	chr17:1858152:G:A	5.24272e-10	-1.39438	-1.53442
1858286	chr17:1858286:G:A	2.42454e-09	-1.32452e-10	-1.39741
1858418	chr17:1858418:C:T	2.17213e-09	-1.32452e-10	-1.50734
1858913	chr17:1858913:T:A	6.03386e-10	-1.54684	-1.24141
1859029	chr17:1859029:G:A	1.93113e-09	-0.686665	-0.938281
1859195	chr17:1859195:C:G	4.90828e-10	-1.53813	-1.45658
1859629	chr17:1859629:G:C	5.30766e-10	-1.38463	-1.53186
1860076	chr17:1860076:GC:G	2.64952e-09	-1.32452e-10	-1.30867
1860273	chr17:1860273:T:C	2.39692e-09	-1.56759	0.158727
1860462	chr17:1860462:A:G	1.90781e-08	-1.32452e-10	0.665493
1860616	chr17:1860616:TTTTGGGACATACAGAGCACAATGACAGTA:T	2.53571e-09	-1.32452e-10	-1.35257
1860947	chr17:1860947:G:T	7.73219e-10	-1.52585	-1.0144
1861316	chr17:1861316:T:C	5.00758e-10	-1.50895	-1.46573
1861621	chr17:1861621:C:G	4.35196e-10	-1.6458	-1.46921
1862014	chr17:1862014:T:C	2.18003e-09	-1.55651	0.0527972
1862152	chr17:1862152:A:G	5.94892e-10	-1.60621	-1.19622
1862276	chr17:1862276:C:G	4.36397e-10	-1.63966	-1.47259
1862511	chr17:1862511:C:T	1.88355e-09	-1.64989	-5.17736e-10
1862888	chr17:1862888:T:C	3.20524e-09	-1.5829	0.464636
1863011	chr17:1863011:C:G	3.61858e-09	-1.55843	0.56146
1863373	chr17:1863373:A:G	1.21823e-09	-0.740611	-1.34504
1863416	chr17:1863416:T:C	2.67374e-09	-1.32452e-10	-1.29957
1863495	chr17:1863495:G:A	8.11879e-10	-1.55684	-0.93461
1863606	chr17:1863606:C:T	2.62646e-09	-1.32452e-10	-1.31741
1864366	chr17:1864366:G:A	1.93157e-09	-1.62472	-5.17736e-10
1864410	chr17:1864410:G:A	3.00034e-09	-1.32452e-10	-1.18432
1864848	chr17:1864848:C:T	2.20652e-09	-1.32452e-10	-1.49163
1865150	chr17:1865150:T:G	2.2828e-09	-1.32452e-10	-1.45765
1865283	chr17:1865283:G:A	4.08575e-09	-1.51737	0.641829
1865727	chr17:1865727:C:T	5.45013e-10	-1.52284	-1.36716
1866021	chr17:1866021:G:A	3.45057e-09	-1.55601	0.511496
1866204	chr17:1866204:T:C	2.82874e-09	-1.32452e-10	-1.24322
1866259	chr17:1866259:T:A	4.58142e-09	-0.125964	-0.635077
1866280	chr17:1866280:A:T	9.67763e-10	-0.796453	-1.51936
1866476	chr17:1866476:G:A	8.83076e-09	-1.32452e-10	-0.104809
1866549	chr17:1866549:T:C	2.55385e-09	-1.32452e-10	-1.34545
1866663	chr17:1866663:G:A	2.55322e-09	-1.32452e-10	-1.34569
1866747	chr17:1866747:C:T	4.00361e-09	-0.110361	-0.785492
1867171	chr17:1867171:TAACGTTTTGTTAA:T	2.94126e-09	-0.798432	-0.405781
1867390	chr17:1867390:C:A	4.38956e-10	-1.62405	-1.48236
1867993	chr17:1867993:G:A	3.41439e-09	-1.54293	0.487882
1868061	chr17:1868061:G:T	8.43392e-08	-1.32452e-10	2.1518
1868262	chr17:1868262:G:A	4.72286e-10	-1.62629	-1.40693
1868405	chr17:1868405:A:G	6.85124e-09	-1.32452e-10	-0.358619
1868469	chr17:1868469:A:G	2.44848e-09	-1.32452e-10	-1.38758
1868661	chr17:1868661:C:T	2.13628e-09	-1.32452e-10	-1.52399
1869162	chr17:1869162:G:A	3.72759e-09	-1.53245	0.565165
1869520	chr17:1869520:A:G	8.78251e-10	-1.51762	-0.895255
1869696	chr17:1869696:G:C	2.95327e-09	-0.311612	-0.888524
1869741	chr17:1869741:T:A	2.19524e-09	-0.0124219	-1.48433
1869892	chr17:1869892:C:T	2.36405e-09	-1.32452e-10	-1.42267
1869979	chr17:1869979:G:A	3.06287e-09	-0.244835	-0.918861
1871181	chr17:1871181:C:A	2.94448e-09	-1.32452e-10	-1.20312
1871496	chr17:1871496:C:T	2.71727e-09	-1.53486	0.251435
1871751	chr17:1871751:C:T	7.54265e-09	-1.32452e-10	-0.262476
1872679	chr17:1872679:A:G	2.44703e-09	-1.32452e-10	-1.38817
1872954	chr17:1872954:G:A	2.89167e-09	-1.32452e-10	-1.22121
1873070	chr17:1873070:G:A	2.39168e-09	-1.32452e-10	-1.41105
1873196	chr17:1873196:C:T	5.94746e-10	-1.64427	-1.1584
1873573	chr17:1873573:C:A	7.92006e-10	-1.57871	-0.937526
1874133	chr17:1874133:A:G	4.19178e-10	-1.61652	-1.53599
1874280	chr17:1874280:G:A	2.75497e-09	-1.32452e-10	-1.26964
1874466	chr17:1874466:A:G	3.33174e-09	-1.32452e-10	-1.07955
1874811	chr17:1874811:G:C	2.88325e-09	-1.32452e-10	-1.22413
1874978	chr17:1874978:G:A	6.41872e-10	-1.19581	-1.53061
1875257	chr17:1875257:G:A	3.51168e-09	-1.32452e-10	-1.02695
1875272	chr17:1875272:A:G	6.80506e-10	-1.13088	-1.53708
1875388	chr17:1875388:C:T	4.23241e-10	-1.61048	-1.53239
1875535	chr17:1875535:C:G	3.34697e-09	-1.32452e-10	-1.075
1875617	chr17:1875617:GTAGAA:G	4.41929e-10	-1.63622	-1.46344
1876427	chr17:1876427:C:T	2.7576e-09	-1.32452e-10	-1.26869
1877647	chr17:1877647:A:G	2.8919e-09	-1.32452e-10	-1.22114
1877883	chr17:1877883:C:T	8.90826e-09	-1.32452e-10	-0.096071
1877996	chr17:1877996:C:G	2.43387e-09	-1.32452e-10	-1.39357
1878160	chr17:1878160:A:AGGAG	1.88276e-09	-1.65031	-5.17736e-10
1878323	chr17:1878323:A:G	1.8863e-09	-1.64843	-5.17736e-10
1878459	chr17:1878459:A:G	3.67597e-08	-1.32452e-10	1.32135
1878595	chr17:1878595:G:A	5.21857e-09	-0.203731	-0.427095
1878696	chr17:1878696:C:T	4.29273e-10	-1.64308	-1.48563
1878766	chr17:1878766:C:T	2.06499e-08	-1.32452e-10	0.744659
1878839	chr17:1878839:G:A	2.74158e-09	-1.32452e-10	-1.27452
1879080	chr17:1879080:T:C	8.44678e-09	-1.32452e-10	-0.149264
1879658	chr17:1879658:A:G	5.04571e-10	-1.47058	-1.49652
1879663	chr17:1879663:C:T	4.48675e-10	-1.64264	-1.44187
1879848	chr17:1879848:C:T	5.2565e-10	-1.50064	-1.42553
1880155	chr17:1880155:G:A	2.95853e-09	-1.32452e-10	-1.19836
1880436	chr17:1880436:G:A	4.04306e-10	-1.65038	-1.53826
1880518	chr17:1880518:T:C	2.13547e-09	-0.0470968	-1.47727
1880768	chr17:1880768:C:T	3.28877e-09	-1.32452e-10	-1.09254
1881481	chr17:1881481:C:T	5.74506e-10	-1.54816	-1.28914
1881961	chr17:1881961:A:G	3.00681e-09	-1.32452e-10	-1.18217
1882016	chr17:1882016:G:A	2.37183e-09	-1.32452e-10	-1.41939
1882077	chr17:1882077:G:T	5.00619e-09	-1.32452e-10	-0.672374
1882637	chr17:1882637:C:G	2.26292e-09	0.0172966	-1.48369
1882752	chr17:1882752:C:T	2.54972e-09	0.138154	-1.48522
1882781	chr17:1882781:A:G	3.61495e-09	0.268019	-1.26599
1883087	chr17:1883087:G:A	8.14119e-09	-1.32452e-10	-0.186114
1883178	chr17:1883178:C:T	1.00842e-08	-1.32452e-10	0.0279193
1883301	chr17:1883301:T:C	2.12855e-08	-1.32452e-10	0.774979
1883432	chr17:1883432:G:A	5.08667e-10	-1.64876	-1.31025
1883450	chr17:1883450:T:G	2.93155e-09	-1.32452e-10	-1.20752
1883469	chr17:1883469:A:T	3.06693e-09	-1.16237	-5.17736e-10
1883595	chr17:1883595:G:A	3.35118e-09	-1.32452e-10	-1.07374
1883675	chr17:1883675:C:T	1.5054e-08	-1.32452e-10	0.428594
1883708	chr17:1883708:G:C	3.79703e-09	-1.32452e-10	-0.94883
1883726	chr17:1883726:T:C	2.57585e-09	0.139853	-1.47672
1884136	chr17:1884136:C:A	2.65776e-09	-1.32452e-10	-1.30557
1884238	chr17:1884238:C:T	7.13634e-09	-1.32452e-10	-0.31785
1884240	chr17:1884240:C:T	1.39038e-08	-1.32452e-10	0.349111
1884243	chr17:1884243:G:C	5.08007e-09	0.0666755	-0.724401
1884327	chr17:1884327:G:A	8.73177e-10	-0.986788	-1.43188
1884622	chr17:1884622:C:T	3.21224e-09	-1.32452e-10	-1.11608
1884655	chr17:1884655:A:G	6.80862e-09	-1.32452e-10	-0.36486
1884679	chr17:1884679:A:G	2.73451e-09	-1.32452e-10	-1.2771
1884844	chr17:1884844:A:G	3.25032e-09	-1.32452e-10	-1.1043
1884899	chr17:1884899:G:C	3.39632e-09	-1.32452e-10	-1.06036
1885352	chr17:1885352:A:G	4.6276e-09	-1.28571	0.534697
1885969	chr17:1885969:G:A	2.48568e-09	0.14972	-1.52222
1886132	chr17:1886132:G:A	1.51889e-08	-1.32452e-10	0.437516
1886389	chr17:1886389:T:C	2.93529e-09	-1.32452e-10	-1.20624
1886743	chr17:1886743:G:A	2.11331e-09	-1.53479	-5.17736e-10
1887167	chr17:1887167:G:C	4.2836e-09	-1.32452e-10	-0.828256
1887220	chr17:1887220:G:A	1.10398e-09	-1.38914	-0.794991
1887252	chr17:1887252:A:G	2.17296e-09	-1.32452e-10	-1.50696
1887471	chr17:1887471:A:G	5.54027e-09	-1.32452e-10	-0.571005
1887560	chr17:1887560:A:G	2.20023e-09	-1.32452e-10	-1.49449
1888359	chr17:1888359:A:G	2.10674e-09	-1.32452e-10	-1.53791
1888815	chr17:1888815:C:T	2.24908e-09	-1.32452e-10	-1.47253
1888880	chr17:1888880:G:A	1.00396e-09	-0.744006	-1.53509
1888960	chr17:1888960:C:T	5.48977e-09	-1.32452e-10	-0.580163
1889069	chr17:1889069:C:T	3.14757e-09	-1.32452e-10	-1.13642
1889176	chr17:1889176:C:T	2.30112e-09	-1.32452e-10	-1.44965
1889529	chr17:1889529:C:T	5.37254e-10	-1.64815	-1.25619
1889883	chr17:1889883:C:G	2.1352e-09	-1.32452e-10	-1.52449
1890462	chr17:1890462:A:T	1.94393e-09	-1.61834	-5.17736e-10
1890765	chr17:1890765:T:C	2.1904e-09	-1.32452e-10	-1.49896
1890914	chr17:1890914:T:C	5.09432e-09	0.05885	-0.713773
1891018	chr17:1891018:C:T	5.76578e-09	-1.32452e-10	-0.531109
1891249	chr17:1891249:C:T	4.78871e-10	-1.64939	-1.36998
1891362	chr17:1891362:A:T	2.17157e-09	-1.32452e-10	-1.5076
1891609	chr17:1891609:G:A	2.31927e-09	-1.32452e-10	-1.4418
1891886	chr17:1891886:T:C	5.11747e-10	-1.58925	-1.36372
1893345	chr17:1893345:T:G	5.53318e-09	-1.32452e-10	-0.572286
1893347	chr17:1893347:C:T	2.15023e-09	-1.32452e-10	-1.51748
1893368	chr17:1893368:T:G	3.87118e-08	-1.32452e-10	1.3731
1893914	chr17:1893914:C:T	2.19347e-09	-1.32452e-10	-1.49756
1893923	chr17:1893923:C:T	4.33588e-09	-1.32452e-10	-0.816126
1894110	chr17:1894110:C:T	5.266e-09	-1.32452e-10	-0.621779
1894209	chr17:1894209:C:T	2.19424e-09	-1.32452e-10	-1.49722
1894430	chr17:1894430:G:T	2.10851e-09	-1.32452e-10	-1.53707
1894431	chr17:1894431:C:T	2.10966e-09	-1.32452e-10	-1.53652
1894474	chr17:1894474:C:G	2.53439e-09	-1.32452e-10	-1.3531
1894596	chr17:1894596:G:A	2.33567e-09	-1.43475	-5.17736e-10
1895162	chr17:1895162:G:A	3.2542e-09	-1.32452e-10	-1.1031
1895197	chr17:1895197:G:A	3.59889e-09	-1.00242	-5.17736e-10
1895727	chr17:1895727:G:C	5.73262e-09	-1.32452e-10	-0.536876
1895748	chr17:1895748:T:G	6.63009e-10	-1.38529	-1.30873
1895983	chr17:1895983:TTAGTTA:T	2.48406e-09	-1.32452e-10	-1.37316
1896133	chr17:1896133:G:C	3.43069e-09	-1.32452e-10	-1.05029
1896306	chr17:1896306:G:A	5.56094e-10	-1.55554	-1.31432
1896334	chr17:1896334:C:T	4.05963e-09	-0.881958	-5.17736e-10
1896364	chr17:1896364:G:A	4.6835e-10	-1.62986	-1.41173
1896662	chr17:1896662:C:T	4.60323e-10	-1.52082	-1.53805
1896793	chr17:1896793:A:G	4.79587e-10	-1.65022	-1.36766
1896951	chr17:1896951:A:G	3.95765e-09	-1.32452e-10	-0.9074
1897306	chr17:1897306:C:T	4.69185e-10	-1.50181	-1.538
1897592	chr17:1897592:G:A	8.40751e-10	-1.05834	-1.39817
1897597	chr17:1897597:G:A	7.98563e-10	-1.10825	-1.39974
1897638	chr17:1897638:T:C	7.50627e-10	-1.13536	-1.43453
1897656	chr17:1897656:G:A	7.26658e-09	-1.32452e-10	-0.299764
1897771	chr17:1897771:G:C	4.59579e-10	-1.54539	-1.51511
1897843	chr17:1897843:G:T	7.61099e-10	-1.06265	-1.49339
1897850	chr17:1897850:C:T	5.31376e-10	-1.63734	-1.278
1897895	chr17:1897895:C:T	4.62639e-10	-1.54904	-1.50482
1897969	chr17:1897969:T:C	6.99933e-10	-1.21849	-1.42134
1898294	chr17:1898294:T:C	2.46722e-09	-1.32452e-10	-1.37996
1898298	chr17:1898298:A:G	7.40727e-10	-1.15157	-1.43161
1898481	chr17:1898481:C:T	2.23114e-09	-1.32452e-10	-1.48054
1899124	chr17:1899124:G:A	1.26794e-09	-0.698873	-1.34678
1899207	chr17:1899207:G:A	1.00878e-09	-1.15738	-1.11692
1899443	chr17:1899443:T:C	2.48706e-09	-1.32452e-10	-1.37195
1900538	chr17:1900538:A:G	7.21732e-10	-1.50123	-1.10792
1900718	chr17:1900718:C:G	1.26416e-09	-1.3965	-0.65214
1900817	chr17:1900817:G:A	2.11273e-09	-1.32452e-10	-1.53507
1901040	chr17:1901040:G:A	4.32529e-10	-1.61562	-1.50554
1901321	chr17:1901321:A:G	2.10629e-09	-1.32452e-10	-1.53812
1901431	chr17:1901431:G:C	2.56987e-09	-1.32452e-10	-1.33919
1901653	chr17:1901653:G:A	4.83787e-10	-1.64652	-1.36264
1901960	chr17:1901960:A:G	5.22374e-10	-1.64937	-1.28305
1901974	chr17:1901974:A:G	4.04596e-10	-1.64967	-1.53825
1902061	chr17:1902061:A:G	2.15789e-09	-1.32452e-10	-1.51392
1902087	chr17:1902087:G:A	1.14169e-08	-1.32452e-10	0.152048
1902565	chr17:1902565:G:A	5.39708e-10	-1.63168	-1.26809
1902687	chr17:1902687:T:G	5.84949e-10	-1.31552	-1.50376
1902944	chr17:1902944:C:T	3.35325e-09	-1.32452e-10	-1.07312
1903089	chr17:1903089:G:A	6.42527e-10	-1.60054	-1.12486
1903253	chr17:1903253:G:A	2.74128e-09	-1.32452e-10	-1.27462
1903427	chr17:1903427:A:AAGACTGG	5.35018e-09	-1.32452e-10	-0.60592
1903764	chr17:1903764:C:T	2.45253e-09	-1.32452e-10	-1.38593
1904411	chr17:1904411:A:G	8.2141e-10	-1.32805	-1.15173
1905164	chr17:1905164:T:C	4.49775e-10	-1.64632	-1.43574
1905425	chr17:1905425:T:C	4.61224e-10	-1.63263	-1.42429
1906384	chr17:1906384:A:G	3.26134e-09	-1.32452e-10	-1.10091
1906440	chr17:1906440:G:A	1.96435e-08	-1.32452e-10	0.694699
1907668	chr17:1907668:AACC:A	3.28319e-09	-1.09423	-5.17736e-10
1907877	chr17:1907877:G:A	2.16987e-09	-1.32452e-10	-1.50838
1908371	chr17:1908371:C:G	2.03831e-09	-1.57093	-5.17736e-10
1908689	chr17:1908689:G:T	6.50882e-10	-1.32392	-1.38856
1909533	chr17:1909533:T:G	2.32931e-09	-1.43748	-5.17736e-10
1909613	chr17:1909613:A:G	2.25923e-09	-1.32452e-10	-1.46803
1909623	chr17:1909623:C:T	6.58878e-09	-1.32452e-10	-0.397682
1909861	chr17:1909861:C:A	9.46614e-09	-1.32452e-10	-0.0353288
1910213	chr17:1910213:A:G	5.23207e-10	-1.40289	-1.52794
1910655	chr17:1910655:A:T	5.4303e-10	-1.41412	-1.47952
1911209	chr17:1911209:G:A	8.35217e-10	-1.59354	-0.869575
1911443	chr17:1911443:C:G	3.97417e-09	-1.32452e-10	-0.903234
1911595	chr17:1911595:C:T	1.16872e-08	-1.32452e-10	0.175446
1911664	chr17:1911664:T:C	9.37275e-10	-1.14621	-1.20162
1911809	chr17:1911809:C:T	4.18059e-09	-1.32452e-10	-0.852597
1912434	chr17:1912434:T:C	5.13382e-09	-1.32452e-10	-0.647199
1912671	chr17:1912671:T:C	7.35675e-09	-1.32452e-10	-0.287432
1912701	chr17:1912701:C:T	2.08854e-09	-0.904627	-0.641955
1912917	chr17:1912917:A:G	8.72327e-09	1.36278	-1.47983
1912929	chr17:1912929:A:G	3.68529e-09	-1.32452e-10	-0.978701
1913100	chr17:1913100:A:G	4.92104e-09	-1.32452e-10	-0.689531
1913295	chr17:1913295:C:T	4.17811e-09	-1.32452e-10	-0.853189
1913566	chr17:1913566:C:T	2.23212e-09	-1.32452e-10	-1.4801
1913849	chr17:1913849:G:A	8.49847e-10	-0.913358	-1.53239
1913999	chr17:1913999:G:T	8.83066e-09	-1.32452e-10	-0.10482
1914073	chr17:1914073:T:C	2.37769e-09	-1.32452e-10	-1.41692
1914191	chr17:1914191:T:G	1.44056e-09	-1.34661	-0.571414
1914357	chr17:1914357:A:G	5.29213e-09	-1.32452e-10	-0.616829
1914623	chr17:1914623:G:A	1.14468e-09	-0.73005	-1.41788
1914754	chr17:1914754:G:A	6.57604e-09	-1.32452e-10	-0.399617
1915927	chr17:1915927:G:A	2.20586e-09	-1.32452e-10	-1.49193
1915928	chr17:1915928:C:T	2.2885e-09	-1.32452e-10	-1.45515
1916050	chr17:1916050:A:G	1.91368e-09	-1.63402	-5.17736e-10
1916179	chr17:1916179:C:T	2.15189e-09	-1.32452e-10	-1.5167
1916337	chr17:1916337:G:C	2.48901e-09	-1.32452e-10	-1.37117
1916692	chr17:1916692:G:T	6.22721e-09	-1.32452e-10	-0.454121
1916786	chr17:1916786:G:A	7.7279e-10	-1.27985	-1.26094
1916823	chr17:1916823:G:A	5.16007e-09	-1.32452e-10	-0.642099
1917139	chr17:1917139:G:A	2.22499e-09	-1.32452e-10	-1.4833
1918458	chr17:1918458:G:A	2.54382e-09	-1.32452e-10	-1.34938
1918492	chr17:1918492:T:G	2.44443e-09	-1.32452e-10	-1.38924
1918605	chr17:1918605:T:C	4.1442e-09	-1.32452e-10	-0.86134
1919214	chr17:1919214:C:T	8.37746e-09	-1.32452e-10	-0.157505
1919623	chr17:1919623:C:T	2.62457e-09	-1.32452e-10	-1.31813
1919711	chr17:1919711:A:G	3.46824e-09	-1.0394	-5.17736e-10
1919830	chr17:1919830:G:A	2.43636e-09	-1.32452e-10	-1.39254
1920057	chr17:1920057:A:G	2.10937e-09	-1.32452e-10	-1.53666
1920196	chr17:1920196:TAAG:T	4.79626e-10	-1.49182	-1.52598
1920553	chr17:1920553:C:G	8.86608e-09	-1.32452e-10	-0.100817
1920595	chr17:1920595:A:C	2.65261e-09	-1.32452e-10	-1.3075
1921011	chr17:1921011:C:A	5.45258e-10	-1.3771	-1.51245
1921240	chr17:1921240:C:T	2.37828e-09	-1.32452e-10	-1.41667
1921248	chr17:1921248:C:T	1.47458e-08	1.52683	-1.11892
1921326	chr17:1921326:T:C	3.37283e-09	-1.0673	-5.17736e-10
1921667	chr17:1921667:A:G	4.67883e-10	-1.61569	-1.4269
1921774	chr17:1921774:T:C	5.36706e-10	-1.58201	-1.32335
1922396	chr17:1922396:A:T	2.76223e-09	-1.32452e-10	-1.26701
1922952	chr17:1922952:T:C	4.5568e-10	-1.53647	-1.53254
1923156	chr17:1923156:C:G	2.81366e-09	-1.24856	-5.17736e-10
1923162	chr17:1923162:T:C	2.83334e-09	-1.24159	-5.17736e-10
1923345	chr17:1923345:T:C	5.06616e-10	-1.57951	-1.38354
1923353	chr17:1923353:G:A	2.73504e-09	-1.32452e-10	-1.2769
1923945	chr17:1923945:A:G	4.99602e-10	-1.48454	-1.49245
1924654	chr17:1924654:T:G	6.41908e-10	-1.46101	-1.26535
1924795	chr17:1924795:C:T	2.21737e-09	-1.32452e-10	-1.48673
1924796	chr17:1924796:G:A	3.32322e-09	-1.32452e-10	-1.08212
1925102	chr17:1925102:T:C	4.44875e-10	-1.57382	-1.51919
1925136	chr17:1925136:C:A	4.56385e-10	-1.56605	-1.50142
1925462	chr17:1925462:TA:T	2.77743e-09	-1.32452e-10	-1.26152
1926035	chr17:1926035:G:A	4.9343e-10	-1.52455	-1.46488
1926054	chr17:1926054:A:G	4.20346e-10	-1.61342	-1.53631
1926115	chr17:1926115:C:T	4.18803e-10	-1.61511	-1.53829
1926178	chr17:1926178:T:C	2.2209e-09	-1.32452e-10	-1.48514
1926201	chr17:1926201:C:T	3.23593e-09	-1.32452e-10	-1.10873
1926241	chr17:1926241:C:T	5.42059e-10	-1.56401	-1.33142
1926250	chr17:1926250:G:A	5.29998e-10	-1.5646	-1.35333
1926253	chr17:1926253:C:T	5.08951e-09	-1.32452e-10	-0.655869
1926336	chr17:1926336:C:T	5.03279e-10	-1.56888	-1.40078
1926349	chr17:1926349:C:G	2.42249e-09	-1.32452e-10	-1.39825
1926515	chr17:1926515:G:A	1.89867e-09	-1.6419	-5.17736e-10
1926676	chr17:1926676:T:G	5.40957e-09	-1.32452e-10	-0.594881
1926825	chr17:1926825:T:A	5.68274e-10	-1.58866	-1.25954
1927052	chr17:1927052:C:T	1.32931e-08	-1.32452e-10	0.304193
1927208	chr17:1927208:C:T	4.72945e-09	-1.32452e-10	-0.729241
1927215	chr17:1927215:C:T	3.20402e-09	-1.32452e-10	-1.11864
1927542	chr17:1927542:C:T	4.65777e-10	-1.52007	-1.52703
1927719	chr17:1927719:G:A	2.1776e-09	-1.50483	-5.17736e-10
1927953	chr17:1927953:A:G	5.30619e-10	-1.38112	-1.53564
1928511	chr17:1928511:C:T	4.34313e-10	-1.5824	-1.53464
1929154	chr17:1929154:A:C	1.89156e-09	-1.64565	-5.17736e-10
1929474	chr17:1929474:G:A	4.20253e-10	-1.62759	-1.52236
1929529	chr17:1929529:T:C	2.22714e-09	-1.32452e-10	-1.48233
1929675	chr17:1929675:G:A	8.08975e-09	-1.32452e-10	-0.192451
1929773	chr17:1929773:T:A	2.2735e-09	-1.46173	-5.17736e-10
1929913	chr17:1929913:G:GCT	3.50941e-09	-1.0276	-5.17736e-10
1929943	chr17:1929943:G:A	1.23486e-08	-1.32452e-10	0.23049
1930240	chr17:1930240:T:C	2.13533e-09	-1.32452e-10	-1.52443
1930824	chr17:1930824:A:G	4.13911e-10	-1.62949	-1.53567
1931516	chr17:1931516:C:T	6.5593e-10	-1.47712	-1.22763
1931941	chr17:1931941:G:A	3.55524e-09	-1.32452e-10	-1.01463
1931999	chr17:1931999:G:A	6.8959e-10	-1.49909	-1.15561
1932071	chr17:1932071:G:A	1.02459e-08	0.0438298	-5.17736e-10
1932188	chr17:1932188:C:T	4.49506e-10	-1.65026	-1.4324
1932199	chr17:1932199:A:G	1.93652e-08	-1.32452e-10	0.680428
1932520	chr17:1932520:G:T	6.24874e-09	-1.32452e-10	-0.450669
1932768	chr17:1932768:G:A	3.39178e-09	-1.32452e-10	-1.0617
1932948	chr17:1932948:C:T	2.52268e-09	-1.32452e-10	-1.35773
1933659	chr17:1933659:T:A	6.3835e-10	-1.40279	-1.32913
1933876	chr17:1933876:A:T	7.06449e-09	-1.32452e-10	-0.327968
1934006	chr17:1934006:G:A	7.85327e-09	-1.32452e-10	-0.222119
1934312	chr17:1934312:G:A	6.98881e-10	-1.52749	-1.11383
1934793	chr17:1934793:A:G	2.11235e-09	-1.32452e-10	-1.53525
1934813	chr17:1934813:G:A	4.66643e-10	-1.57015	-1.47509
1935058	chr17:1935058:C:T	1.22526e-09	-1.60121	-0.478689
1935462	chr17:1935462:A:G	2.13007e-09	-1.32452e-10	-1.52689
1935655	chr17:1935655:A:G	2.80281e-09	-1.32452e-10	-1.25243
1935723	chr17:1935723:A:G	5.49984e-10	-1.42308	-1.45783
1935978	chr17:1935978:A:G	5.38936e-10	-1.44179	-1.45942
1936207	chr17:1936207:G:C	2.61291e-09	-1.32452e-10	-1.32258
1936380	chr17:1936380:G:C	4.09425e-10	-1.63805	-1.538
1936766	chr17:1936766:C:T	2.83728e-09	-1.32452e-10	-1.2402
1936899	chr17:1936899:G:A	2.84557e-09	-1.32452e-10	-1.23729
1937063	chr17:1937063:G:A	8.21702e-09	-0.176842	-5.17736e-10
1937174	chr17:1937174:C:T	6.17127e-10	-1.62724	-1.13849
1937383	chr17:1937383:C:T	2.65098e-09	-1.30812	-5.17736e-10
1937743	chr17:1937743:G:A	6.40484e-09	-0.425996	-5.17736e-10
1938013	chr17:1938013:T:G	2.13133e-09	-1.32452e-10	-1.5263
1938143	chr17:1938143:A:G	3.675e-09	-1.32452e-10	-0.981497
1938448	chr17:1938448:C:T	7.00096e-10	-1.2406	-1.39898
1938668	chr17:1938668:A:G	5.38554e-08	-1.32452e-10	1.70325
1938719	chr17:1938719:G:C	2.1202e-09	-1.32452e-10	-1.53154
1938795	chr17:1938795:A:G	6.77538e-10	-1.63951	-1.03283
1939098	chr17:1939098:G:A	6.85813e-10	-1.62224	-1.03796
1939205	chr17:1939205:TA:T	2.87518e-09	-1.32452e-10	-1.22693
1939284	chr17:1939284:T:C	2.01839e-09	-1.58075	-5.17736e-10
1939392	chr17:1939392:A:AAAT	1.17841e-09	-0.592388	-1.5265
1939562	chr17:1939562:T:C	6.07105e-10	-1.44662	-1.33548
1939895	chr17:1939895:C:A	4.32352e-10	-1.62445	-1.49711
1940077	chr17:1940077:G:A	2.21455e-09	-1.32452e-10	-1.488
1940119	chr17:1940119:A:C	2.35468e-09	-1.32452e-10	-1.42665
1940352	chr17:1940352:G:A	1.98203e-09	-1.59893	-5.17736e-10
1940571	chr17:1940571:G:C	4.39094e-10	-1.62122	-1.48487
1940806	chr17:1940806:C:T	2.13506e-09	-1.32452e-10	-1.52456
1941225	chr17:1941225:G:A	4.44491e-10	-1.61696	-1.47692
1941228	chr17:1941228:A:C	7.68499e-10	-1.58902	-0.95735
1941259	chr17:1941259:A:G	2.48294e-09	-1.32452e-10	-1.37361
1941577	chr17:1941577:T:C	4.6505e-10	-1.53894	-1.50972
1941808	chr17:1941808:G:A	2.34869e-09	-1.32452e-10	-1.42919
1942071	chr17:1942071:G:A	2.85418e-09	-1.23427	-5.17736e-10
1942168	chr17:1942168:A:T	4.37703e-10	-1.64438	-1.46489
1942357	chr17:1942357:GACTGGGTGGGGGGAT:G	7.51511e-10	-1.55113	-1.01759
1942529	chr17:1942529:C:T	2.10975e-09	-1.32452e-10	-1.53648
1942656	chr17:1942656:T:C	6.09395e-10	-1.52911	-1.24923
1942712	chr17:1942712:G:A	2.61666e-09	-1.32115	-5.17736e-10
1943396	chr17:1943396:G:A	2.10054e-09	-1.52498	-0.0158774
1943536	chr17:1943536:C:T	2.80086e-09	-1.32452e-10	-1.25312
1943846	chr17:1943846:C:G	3.35285e-09	-1.32452e-10	-1.07324
1943993	chr17:1943993:A:G	2.11075e-09	-1.32452e-10	-1.53601
1944186	chr17:1944186:C:T	2.12589e-09	-1.32452e-10	-1.52886
1944232	chr17:1944232:T:TC	2.25913e-09	-1.32452e-10	-1.46807
1944524	chr17:1944524:C:T	1.07098e-09	-1.61053	-0.603947
1944618	chr17:1944618:G:A	4.84176e-10	-1.64821	-1.36015
1944774	chr17:1944774:C:T	3.88119e-09	-1.32452e-10	-0.926908
1945286	chr17:1945286:G:A	2.20274e-09	-1.32452e-10	-1.49335
1945345	chr17:1945345:C:CCTA	2.14485e-09	-1.32452e-10	-1.51998
1945507	chr17:1945507:A:T	4.9777e-10	-1.64945	-1.33122
1945651	chr17:1945651:G:A	4.99974e-10	-1.64905	-1.3272
1945698	chr17:1945698:A:G	6.79478e-09	-0.366895	-5.17736e-10
1945796	chr17:1945796:A:G	2.16811e-09	-1.32452e-10	-1.50919
1945978	chr17:1945978:A:C	3.7448e-09	-1.32452e-10	-0.96268
1946352	chr17:1946352:G:A	2.16263e-09	-1.32452e-10	-1.51173
1946368	chr17:1946368:G:A	2.41519e-09	-1.40127	-5.17736e-10
1946369	chr17:1946369:C:A	2.41575e-09	-1.40104	-5.17736e-10
1946580	chr17:1946580:GC:G	2.16552e-09	-1.32452e-10	-1.51039
1947008	chr17:1947008:GTGTGAATGTGTCTGTGTGTGCACATGTGTCTGTGTGCGTCTC:G	1.30801e-09	-1.6243	-0.390242
1947114	chr17:1947114:C:T	3.02005e-09	-1.32452e-10	-1.17778
1947397	chr17:1947397:C:T	2.12443e-09	-1.32452e-10	-1.52955
1947467	chr17:1947467:CA:C	4.35455e-10	-1.63827	-1.47614
1947510	chr17:1947510:C:T	4.57118e-09	-1.32452e-10	-0.763279
1947556	chr17:1947556:G:A	8.03065e-10	-1.23523	-1.26714
1947598	chr17:1947598:TTCAGCTTTCATCTGCC:T	6.56505e-10	-1.64935	-1.05452
1947982	chr17:1947982:T:C	5.28019e-09	-0.619088	-5.17736e-10
1948405	chr17:1948405:C:A	3.72504e-09	-0.967971	-5.17736e-10
1948427	chr17:1948427:C:T	2.16723e-09	-1.32452e-10	-1.5096
1948438	chr17:1948438:G:A	5.00952e-10	-1.63379	-1.3405
1948598	chr17:1948598:C:G	2.63368e-09	-1.32452e-10	-1.31467
1948920	chr17:1948920:G:A	2.13212e-09	-1.32452e-10	-1.52593
1948979	chr17:1948979:C:T	1.96578e-09	-1.60716	-5.17736e-10
1949537	chr17:1949537:C:T	9.02515e-10	-1.55898	-0.826638
1949706	chr17:1949706:C:T	2.16983e-09	-1.32452e-10	-1.5084
1950352	chr17:1950352:C:T	2.14434e-09	-1.32452e-10	-1.52022
1950526	chr17:1950526:G:T	7.96754e-09	-0.207674	-5.17736e-10
1950703	chr17:1950703:C:T	5.62584e-10	-1.63897	-1.21929
1951276	chr17:1951276:T:A	5.79045e-10	-1.62259	-1.20684
1951478	chr17:1951478:G:A	5.0832e-10	-1.61039	-1.34931
1951974	chr17:1951974:C:T	2.17344e-09	-1.32452e-10	-1.50674
1952180	chr17:1952180:T:C	5.99858e-10	-1.37688	-1.41723
1952278	chr17:1952278:G:A	3.4032e-09	-1.32452e-10	-1.05833
1952633	chr17:1952633:A:G	4.46447e-10	-1.56239	-1.52709
1952697	chr17:1952697:A:T	5.01026e-10	-1.44469	-1.52946
1952775	chr17:1952775:T:A	3.47928e-09	-1.21535	0.179124
1952878	chr17:1952878:A:G	5.43342e-10	-1.45927	-1.4338
1952971	chr17:1952971:G:A	2.49133e-09	-1.32452e-10	-1.37023
1953026	chr17:1953026:G:A	2.18763e-09	-1.32452e-10	-1.50023
1953518	chr17:1953518:G:A	5.75004e-10	-1.43111	-1.40532
1953575	chr17:1953575:T:A	7.0431e-10	-1.60488	-1.0287
1954118	chr17:1954118:G:A	5.95137e-10	-1.41081	-1.3912
1954125	chr17:1954125:T:A	5.91721e-10	-1.4143	-1.39347
1954451	chr17:1954451:C:T	2.25493e-09	-1.32452e-10	-1.46993
1955676	chr17:1955676:C:T	2.93785e-09	-1.32452e-10	-1.20537
1955993	chr17:1955993:A:G	5.5968e-09	-1.32452e-10	-0.560855
1956248	chr17:1956248:C:T	6.22483e-10	-1.44183	-1.31525
1956655	chr17:1956655:T:C	2.12119e-09	-1.32452e-10	-1.53107
1956748	chr17:1956748:T:G	2.17882e-09	-1.32452e-10	-1.50427
1956791	chr17:1956791:A:G	4.2824e-10	-1.59436	-1.53676
1956903	chr17:1956903:C:T	2.1432e-09	-1.32452e-10	-1.52075
1957029	chr17:1957029:C:T	2.10592e-09	-1.32452e-10	-1.5383
1957102	chr17:1957102:TTAAAAC:T	2.11528e-09	-1.32452e-10	-1.53386
1957688	chr17:1957688:G:A	6.34994e-10	-1.33886	-1.39833
1958068	chr17:1958068:C:T	2.12599e-09	-1.32452e-10	-1.52881
1958131	chr17:1958131:T:A	6.34042e-10	-1.2387	-1.49999
1958267	chr17:1958267:G:A	1.936e-09	-0.318258	-1.30417
1958276	chr17:1958276:G:A	2.15038e-09	-1.32452e-10	-1.5174
1958280	chr17:1958280:G:A	2.15038e-09	-1.32452e-10	-1.5174
1958310	chr17:1958310:C:T	1.98166e-09	-0.0774011	-1.52171
1958428	chr17:1958428:CCT:C	1.4339e-09	-0.4169	-1.50575
1958431	chr17:1958431:G:A	4.29958e-09	-0.824532	-5.17736e-10
1958483	chr17:1958483:A:G	2.14678e-09	-1.32452e-10	-1.51908
1958656	chr17:1958656:T:C	3.52628e-09	-1.32452e-10	-1.02281
1958697	chr17:1958697:G:A	9.12238e-10	-0.91049	-1.46441
1958729	chr17:1958729:C:T	2.74814e-09	-1.32452e-10	-1.27212
1959268	chr17:1959268:C:T	1.55764e-08	0.462708	-5.17736e-10
1959467	chr17:1959467:C:T	2.30948e-09	-1.32452e-10	-1.44603
1959474	chr17:1959474:C:T	5.24238e-10	-1.49403	-1.43483
1959544	chr17:1959544:T:C	2.18627e-09	-1.32452e-10	-1.50085
1959596	chr17:1959596:A:T	4.24025e-09	-1.32452e-10	-0.838427
1959623	chr17:1959623:A:G	4.3674e-10	-1.59878	-1.51269
1959666	chr17:1959666:A:G	2.18744e-09	-1.32452e-10	-1.50032
1959667	chr17:1959667:C:T	1.08486e-08	1.62156	-1.52057
1959710	chr17:1959710:A:G	2.18781e-09	-1.32452e-10	-1.50015
1959795	chr17:1959795:C:T	1.91462e-09	-1.63353	-5.17736e-10
1959810	chr17:1959810:A:G	4.77804e-10	-1.57702	-1.44459
1959858	chr17:1959858:C:T	2.12273e-09	-1.32452e-10	-1.53035
1959951	chr17:1959951:C:T	2.16822e-09	-1.32452e-10	-1.50914
1959998	chr17:1959998:T:C	1.3268e-09	-1.62909	-0.371191
1960750	chr17:1960750:T:C	5.92202e-10	-1.6414	-1.16556
1960925	chr17:1960925:C:A	2.10958e-09	-1.32452e-10	-1.53656
1960951	chr17:1960951:G:A	8.44145e-10	-1.3722	-1.08028
1961034	chr17:1961034:A:G	5.51991e-10	-1.52897	-1.3483
1961035	chr17:1961035:T:C	4.33362e-10	-1.64713	-1.4721
1961218	chr17:1961218:G:A	2.26775e-09	-1.32452e-10	-1.46426
1961227	chr17:1961227:G:A	2.82515e-09	-1.32452e-10	-1.24449
1961310	chr17:1961310:T:A	2.11012e-09	-1.32452e-10	-1.53631
1961341	chr17:1961341:G:A	5.13524e-10	-1.41506	-1.53445
1961455	chr17:1961455:C:T	1.12545e-09	-0.637689	-1.52718
1961838	chr17:1961838:C:T	2.02255e-09	-1.57869	-5.17736e-10
1961914	chr17:1961914:C:T	5.53216e-10	-1.53339	-1.34167
1962183	chr17:1962183:G:A	4.07463e-10	-1.65038	-1.53047
1962221	chr17:1962221:C:A	2.52917e-09	-0.291701	-1.06346
1962297	chr17:1962297:T:A	6.47366e-10	-1.43929	-1.2786
1962457	chr17:1962457:AAGTG:A	1.7526e-09	-1.57444	-0.147509
1962797	chr17:1962797:G:GGTT	5.10358e-09	-1.32452e-10	-0.653108
1962799	chr17:1962799:T:G	6.81184e-09	-1.32452e-10	-0.364387
1963550	chr17:1963550:C:T	4.19141e-10	-1.61882	-1.53378
1963598	chr17:1963598:G:T	5.60265e-10	-1.37787	-1.48452
1963606	chr17:1963606:C:T	3.29855e-09	-1.32452e-10	-1.08957
1963876	chr17:1963876:C:T	1.12416e-08	0.0741606	0.0624126
1963978	chr17:1963978:C:T	1.32884e-08	0.31394	-0.0100981
1964527	chr17:1964527:T:C	4.44843e-08	1.51209	-5.17736e-10
1964656	chr17:1964656:T:C	4.99309e-09	-0.674995	-5.17736e-10
1964992	chr17:1964992:T:C	5.96995e-08	0.948627	0.857647
1965356	chr17:1965356:C:T	4.55735e-09	-1.32452e-10	-0.766309
1966471	chr17:1966471:G:A	1.41172e-09	-1.54873	-0.389507
1966705	chr17:1966705:G:A	2.32017e-09	-1.32452e-10	-1.44141
1967021	chr17:1967021:C:T	4.18252e-09	-0.852135	-5.17736e-10
1967071	chr17:1967071:C:T	1.12057e-08	-0.203086	0.336459
1967092	chr17:1967092:T:C	3.14231e-08	0.724851	0.439642
1967096	chr17:1967096:G:A	1.18153e-08	-0.165825	0.352172
1967117	chr17:1967117:C:T	5.84978e-10	-1.5156	-1.30363
1967123	chr17:1967123:TGCAGGCCCCAGGCTCCCGCCGCTCCTCCCCAGAAGGAAGAGGGGGCCCTG:T	2.2703e-09	-1.32452e-10	-1.46314
1967644	chr17:1967644:CTT:C	1.89523e-09	-1.64371	-5.17736e-10
1967726	chr17:1967726:T:G	3.46721e-08	0.949701	0.313186
1968178	chr17:1968178:T:G	1.32868e-09	-0.757622	-1.24124
1968449	chr17:1968449:C:T	3.79581e-09	-0.949151	-5.17736e-10
1968634	chr17:1968634:A:G	6.39276e-10	-1.40957	-1.3209
1968795	chr17:1968795:G:A	1.18355e-09	-1.06497	-1.04956
1968837	chr17:1968837:C:T	5.3e-10	-1.50061	-1.41732
1968876	chr17:1968876:T:C	1.06432e-09	-0.945767	-1.27495
1968911	chr17:1968911:A:T	1.07257e-09	-0.937251	-1.27574
1969150	chr17:1969150:C:T	1.06895e-09	-0.995414	-1.22095
1969304	chr17:1969304:G:A	1.00885e-09	-0.940503	-1.33374
1969306	chr17:1969306:C:T	9.87437e-10	-0.960981	-1.33471
1969353	chr17:1969353:G:A	9.75854e-10	-0.996916	-1.31058
1969428	chr17:1969428:T:A	1.00918e-09	-0.800207	-1.47371
1969714	chr17:1969714:G:A	2.1915e-09	-0.453383	-1.04508
1969916	chr17:1969916:G:A	4.53461e-10	-1.62321	-1.45069
1970044	chr17:1970044:T:C	5.09385e-09	-0.655016	-5.17736e-10
1970107	chr17:1970107:C:T	4.97868e-09	-0.677885	-5.17736e-10
1970316	chr17:1970316:T:C	1.09816e-09	-0.866876	-1.32254
1970415	chr17:1970415:C:T	2.53511e-09	-1.32452e-10	-1.35281
1970859	chr17:1970859:T:G	1.47608e-09	-0.829964	-1.06369
1970867	chr17:1970867:A:G	1.07464e-08	-0.0344025	0.125925
1970941	chr17:1970941:C:T	2.95781e-09	-1.1986	-5.17736e-10
1970966	chr17:1970966:T:C	2.80356e-09	-1.32452e-10	-1.25216
1971260	chr17:1971260:T:C	4.49427e-10	-1.5743	-1.50853
1971390	chr17:1971390:G:A	4.62947e-10	-1.59045	-1.46274
1971498	chr17:1971498:G:A	4.02091e-09	-1.32452e-10	-0.89154
1971611	chr17:1971611:T:C	5.02931e-10	-1.55587	-1.41448
1971612	chr17:1971612:G:T	4.89364e-10	-1.55414	-1.44356
1971729	chr17:1971729:G:A	2.72831e-09	-1.32452e-10	-1.27937
1971745	chr17:1971745:G:A	5.96577e-09	-0.497012	-5.17736e-10
1972014	chr17:1972014:C:T	5.46375e-10	-1.53747	-1.35003
1972060	chr17:1972060:CCCAGGAGGT:C	3.60696e-09	-1.00018	-5.17736e-10
1972168	chr17:1972168:G:A	4.51997e-09	-0.774544	-5.17736e-10
1972261	chr17:1972261:C:T	3.99345e-09	-1.32452e-10	-0.898393
1972541	chr17:1972541:C:T	4.92307e-09	-0.689117	-5.17736e-10
1972585	chr17:1972585:C:G	2.12492e-09	-1.32452e-10	-1.52932
1973022	chr17:1973022:A:G	2.4287e-09	-1.32452e-10	-1.39569
1973263	chr17:1973263:G:A	5.63217e-09	-0.554556	-5.17736e-10
1973930	chr17:1973930:C:T	2.16685e-09	-1.32452e-10	-1.50978
1974443	chr17:1974443:G:C	6.5645e-09	-0.411484	0.0101109
1974446	chr17:1974446:G:C	8.64758e-10	-1.07768	-1.35067
1974853	chr17:1974853:A:C	2.92878e-09	-1.20846	-5.17736e-10
1975462	chr17:1975462:C:G	8.63903e-10	-1.5933	-0.836049
1975652	chr17:1975652:A:T	8.32707e-10	-1.55753	-0.908594
1975662	chr17:1975662:AGAAAG:A	3.29291e-09	-1.32452e-10	-1.09128
1975743	chr17:1975743:G:T	8.47713e-10	-1.5716	-0.876665
1975937	chr17:1975937:G:A	8.34135e-10	-1.00875	-1.45566
1975956	chr17:1975956:G:A	4.75765e-09	-1.32452e-10	-0.723296
1975999	chr17:1975999:T:C	8.19243e-10	-0.981034	-1.50139
1976796	chr17:1976796:C:T	2.3756e-09	-1.32452e-10	-1.4178
1976822	chr17:1976822:A:T	2.04781e-09	-1.56628	-5.17736e-10
1976847	chr17:1976847:T:G	4.83172e-10	-1.49012	-1.52031
1976967	chr17:1976967:C:A	8.62863e-10	-1.00577	-1.42478
1976995	chr17:1976995:T:C	8.55456e-10	-1.03182	-1.40735
1977007	chr17:1977007:A:G	6.1768e-09	-0.46225	-5.17736e-10
1977268	chr17:1977268:A:G	6.05409e-10	-1.52274	-1.26216
1977456	chr17:1977456:G:T	4.8507e-09	-1.32452e-10	-0.703927
1977544	chr17:1977544:G:A	6.95403e-10	-1.48704	-1.15927
1977895	chr17:1977895:G:A	2.50983e-09	-1.32452e-10	-1.36283
1978079	chr17:1978079:C:G	2.50304e-09	-1.32452e-10	-1.36554
1978716	chr17:1978716:C:T	2.11854e-09	-1.32452e-10	-1.53232
1979300	chr17:1979300:C:A	1.38989e-08	0.348758	-5.17736e-10
1979419	chr17:1979419:A:G	2.54438e-09	-1.32452e-10	-1.34916
1979653	chr17:1979653:A:G	2.47136e-09	-1.32452e-10	-1.37828
1979969	chr17:1979969:G:A	2.13246e-09	-1.32452e-10	-1.52577
1980059	chr17:1980059:T:G	4.64651e-10	-1.5762	-1.47332
1980419	chr17:1980419:C:T	2.12396e-09	-1.32452e-10	-1.52977
1980517	chr17:1980517:G:A	1.39532e-09	-0.545736	-1.40419
1980703	chr17:1980703:G:A	1.51557e-08	0.435324	-5.17736e-10
1981069	chr17:1981069:C:T	5.37169e-09	-1.32452e-10	-0.601907
1981142	chr17:1981142:G:GTCCT	1.49583e-09	-0.665385	-1.21498
1981144	chr17:1981144:G:GC	1.54964e-09	-0.62666	-1.21837
1981616	chr17:1981616:A:G	8.7398e-10	-0.897253	-1.52049
1981840	chr17:1981840:A:G	3.57635e-09	-1.32452e-10	-1.00871
1981869	chr17:1981869:C:A	2.49115e-09	-1.32452e-10	-1.37031
1982532	chr17:1982532:A:G	2.42185e-09	-1.39852	-5.17736e-10
1982977	chr17:1982977:C:A	2.58152e-09	-1.32452e-10	-1.33467
1983591	chr17:1983591:G:A	3.20523e-09	-1.32452e-10	-1.11827
1983620	chr17:1983620:C:T	1.88281e-09	-1.65029	-5.17736e-10
1983705	chr17:1983705:C:T	8.82306e-10	-1.25735	-1.15092
1983858	chr17:1983858:A:G	1.28666e-09	-0.882152	-1.14885
1983937	chr17:1983937:G:A	3.18461e-09	-1.32452e-10	-1.12472
1984070	chr17:1984070:C:T	2.46604e-09	-1.38044	-5.17736e-10
1984348	chr17:1984348:T:C	6.93597e-10	-1.1471	-1.50182
1984644	chr17:1984644:A:G	2.20383e-09	-1.32452e-10	-1.49285
1984664	chr17:1984664:G:T	6.56747e-10	-1.5801	-1.12341
1984840	chr17:1984840:A:G	8.49158e-10	-0.908991	-1.53757
1985086	chr17:1985086:A:G	5.32627e-10	-1.50549	-1.40749
1985307	chr17:1985307:C:T	2.21043e-09	-1.32452e-10	-1.48986
1986080	chr17:1986080:C:A	7.74708e-10	-1.64564	-0.892677
1986197	chr17:1986197:T:C	2.72736e-09	-1.32452e-10	-1.27971
1986428	chr17:1986428:A:G	6.68396e-09	-1.32452e-10	-0.38334
1986513	chr17:1986513:G:C	2.04749e-09	-1.56643	-5.17736e-10
1986598	chr17:1986598:A:G	2.21009e-09	-1.32452e-10	-1.49002
1986603	chr17:1986603:G:A	2.26239e-09	-1.32452e-10	-1.46663
1986949	chr17:1986949:G:A	2.10601e-09	-1.32452e-10	-1.53825
1987162	chr17:1987162:C:A	2.90431e-09	-1.32452e-10	-1.21685
1987481	chr17:1987481:G:A	2.55557e-09	-1.32452e-10	-1.34477
1987531	chr17:1987531:T:C	2.54349e-09	-1.32452e-10	-1.34951
1987566	chr17:1987566:T:G	1.40144e-08	-1.32452e-10	0.357034
1987794	chr17:1987794:T:C	2.39651e-09	-1.32452e-10	-1.40904
1987832	chr17:1987832:G:A	1.71277e-09	-1.52037	-0.224564
1987837	chr17:1987837:A:G	2.3934e-09	-1.32452e-10	-1.41034
1987966	chr17:1987966:T:C	2.41386e-09	-1.32452e-10	-1.40182
1988031	chr17:1988031:A:G	2.42421e-09	-1.32452e-10	-1.39754
1988037	chr17:1988037:T:C	2.49326e-09	-1.32452e-10	-1.36946
1988125	chr17:1988125:G:A	2.33292e-09	-1.32452e-10	-1.43593
1988194	chr17:1988194:A:G	4.16005e-10	-1.62332	-1.53679
1988446	chr17:1988446:T:G	2.20437e-09	-1.32452e-10	-1.49261
1988561	chr17:1988561:T:C	2.46832e-09	-1.32452e-10	-1.37951
1988725	chr17:1988725:G:A	2.13914e-09	-1.32452e-10	-1.52265
1988844	chr17:1988844:C:CCGCATGTGTGAGGGCCTCGAGTGCGCGGGGAGA	2.24937e-09	-1.32452e-10	-1.4724
1988860	chr17:1988860:A:G	2.27988e-09	-1.32452e-10	-1.45893
1989325	chr17:1989325:G:A	2.01289e-09	-1.58348	-5.17736e-10
1989683	chr17:1989683:T:C	2.24631e-09	-1.32452e-10	-1.47376
1989992	chr17:1989992:A:C	4.29798e-09	-1.32452e-10	-0.824905
1990012	chr17:1990012:T:C	2.16966e-09	-1.32452e-10	-1.50848
1990178	chr17:1990178:G:A	2.50362e-09	-1.32452e-10	-1.36531
1990291	chr17:1990291:T:C	4.96032e-10	-1.63037	-1.35379
1990563	chr17:1990563:G:T	2.23644e-09	-1.32452e-10	-1.47816
1991256	chr17:1991256:C:T	4.64642e-10	-1.58885	-1.46069
1991518	chr17:1991518:T:C	4.04156e-09	-1.32452e-10	-0.886418
1991523	chr17:1991523:C:T	2.86031e-09	-1.23212	-5.17736e-10
1991725	chr17:1991725:T:C	3.55649e-09	0.513941	-1.52822
1992092	chr17:1992092:C:CAGTG	2.45836e-09	-1.38356	-5.17736e-10
1992232	chr17:1992232:C:T	2.36081e-09	-1.32452e-10	-1.42404
1992281	chr17:1992281:C:T	3.85459e-09	-0.933785	-5.17736e-10
1992420	chr17:1992420:A:G	2.8404e-09	-1.32452e-10	-1.2391
1992817	chr17:1992817:G:A	8.05496e-10	-1.59751	-0.901832
1992863	chr17:1992863:C:T	2.10709e-09	-1.32452e-10	-1.53774
1992869	chr17:1992869:A:G	2.31869e-09	-1.32452e-10	-1.44205
1992938	chr17:1992938:G:A	2.73059e-09	-1.32452e-10	-1.27853
1993087	chr17:1993087:G:A	4.27865e-10	-1.6498	-1.4822
1993118	chr17:1993118:A:G	2.21908e-09	-1.32452e-10	-1.48596
1993249	chr17:1993249:A:G	4.89089e-10	-1.46016	-1.5381
1993636	chr17:1993636:G:A	4.12962e-10	-1.62945	-1.538
1993657	chr17:1993657:A:G	2.208e-09	-1.32452e-10	-1.49096
1993835	chr17:1993835:T:C	4.426e-10	-1.64462	-1.45352
1993902	chr17:1993902:C:T	2.11294e-09	-1.32452e-10	-1.53497
1994049	chr17:1994049:G:A	2.33407e-09	-1.32452e-10	-1.43544
1994237	chr17:1994237:G:C	2.60331e-09	-1.32452e-10	-1.32626
1994526	chr17:1994526:A:G	5.08605e-10	-1.6253	-1.33384
1994554	chr17:1994554:A:G	2.21732e-09	-1.32452e-10	-1.48675
1995287	chr17:1995287:A:G	5.24111e-10	-1.61333	-1.31577
1995455	chr17:1995455:T:TG	2.23031e-09	-1.32452e-10	-1.48091
1995506	chr17:1995506:C:A	6.4307e-10	-1.61686	-1.10769
1995669	chr17:1995669:C:T	2.23625e-09	-1.32452e-10	-1.47825
1995961	chr17:1995961:G:A	2.17883e-09	-1.32452e-10	-1.50426
1996047	chr17:1996047:C:G	5.78947e-10	-1.60293	-1.22666
1997264	chr17:1997264:T:C	2.12387e-09	-1.32452e-10	-1.52981
1997660	chr17:1997660:A:G	2.57886e-09	-1.3357	-5.17736e-10
1997707	chr17:1997707:A:C	2.75762e-09	-1.44627	0.177587
1998145	chr17:1998145:G:A	2.55102e-09	-1.32452e-10	-1.34656
1998272	chr17:1998272:G:T	2.27468e-09	-1.32452e-10	-1.46121
1998887	chr17:1998887:C:A	2.08971e-09	-1.54603	-5.17736e-10
1999196	chr17:1999196:T:C	7.77472e-10	-1.0529	-1.48186
1999291	chr17:1999291:C:T	8.744e-10	-0.883608	-1.53366
1999594	chr17:1999594:T:C	1.92949e-09	-0.902529	-0.723263
1999976	chr17:1999976:T:C	2.12498e-09	-1.32452e-10	-1.52929
2000271	chr17:2000271:G:C	2.11179e-09	-1.32452e-10	-1.53552
2000364	chr17:2000364:T:G	2.11399e-09	-1.32452e-10	-1.53447
2000555	chr17:2000555:C:T	6.87097e-09	-1.32452e-10	-0.355745
2000876	chr17:2000876:G:A	8.1281e-10	-0.975373	-1.51493
2000925	chr17:2000925:G:A	2.15636e-09	-1.32452e-10	-1.51463
2001117	chr17:2001117:G:A	2.12974e-09	-1.32452e-10	-1.52705
2001331	chr17:2001331:G:A	2.14633e-09	-1.32452e-10	-1.51929
2001471	chr17:2001471:T:C	9.8246e-10	-0.828482	-1.47226
2001764	chr17:2001764:G:A	2.14198e-08	-1.32452e-10	0.781265
2002334	chr17:2002334:C:T	2.1088e-09	-1.32452e-10	-1.53693
2002354	chr17:2002354:G:A	2.32578e-09	-1.32452e-10	-1.43899
2002386	chr17:2002386:G:A	2.94653e-09	-1.32452e-10	-1.20242
2002441	chr17:2002441:C:T	2.26239e-09	-1.32452e-10	-1.46663
2002442	chr17:2002442:G:A	2.97269e-08	-1.32452e-10	1.109
2002547	chr17:2002547:C:G	5.92058e-09	-1.32452e-10	-0.504615
2002582	chr17:2002582:G:A	2.11456e-09	-1.32452e-10	-1.5342
2002643	chr17:2002643:C:G	2.16148e-09	-1.32452e-10	-1.51226
2002820	chr17:2002820:C:T	2.16771e-09	-1.32452e-10	-1.50938
2002917	chr17:2002917:G:T	3.39864e-09	-1.32452e-10	-1.05967
2003167	chr17:2003167:G:A	2.51942e-09	-1.32452e-10	-1.35902
2003330	chr17:2003330:C:T	3.22435e-09	-1.11232	-5.17736e-10
2003670	chr17:2003670:C:T	2.16475e-09	-1.32452e-10	-1.51074
2004020	chr17:2004020:G:A	1.89928e-08	-1.32452e-10	0.661008
2004125	chr17:2004125:T:C	1.26508e-08	-1.32452e-10	0.254674
2004240	chr17:2004240:C:T	1.63425e-09	-0.47305	-1.31882
2004241	chr17:2004241:G:A	3.13977e-09	-1.32452e-10	-1.1389
2004570	chr17:2004570:G:A	1.88373e-09	-1.6498	-5.17736e-10
2004919	chr17:2004919:C:T	2.37748e-09	-0.738102	-0.678908
2005069	chr17:2005069:G:A	1.25911e-09	-0.739744	-1.3129
2005236	chr17:2005236:G:A	2.49117e-09	-1.32452e-10	-1.3703
2005243	chr17:2005243:G:C	3.68827e-09	-1.32452e-10	-0.977892
2005311	chr17:2005311:A:G	7.42286e-09	-0.278485	-5.17736e-10
2005533	chr17:2005533:T:C	1.83502e-09	-0.640722	-1.03527
2005999	chr17:2005999:G:T	2.13211e-09	-1.32452e-10	-1.52594
2006443	chr17:2006443:A:G	2.82963e-09	-1.32452e-10	-1.2429
2006497	chr17:2006497:GGCTGGGGT:G	3.18964e-09	0.0716958	-1.19484
2006499	chr17:2006499:C:T	1.0387e-08	0.057503	-5.17736e-10
2006529	chr17:2006529:C:T	2.03451e-09	-0.752531	-0.820264
2006918	chr17:2006918:C:T	2.11089e-09	-1.32452e-10	-1.53594
2006952	chr17:2006952:A:G	4.10623e-09	-1.32452e-10	-0.870543
2007096	chr17:2007096:T:C	2.62425e-09	-1.32452e-10	-1.31825
2007199	chr17:2007199:T:C	2.80638e-09	-0.591967	-0.659186
2007742	chr17:2007742:G:A	1.71929e-09	-0.405974	-1.33517
2007876	chr17:2007876:G:A	1.36376e-09	-0.515314	-1.45749
2008591	chr17:2008591:G:A	1.49041e-09	-0.538321	-1.34568
2008704	chr17:2008704:C:T	6.90723e-09	0.349769	-0.700249
2008709	chr17:2008709:C:T	3.22865e-09	-1.58938	0.4784
2008993	chr17:2008993:C:T	1.91304e-09	-0.666828	-0.967527
2009017	chr17:2009017:C:G	1.94872e-09	-0.641399	-0.97448
2009122	chr17:2009122:G:A	1.95423e-09	-0.613245	-0.999807
2009143	chr17:2009143:C:A	2.11102e-09	-1.32452e-10	-1.53588
2009179	chr17:2009179:G:A	1.88526e-09	-0.654839	-0.994147
2009226	chr17:2009226:G:A	5.58621e-08	-1.32452e-10	1.73984
2009260	chr17:2009260:G:A	2.65679e-09	-1.32452e-10	-1.30593
2009370	chr17:2009370:A:G	1.89522e-09	-0.631155	-1.01256
2010307	chr17:2010307:AT:A	1.17295e-09	-0.653541	-1.46999
2010574	chr17:2010574:G:T	2.23693e-09	-0.0697346	-1.40821
2010626	chr17:2010626:C:T	2.11958e-09	-1.32452e-10	-1.53183
2010711	chr17:2010711:T:C	1.99945e-09	-0.584363	-1.00581
2010973	chr17:2010973:C:T	1.82686e-09	-0.661591	-1.01886
2011087	chr17:2011087:A:AC	5.34858e-10	-1.61343	-1.29537
2011175	chr17:2011175:T:C	1.80906e-09	-0.658294	-1.03195
2011265	chr17:2011265:G:A	1.83075e-09	-0.665747	-1.01258
2011340	chr17:2011340:G:A	2.41709e-09	-1.32452e-10	-1.40049
2011341	chr17:2011341:A:G	1.83412e-09	-0.655671	-1.02081
2011359	chr17:2011359:A:G	1.85485e-09	-0.659346	-1.0059
2011464	chr17:2011464:C:T	1.95142e-09	-0.609594	-1.0049
2011483	chr17:2011483:A:G	1.18655e-09	-0.585789	-1.52621
2011598	chr17:2011598:C:T	2.17113e-09	-1.32452e-10	-1.5078
2011622	chr17:2011622:C:T	2.56414e-09	-1.32452e-10	-1.34142
2011710	chr17:2011710:A:C	2.80231e-09	-1.32452e-10	-1.25261
2011793	chr17:2011793:C:T	1.71869e-08	-1.32452e-10	0.561098
2011796	chr17:2011796:G:A	1.34547e-09	-0.586265	-1.40004
2011924	chr17:2011924:T:C	2.1094e-09	-1.32452e-10	-1.53665
2012093	chr17:2012093:T:C	2.41626e-09	-0.537449	-0.86338
2012186	chr17:2012186:T:C	2.05138e-09	-0.432409	-1.13213
2012740	chr17:2012740:C:T	1.40907e-09	-0.440158	-1.49996
2012774	chr17:2012774:T:C	2.24673e-09	-1.32452e-10	-1.47357
2012871	chr17:2012871:G:A	2.27911e-09	-1.32452e-10	-1.45926
2013011	chr17:2013011:C:G	4.83842e-09	-1.32452e-10	-0.706462
2013484	chr17:2013484:C:A	1.27585e-09	-0.501218	-1.53822
2013826	chr17:2013826:C:G	2.71545e-09	-1.32452e-10	-1.28409
2013864	chr17:2013864:T:C	2.13157e-09	-1.32452e-10	-1.52619
2013913	chr17:2013913:C:T	1.8834e-09	-1.64997	-5.17736e-10
2014008	chr17:2014008:A:C	1.19814e-09	-0.575626	-1.52665
2014020	chr17:2014020:G:C	1.29585e-09	-0.5062	-1.51768
2014118	chr17:2014118:G:A	3.14844e-09	-1.32452e-10	-1.13614
2014178	chr17:2014178:G:A	2.18723e-09	-1.32452e-10	-1.50041
2014180	chr17:2014180:T:C	4.97024e-10	-1.62914	-1.35303
2014234	chr17:2014234:C:T	2.26914e-09	-1.32452e-10	-1.46365
2014296	chr17:2014296:T:C	2.41358e-09	-1.32452e-10	-1.40194
2014316	chr17:2014316:A:G	1.04426e-09	-0.714538	-1.5252
2014529	chr17:2014529:A:G	4.6836e-10	-1.60626	-1.43531
2014584	chr17:2014584:A:C	2.45831e-09	-1.32452e-10	-1.38357
2014736	chr17:2014736:G:A	2.98966e-09	-1.32452e-10	-1.18789
2014737	chr17:2014737:C:T	3.00033e-09	-1.32452e-10	-1.18433
2014833	chr17:2014833:A:G	2.22485e-09	-1.32452e-10	-1.48336
2014969	chr17:2014969:T:C	1.06804e-09	-1.05814	-1.15908
2015056	chr17:2015056:G:T	2.285e-09	-1.32452e-10	-1.45668
2015207	chr17:2015207:G:A	2.27123e-09	-1.32452e-10	-1.46273
2015634	chr17:2015634:G:T	2.23602e-09	-1.32452e-10	-1.47835
2015760	chr17:2015760:C:T	2.51877e-09	-1.32452e-10	-1.35928
2015813	chr17:2015813:C:T	1.98133e-09	-0.906478	-0.692801
2015884	chr17:2015884:G:T	2.5724e-09	-1.32452e-10	-1.33821
2016135	chr17:2016135:C:A	2.14035e-09	-1.32452e-10	-1.52208
2016246	chr17:2016246:T:C	2.25048e-09	-1.32452e-10	-1.47191
2016512	chr17:2016512:G:A	2.17698e-09	-1.32452e-10	-1.50511
2016777	chr17:2016777:G:A	1.9028e-09	-0.2126	-1.42712
2017905	chr17:2017905:C:T	2.14554e-09	-1.32452e-10	-1.51966
2018635	chr17:2018635:A:G	2.52626e-09	-1.32452e-10	-1.35631
2018703	chr17:2018703:A:T	1.3343e-09	-0.459423	-1.53522
2018941	chr17:2018941:G:A	3.21723e-09	-1.20635	0.0918193
2018996	chr17:2018996:A:T	2.2751e-09	-1.32452e-10	-1.46103
2019145	chr17:2019145:G:A	2.18711e-09	-1.32452e-10	-1.50047
2019156	chr17:2019156:A:G	2.71647e-09	-1.32452e-10	-1.28371
2019240	chr17:2019240:G:A	2.1063e-09	-1.32452e-10	-1.53812
2020321	chr17:2020321:G:A	2.20687e-09	-1.32452e-10	-1.49147
2020680	chr17:2020680:T:C	2.52569e-09	-1.32452e-10	-1.35653
2020872	chr17:2020872:TC:T	2.43496e-09	-1.32452e-10	-1.39312
2020924	chr17:2020924:G:A	2.39913e-09	-1.32452e-10	-1.40794
2021072	chr17:2021072:T:C	4.71035e-10	-1.63247	-1.4034
2021511	chr17:2021511:G:A	3.44986e-09	-1.27577	0.231051
2021633	chr17:2021633:T:C	2.01817e-09	-0.811679	-0.769179
2021701	chr17:2021701:T:C	2.28221e-09	-1.32452e-10	-1.45791
2022417	chr17:2022417:G:A	1.88242e-09	-1.65049	-5.17736e-10
2022565	chr17:2022565:A:G	4.69495e-10	-1.50358	-1.53557
2023043	chr17:2023043:T:C	5.36391e-10	-1.38473	-1.52121
2023188	chr17:2023188:C:T	9.85198e-10	-1.31718	-0.980779
2023847	chr17:2023847:C:T	5.19876e-10	-1.61002	-1.3272
2023871	chr17:2023871:C:T	3.51675e-09	-1.32452e-10	-1.02551
2024151	chr17:2024151:T:C	1.39243e-09	-1.13287	-0.819132
2024203	chr17:2024203:T:G	2.5507e-09	-1.32452e-10	-1.34668
2024336	chr17:2024336:A:G	2.51511e-09	0.132143	-1.49288
2024468	chr17:2024468:T:C	2.10607e-09	-1.32452e-10	-1.53822
2024985	chr17:2024985:G:A	2.42881e-09	-1.32452e-10	-1.39565
2025361	chr17:2025361:C:A	2.1706e-09	-1.32452e-10	-1.50805
2026066	chr17:2026066:G:A	2.59093e-09	-1.32452e-10	-1.33103
2026295	chr17:2026295:T:G	2.50464e-09	-1.32452e-10	-1.3649
2026423	chr17:2026423:TA:T	1.36355e-09	-1.36258	-0.610381
2026548	chr17:2026548:C:A	3.29253e-09	-1.32452e-10	-1.09139
2027034	chr17:2027034:TGGGAGGCTAC:T	2.03651e-09	-1.57181	-5.17736e-10
2027075	chr17:2027075:A:G	7.75816e-10	-1.53726	-0.999626
2027265	chr17:2027265:C:T	3.45907e-09	-1.32452e-10	-1.04205
2027454	chr17:2027454:G:A	8.79395e-10	-1.26158	-1.14999
2027530	chr17:2027530:C:G	1.88485e-09	-1.6492	-5.17736e-10
2028282	chr17:2028282:A:G	5.40253e-10	-1.46638	-1.43238
2028568	chr17:2028568:A:G	5.10192e-10	-1.48632	-1.46969
2028599	chr17:2028599:A:G	5.4478e-10	-1.45408	-1.43634
2028671	chr17:2028671:T:A	4.57852e-10	-1.6504	-1.41386
2028776	chr17:2028776:G:A	2.55475e-09	-1.32452e-10	-1.3451
2029022	chr17:2029022:A:C	1.75836e-09	-0.180369	-1.5383
2029035	chr17:2029035:T:C	6.11935e-10	-1.62567	-1.14851
2029287	chr17:2029287:C:T	2.26917e-09	-1.32452e-10	-1.46364
2029368	chr17:2029368:G:A	8.40423e-10	-1.41541	-1.04149
2029459	chr17:2029459:A:AG	9.34211e-09	-1.32452e-10	-0.0485178
2029530	chr17:2029530:A:C	2.10211e-09	-0.00364509	-1.53646
2029543	chr17:2029543:G:A	2.75527e-09	-1.32452e-10	-1.26954
2029544	chr17:2029544:G:T	7.86212e-10	-1.42324	-1.10034
2029720	chr17:2029720:A:G	2.08697e-09	-0.933124	-0.61421
2029931	chr17:2029931:T:TG	4.56905e-10	-1.52844	-1.53789
2029947	chr17:2029947:AG:A	5.74186e-10	-1.43607	-1.40178
2030087	chr17:2030087:G:A	1.29111e-09	-0.901959	-1.12559
2030342	chr17:2030342:C:T	2.69139e-09	-1.32452e-10	-1.29299
2030363	chr17:2030363:C:A	4.66597e-09	-1.32452e-10	-0.742754
2031910	chr17:2031910:T:C	4.92129e-10	-1.46967	-1.52239
2032849	chr17:2032849:T:C	4.3932e-10	-1.65046	-1.45512
2032865	chr17:2032865:G:A	2.14189e-09	-1.32452e-10	-1.52136
2033461	chr17:2033461:T:C	2.25885e-09	-1.46819	-5.17736e-10
2033685	chr17:2033685:T:G	1.45169e-08	-1.32452e-10	0.392267
2034175	chr17:2034175:C:T	1.57038e-08	-1.32452e-10	0.470851
2035696	chr17:2035696:G:A	7.27421e-09	-1.32452e-10	-0.298714
2036133	chr17:2036133:A:G	2.12471e-09	-1.32452e-10	-1.52941
2036208	chr17:2036208:G:A	1.4457e-09	-1.53867	-0.375782
2036209	chr17:2036209:G:T	2.27398e-09	-1.32452e-10	-1.46152
2036249	chr17:2036249:T:C	2.06286e-09	-1.25144	-0.307515
2036677	chr17:2036677:G:A	5.21696e-10	-1.4037	-1.53002
2036995	chr17:2036995:T:C	2.23774e-09	-1.32452e-10	-1.47758
2037143	chr17:2037143:C:A	3.54274e-09	-1.01815	-5.17736e-10
2037754	chr17:2037754:A:G	1.82424e-09	-1.52167	-0.160214
2037832	chr17:2037832:A:T	2.14963e-09	-1.32452e-10	-1.51775
2037858	chr17:2037858:C:T	7.32056e-07	5.51117	-1.19836
2037863	chr17:2037863:C:T	6.87706e-08	1.94773	-5.17736e-10
2038199	chr17:2038199:C:T	2.11112e-09	-1.32452e-10	-1.53583
2039228	chr17:2039228:A:C	1.86431e-08	-1.32452e-10	0.642424
2039457	chr17:2039457:A:G	2.10706e-09	-1.32452e-10	-1.53775
2039478	chr17:2039478:C:T	2.95682e-09	-1.32452e-10	-1.19894
2039528	chr17:2039528:T:C	4.52258e-10	-1.62639	-1.45016
2039567	chr17:2039567:C:T	1.21315e-09	-1.56727	-0.522562
2039594	chr17:2039594:G:A	2.11495e-09	-1.32452e-10	-1.53402
2039646	chr17:2039646:G:C	4.52889e-10	-1.58808	-1.48708
2039669	chr17:2039669:G:A	2.18716e-09	-1.32452e-10	-1.50044
2040483	chr17:2040483:C:T	2.54032e-09	-1.32452e-10	-1.35076
2040524	chr17:2040524:G:A	1.94419e-09	-1.61821	-5.17736e-10
2040710	chr17:2040710:G:A	3.00838e-09	-1.32452e-10	-1.18165
2041747	chr17:2041747:A:G	9.17167e-09	-1.37799	1.31106
2041883	chr17:2041883:C:A	4.47067e-10	-1.63414	-1.45396
2042060	chr17:2042060:C:A	3.0354e-09	-1.17271	-5.17736e-10
2042327	chr17:2042327:G:T	1.26867e-07	-1.32217	3.88226
2042450	chr17:2042450:C:T	5.41324e-10	-1.3666	-1.53019
2042452	chr17:2042452:A:G	3.58782e-08	1.0957	0.201379
2042472	chr17:2042472:T:C	2.62627e-09	-1.32452e-10	-1.31748
2042523	chr17:2042523:A:G	2.19142e-09	-1.32452e-10	-1.4985
2042582	chr17:2042582:C:A	3.68565e-09	-1.32452e-10	-0.978604
2043014	chr17:2043014:C:T	1.34875e-08	-1.32452e-10	0.318711
2043209	chr17:2043209:C:G	5.19818e-10	-1.49308	-1.44425
2043224	chr17:2043224:A:G	2.9528e-09	-1.32452e-10	-1.2003
2044370	chr17:2044370:C:CT	5.72617e-10	-1.65004	-1.19055
2044384	chr17:2044384:G:A	1.34092e-07	-1.32452e-10	2.61547
2044489	chr17:2044489:T:A	1.34143e-07	-1.32452e-10	2.61586
2045145	chr17:2045145:T:C	2.12733e-09	-1.32452e-10	-1.52818
2045352	chr17:2045352:A:G	4.82158e-10	-1.64293	-1.3696
2045457	chr17:2045457:G:A	4.00995e-07	-1.32452e-10	3.7109
2045740	chr17:2045740:A:G	5.2255e-10	-1.63974	-1.29234
2045804	chr17:2045804:C:G	5.45996e-09	-1.30799	0.72238
2046004	chr17:2046004:T:G	1.96562e-09	-1.60724	-5.17736e-10
2046075	chr17:2046075:T:C	3.68025e-09	-0.98007	-5.17736e-10
2046468	chr17:2046468:G:A	2.33542e-09	-1.32452e-10	-1.43486
2046495	chr17:2046495:C:T	4.43515e-10	-1.64875	-1.44732
2046515	chr17:2046515:C:T	2.2025e-09	-1.32452e-10	-1.49346
2046560	chr17:2046560:G:A	1.88237e-09	-1.65052	-5.17736e-10
2046799	chr17:2046799:T:C	2.12115e-09	-1.32452e-10	-1.53109
2047114	chr17:2047114:G:T	1.30111e-09	-1.49064	-0.529189
2047208	chr17:2047208:G:T	2.12104e-09	-1.32452e-10	-1.53114
2048116	chr17:2048116:G:A	2.2768e-09	-1.32452e-10	-1.46028
2048254	chr17:2048254:A:G	2.72428e-09	-1.32452e-10	-1.28084
2048318	chr17:2048318:G:C	5.80135e-10	-1.62811	-1.19943
2048369	chr17:2048369:A:G	7.44646e-10	-1.57756	-1.00034
2048387	chr17:2048387:C:T	2.12861e-09	-1.32452e-10	-1.52758
2048785	chr17:2048785:C:T	2.45801e-08	0.968143	-0.0492538
2049683	chr17:2049683:G:A	2.39819e-09	-1.32452e-10	-1.40834
2050372	chr17:2050372:G:A	2.12488e-09	-1.32452e-10	-1.52933
2051486	chr17:2051486:G:C	2.61826e-09	-1.32452e-10	-1.32054
2051864	chr17:2051864:C:G	1.36849e-07	-1.32452e-10	2.63583
2052081	chr17:2052081:C:A	2.32468e-09	-1.32452e-10	-1.43947
2052299	chr17:2052299:A:C	2.46847e-09	-1.32452e-10	-1.37945
2052375	chr17:2052375:C:A	2.03789e-08	-1.64984	2.38129
2053383	chr17:2053383:A:G	5.76615e-08	-1.32452e-10	1.77154
2053430	chr17:2053430:A:G	1.50044e-09	-1.64884	-0.228453
2053852	chr17:2053852:G:A	1.10083e-08	0.115603	-5.17736e-10
2053968	chr17:2053968:G:A	2.59573e-08	-1.32452e-10	0.973405
2054303	chr17:2054303:G:A	3.22362e-09	-0.106441	-1.0061
2054402	chr17:2054402:G:A	2.65005e-09	-1.32452e-10	-1.30847
2054599	chr17:2054599:G:A	2.68625e-06	6.68406	-1.07121
2055138	chr17:2055138:A:C	2.40646e-09	-1.32452e-10	-1.40489
2055242	chr17:2055242:G:A	0.112091	10.2195	6.03224
2055315	chr17:2055315:T:C	0.257199	10.939	6.14335
2055572	chr17:2055572:C:T	5.5556e-09	-1.32452e-10	-0.568243
2055618	chr17:2055618:G:A	6.42892e-07	5.63212	-1.44919
2056532	chr17:2056532:C:A	4.5454e-07	5.1139	-1.27767
2057083	chr17:2057083:G:A	6.61427e-09	-0.39382	-5.17736e-10
2057680	chr17:2057680:C:T	5.92501e-10	-1.27639	-1.53006
2058569	chr17:2058569:C:T	4.22907e-09	-0.841067	-5.17736e-10
2059100	chr17:2059100:C:T	7.71656e-06	8.12667	-1.45859
2059309	chr17:2059309:C:T	2.18202e-09	-1.32452e-10	-1.5028
2059482	chr17:2059482:C:T	5.17016e-09	-1.32452e-10	-0.640147
2059851	chr17:2059851:A:G	2.47166e-09	-1.32452e-10	-1.37816
2060450	chr17:2060450:G:A	2.31616e-09	-1.32452e-10	-1.44314
2060667	chr17:2060667:G:A	3.83192e-09	-0.886965	-0.0527197
2061103	chr17:2061103:A:T	1.46858e-09	-1.38443	-0.514322
2061672	chr17:2061672:G:A	2.15315e-09	-1.32452e-10	-1.51612
2061712	chr17:2061712:G:T	6.66161e-09	-1.32452e-10	-0.386689
2061770	chr17:2061770:GCT:G	2.51551e-09	-1.32452e-10	-1.36057
2061791	chr17:2061791:C:T	3.07409e-09	-1.05022	-0.109827
2061802	chr17:2061802:C:T	2.81716e-09	-1.0399	-0.207414
2061984	chr17:2061984:C:T	1.96786e-06	6.74316	-1.44151
2061985	chr17:2061985:G:A	1.33e-05	5.62036	1.59211
2062000	chr17:2062000:C:T	2.53114e-09	-1.32452e-10	-1.35438
2062248	chr17:2062248:G:A	9.91074e-06	-1.3202	8.23852
2062680	chr17:2062680:A:G	4.7152e-07	-1.32452e-10	3.87291
2062869	chr17:2062869:G:T	2.49462e-07	-1.32452e-10	3.23626
2063098	chr17:2063098:C:T	5.14819e-09	-1.32452e-10	-0.644405
2063163	chr17:2063163:C:T	1.93624e-08	0.189635	0.490648
2063595	chr17:2063595:C:T	2.01875e-08	0.28293	0.439085
2063860	chr17:2063860:TC:T	2.23207e-09	-1.32452e-10	-1.48012
2064207	chr17:2064207:C:T	0.00270599	4.81019	7.71774
2064615	chr17:2064615:G:A	2.30854e-09	-1.32452e-10	-1.44644
2065609	chr17:2065609:C:G	4.14812e-08	1.44219	-5.17736e-10
2065689	chr17:2065689:T:C	2.14145e-09	-1.36806	-0.153509
2065692	chr17:2065692:A:G	2.21115e-09	-1.32452e-10	-1.48954
2066255	chr17:2066255:T:C	2.12982e-09	-1.32452e-10	-1.52701
2066541	chr17:2066541:C:T	4.53165e-09	-1.32452e-10	-0.771964
2066975	chr17:2066975:G:A	3.59525e-08	1.29915	-5.17736e-10
2067036	chr17:2067036:C:T	4.75755e-09	-1.32452e-10	-0.723317
2067153	chr17:2067153:C:T	2.30974e-09	-1.32452e-10	-1.44591
2067604	chr17:2067604:C:T	0.442315	9.82582	7.79866
2067763	chr17:2067763:G:C	2.91224e-09	-1.21413	-5.17736e-10
2068276	chr17:2068276:T:C	2.18023e-09	-1.32452e-10	-1.50362
2068306	chr17:2068306:G:A	4.32515e-05	5.70741	2.68432
2068526	chr17:2068526:T:C	2.38397e-09	-1.32452e-10	-1.41428
2069112	chr17:2069112:A:G	2.11481e-09	-1.32452e-10	-1.53408
2069684	chr17:2069684:G:A	5.2167e-09	-1.32452e-10	-0.631185
2069823	chr17:2069823:G:A	1.82056e-07	-1.32452e-10	2.92127
2069840	chr17:2069840:C:T	4.67503e-09	-1.32452e-10	-0.740814
2070220	chr17:2070220:G:A	2.10811e-09	-1.32452e-10	-1.53726
2070243	chr17:2070243:C:T	5.08158e-09	-1.32452e-10	-0.657428
2071031	chr17:2071031:C:T	5.4362e-09	-1.32452e-10	-0.58997
2071090	chr17:2071090:G:A	5.25148e-10	-1.45046	-1.47667
2071217	chr17:2071217:A:T	1.74068e-06	6.48927	-1.31029
2071487	chr17:2071487:G:C	8.33808e-07	3.71426	0.728694
2071541	chr17:2071541:G:A	1.28299e-08	0.26873	-5.17736e-10
2071551	chr17:2071551:C:T	9.2418e-08	-1.32452e-10	2.24327
2072285	chr17:2072285:C:G	3.99312e-09	-1.32452e-10	-0.898477
2072363	chr17:2072363:G:A	8.90785e-08	3.29831	-1.09184
2072542	chr17:2072542:G:A	5.15002e-09	-0.644048	-5.17736e-10
2072673	chr17:2072673:G:GT	2.42699e-09	-1.32452e-10	-1.3964
2072677	chr17:2072677:C:A	2.83417e-09	-1.32452e-10	-1.2413
2073223	chr17:2073223:A:ACAAGCGTGAG	8.98027e-08	-1.32452e-10	2.21457
2073336	chr17:2073336:G:A	1.02122e-08	-1.32452e-10	0.0405303
2074238	chr17:2074238:GC:G	1.59379e-06	6.44782	-1.357
2074422	chr17:2074422:G:C	2.61864e-06	5.58736	-5.17736e-10
2074568	chr17:2074568:G:A	3.58984e-06	4.81748	1.08533
2075040	chr17:2075040:C:T	5.7366e-06	4.70884	1.66273
2075190	chr17:2075190:T:C	4.47467e-06	4.80928	1.31386
2075894	chr17:2075894:T:C	1.64114e-05	4.81458	2.6081
2075992	chr17:2075992:GACCAGGCCTC:G	2.38456e-09	-1.32452e-10	-1.41403
2076020	chr17:2076020:A:G	2.87344e-05	9.51184	-1.52904
2076270	chr17:2076270:G:A	4.77643e-09	-0.719356	-5.17736e-10
2076498	chr17:2076498:G:A	4.20181e-05	9.88171	-1.51891
2077873	chr17:2077873:T:G	1.95131e-09	-1.61455	-5.17736e-10
2077891	chr17:2077891:G:A	2.58062e-09	-1.32452e-10	-1.33502
2077894	chr17:2077894:A:G	5.03084e-09	-1.32452e-10	-0.667463
2078186	chr17:2078186:T:C	0.000207098	4.27051	5.68739
2078318	chr17:2078318:G:A	2.10839e-09	-1.32452e-10	-1.53712
2078641	chr17:2078641:G:A	0.000122004	4.1146	5.31417
2078663	chr17:2078663:C:T	6.36197e-06	7.93793	-1.46289
2078901	chr17:2078901:AAAGATAGGTCATTGGTGATTGGTCAACTATGACACAGACTAAGGTTTGATG:A	3.08016e-09	-1.32452e-10	-1.15807
2079091	chr17:2079091:G:A	2.38476e-09	-1.32452e-10	-1.41395
2079496	chr17:2079496:C:T	2.22821e-08	0.298488	0.522247
2079693	chr17:2079693:G:T	2.58251e-09	-1.32452e-10	-1.33429
2079812	chr17:2079812:C:T	0.000320512	4.55111	5.84351
2079955	chr17:2079955:A:C	2.72266e-09	-1.32452e-10	-1.28144
2080400	chr17:2080400:AC:A	3.47073e-09	-1.32452e-10	-1.03868
2081234	chr17:2081234:T:C	3.32945e-09	-1.32452e-10	-1.08024
2081246	chr17:2081246:A:G	2.1101e-09	-1.32452e-10	-1.53631
2081756	chr17:2081756:T:C	3.78339e-07	2.89089	0.761847
2081926	chr17:2081926:C:T	3.22152e-09	-1.32452e-10	-1.1132
2082190	chr17:2082190:G:A	1.6575e-08	-1.32452e-10	0.524843
2082198	chr17:2082198:A:G	1.00071e-08	-1.32452e-10	0.0202414
2085084	chr17:2085084:T:C	2.39878e-09	-1.32452e-10	-1.40809
2085384	chr17:2085384:T:C	2.13158e-08	-1.32452e-10	0.776401
2086079	chr17:2086079:C:G	2.21458e-05	7.72235	-5.17736e-10
2086134	chr17:2086134:T:C	1.95912e-09	-0.404446	-1.20611
2086343	chr17:2086343:C:T	0.000305966	4.39365	5.95453
2086737	chr17:2086737:C:A	1.36176e-08	-1.32452e-10	0.328315
2086795	chr17:2086795:CCT:C	7.26222e-09	-1.32452e-10	-0.300364
2087172	chr17:2087172:G:A	2.94725e-09	-1.20218	-5.17736e-10
2087232	chr17:2087232:C:T	1.34609e-08	-1.32452e-10	0.316737
2087326	chr17:2087326:G:A	2.14875e-09	-1.32452e-10	-1.51817
2087384	chr17:2087384:T:C	2.4591e-09	-1.38325	-5.17736e-10
2087665	chr17:2087665:C:A	5.04167e-06	1.53356	4.70888
2087803	chr17:2087803:C:T	3.98675e-08	-1.32452e-10	1.40251
2088166	chr17:2088166:A:G	4.20296e-06	2.08682	3.97368
2088572	chr17:2088572:G:A	1.18854e-08	-1.32452e-10	0.192259
2088692	chr17:2088692:G:A	1.97717e-09	-1.60138	-5.17736e-10
2089082	chr17:2089082:AG:A	8.61194e-09	-1.32452e-10	-0.1299
2089273	chr17:2089273:G:A	6.33945e-06	7.44108	-0.969581
2089751	chr17:2089751:G:C	4.75402e-08	-1.32452e-10	1.57853
2090204	chr17:2090204:G:A	2.20836e-06	1.18422	4.23274
2090717	chr17:2090717:G:C	8.53067e-09	-1.32452e-10	-0.139381
2090777	chr17:2090777:C:G	0.0004019	9.00588	1.61503
2090836	chr17:2090836:T:C	4.17245e-10	-1.62286	-1.53427
2091069	chr17:2091069:T:C	2.26405e-09	-1.32452e-10	-1.46589
2091672	chr17:2091672:G:T	1.29548e-05	5.7559	1.43028
2091704	chr17:2091704:T:C	3.27916e-09	-1.32452e-10	-1.09546
2091874	chr17:2091874:A:G	2.40594e-09	-1.32452e-10	-1.40511
2091889	chr17:2091889:A:G	3.64569e-09	-1.32452e-10	-0.989504
2091897	chr17:2091897:C:T	9.91654e-06	4.73353	2.18538
2091917	chr17:2091917:C:T	3.03254e-07	4.1911	-0.75958
2091924	chr17:2091924:C:T	7.67999e-08	3.3676	-1.30945
2091938	chr17:2091938:A:T	6.74735e-06	7.58866	-1.0548
2091939	chr17:2091939:A:C	6.43656e-06	7.52129	-1.03459
2091949	chr17:2091949:TG:T	2.77394e-07	3.34239	-5.17736e-10
2091977	chr17:2091977:T:C	5.2157e-09	-1.32452e-10	-0.631376
2092318	chr17:2092318:G:A	2.47305e-09	-1.32452e-10	-1.3776
2092767	chr17:2092767:T:C	2.23632e-09	-1.32452e-10	-1.47822
2093210	chr17:2093210:A:G	4.35116e-06	6.26681	-0.171659
2093698	chr17:2093698:T:A	5.40487e-08	-1.32452e-10	1.70684
2093789	chr17:2093789:TA:T	5.06719e-10	-1.42568	-1.53717
2094150	chr17:2094150:G:C	0.000145043	8.05241	1.54932
2094182	chr17:2094182:C:T	4.79534e-06	6.55847	-0.366117
2095051	chr17:2095051:G:A	3.43901e-06	6.22463	-0.364738
2095085	chr17:2095085:A:G	5.15141e-08	-1.32452e-10	1.65881
2095475	chr17:2095475:C:A	1.95087e-09	-1.61478	-5.17736e-10
2095634	chr17:2095634:G:A	3.98879e-06	6.41529	-0.407095
2095729	chr17:2095729:T:C	1.65021e-05	7.42819	-5.17736e-10
2096050	chr17:2096050:G:A	2.75104e-07	3.77368	-0.439578
2096460	chr17:2096460:T:C	3.00576e-09	0.0127619	-1.19528
2096647	chr17:2096647:A:G	9.96797e-06	8.35884	-1.43476
2096843	chr17:2096843:A:AC	1.60017e-09	-0.38582	-1.42712
2097154	chr17:2097154:TC:T	6.71704e-09	-1.32452e-10	-0.378403
2097239	chr17:2097239:C:T	2.51864e-06	7.0427	-1.49427
2097297	chr17:2097297:G:C	4.40013e-10	-1.6075	-1.4965
2097329	chr17:2097329:T:A	2.4014e-09	-1.32452e-10	-1.407
2097922	chr17:2097922:T:C	2.01244e-08	-1.32452e-10	0.718884
2098115	chr17:2098115:A:G	2.59635e-09	-1.32452e-10	-1.32894
2098310	chr17:2098310:T:A	4.58458e-10	-1.55411	-1.50883
2098363	chr17:2098363:C:T	1.05496e-09	-1.50296	-0.726586
2098531	chr17:2098531:T:C	6.48049e-07	5.49003	-1.29911
2098562	chr17:2098562:T:C	7.23544e-09	-0.909335	0.605276
2098660	chr17:2098660:C:T	9.99768e-08	-1.32452e-10	2.32189
2099586	chr17:2099586:C:T	2.71908e-09	-1.32452e-10	-1.28276
2099914	chr17:2099914:G:A	9.1312e-07	5.63792	-1.1041
2100083	chr17:2100083:G:A	3.79471e-09	-1.32452e-10	-0.949441
2100103	chr17:2100103:T:C	4.27239e-10	-1.59563	-1.53783
2101593	chr17:2101593:C:T	2.11197e-09	-1.32452e-10	-1.53543
2101615	chr17:2101615:G:A	1.1078e-07	-1.32452e-10	2.42449
2101836	chr17:2101836:C:T	7.40265e-07	5.45739	-1.13343
2101947	chr17:2101947:T:A	5.775e-07	5.22793	-1.15227
2101961	chr17:2101961:CAGA:C	5.98943e-07	5.26832	-1.1562
2102052	chr17:2102052:G:A	5.44308e-08	1.71388	-5.17736e-10
2102675	chr17:2102675:A:G	1.03189e-05	8.49228	-1.5336
2103655	chr17:2103655:G:A	5.09187e-09	-1.32452e-10	-0.655405
2103679	chr17:2103679:T:C	4.93875e-09	-1.32452e-10	-0.685936
2103710	chr17:2103710:C:T	1.88955e-09	-0.775148	-0.871562
2104316	chr17:2104316:G:A	1.94311e-09	-1.61876	-5.17736e-10
2104532	chr17:2104532:A:G	9.06139e-07	5.54052	-1.01437
2104650	chr17:2104650:AT:A	2.84534e-07	4.26309	-0.895286
2104830	chr17:2104830:T:C	6.9239e-09	-1.32452e-10	-0.34807
2104984	chr17:2104984:T:A	4.37907e-07	3.88687	-0.0879119
2105610	chr17:2105610:G:A	1.93087e-09	-0.841504	-0.783577
2105644	chr17:2105644:G:A	1.95515e-09	-0.825553	-0.787028
2106458	chr17:2106458:A:C	3.50521e-07	4.72187	-1.1455
2107024	chr17:2107024:C:T	2.06464e-09	-0.969625	-0.588469
2108584	chr17:2108584:T:C	5.8937e-09	-1.32452e-10	-0.509166
2108800	chr17:2108800:C:T	1.39028e-09	-1.20983	-0.743714
2110460	chr17:2110460:T:C	7.19423e-09	-1.32452e-10	-0.30977
2110480	chr17:2110480:C:T	1.22221e-08	0.220194	-5.17736e-10
2110690	chr17:2110690:G:A	2.5312e-09	-1.32452e-10	-1.35436
2110886	chr17:2110886:T:C	2.52209e-09	-1.32452e-10	-1.35796
2111017	chr17:2111017:A:G	2.15267e-09	-1.31205	-0.204285
2111555	chr17:2111555:G:A	8.11326e-07	5.53981	-1.12419
2111690	chr17:2111690:T:C	5.27038e-07	5.13847	-1.15424
2112318	chr17:2112318:C:T	1.91428e-06	5.15941	0.114637
2113057	chr17:2113057:CTTTTA:C	2.40843e-09	-1.32452e-10	-1.40408
2113596	chr17:2113596:T:C	2.18989e-09	-1.4992	-5.17736e-10
2113735	chr17:2113735:T:C	1.26702e-06	5.45738	-0.596007
2113785	chr17:2113785:C:A	1.02401e-06	5.31604	-0.66761
2114227	chr17:2114227:G:A	5.04763e-09	-1.32452e-10	-0.664131
2114267	chr17:2114267:C:G	1.13628e-06	5.37178	-0.619317
2114699	chr17:2114699:C:T	2.31264e-09	-1.44466	-5.17736e-10
2115743	chr17:2115743:A:G	1.20289e-06	5.36376	-0.554328
2115754	chr17:2115754:T:C	1.29022e-08	0.274349	-5.17736e-10
2115801	chr17:2115801:G:A	1.88743e-09	-1.64784	-5.17736e-10
2115864	chr17:2115864:G:A	2.48843e-06	5.29047	0.245892
2115925	chr17:2115925:T:C	1.94314e-06	5.28901	-5.17736e-10
2116037	chr17:2116037:CACTA:C	2.68745e-09	-1.32452e-10	-1.29446
2116326	chr17:2116326:G:A	1.17068e-07	2.47971	-5.17736e-10
2116859	chr17:2116859:TA:T	1.29492e-06	5.46741	-0.584251
2117149	chr17:2117149:C:T	1.11602e-06	5.28679	-0.552312
2117570	chr17:2117570:T:C	3.07353e-09	-1.32452e-10	-1.16022
2117848	chr17:2117848:C:T	5.35501e-09	-1.32452e-10	-0.605016
2117921	chr17:2117921:TTTAG:T	2.45292e-09	-1.32452e-10	-1.38577
2118196	chr17:2118196:C:A	1.25189e-06	5.41948	-0.570119
2118880	chr17:2118880:T:C	2.23171e-09	-1.32452e-10	-1.48028
2119787	chr17:2119787:A:G	1.54548e-06	5.65562	-0.595577
2119795	chr17:2119795:T:G	1.51218e-06	5.65655	-0.618292
2119900	chr17:2119900:G:A	4.29559e-09	-1.32452e-10	-0.82546
2119989	chr17:2119989:G:A	2.11134e-09	-1.32452e-10	-1.53573
2120528	chr17:2120528:T:C	2.11696e-09	-1.32452e-10	-1.53307
2120531	chr17:2120531:A:G	1.48102e-06	5.68737	-0.669929
2120671	chr17:2120671:T:C	1.53846e-06	5.65684	-0.601347
2120714	chr17:2120714:C:A	4.91973e-08	-1.32452e-10	1.61279
2120736	chr17:2120736:C:T	1.60246e-06	5.72792	-0.631676
2120923	chr17:2120923:C:T	1.44296e-06	5.6637	-0.672291
2121267	chr17:2121267:T:C	4.22328e-09	-1.32452e-10	-0.842437
2121294	chr17:2121294:A:C	2.5369e-08	0.95048	-5.17736e-10
2121295	chr17:2121295:T:A	2.04915e-09	-1.56562	-5.17736e-10
2121306	chr17:2121306:A:G	1.67021e-06	5.78771	-0.650054
2121353	chr17:2121353:C:T	1.55921e-06	5.69978	-0.630892
2122066	chr17:2122066:G:T	1.052e-06	5.72265	-1.04725
2123123	chr17:2123123:GA:G	7.85962e-05	4.38814	4.60089
2123291	chr17:2123291:T:A	2.13041e-09	-1.32452e-10	-1.52674
2123673	chr17:2123673:A:G	4.93964e-09	-1.32452e-10	-0.685756
2123845	chr17:2123845:C:T	2.16476e-09	-1.32452e-10	-1.51074
2124277	chr17:2124277:G:C	4.09682e-09	-1.32452e-10	-0.872839
2124350	chr17:2124350:C:T	9.17962e-09	-1.01959	0.953527
2124485	chr17:2124485:C:T	6.5633e-06	6.5062	-5.17736e-10
2124648	chr17:2124648:T:C	2.12885e-09	-1.52747	-5.17736e-10
2124812	chr17:2124812:A:G	5.81178e-05	3.98162	4.70555
2125052	chr17:2125052:C:CT	2.31108e-09	-1.32452e-10	-1.44533
2125428	chr17:2125428:C:T	4.22022e-09	-1.32452e-10	-0.843162
2125464	chr17:2125464:A:T	4.72691e-09	-1.32452e-10	-0.729778
2125634	chr17:2125634:A:G	6.91493e-08	-0.454838	2.40806
2125821	chr17:2125821:C:T	4.71906e-09	-1.32452e-10	-0.731441
2126265	chr17:2126265:A:G	3.23919e-06	6.40112	-0.601089
2126281	chr17:2126281:C:T	2.86897e-06	7.2058	-1.52714
2126425	chr17:2126425:C:T	2.9706e-09	-1.32452e-10	-1.19429
2126861	chr17:2126861:T:C	6.72837e-06	6.40907	0.121965
2126961	chr17:2126961:T:C	4.32567e-09	-1.32452e-10	-0.818482
2127213	chr17:2127213:C:G	7.95442e-09	-1.28044	1.07112
2128093	chr17:2128093:A:G	3.57364e-06	6.50209	-0.603794
2128171	chr17:2128171:C:T	5.58519e-09	-1.32452e-10	-0.562932
2128598	chr17:2128598:T:C	2.23735e-09	-1.47776	-5.17736e-10
2128624	chr17:2128624:G:C	4.26344e-09	-1.32452e-10	-0.832973
2129018	chr17:2129018:A:T	3.78286e-09	-0.952568	-5.17736e-10
2129057	chr17:2129057:T:C	4.17016e-09	-1.32452e-10	-0.855096
2129126	chr17:2129126:T:C	5.1415e-06	6.26205	-5.17736e-10
2130002	chr17:2130002:G:A	3.09998e-09	-1.15165	-5.17736e-10
2130498	chr17:2130498:A:G	2.13026e-09	-1.32452e-10	-1.5268
2130981	chr17:2130981:C:T	8.87752e-10	-1.48146	-0.920651
2131418	chr17:2131418:C:T	4.94563e-06	6.22321	-5.17736e-10
2131545	chr17:2131545:A:C	4.23991e-09	-1.32452e-10	-0.838507
2131777	chr17:2131777:C:T	1.81189e-06	5.90611	-0.687034
2132165	chr17:2132165:G:A	2.79175e-09	-1.32452e-10	-1.25638
2132297	chr17:2132297:T:C	4.21556e-06	6.49369	-0.430201
2132838	chr17:2132838:G:A	1.88457e-09	-1.64935	-5.17736e-10
2132868	chr17:2132868:G:A	2.69066e-06	5.97573	-0.361239
2133110	chr17:2133110:T:C	4.75846e-09	-1.32452e-10	-0.723125
2133237	chr17:2133237:C:A	1.62204e-08	0.503223	-5.17736e-10
2133359	chr17:2133359:A:G	2.34586e-06	5.96739	-0.490034
2133541	chr17:2133541:A:G	2.38388e-06	5.9786	-0.485163
2134108	chr17:2134108:T:C	3.21638e-06	6.28965	-0.496686
2134545	chr17:2134545:A:C	1.48176e-08	1.91625	-1.50348
2135180	chr17:2135180:T:C	1.92651e-09	-1.62734	-5.17736e-10
2135942	chr17:2135942:C:CA	4.22267e-07	4.0574	-0.294809
2136354	chr17:2136354:G:A	3.32391e-09	-1.08191	-5.17736e-10
2136535	chr17:2136535:T:A	4.49961e-09	-1.32452e-10	-0.779059
2136896	chr17:2136896:C:T	4.88688e-05	9.81073	-1.29688
2137126	chr17:2137126:C:T	2.61638e-09	-1.32126	-5.17736e-10
2137640	chr17:2137640:G:A	2.95169e-09	-1.32452e-10	-1.20067
2137669	chr17:2137669:A:G	7.26224e-06	6.41977	0.187622
2139099	chr17:2139099:A:G	3.06046e-06	6.3456	-0.602328
2140218	chr17:2140218:A:G	6.07447e-09	-1.32452e-10	-0.478955
2140495	chr17:2140495:T:C	6.76823e-05	4.25263	4.5869
2141190	chr17:2141190:T:C	4.27672e-09	-1.32452e-10	-0.829864
2141351	chr17:2141351:T:C	2.84693e-06	6.21962	-0.548673
2141495	chr17:2141495:G:A	5.85878e-08	-0.781412	2.56889
2142081	chr17:2142081:A:C	4.27159e-06	6.40423	-0.327533
2142605	chr17:2142605:C:T	3.36034e-09	-1.32452e-10	-1.07101
2143653	chr17:2143653:T:C	5.7521e-09	-1.42742	0.893933
2143920	chr17:2143920:C:T	2.5791e-06	5.68362	-0.111472
2144012	chr17:2144012:C:A	2.51223e-09	-1.36188	-5.17736e-10
2144269	chr17:2144269:C:T	2.51532e-09	-1.32452e-10	-1.36065
2144270	chr17:2144270:G:A	5.98004e-09	-1.44613	0.951507
2144330	chr17:2144330:A:G	1.49142e-06	5.75464	-0.730211
2144376	chr17:2144376:T:C	6.66975e-08	-0.789261	2.70638
2145149	chr17:2145149:C:T	2.70222e-09	-1.32452e-10	-1.28898
2145317	chr17:2145317:G:A	2.40634e-06	6.28692	-0.784112
2145419	chr17:2145419:C:T	3.38973e-07	4.44511	-0.902243
2146031	chr17:2146031:C:T	2.88435e-09	-1.32452e-10	-1.22375
2146872	chr17:2146872:G:T	1.67512e-09	-1.58496	-0.182212
2147196	chr17:2147196:C:T	2.51077e-09	-1.32452e-10	-1.36246
2147378	chr17:2147378:G:A	4.58872e-09	-1.32452e-10	-0.759449
2147433	chr17:2147433:T:C	4.63182e-09	-1.32452e-10	-0.7501
2147541	chr17:2147541:C:T	8.73653e-09	-1.22077	1.10523
2147574	chr17:2147574:A:C	4.74912e-09	-1.32452e-10	-0.725091
2148436	chr17:2148436:G:T	1.53294e-09	-1.43374	-0.42212
2148634	chr17:2148634:G:A	3.51273e-09	-1.32452e-10	-1.02666
2149210	chr17:2149210:C:T	9.37145e-09	-1.20438	1.159
2149221	chr17:2149221:A:G	5.44162e-09	-1.32452e-10	-0.588973
2149612	chr17:2149612:G:C	5.62718e-09	-1.32452e-10	-0.555441
2150106	chr17:2150106:G:A	2.87008e-09	-1.32452e-10	-1.22871
2150298	chr17:2150298:T:A	1.88804e-09	-1.64751	-5.17736e-10
2150544	chr17:2150544:G:A	1.14029e-06	6.01325	-1.25726
2150626	chr17:2150626:C:T	8.48705e-07	4.61805	-0.157388
2151815	chr17:2151815:C:T	4.437e-06	6.21675	-0.10207
2152006	chr17:2152006:T:C	5.36833e-06	6.40449	-0.099267
2152586	chr17:2152586:C:A	1.437e-09	-1.53142	-0.389071
2153353	chr17:2153353:T:C	4.93332e-10	-1.54778	-1.44184
2154335	chr17:2154335:G:A	4.98443e-09	-0.676731	-5.17736e-10
2154913	chr17:2154913:G:A	1.1592e-09	-1.38541	-0.749911
2154995	chr17:2154995:G:C	1.15539e-09	-1.35522	-0.78339
2156114	chr17:2156114:G:C	6.58743e-06	6.29838	0.211492
2156667	chr17:2156667:T:C	3.39876e-06	6.42979	-0.581669
2156998	chr17:2156998:A:T	2.20466e-09	-1.32452e-10	-1.49248
2157059	chr17:2157059:T:C	3.3192e-06	6.44282	-0.618392
2157392	chr17:2157392:A:G	2.59831e-09	-1.32819	-5.17736e-10
2157629	chr17:2157629:T:C	1.22766e-07	-1.32452e-10	2.52723
2157807	chr17:2157807:C:A	1.92008e-06	6.2923	-1.01523
2157982	chr17:2157982:A:G	2.15232e-09	-1.32452e-10	-1.5165
2158040	chr17:2158040:G:C	3.18352e-06	6.4424	-0.659712
2158924	chr17:2158924:C:G	3.22065e-06	6.8237	-1.02941
2159163	chr17:2159163:G:A	2.1115e-09	-1.32452e-10	-1.53565
2159297	chr17:2159297:T:G	3.81716e-06	6.66705	-0.702838
2159823	chr17:2159823:A:G	5.35108e-06	6.39716	-0.0951571
2160256	chr17:2160256:A:T	6.71521e-06	6.50213	0.0269465
2160318	chr17:2160318:C:T	3.40167e-06	6.4438	-0.59483
2160420	chr17:2160420:T:G	2.8284e-06	6.37179	-0.707371
2160423	chr17:2160423:T:C	2.99829e-09	-1.32452e-10	-1.18501
2161277	chr17:2161277:T:C	4.45148e-06	7.6558	-1.53785
2161418	chr17:2161418:T:A	4.08944e-05	9.42456	-1.08887
2161473	chr17:2161473:G:A	2.26775e-09	-1.32452e-10	-1.46426
2161537	chr17:2161537:C:T	4.86609e-10	-1.50802	-1.49532
2163447	chr17:2163447:T:C	2.2553e-06	5.43799	-5.17736e-10
2164231	chr17:2164231:T:C	2.06136e-09	-1.55968	-5.17736e-10
2165638	chr17:2165638:C:A	8.08314e-07	4.64527	-0.23337
2165709	chr17:2165709:C:T	3.14804e-06	6.41904	-0.647552
2165808	chr17:2165808:G:C	3.36635e-08	-1.32452e-10	1.23336
2165885	chr17:2165885:A:G	7.54694e-08	-0.461314	2.50199
2166388	chr17:2166388:AG:A	4.66485e-06	6.1185	0.0462597
2167764	chr17:2167764:C:T	3.32976e-06	6.32294	-0.495329
2167803	chr17:2167803:G:A	8.27201e-06	6.54726	0.190321
2168780	chr17:2168780:G:C	1.97038e-09	-1.60482	-5.17736e-10
2168988	chr17:2168988:C:T	3.59375e-09	-1.32452e-10	-1.00385
2169093	chr17:2169093:T:C	2.78844e-09	-1.32452e-10	-1.25757
2169217	chr17:2169217:C:T	6.03286e-09	-1.32452e-10	-0.485828
2169483	chr17:2169483:T:C	3.29372e-09	-1.09103	-5.17736e-10
2169655	chr17:2169655:A:G	5.33939e-09	-1.48887	0.880929
2169978	chr17:2169978:G:C	7.43042e-06	6.50055	0.129738
2170237	chr17:2170237:C:T	2.25542e-09	-1.32452e-10	-1.46972
2170369	chr17:2170369:C:T	7.11471e-10	-1.0926	-1.53087
2170959	chr17:2170959:G:C	3.02765e-06	5.73249	-5.17736e-10
2171009	chr17:2171009:G:A	7.97958e-06	6.67425	0.0273411
2171626	chr17:2171626:C:T	8.3329e-08	-1.32452e-10	2.13975
2171683	chr17:2171683:T:C	5.96622e-06	6.55427	-0.143446
2172288	chr17:2172288:T:C	1.66217e-08	1.68457	-1.15691
2172626	chr17:2172626:G:A	2.11756e-09	-1.32452e-10	-1.53279
2173058	chr17:2173058:G:A	4.69244e-06	5.84317	0.327485
2173128	chr17:2173128:T:G	3.60792e-09	-1.32452e-10	-0.999918
2173738	chr17:2173738:C:T	4.16014e-09	-0.857501	-5.17736e-10
2174199	chr17:2174199:G:C	2.54384e-06	5.93691	-0.37853
2175326	chr17:2175326:T:C	2.20041e-09	-1.32452e-10	-1.49441
2175348	chr17:2175348:T:C	7.39993e-07	5.72266	-1.39907
2175590	chr17:2175590:C:CT	9.95581e-07	5.61444	-0.994163
2175596	chr17:2175596:G:A	1.34586e-08	-1.05363	1.37019
2175666	chr17:2175666:C:A	6.00677e-09	-1.32452e-10	-0.490162
2176745	chr17:2176745:G:C	4.4155e-10	-1.63869	-1.46182
2177230	chr17:2177230:A:G	3.55006e-09	-1.32452e-10	-1.01609
2177301	chr17:2177301:C:T	1.81485e-06	5.22071	-5.17736e-10
2177404	chr17:2177404:GAA:G	1.44907e-08	-1.13428	1.52473
2178096	chr17:2178096:G:A	4.95099e-08	-1.32452e-10	1.61912
2178125	chr17:2178125:G:A	2.4171e-06	6.10483	-0.597558
2178353	chr17:2178353:T:C	2.12343e-06	6.05554	-0.677803
2178879	chr17:2178879:G:A	6.08455e-09	-0.477297	-5.17736e-10
2180587	chr17:2180587:T:A	2.4837e-06	6.12695	-0.592494
2181011	chr17:2181011:A:G	2.15021e-06	6.09215	-0.701875
2181271	chr17:2181271:G:T	2.28373e-06	6.14846	-0.697941
2181795	chr17:2181795:G:A	5.47191e-09	-1.32452e-10	-0.583421
2181891	chr17:2181891:G:A	2.53832e-06	6.25435	-0.698138
2182304	chr17:2182304:G:A	2.31771e-06	6.14862	-0.683337
2182359	chr17:2182359:T:C	2.89982e-06	6.11837	-0.429011
2182730	chr17:2182730:G:T	1.58631e-06	6.16651	-1.0804
2182906	chr17:2182906:G:A	2.06505e-06	5.89733	-0.547471
2183061	chr17:2183061:T:G	5.80041e-09	-0.427868	-0.0972531
2184311	chr17:2184311:T:C	3.40196e-08	2.24828	-1.00439
2184534	chr17:2184534:G:A	7.55926e-08	-1.32452e-10	2.04231
2185078	chr17:2185078:T:C	4.34607e-08	3.01105	-1.52225
2185531	chr17:2185531:T:G	2.52657e-09	-1.32452e-10	-1.35619
2185554	chr17:2185554:CCAGA:C	3.55079e-08	2.12233	-0.835623
2185575	chr17:2185575:A:C	3.03912e-06	5.73627	-5.17736e-10
2185741	chr17:2185741:A:G	3.43144e-08	2.05688	-0.804367
2186127	chr17:2186127:C:G	2.46829e-09	-1.32452e-10	-1.37952
2186254	chr17:2186254:T:C	3.20253e-08	2.15357	-0.970093
2186525	chr17:2186525:A:G	4.95037e-09	-1.32452e-10	-0.683587
2186541	chr17:2186541:GAAGA:G	2.21741e-09	-1.32452e-10	-1.48671
2186554	chr17:2186554:G:A	3.26045e-08	2.15007	-0.948673
2186922	chr17:2186922:A:C	1.91904e-09	-1.63123	-5.17736e-10
2187226	chr17:2187226:C:T	2.79551e-09	-1.25503	-5.17736e-10
2187509	chr17:2187509:G:C	7.93225e-07	5.77874	-1.38568
2187650	chr17:2187650:G:A	3.30651e-06	5.8206	-5.17736e-10
2188306	chr17:2188306:G:A	1.94568e-09	-1.61744	-5.17736e-10
2188353	chr17:2188353:C:T	2.93591e-06	5.70172	-5.17736e-10
2188471	chr17:2188471:C:T	3.7073e-08	2.23319	-0.903355
2188712	chr17:2188712:A:T	3.56202e-08	2.17331	-0.883447
2188902	chr17:2188902:A:G	2.4501e-09	-1.38692	-5.17736e-10
2189857	chr17:2189857:A:G	2.46931e-09	-1.32452e-10	-1.37911
2189860	chr17:2189860:T:TGTGGCC	2.53137e-09	-1.32452e-10	-1.35429
2189861	chr17:2189861:C:A	2.32114e-09	-1.44099	-5.17736e-10
2190217	chr17:2190217:A:T	6.12327e-06	6.75705	-0.320252
2191074	chr17:2191074:G:A	2.33634e-09	-1.32452e-10	-1.43446
2191296	chr17:2191296:C:T	3.83307e-09	-1.32452e-10	-0.939384
2191513	chr17:2191513:G:A	1.05575e-05	8.25723	-1.27568
2193258	chr17:2193258:C:T	2.30055e-09	-1.32452e-10	-1.4499
2193286	chr17:2193286:G:A	8.30913e-08	2.47553	-0.338639
2193430	chr17:2193430:C:T	2.62759e-09	-1.32452e-10	-1.31698
2193633	chr17:2193633:T:C	2.39092e-09	-1.32452e-10	-1.41137
2194289	chr17:2194289:T:G	6.11625e-08	2.09464	-0.26416
2194559	chr17:2194559:CAA:C	5.90697e-09	-1.32452e-10	-0.506916
2194593	chr17:2194593:A:T	3.53765e-09	-1.32452e-10	-1.01959
2195123	chr17:2195123:C:T	5.94228e-08	2.28569	-0.484059
2195517	chr17:2195517:T:G	2.35437e-09	-1.32452e-10	-1.42678
2195730	chr17:2195730:T:C	2.44002e-09	-1.39104	-5.17736e-10
2196219	chr17:2196219:C:T	2.4567e-09	-1.32452e-10	-1.38423
2196256	chr17:2196256:T:C	5.33315e-08	-1.32452e-10	1.69348
2196290	chr17:2196290:C:T	3.5291e-09	-1.32452e-10	-1.02201
2196530	chr17:2196530:G:A	2.55414e-09	-1.32452e-10	-1.34533
2196637	chr17:2196637:C:A	7.01924e-06	6.81891	-0.245547
2196741	chr17:2196741:GAAGA:G	4.29875e-09	-1.32452e-10	-0.824726
2196862	chr17:2196862:C:T	2.26031e-09	-1.32452e-10	-1.46755
2197218	chr17:2197218:G:A	1.0141e-05	7.11155	-0.170256
2197444	chr17:2197444:T:C	3.40251e-09	-1.32452e-10	-1.05854
2197514	chr17:2197514:C:T	8.33182e-10	-1.12757	-1.33798
2197840	chr17:2197840:G:A	1.07316e-05	7.00863	-0.0107321
2198309	chr17:2198309:A:G	5.20099e-08	-1.32452e-10	1.66839
2198444	chr17:2198444:G:A	1.97183e-09	-1.60409	-5.17736e-10
2198614	chr17:2198614:C:T	2.50786e-09	-1.32452e-10	-1.36362
2198953	chr17:2198953:A:T	6.52302e-07	4.66304	-0.465587
2199159	chr17:2199159:G:C	1.23198e-05	7.13271	0.00320355
2200117	chr17:2200117:C:T	5.5248e-09	-1.32452e-10	-0.573802
2200516	chr17:2200516:A:C	1.8854e-05	7.32701	0.234425
2200626	chr17:2200626:A:G	2.80685e-09	-1.25099	-5.17736e-10
2200949	chr17:2200949:G:C	3.59359e-09	-1.32452e-10	-1.0039
2200998	chr17:2200998:T:C	1.91437e-09	-1.63366	-5.17736e-10
2201780	chr17:2201780:T:C	3.62451e-09	-1.32452e-10	-0.99533
2201819	chr17:2201819:T:A	2.33873e-09	-1.32452e-10	-1.43344
2202005	chr17:2202005:G:C	7.95695e-06	6.8747	-0.175949
2202493	chr17:2202493:A:G	2.1916e-09	-1.32452e-10	-1.49842
2202513	chr17:2202513:C:G	4.58476e-09	-1.32452e-10	-0.760312
2203379	chr17:2203379:G:A	3.51614e-09	-1.32452e-10	-1.02568
2203796	chr17:2203796:C:T	1.09645e-09	-1.60708	-0.583889
2203797	chr17:2203797:G:A	2.2574e-09	-1.32452e-10	-1.46884
2204834	chr17:2204834:G:A	2.74408e-09	-1.2736	-5.17736e-10
2204878	chr17:2204878:G:A	2.17393e-09	-1.32452e-10	-1.50651
2205056	chr17:2205056:C:T	6.63461e-05	9.81452	-0.994925
2205099	chr17:2205099:C:T	1.88274e-09	-1.65032	-5.17736e-10
2205284	chr17:2205284:G:A	1.0527e-05	6.67712	0.301529
2205559	chr17:2205559:C:T	4.47998e-10	-1.56665	-1.51936
2205635	chr17:2205635:T:C	2.29025e-09	-1.32452e-10	-1.45439
2205671	chr17:2205671:T:C	3.61094e-09	-1.32452e-10	-0.999081
2207611	chr17:2207611:A:G	3.43703e-09	-1.32452e-10	-1.04844
2208345	chr17:2208345:T:C	2.91431e-09	-1.32452e-10	-1.21342
2208445	chr17:2208445:A:G	3.45583e-09	-1.32452e-10	-1.04299
2208687	chr17:2208687:T:G	3.76176e-09	-1.32452e-10	-0.958162
2209273	chr17:2209273:T:C	6.08023e-06	6.12228	0.307463
2209426	chr17:2209426:A:G	8.20485e-06	6.60576	0.123668
2210769	chr17:2210769:T:A	2.34742e-06	5.47802	-5.17736e-10
2211267	chr17:2211267:A:T	2.13414e-09	-1.32452e-10	-1.52499
2211333	chr17:2211333:C:T	1.9866e-06	5.31113	-5.17736e-10
2211977	chr17:2211977:C:T	4.59418e-10	-1.55396	-1.50689
2212260	chr17:2212260:AAG:A	1.89398e-09	-1.10626	-0.538112
2213360	chr17:2213360:A:G	2.10602e-09	-1.32452e-10	-1.53825
2213504	chr17:2213504:A:G	2.94439e-09	-1.43	0.226848
2213505	chr17:2213505:T:C	2.16245e-09	-1.32452e-10	-1.51181
2214651	chr17:2214651:A:G	9.14962e-06	6.90908	-0.0706574
2215021	chr17:2215021:G:A	5.26303e-09	-1.32452e-10	-0.622342
2215454	chr17:2215454:C:T	2.68937e-09	-1.32452e-10	-1.29374
2216181	chr17:2216181:A:G	0.000194454	4.93085	4.96405
2216514	chr17:2216514:C:G	1.33155e-08	-1.32452e-10	0.305876
2216524	chr17:2216524:A:T	4.59126e-06	6.15258	-0.0037207
2216574	chr17:2216574:T:C	2.20354e-09	-1.32452e-10	-1.49298
2216815	chr17:2216815:T:G	3.31183e-09	-1.32452e-10	-1.08555
2216864	chr17:2216864:T:C	3.55638e-09	-1.32452e-10	-1.01431
2216914	chr17:2216914:A:T	2.42814e-09	-1.32452e-10	-1.39592
2217132	chr17:2217132:A:T	6.90064e-08	-1.32452e-10	1.95115
2218134	chr17:2218134:C:T	3.01763e-09	-1.17858	-5.17736e-10
2218272	chr17:2218272:A:G	5.795e-06	6.77592	-0.39422
2218278	chr17:2218278:G:A	4.86676e-09	-1.32452e-10	-0.700622
2218411	chr17:2218411:C:T	3.17403e-09	-1.32452e-10	-1.12805
2218451	chr17:2218451:A:G	4.29673e-06	6.24531	-0.162753
2218503	chr17:2218503:A:G	2.2353e-09	-1.32452e-10	-1.47868
2218541	chr17:2218541:G:A	7.66514e-09	-1.32452e-10	-0.246367
2219461	chr17:2219461:T:C	8.23568e-07	5.90042	-1.46982
2219855	chr17:2219855:C:T	8.47057e-08	-1.32452e-10	2.15613
2219906	chr17:2219906:A:T	4.06635e-06	6.0521	-0.0246529
2220034	chr17:2220034:G:A	1.20564e-09	-1.36135	-0.734689
2220059	chr17:2220059:C:G	2.49161e-09	-1.32452e-10	-1.37012
2220971	chr17:2220971:C:T	3.10456e-09	-1.32452e-10	-1.15018
2220996	chr17:2220996:T:C	4.68848e-09	-1.32452e-10	-0.73794
2221033	chr17:2221033:C:T	3.11167e-09	-1.14789	-5.17736e-10
2221430	chr17:2221430:G:A	1.61705e-09	-0.916523	-0.885921
2221678	chr17:2221678:G:A	5.74566e-06	6.62905	-0.255898
2221837	chr17:2221837:G:A	9.06521e-09	-1.34186	1.26326
2221870	chr17:2221870:A:ATG	2.86924e-09	-1.32452e-10	-1.229
2221874	chr17:2221874:G:A	2.07446e-09	-1.55335	-5.17736e-10
2221932	chr17:2221932:G:A	3.59118e-09	-1.32452e-10	-1.00457
2222150	chr17:2222150:C:A	5.05439e-06	6.75522	-0.510261
2222156	chr17:2222156:A:C	0.000279285	5.30519	4.95175
2222163	chr17:2222163:G:A	6.09309e-06	7.96679	-1.53493
2222311	chr17:2222311:G:A	5.74656e-06	6.89594	-0.522637
2222424	chr17:2222424:G:A	1.69241e-08	-1.32452e-10	0.545692
2222709	chr17:2222709:A:G	1.07332e-05	6.37	0.628048
2223210	chr17:2223210:G:C	9.96611e-06	6.72123	0.202664
2224455	chr17:2224455:T:A	5.88808e-09	-1.32452e-10	-0.51012
2225571	chr17:2225571:A:G	3.38532e-09	-0.640553	-0.423047
2225916	chr17:2225916:C:A	4.31348e-06	5.96103	0.125419
2226263	chr17:2226263:G:A	1.7536e-06	5.18638	-5.17736e-10
2226492	chr17:2226492:T:C	2.92124e-09	-1.32452e-10	-1.21104
2226557	chr17:2226557:C:T	2.49735e-09	-1.32452e-10	-1.36782
2227194	chr17:2227194:T:C	3.67814e-09	-1.32452e-10	-0.980641
2227298	chr17:2227298:C:A	7.83208e-06	6.63147	0.0514617
2227877	chr17:2227877:T:C	3.75148e-09	-1.32452e-10	-0.960898
2228437	chr17:2228437:C:T	6.5551e-07	5.68498	-1.48262
2228464	chr17:2228464:T:C	3.30763e-09	-1.32452e-10	-1.08682
2228479	chr17:2228479:A:G	6.52319e-06	6.76564	-0.265566
2229019	chr17:2229019:GAA:G	2.78179e-09	-1.32452e-10	-1.25995
2229030	chr17:2229030:T:C	6.24626e-06	6.6199	-0.163217
2229964	chr17:2229964:T:C	7.69563e-06	8.20365	-1.53829
2230319	chr17:2230319:AAAAAAAAAAAAAAAAAAG:A	6.07489e-07	5.61569	-1.48941
2230920	chr17:2230920:T:C	4.73752e-06	6.26634	-0.0861195
2230931	chr17:2230931:G:A	5.61467e-06	6.4179	-0.0678113
2231900	chr17:2231900:G:A	8.93541e-08	2.20956	-5.17736e-10
2232400	chr17:2232400:G:T	7.61924e-09	-1.32452e-10	-0.252372
2233124	chr17:2233124:A:G	2.54844e-09	-1.32452e-10	-1.34757
2233986	chr17:2233986:C:T	3.24961e-09	-1.32452e-10	-1.10451
2234297	chr17:2234297:C:G	3.1467e-09	-1.32452e-10	-1.13669
2235364	chr17:2235364:T:C	1.72559e-09	-1.23166	-0.505824
2235534	chr17:2235534:C:G	2.80396e-06	7.03026	-1.37453
2235808	chr17:2235808:A:G	2.67817e-09	-1.32452e-10	-1.29791
2235861	chr17:2235861:C:T	2.40378e-09	-1.32452e-10	-1.40601
2235977	chr17:2235977:C:T	3.10759e-09	-1.1492	-5.17736e-10
2236447	chr17:2236447:CTCTA:C	7.46583e-07	4.33246	-5.17736e-10
2236771	chr17:2236771:G:A	1.90339e-09	-1.63941	-5.17736e-10
2236819	chr17:2236819:G:A	1.96729e-09	-1.60639	-5.17736e-10
2237021	chr17:2237021:C:T	3.64688e-09	-1.32452e-10	-0.989179
2237054	chr17:2237054:A:T	4.0661e-09	-1.32452e-10	-0.880365
2237374	chr17:2237374:T:C	0.000163593	4.18276	5.53933
2237878	chr17:2237878:G:A	1.94126e-09	-1.61971	-5.17736e-10
2238872	chr17:2238872:ACAAAAGAAAAAACTGAAAGCAGAAGGATATAAGTTAGAGTAACTTCAAATGTGAGATGTGAGAGAAGGTGGATCTATT:A	3.72923e-09	-1.32452e-10	-0.966848
2239083	chr17:2239083:C:T	4.73689e-09	-1.32452e-10	-0.727668
2239208	chr17:2239208:G:C	4.36723e-10	-1.64444	-1.46707
2240166	chr17:2240166:G:T	0.000760847	6.76722	4.49192
2240319	chr17:2240319:C:T	4.08829e-09	-1.32452e-10	-0.874923
2240758	chr17:2240758:G:A	6.51965e-09	-1.32452e-10	-0.408229
2241752	chr17:2241752:A:G	3.26498e-08	-0.51663	1.71942
2241796	chr17:2241796:G:A	0.000558619	6.58217	4.368
2241899	chr17:2241899:T:C	5.33883e-10	-1.37733	-1.5333
2242035	chr17:2242035:A:G	0.000536532	6.43071	4.47912
2243098	chr17:2243098:G:C	4.2149e-08	2.9639	-1.50574
2243128	chr17:2243128:T:C	0.000227683	4.23193	5.82073
2243292	chr17:2243292:G:C	4.75208e-08	-0.99761	2.57573
2243754	chr17:2243754:T:C	3.03661e-09	-1.17231	-5.17736e-10
2244798	chr17:2244798:C:A	2.11539e-09	-1.32452e-10	-1.53381
2245115	chr17:2245115:A:G	6.53923e-08	-1.32452e-10	1.89736
2245680	chr17:2245680:C:G	2.74243e-09	-1.32452e-10	-1.27421
2245753	chr17:2245753:T:C	2.21602e-09	-1.32452e-10	-1.48734
2245934	chr17:2245934:C:T	1.88317e-07	4.47471	-1.51963
2246104	chr17:2246104:T:C	2.11763e-09	-1.32452e-10	-1.53275
2246131	chr17:2246131:A:C	9.58448e-10	-1.63638	-0.689105
2246860	chr17:2246860:C:T	7.07343e-09	-1.32452e-10	-0.326704
2246935	chr17:2246935:G:A	2.27581e-09	-1.32452e-10	-1.46071
2247977	chr17:2247977:G:A	3.40991e-09	-1.32452e-10	-1.05636
2248489	chr17:2248489:C:T	2.24642e-09	-1.47371	-5.17736e-10
2250482	chr17:2250482:G:A	4.05022e-05	9.84176	-1.5157
2251031	chr17:2251031:T:A	8.75327e-10	-1.63006	-0.786142
2251856	chr17:2251856:C:A	3.43082e-09	-1.05025	-5.17736e-10
2252051	chr17:2252051:G:A	1.88465e-08	-1.32452e-10	0.65328
2252136	chr17:2252136:G:A	1.66163e-05	6.34369	1.0914
2252793	chr17:2252793:T:C	2.46005e-09	-1.32452e-10	-1.38287
2252991	chr17:2252991:T:C	0.00022672	4.2084	5.84002
2253100	chr17:2253100:C:A	3.06443e-09	-1.32452e-10	-1.16319
2253147	chr17:2253147:ATTTATTTATTTT:A	3.16835e-09	-1.32452e-10	-1.12984
2253203	chr17:2253203:G:A	1.98046e-09	-1.59972	-5.17736e-10
2253205	chr17:2253205:G:A	4.06093e-09	-1.32452e-10	-0.881638
2253623	chr17:2253623:G:A	0.000963127	7.11328	4.38161
2254165	chr17:2254165:A:G	9.73412e-09	-1.32452e-10	-0.00741241
2254480	chr17:2254480:A:G	0.000375263	6.3097	4.24263
2254523	chr17:2254523:C:T	9.23535e-10	-1.6304	-0.732196
2255036	chr17:2255036:G:C	3.42055e-09	-1.32452e-10	-1.05325
2255321	chr17:2255321:G:A	8.7714e-09	-1.32452e-10	-0.111553
2255443	chr17:2255443:A:G	2.11036e-09	-1.32452e-10	-1.53619
2255572	chr17:2255572:G:A	3.16609e-09	-1.32452e-10	-1.13055
2255684	chr17:2255684:T:C	9.3445e-10	-1.63665	-0.714197
2256402	chr17:2256402:T:C	3.27672e-09	-1.09621	-5.17736e-10
2256569	chr17:2256569:C:T	4.97856e-09	-1.32452e-10	-0.677909
2256897	chr17:2256897:T:C	3.10557e-09	-1.32452e-10	-1.14985
2256920	chr17:2256920:T:C	0.00101696	7.09443	4.45485
2257287	chr17:2257287:C:T	0.00441402	6.96903	6.04821
2257758	chr17:2257758:C:G	2.11044e-09	-1.32452e-10	-1.53615
2258310	chr17:2258310:C:T	4.32228e-10	-1.62893	-1.49292
2258755	chr17:2258755:G:A	0.00129462	7.00638	4.7843
2258825	chr17:2258825:A:G	0.00130942	7.03971	4.76234
2258827	chr17:2258827:G:A	0.00115125	7.12765	4.54566
2260246	chr17:2260246:G:A	1.81109e-07	2.91605	-5.17736e-10
2260868	chr17:2260868:T:A	3.55257e-09	-1.32452e-10	-1.01538
2260916	chr17:2260916:A:C	0.000985484	7.51358	4.00425
2261016	chr17:2261016:AG:A	1.95085e-09	-1.61479	-5.17736e-10
2261033	chr17:2261033:G:A	2.96535e-07	4.26098	-0.851868
2261604	chr17:2261604:A:G	3.13305e-08	-0.562718	1.72426
2262046	chr17:2262046:A:G	0.0010151	7.26353	4.28392
2262290	chr17:2262290:G:C	2.23845e-07	4.04122	-0.913315
2262420	chr17:2262420:C:T	4.82189e-08	-0.47229	2.06499
2262467	chr17:2262467:A:G	5.46464e-09	-1.32452e-10	-0.584751
2262784	chr17:2262784:A:G	8.61081e-10	-1.6387	-0.793919
2264074	chr17:2264074:GCTCCCAGAGTAACATCACCTCACTA:G	8.15732e-10	-1.62817	-0.858548
2264221	chr17:2264221:G:A	2.93222e-09	-1.32452e-10	-1.20729
2264396	chr17:2264396:A:C	5.47731e-09	-0.297384	-0.285052
2264810	chr17:2264810:G:T	1.00223e-09	-1.51625	-0.764571
2264889	chr17:2264889:G:A	4.10166e-09	-1.32452e-10	-0.871657
2264939	chr17:2264939:C:T	5.16516e-07	5.08647	-1.12242
2265215	chr17:2265215:G:C	0.0011672	7.21509	4.47198
2265426	chr17:2265426:C:G	3.7086e-09	-1.32452e-10	-0.972395
2265442	chr17:2265442:G:A	2.3555e-09	-1.32452e-10	-1.42629
2265458	chr17:2265458:T:C	2.92405e-09	-1.32452e-10	-1.21008
2265464	chr17:2265464:T:C	2.96164e-09	-1.32452e-10	-1.19731
2265465	chr17:2265465:G:A	2.93455e-09	-1.32452e-10	-1.20649
2265866	chr17:2265866:C:T	3.69e-09	-1.32452e-10	-0.977423
2265868	chr17:2265868:A:C	3.14402e-08	-1.32452e-10	1.16504
2266325	chr17:2266325:G:C	5.75746e-09	-1.32452e-10	-0.532554
2267287	chr17:2267287:C:T	2.22134e-09	-1.48494	-5.17736e-10
2267564	chr17:2267564:A:G	0.00110134	7.57747	4.05152
2267672	chr17:2267672:T:A	2.41778e-09	-1.32452e-10	-1.4002
2267892	chr17:2267892:C:T	8.17344e-08	2.12043	-5.17736e-10
2268123	chr17:2268123:T:C	3.4448e-09	-1.04618	-5.17736e-10
2268343	chr17:2268343:C:A	4.07864e-10	-1.64362	-1.53625
2269323	chr17:2269323:G:A	4.55982e-08	-1.32452e-10	1.53682
2269416	chr17:2269416:T:C	9.54056e-10	-1.64203	-0.688057
2269759	chr17:2269759:C:T	2.22068e-09	-1.32452e-10	-1.48524
2269769	chr17:2269769:A:G	4.19391e-06	4.58879	1.46955
2269890	chr17:2269890:A:G	0.000494108	6.92537	3.90209
2270203	chr17:2270203:A:G	0.000872089	7.33051	4.06508
2270213	chr17:2270213:A:G	3.11694e-09	-1.32452e-10	-1.1462
2270629	chr17:2270629:A:G	0.000671133	7.2838	3.84987
2270710	chr17:2270710:G:T	2.52246e-09	-1.32452e-10	-1.35781
2270787	chr17:2270787:G:A	3.97113e-09	-1.32452e-10	-0.904
2270815	chr17:2270815:G:A	5.80628e-09	-1.32452e-10	-0.52411
2270976	chr17:2270976:T:G	1.07429e-09	-0.948974	-1.26242
2271709	chr17:2271709:C:T	2.49318e-08	-0.345763	1.27886
2272474	chr17:2272474:C:T	8.26854e-09	-0.96554	0.794949
2272887	chr17:2272887:G:A	6.43143e-09	-1.06572	0.643866
2272915	chr17:2272915:G:C	0.000342512	7.23208	3.22893
2273238	chr17:2273238:A:G	0.000399774	6.93022	3.68539
2273264	chr17:2273264:C:G	1.92978e-09	-1.62565	-5.17736e-10
2273411	chr17:2273411:A:G	0.000254312	7.07471	3.08856
2273565	chr17:2273565:G:A	1.92269e-09	-1.62932	-5.17736e-10
2273670	chr17:2273670:A:G	0.000299345	7.11984	3.20646
2273989	chr17:2273989:T:C	2.12069e-09	-1.32452e-10	-1.53131
2274438	chr17:2274438:T:C	0.00029236	7.17606	3.12663
2274497	chr17:2274497:G:A	3.68628e-09	-0.978433	-5.17736e-10
2274798	chr17:2274798:C:G	0.000263302	4.75487	5.44314
2275698	chr17:2275698:G:A	2.156e-09	-1.32452e-10	-1.5148
2277077	chr17:2277077:G:A	2.46052e-09	-1.32452e-10	-1.38268
2277358	chr17:2277358:A:G	2.20943e-09	-1.32452e-10	-1.49031
2277477	chr17:2277477:T:C	9.89438e-10	-1.63425	-0.659413
2277508	chr17:2277508:C:T	2.43803e-09	-1.32452e-10	-1.39186
2277529	chr17:2277529:C:T	0.000480395	7.09484	3.70448
2277629	chr17:2277629:C:T	2.20474e-09	-1.32452e-10	-1.49244
2277674	chr17:2277674:A:G	0.000497948	7.08537	3.74983
2278067	chr17:2278067:T:C	3.03666e-07	3.43288	-5.17736e-10
2278296	chr17:2278296:G:A	6.61392e-09	-1.32452e-10	-0.393874
2278297	chr17:2278297:G:A	0.00050658	7.08939	3.763
2278599	chr17:2278599:T:C	3.14691e-09	-1.32452e-10	-1.13663
2278746	chr17:2278746:G:A	6.109e-09	-1.32452e-10	-0.473286
2279385	chr17:2279385:G:C	4.30583e-09	-1.32452e-10	-0.82308
2280268	chr17:2280268:T:G	1.0154e-08	0.0348167	-5.17736e-10
2280490	chr17:2280490:C:T	3.38086e-06	4.43943	1.40341
2280555	chr17:2280555:G:A	2.77591e-05	7.94827	-5.17736e-10
2281261	chr17:2281261:A:G	0.000525629	7.27948	3.60982
2281669	chr17:2281669:C:A	3.2916e-07	3.5135	-5.17736e-10
2281692	chr17:2281692:C:T	3.4017e-09	-1.05877	-5.17736e-10
2281930	chr17:2281930:C:T	1.0734e-08	0.0903644	-5.17736e-10
2282179	chr17:2282179:T:C	2.12426e-09	-1.52963	-5.17736e-10
2282276	chr17:2282276:C:T	3.05539e-09	-1.32452e-10	-1.16614
2282806	chr17:2282806:C:T	0.000575463	7.28664	3.69324
2283161	chr17:2283161:A:G	0.000353067	7.04234	3.44902
2284023	chr17:2284023:CTT:C	2.28621e-09	-1.32452e-10	-1.45615
2284107	chr17:2284107:G:A	0.000514088	7.18857	3.67853
2284469	chr17:2284469:T:C	5.3378e-09	-1.32452e-10	-0.608236
2284637	chr17:2284637:C:A	0.00192124	7.03747	5.14796
2285345	chr17:2285345:C:T	0.000506684	7.04712	3.80547
2285786	chr17:2285786:G:A	4.07579e-09	-1.32452e-10	-0.877984
2285934	chr17:2285934:A:G	3.68464e-09	-1.32452e-10	-0.978876
2286030	chr17:2286030:T:C	0.000560259	7.33494	3.61817
2286208	chr17:2286208:T:A	1.066e-07	3.75183	-1.3658
2286787	chr17:2286787:G:A	3.62786e-09	-0.994406	-5.17736e-10
2287024	chr17:2287024:C:T	0.00250348	8.44506	4.00508
2287092	chr17:2287092:T:C	0.000104667	10.7622	-1.48667
2287706	chr17:2287706:G:A	0.000634911	7.15898	3.91921
2287966	chr17:2287966:G:A	0.000600192	7.18781	3.83415
2287969	chr17:2287969:C:T	9.92168e-09	0.0116731	-5.17736e-10
2288005	chr17:2288005:A:C	2.95534e-09	-1.32452e-10	-1.19944
2288134	chr17:2288134:T:C	0.00208333	6.64318	5.62325
2288907	chr17:2288907:G:A	3.3745e-09	-1.0668	-5.17736e-10
2289455	chr17:2289455:G:T	8.79209e-10	-1.64181	-0.769977
2289663	chr17:2289663:C:T	8.72308e-10	-1.63973	-0.779931
2289773	chr17:2289773:G:A	3.50592e-09	-1.32452e-10	-1.0286
2289826	chr17:2289826:T:C	2.56968e-09	-1.32452e-10	-1.33927
2289851	chr17:2289851:T:G	2.27005e-09	-1.32452e-10	-1.46325
2289885	chr17:2289885:C:T	3.10592e-07	3.45543	-5.17736e-10
2289900	chr17:2289900:A:G	2.15804e-09	-1.51385	-5.17736e-10
2290331	chr17:2290331:T:C	2.18508e-09	-1.32452e-10	-1.5014
2290734	chr17:2290734:T:C	0.000621543	7.19305	3.86386
2291062	chr17:2291062:T:C	2.56614e-09	-1.32452e-10	-1.34065
2291075	chr17:2291075:T:C	4.99022e-09	-1.32452e-10	-0.67557
2291182	chr17:2291182:C:T	0.000497995	6.74704	4.08825
2291207	chr17:2291207:T:C	2.17493e-09	-1.32452e-10	-1.50605
2291237	chr17:2291237:A:G	4.48871e-09	-1.32452e-10	-0.781485
2291486	chr17:2291486:G:A	2.5106e-09	-1.32452e-10	-1.36253
2291580	chr17:2291580:C:G	0.000373404	6.76291	3.78446
2291836	chr17:2291836:A:G	0.00017873	6.31152	3.49906
2291872	chr17:2291872:G:A	0.000378635	5.79643	4.76485
2291913	chr17:2291913:T:C	2.80136e-09	-1.32452e-10	-1.25294
2292052	chr17:2292052:A:AG	3.77763e-09	-1.32452e-10	-0.953952
2292144	chr17:2292144:CA:C	3.00845e-09	-1.32452e-10	-1.18162
2292639	chr17:2292639:GA:G	0.000732858	7.28681	3.93485
2292794	chr17:2292794:C:T	0.00136366	7.65018	4.19246
2293064	chr17:2293064:G:A	2.97429e-09	-1.32452e-10	-1.19305
2293532	chr17:2293532:T:C	0.000726402	7.25324	3.95957
2293891	chr17:2293891:G:A	0.000919921	7.32773	4.12127
2294093	chr17:2294093:T:C	0.000839585	7.37624	3.98137
2294343	chr17:2294343:C:T	0.000803198	7.41256	3.90075
2294517	chr17:2294517:A:T	4.48557e-09	-1.32452e-10	-0.782184
2294698	chr17:2294698:A:G	1.35334e-07	3.71771	-1.09301
2295506	chr17:2295506:C:T	0.00118751	7.53228	4.17203
2295598	chr17:2295598:T:C	1.01692e-09	-1.6412	-0.625078
2295861	chr17:2295861:T:C	3.65872e-09	-1.32452e-10	-0.985936
2295993	chr17:2295993:T:C	2.21992e-09	-1.32452e-10	-1.48558
2296099	chr17:2296099:T:C	4.38421e-09	-1.32452e-10	-0.80504
2296195	chr17:2296195:G:A	8.89517e-10	-1.64328	-0.756847
2296460	chr17:2296460:G:A	0.00118765	7.40714	4.2973
2297092	chr17:2297092:T:C	1.88039e-07	4.06201	-1.10841
2297202	chr17:2297202:A:C	9.20604e-09	-1.32452e-10	-0.0631899
2297830	chr17:2297830:C:T	2.27242e-09	-1.32452e-10	-1.4622
2297855	chr17:2297855:C:A	2.33765e-09	-1.32452e-10	-1.4339
2298187	chr17:2298187:C:T	5.22501e-09	-1.32452e-10	-0.629593
2298441	chr17:2298441:C:T	3.17886e-06	2.9173	2.86393
2298650	chr17:2298650:A:G	0.0036264	7.54919	5.27151
2299029	chr17:2299029:T:C	2.06538e-09	-1.55774	-5.17736e-10
2299542	chr17:2299542:C:T	3.27735e-09	-1.32452e-10	-1.09601
2299649	chr17:2299649:T:C	0.000135791	4.27592	5.2599
2299815	chr17:2299815:T:C	4.55727e-09	-1.32452e-10	-0.766326
2299873	chr17:2299873:T:G	0.132385	8.09111	8.32707
2299881	chr17:2299881:C:G	6.85709e-10	-1.64941	-1.01094
2299927	chr17:2299927:T:C	2.30484e-09	-1.32452e-10	-1.44804
2299931	chr17:2299931:C:T	2.26434e-09	-1.32452e-10	-1.46577
2300027	chr17:2300027:C:T	4.86969e-09	-1.32452e-10	-0.70002
2300699	chr17:2300699:G:A	1.81239e-07	4.02295	-1.10619
2301557	chr17:2301557:TCTCGGCCGGGC:T	3.71677e-09	-1.32452e-10	-0.970194
2301565	chr17:2301565:G:A	2.36705e-09	-1.4214	-5.17736e-10
2301710	chr17:2301710:T:C	0.0024807	7.04814	5.39286
2302301	chr17:2302301:T:C	3.12598e-09	-1.32452e-10	-1.1433
2302370	chr17:2302370:G:A	8.29807e-06	3.02484	3.71589
2302517	chr17:2302517:G:A	2.29802e-09	-1.32452e-10	-1.451
2302629	chr17:2302629:T:C	1.27101e-05	2.90247	4.26464
2302820	chr17:2302820:G:A	9.26055e-08	3.77034	-1.52504
2302971	chr17:2302971:T:C	2.52261e-09	-1.32452e-10	-1.35776
2303384	chr17:2303384:G:A	3.42025e-09	-1.32452e-10	-1.05334
2304032	chr17:2304032:G:A	8.17834e-10	-1.6502	-0.833947
2304131	chr17:2304131:C:T	8.05066e-10	-1.61935	-0.880535
2305580	chr17:2305580:G:A	4.06153e-10	-1.64853	-1.53555
2305605	chr17:2305605:G:T	9.44859e-05	5.79209	3.38107
2305700	chr17:2305700:TG:T	3.49065e-09	-1.03296	-5.17736e-10
2306280	chr17:2306280:C:T	2.41707e-09	-1.32452e-10	-1.40049
2306577	chr17:2306577:C:T	5.37971e-05	5.52675	3.08318
2307209	chr17:2307209:T:C	3.46448e-09	-1.32452e-10	-1.04049
2307707	chr17:2307707:G:A	5.64513e-10	-1.61206	-1.24278
2308049	chr17:2308049:A:T	9.83798e-06	6.91096	-5.17736e-10
2308122	chr17:2308122:C:A	8.41583e-05	4.67113	4.38628
2308623	chr17:2308623:C:A	7.46403e-05	4.15347	4.78391
2308830	chr17:2308830:A:C	2.60731e-09	-1.32452e-10	-1.32473
2309336	chr17:2309336:A:C	1.9921e-08	-1.32452e-10	0.708725
2309343	chr17:2309343:A:G	3.96388e-09	-0.905827	-5.17736e-10
2309504	chr17:2309504:G:A	2.4434e-09	-1.32452e-10	-1.38966
2310283	chr17:2310283:C:T	5.86208e-09	-1.32452e-10	-0.514545
2310284	chr17:2310284:G:A	1.88236e-09	-1.65052	-5.17736e-10
2310711	chr17:2310711:T:C	2.53547e-07	3.2525	-5.17736e-10
2310932	chr17:2310932:G:C	2.30132e-09	-1.32452e-10	-1.44957
2310967	chr17:2310967:C:T	3.54763e-09	-1.32452e-10	-1.01677
2311619	chr17:2311619:C:T	2.20092e-09	-1.32452e-10	-1.49417
2311746	chr17:2311746:G:A	2.45288e-09	-1.32452e-10	-1.38579
2311868	chr17:2311868:T:G	3.15969e-09	-1.32452e-10	-1.13258
2312861	chr17:2312861:A:G	1.88338e-09	-1.64998	-5.17736e-10
2312964	chr17:2312964:T:C	9.32203e-05	4.47602	4.68365
2314187	chr17:2314187:C:T	2.40547e-08	-1.32452e-10	0.897283
2314941	chr17:2314941:C:T	3.23991e-09	-1.32452e-10	-1.1075
2315105	chr17:2315105:G:A	2.61172e-09	-1.32452e-10	-1.32304
2315228	chr17:2315228:G:A	1.93951e-09	-1.62061	-5.17736e-10
2315521	chr17:2315521:CT:C	5.70705e-09	-1.32452e-10	-0.541347
2315861	chr17:2315861:G:A	8.64123e-09	-1.32452e-10	-0.126505
2316603	chr17:2316603:G:A	2.68961e-09	-1.32452e-10	-1.29365
2317486	chr17:2317486:C:T	4.08385e-10	-1.64036	-1.53823
2317522	chr17:2317522:A:T	4.38454e-09	-1.32452e-10	-0.804966
2317640	chr17:2317640:G:A	5.73409e-09	-1.32452e-10	-0.53662
2318237	chr17:2318237:C:T	2.07308e-06	6.66649	-1.31275
2318671	chr17:2318671:C:T	3.33573e-09	-1.07836	-5.17736e-10
2319031	chr17:2319031:C:T	3.2992e-09	-0.155206	-0.934165
2319902	chr17:2319902:C:T	2.24759e-09	-1.32452e-10	-1.47319
2321294	chr17:2321294:A:G	3.61726e-09	-1.32452e-10	-0.997331
2321513	chr17:2321513:A:G	6.5293e-09	-1.32452e-10	-0.406749
2322072	chr17:2322072:C:T	4.09089e-10	-1.63899	-1.53788
2322712	chr17:2322712:T:A	4.15411e-10	-1.62467	-1.53686
2322716	chr17:2322716:C:T	4.69344e-09	-0.736883	-5.17736e-10
2322807	chr17:2322807:C:T	6.81588e-09	-0.363794	-5.17736e-10
2322822	chr17:2322822:T:C	7.40889e-09	-1.52813	1.24776
2322842	chr17:2322842:G:T	1.04384e-08	-1.52248	1.58492
2324361	chr17:2324361:G:T	2.43394e-09	-1.39354	-5.17736e-10
2325294	chr17:2325294:C:T	1.13395e-08	-1.32452e-10	0.145243
2325773	chr17:2325773:C:T	2.95548e-08	1.8797	-0.776505
2326431	chr17:2326431:CA:C	1.4864e-08	0.415892	-5.17736e-10
2326438	chr17:2326438:T:C	3.71472e-09	-1.32452e-10	-0.970747
2327122	chr17:2327122:T:G	2.67879e-08	2.48978	-1.48488
2327217	chr17:2327217:G:A	2.01494e-09	-1.58246	-5.17736e-10
2327473	chr17:2327473:G:A	2.12557e-09	-1.52901	-5.17736e-10
2327685	chr17:2327685:A:G	2.47231e-09	-1.32452e-10	-1.3779
2327977	chr17:2327977:G:A	6.30113e-10	-1.64863	-1.09627
2328048	chr17:2328048:G:A	4.19667e-10	-1.61796	-1.53338
2328692	chr17:2328692:G:A	2.18354e-09	-1.5021	-5.17736e-10
2329980	chr17:2329980:T:C	1.70432e-09	-0.21419	-1.53569
2330711	chr17:2330711:C:T	2.60668e-08	2.48775	-1.51014
2333110	chr17:2333110:T:C	2.75563e-08	2.51184	-1.47866
2333160	chr17:2333160:C:CTTCT	2.35712e-09	-1.32452e-10	-1.42561
2334167	chr17:2334167:T:C	3.05661e-08	1.24519	-0.108345
2334174	chr17:2334174:A:G	2.92772e-09	-1.32452e-10	-1.20883
2334428	chr17:2334428:G:A	5.81759e-09	-1.32452e-10	-0.522164
2334858	chr17:2334858:T:C	1.53826e-08	0.450187	-5.17736e-10
2335381	chr17:2335381:A:G	2.49237e-09	-1.36982	-5.17736e-10
2335383	chr17:2335383:C:T	2.12323e-09	-1.32452e-10	-1.53011
2337105	chr17:2337105:A:T	3.40041e-09	-1.05915	-5.17736e-10
2337106	chr17:2337106:C:T	6.69077e-08	1.92027	-5.17736e-10
2337584	chr17:2337584:C:T	4.13158e-09	-0.86439	-5.17736e-10
2337951	chr17:2337951:C:T	5.20519e-09	-1.32452e-10	-0.633393
2338356	chr17:2338356:C:T	2.68333e-09	-1.29599	-5.17736e-10
2338605	chr17:2338605:T:C	1.01957e-09	-0.915918	-1.34775
2339123	chr17:2339123:A:G	6.69416e-09	0.00150249	-0.383316
2339200	chr17:2339200:G:A	9.84815e-10	-1.01723	-1.28112
2339292	chr17:2339292:C:G	9.38803e-10	-1.00929	-1.3369
2339527	chr17:2339527:A:G	1.32364e-09	-0.650464	-1.3522
2339756	chr17:2339756:C:T	2.1918e-09	-1.32452e-10	-1.49833
2339762	chr17:2339762:C:T	2.11733e-09	-1.53289	-5.17736e-10
2339820	chr17:2339820:T:A	2.91728e-09	-1.32452e-10	-1.2124
2340287	chr17:2340287:C:T	8.91473e-09	0.129694	-0.225038
2340427	chr17:2340427:A:G	1.29431e-09	-0.720679	-1.30439
2340646	chr17:2340646:G:A	2.19366e-09	-1.32452e-10	-1.49748
2340734	chr17:2340734:G:A	8.61409e-09	-1.32452e-10	-0.12965
2340958	chr17:2340958:G:A	1.04151e-08	-1.32452e-10	0.060208
2341213	chr17:2341213:G:GTTCAAGTGA	2.90825e-09	-1.32452e-10	-1.2155
2342758	chr17:2342758:C:T	5.19305e-08	-1.32452e-10	1.66686
2344442	chr17:2344442:T:C	2.20706e-09	-1.49139	-5.17736e-10
2344559	chr17:2344559:C:T	4.68479e-09	-1.32452e-10	-0.738729
2344688	chr17:2344688:T:C	4.11913e-10	-1.64341	-1.52659
2345208	chr17:2345208:A:G	2.60868e-09	-1.32452e-10	-1.3242
2345335	chr17:2345335:G:A	5.13519e-09	-1.32452e-10	-0.646933
2345424	chr17:2345424:G:A	6.70117e-09	-1.32452e-10	-0.380768
2345545	chr17:2345545:A:G	8.05229e-09	-1.32452e-10	-0.197093
2345850	chr17:2345850:T:C	2.21105e-09	-1.32452e-10	-1.48958
2345978	chr17:2345978:C:T	6.70189e-10	-1.52006	-1.16318
2345989	chr17:2345989:G:C	2.55021e-09	-1.32452e-10	-1.34687
2346610	chr17:2346610:C:T	1.72321e-08	1.67836	-1.11464
2346678	chr17:2346678:G:A	4.9207e-09	-1.32452e-10	-0.6896
2347210	chr17:2347210:A:G	2.13962e-09	-1.32452e-10	-1.52242
2347717	chr17:2347717:C:G	2.82729e-08	2.05262	-0.993766
2347765	chr17:2347765:G:A	3.63363e-09	-0.235192	-0.757627
2347952	chr17:2347952:C:T	5.78981e-09	-0.526951	-5.17736e-10
2348910	chr17:2348910:C:T	1.34342e-09	-0.81592	-1.17191
2349075	chr17:2349075:G:A	5.52243e-10	-1.4125	-1.46432
2349087	chr17:2349087:G:A	2.34964e-09	-1.32452e-10	-1.42879
2349202	chr17:2349202:C:T	9.07897e-09	1.42743	-1.50452
2349240	chr17:2349240:A:G	5.85251e-10	-1.35487	-1.46389
2349269	chr17:2349269:G:C	3.90013e-07	5.05884	-1.37571
2349277	chr17:2349277:G:A	2.93354e-06	6.68524	-0.984322
2349334	chr17:2349334:T:C	1.1055e-09	-0.90441	-1.27834
2349945	chr17:2349945:G:A	2.03429e-07	4.44186	-1.4096
2350077	chr17:2350077:A:G	1.90627e-09	-1.6379	-5.17736e-10
2350174	chr17:2350174:G:A	4.28443e-08	2.96804	-1.49352
2350499	chr17:2350499:G:A	7.09754e-07	5.0448	-0.762931
2350843	chr17:2350843:T:C	4.1784e-10	-1.63906	-1.51665
2350979	chr17:2350979:G:A	9.43871e-08	3.77486	-1.51051
2351027	chr17:2351027:T:C	8.39328e-07	5.20079	-0.751242
2351238	chr17:2351238:T:G	4.17426e-10	-1.63576	-1.52094
2351247	chr17:2351247:A:G	4.24083e-10	-1.62784	-1.51304
2351844	chr17:2351844:A:C	9.27061e-08	3.72549	-1.4791
2351899	chr17:2351899:A:G	9.01476e-08	3.69039	-1.47199
2352057	chr17:2352057:C:T	8.68685e-08	3.65375	-1.4724
2352390	chr17:2352390:C:T	7.3459e-10	-1.16463	-1.42687
2352732	chr17:2352732:C:A	3.41512e-07	4.9943	-1.44397
2352780	chr17:2352780:T:C	3.19375e-09	-1.32452e-10	-1.12185
2352808	chr17:2352808:C:T	6.25041e-09	-1.32452e-10	-0.450403
2352870	chr17:2352870:C:T	1.65847e-09	-1.22671	-0.550446
2352878	chr17:2352878:C:T	1.68108e-07	3.78565	-0.944096
2352922	chr17:2352922:C:T	4.95866e-09	-1.32452e-10	-0.681915
2352924	chr17:2352924:T:C	2.44787e-07	4.20075	-0.98341
2352932	chr17:2352932:C:T	2.30522e-07	4.17305	-1.01576
2353391	chr17:2353391:G:T	4.10509e-10	-1.64969	-1.52372
2353534	chr17:2353534:G:A	5.09273e-08	3.17065	-1.5233
2353651	chr17:2353651:G:C	2.86704e-09	-1.32452e-10	-1.22977
2354332	chr17:2354332:G:A	4.25106e-08	3.00432	-1.53762
2354367	chr17:2354367:A:C	4.53284e-10	-1.53609	-1.5382
2354525	chr17:2354525:T:A	4.14738e-08	2.98018	-1.53816
2354570	chr17:2354570:A:G	4.07947e-08	2.96379	-1.53829
2357457	chr17:2357457:C:T	4.48011e-10	-1.54783	-1.53816
2357658	chr17:2357658:C:T	5.59053e-09	-1.32452e-10	-0.561975
2358257	chr17:2358257:G:A	4.1821e-10	-1.62079	-1.53403
2358277	chr17:2358277:G:A	2.16269e-09	-1.32452e-10	-1.5117
2358801	chr17:2358801:T:C	5.34637e-09	-1.32452e-10	-0.606631
2359168	chr17:2359168:C:T	5.66904e-10	-1.62798	-1.22264
2359409	chr17:2359409:C:T	3.03144e-07	4.38948	-0.958316
2359666	chr17:2359666:C:T	2.59475e-09	-1.32452e-10	-1.32956
2360122	chr17:2360122:C:A	2.16251e-09	-1.20647	-0.305312
2360154	chr17:2360154:C:T	1.89134e-09	-1.64577	-5.17736e-10
2360453	chr17:2360453:C:T	3.01609e-09	-1.32452e-10	-1.17909
2360572	chr17:2360572:G:A	2.09242e-09	-1.22403	-0.320696
2360921	chr17:2360921:T:C	3.13303e-09	-1.15943	0.0183817
2360955	chr17:2360955:C:A	2.81246e-09	-1.24899	-5.17736e-10
2361185	chr17:2361185:A:G	1.59329e-08	-1.2709	1.75623
2361275	chr17:2361275:G:A	1.22872e-09	-1.37309	-0.703984
2361480	chr17:2361480:C:T	5.55233e-09	-1.29117	0.722341
2361563	chr17:2361563:A:G	2.8463e-09	-1.32452e-10	-1.23703
2361739	chr17:2361739:G:C	5.24596e-09	-1.32452e-10	-0.625591
2361819	chr17:2361819:C:A	4.61367e-08	2.62612	-1.07756
2361982	chr17:2361982:T:C	1.06029e-09	-1.60715	-0.617355
2362370	chr17:2362370:G:A	8.08765e-09	-1.32452e-10	-0.192711
2362650	chr17:2362650:C:T	1.2785e-08	-1.18597	1.45119
2362761	chr17:2362761:T:C	1.16617e-08	-1.2234	1.39665
2363269	chr17:2363269:C:T	2.25807e-09	-1.32452e-10	-1.46854
2363282	chr17:2363282:T:C	5.27891e-09	-1.32452e-10	-0.619331
2363415	chr17:2363415:T:C	1.07679e-07	3.34361	-0.947502
2363518	chr17:2363518:T:C	2.85466e-07	3.60804	-0.236967
2364076	chr17:2364076:G:A	9.06925e-09	-1.32452e-10	-0.0781604
2364400	chr17:2364400:C:T	8.26877e-10	-1.59243	-0.880715
2364579	chr17:2364579:G:A	2.12123e-09	-1.53106	-5.17736e-10
2364682	chr17:2364682:C:T	5.59383e-09	-1.32452e-10	-0.561385
2364845	chr17:2364845:G:C	1.10705e-07	3.26944	-0.845622
2365017	chr17:2365017:G:A	2.57909e-07	3.43695	-0.167393
2365098	chr17:2365098:G:T	4.2153e-10	-1.63364	-1.51327
2365387	chr17:2365387:T:C	2.16387e-07	3.46824	-0.374217
2365402	chr17:2365402:G:A	2.77291e-09	-1.32452e-10	-1.26315
2365795	chr17:2365795:G:A	1.04254e-09	-0.78286	-1.45853
2365807	chr17:2365807:C:T	8.5227e-09	-1.32452e-10	-0.140316
2366391	chr17:2366391:G:A	2.24259e-09	-1.32452e-10	-1.47542
2366475	chr17:2366475:C:T	1.71991e-07	2.81831	0.0460818
2367310	chr17:2367310:C:T	2.26707e-09	-1.32452e-10	-1.46456
2367825	chr17:2367825:T:C	3.86106e-09	-1.32452e-10	-0.932108
2368022	chr17:2368022:T:C	2.62756e-09	-1.32452e-10	-1.31699
2368038	chr17:2368038:C:T	2.6946e-09	-1.32452e-10	-1.2918
2368217	chr17:2368217:C:T	4.86804e-09	-1.32452e-10	-0.700358
2368344	chr17:2368344:A:G	4.00775e-09	-1.32452e-10	-0.894821
2368552	chr17:2368552:T:A	4.20396e-09	-1.32452e-10	-0.847024
2368730	chr17:2368730:T:C	6.78145e-08	3.18587	-1.25215
2368763	chr17:2368763:T:C	1.89931e-09	-1.64156	-5.17736e-10
2368970	chr17:2368970:G:A	2.11233e-09	-1.32452e-10	-1.53526
2368983	chr17:2368983:C:G	5.61848e-09	-1.51982	0.96283
2369051	chr17:2369051:G:T	7.8083e-10	-1.33182	-1.19863
2369148	chr17:2369148:TG:T	2.23326e-09	-1.32452e-10	-1.47959
2369653	chr17:2369653:G:A	2.1244e-09	-1.32452e-10	-1.52956
2369770	chr17:2369770:G:A	7.62313e-09	1.25216	-1.50403
2369877	chr17:2369877:G:A	3.73807e-09	0.537191	-1.50167
2370287	chr17:2370287:G:C	2.71633e-09	-1.65054	0.366776
2370344	chr17:2370344:G:A	2.27284e-09	-1.32452e-10	-1.46202
2370768	chr17:2370768:G:A	4.88008e-09	-1.32452e-10	-0.697888
2371043	chr17:2371043:C:T	2.48918e-08	2.45202	-1.52053
2371263	chr17:2371263:C:T	4.29763e-09	-1.32452e-10	-0.824986
2371491	chr17:2371491:C:T	2.18587e-09	-1.50104	-5.17736e-10
2371575	chr17:2371575:G:A	1.3443e-09	-1.64951	-0.337666
2371579	chr17:2371579:T:C	1.34313e-09	-1.65038	-0.337666
2371695	chr17:2371695:G:A	1.71279e-09	-1.55485	-0.190079
2371723	chr17:2371723:T:C	2.0613e-09	-1.25645	-0.303263
2371874	chr17:2371874:G:A	3.31957e-09	-1.61932	0.536107
2371894	chr17:2371894:G:A	2.63454e-09	-1.6443	0.32996
2371895	chr17:2371895:A:T	2.57992e-09	-1.64408	0.308793
2371946	chr17:2371946:T:C	2.96729e-09	-1.51716	0.32176
2372064	chr17:2372064:G:A	3.00035e-09	-1.32452e-10	-1.18432
2372250	chr17:2372250:C:T	2.48602e-08	-1.32452e-10	0.930218
2372550	chr17:2372550:T:C	1.93402e-09	-1.49932	-0.124126
2372735	chr17:2372735:C:T	2.58723e-09	-1.32452e-10	-1.33246
2372791	chr17:2372791:G:T	1.60276e-09	-1.48204	-0.329284
2372903	chr17:2372903:G:T	2.79081e-09	-1.32452e-10	-1.25672
2372935	chr17:2372935:A:G	2.17726e-09	-1.32452e-10	-1.50498
2373107	chr17:2373107:CTGA:C	3.14628e-09	-0.796181	-0.340648
2373138	chr17:2373138:C:T	2.4163e-09	-0.928281	-0.47253
2373162	chr17:2373162:C:T	5.33714e-09	-1.32452e-10	-0.60836
2373829	chr17:2373829:G:A	1.03005e-08	-1.32452e-10	0.0491453
2374273	chr17:2374273:T:C	3.36875e-09	-1.32452e-10	-1.06851
2374426	chr17:2374426:C:A	2.44139e-09	0.142268	-1.53275
2374540	chr17:2374540:G:A	1.11698e-09	-0.804574	-1.36785
2374770	chr17:2374770:T:G	4.1717e-09	0.649391	-1.50412
2375091	chr17:2375091:C:T	2.44395e-09	-1.32452e-10	-1.38943
2375098	chr17:2375098:G:C	4.53074e-09	0.733033	-1.5052
2375261	chr17:2375261:T:C	5.3786e-10	-1.63206	-1.27114
2375263	chr17:2375263:C:T	5.27738e-10	-1.64704	-1.27517
2375315	chr17:2375315:C:T	1.84479e-09	-0.327777	-1.34291
2375350	chr17:2375350:C:T	1.16253e-08	0.651807	-0.481674
2375391	chr17:2375391:G:T	4.85859e-10	-1.57382	-1.43107
2375430	chr17:2375430:A:C	2.67194e-09	-1.32452e-10	-1.30024
2375578	chr17:2375578:C:T	2.97644e-09	-1.32452e-10	-1.19232
2376060	chr17:2376060:T:C	5.87235e-10	-1.56495	-1.25042
2376324	chr17:2376324:A:C	5.88633e-10	-1.33556	-1.47744
2376327	chr17:2376327:A:G	1.13132e-06	6.21639	-1.4683
2376397	chr17:2376397:T:C	7.29561e-09	-1.32452e-10	-0.295777
2376401	chr17:2376401:T:C	5.17523e-10	-1.50835	-1.4334
2376465	chr17:2376465:C:T	2.4559e-09	-1.32452e-10	-1.38456
2376622	chr17:2376622:G:A	2.4411e-09	-1.32452e-10	-1.3906
2376658	chr17:2376658:G:C	2.18174e-09	-1.32452e-10	-1.50292
2376790	chr17:2376790:G:A	3.50491e-09	-1.32452e-10	-1.02889
2376858	chr17:2376858:G:A	2.06096e-09	-1.55988	-5.17736e-10
2377769	chr17:2377769:A:G	1.29179e-08	-1.32452e-10	0.275564
2378433	chr17:2378433:G:A	3.11475e-09	-1.32452e-10	-1.1469
2378779	chr17:2378779:C:T	3.04916e-09	-1.32452e-10	-1.16818
2379154	chr17:2379154:C:T	1.2801e-08	-1.32452e-10	0.266471
2379485	chr17:2379485:G:A	4.59287e-08	1.54404	-5.17736e-10
2379545	chr17:2379545:T:C	4.37051e-10	-1.57426	-1.53649
2379658	chr17:2379658:G:A	2.31345e-09	-1.32452e-10	-1.44431
2380005	chr17:2380005:A:G	4.34151e-10	-1.57911	-1.5383
2380373	chr17:2380373:A:G	5.2706e-10	-1.38564	-1.53785
2380374	chr17:2380374:G:C	5.2712e-10	-1.38552	-1.53786
2380594	chr17:2380594:T:C	5.35926e-10	-1.37342	-1.53339
2380856	chr17:2380856:G:GCA	6.15858e-09	-1.32452e-10	-0.465203
2381004	chr17:2381004:C:T	6.7751e-09	-0.369795	-5.17736e-10
2381408	chr17:2381408:A:G	5.29008e-10	-1.38689	-1.53292
2381843	chr17:2381843:G:A	3.92842e-09	-0.914812	-5.17736e-10
2381877	chr17:2381877:A:C	4.54235e-10	-1.54334	-1.52886
2382009	chr17:2382009:C:G	2.1897e-09	-1.32452e-10	-1.49929
2382169	chr17:2382169:T:C	7.74547e-10	-1.35913	-1.17939
2382324	chr17:2382324:C:T	4.14417e-09	-0.861348	-5.17736e-10
2383322	chr17:2383322:C:T	4.42237e-09	-1.32452e-10	-0.796374
2383335	chr17:2383335:G:A	2.14304e-09	-1.32452e-10	-1.52082
2384745	chr17:2384745:C:G	3.07276e-09	-1.32452e-10	-1.16047
2384961	chr17:2384961:G:A	2.22743e-08	0.820385	-5.17736e-10
2385800	chr17:2385800:G:A	1.04433e-07	2.36549	-5.17736e-10
2386405	chr17:2386405:A:G	4.82282e-10	-1.47492	-1.53736
2388294	chr17:2388294:T:A	2.11097e-09	-1.32452e-10	-1.5359
2388957	chr17:2388957:C:T	2.17313e-09	-1.32452e-10	-1.50688
2389086	chr17:2389086:C:T	2.21611e-09	-1.32452e-10	-1.4873
2389517	chr17:2389517:T:C	2.11608e-09	-1.32452e-10	-1.53349
2389622	chr17:2389622:T:C	4.38844e-10	-1.56852	-1.53814
2389889	chr17:2389889:A:C	4.52395e-10	-1.53803	-1.53822
2390126	chr17:2390126:A:G	4.21054e-09	0.673813	-1.51927
2390431	chr17:2390431:C:A	1.88307e-09	-1.65015	-5.17736e-10
2390451	chr17:2390451:T:C	2.11e-09	-1.32452e-10	-1.53636
2391370	chr17:2391370:G:T	2.5904e-09	-1.32452e-10	-1.33124
2391636	chr17:2391636:T:C	7.95091e-10	-1.45906	-1.05328
2391824	chr17:2391824:C:T	2.87842e-09	-1.22581	-5.17736e-10
2391946	chr17:2391946:T:C	2.76624e-09	-1.32452e-10	-1.26556
2392077	chr17:2392077:G:A	5.29241e-10	-1.52314	-1.39622
2392217	chr17:2392217:G:C	4.67716e-10	-1.53665	-1.5063
2392339	chr17:2392339:C:A	1.11572e-09	-0.663593	-1.50995
2392341	chr17:2392341:T:C	1.13384e-09	-0.638358	-1.51908
2392912	chr17:2392912:C:G	4.25893e-10	-1.59855	-1.53806
2393016	chr17:2393016:GC:G	3.4494e-09	-1.32452e-10	-1.04485
2393108	chr17:2393108:G:A	3.23386e-09	-1.32452e-10	-1.10937
2393387	chr17:2393387:A:G	4.33309e-10	-1.58144	-1.53791
2393418	chr17:2393418:G:A	4.60665e-10	-1.51983	-1.5383
2393474	chr17:2393474:A:G	4.45636e-10	-1.55868	-1.53262
2393864	chr17:2393864:C:T	2.13759e-09	-1.32452e-10	-1.52337
2393910	chr17:2393910:G:T	2.30845e-09	-1.32452e-10	-1.44647
2394691	chr17:2394691:A:C	1.16008e-08	-1.32452e-10	0.168024
2395321	chr17:2395321:T:C	4.41835e-10	-1.57065	-1.52921
2395836	chr17:2395836:GGA:G	4.62513e-10	-1.51972	-1.53441
2396472	chr17:2396472:A:G	1.48787e-09	-0.397857	-1.48785
2396844	chr17:2396844:C:G	2.37236e-09	-1.32452e-10	-1.41916
2396845	chr17:2396845:G:A	4.77063e-09	-1.32452e-10	-0.720572
2397635	chr17:2397635:G:A	1.88238e-09	-1.65051	-5.17736e-10
2397827	chr17:2397827:C:T	2.76146e-09	-1.26729	-5.17736e-10
2398840	chr17:2398840:A:G	4.31413e-09	-1.32452e-10	-0.821154
2399321	chr17:2399321:T:C	1.9605e-09	-1.60985	-5.17736e-10
2399355	chr17:2399355:G:A	4.33547e-10	-1.64933	-1.46948
2399609	chr17:2399609:G:A	2.30115e-09	-1.32452e-10	-1.44964
2399831	chr17:2399831:G:A	2.75602e-09	-1.32452e-10	-1.26926
2400579	chr17:2400579:G:A	2.22971e-09	-1.32452e-10	-1.48118
2401361	chr17:2401361:T:C	4.91349e-10	-1.65054	-1.34311
2401462	chr17:2401462:C:G	2.3634e-09	-1.32452e-10	-1.42295
2401501	chr17:2401501:C:A	2.46878e-09	-0.154724	-1.2246
2402522	chr17:2402522:G:A	2.10681e-09	-1.32452e-10	-1.53787
2402690	chr17:2402690:C:A	5.9219e-09	-1.32452e-10	-0.504392
2404678	chr17:2404678:C:A	2.16579e-09	-1.51027	-5.17736e-10
2404752	chr17:2404752:T:C	3.4234e-09	0.299143	-1.35156
2404807	chr17:2404807:A:G	2.47804e-09	-1.32452e-10	-1.37558
2405836	chr17:2405836:C:T	7.09281e-08	2.63531	-0.65669
2405894	chr17:2405894:A:G	3.32435e-09	0.427017	-1.50879
2406119	chr17:2406119:C:T	4.33351e-10	-1.61333	-1.50592
2406635	chr17:2406635:A:G	3.17649e-09	0.41054	-1.53781
2406890	chr17:2406890:T:A	2.31325e-09	-1.32452e-10	-1.4444
2407038	chr17:2407038:G:A	1.97272e-09	-1.60364	-5.17736e-10
2407317	chr17:2407317:C:T	6.0485e-10	-1.5574	-1.22843
2407499	chr17:2407499:G:A	2.47069e-09	-1.37855	-5.17736e-10
2408081	chr17:2408081:T:C	1.44794e-09	-0.743217	-1.16969
2408749	chr17:2408749:G:A	4.41043e-09	-1.32452e-10	-0.799078
2409352	chr17:2409352:C:A	2.10865e-09	-1.32452e-10	-1.537
2409369	chr17:2409369:T:C	8.88412e-08	2.2038	-5.17736e-10
2409548	chr17:2409548:A:G	1.23464e-09	-0.540236	-1.53203
2409790	chr17:2409790:C:T	6.21927e-10	-1.33334	-1.42464
2410074	chr17:2410074:G:A	7.95801e-10	-1.00843	-1.50302
2410237	chr17:2410237:A:G	4.66938e-10	-1.53954	-1.50507
2410258	chr17:2410258:A:AG	2.19703e-09	-1.32452e-10	-1.49594
2410535	chr17:2410535:GGCAGGAGAATC:G	2.60673e-09	-1.32452e-10	-1.32495
2411487	chr17:2411487:G:A	1.92879e-09	-1.62616	-5.17736e-10
2411505	chr17:2411505:C:T	4.88179e-09	-1.32452e-10	-0.697538
2411562	chr17:2411562:A:G	8.88813e-10	-1.19837	-1.20255
2411904	chr17:2411904:G:A	8.42655e-10	-1.13369	-1.32056
2412132	chr17:2412132:T:C	2.25523e-09	-1.32452e-10	-1.4698
2412359	chr17:2412359:G:A	9.97407e-09	0.0169394	-5.17736e-10
2412555	chr17:2412555:C:T	4.74235e-10	-1.63462	-1.39448
2412563	chr17:2412563:C:T	7.59571e-08	-1.32452e-10	2.04712
2412866	chr17:2412866:G:A	2.10944e-09	-1.53663	-5.17736e-10
2412894	chr17:2412894:T:C	2.51141e-09	-1.32452e-10	-1.36221
2413390	chr17:2413390:C:T	1.00099e-09	-1.29857	-0.983488
2413417	chr17:2413417:G:A	9.67366e-10	-1.29669	-1.01953
2413537	chr17:2413537:C:T	1.2002e-09	-1.16607	-0.934484
2413753	chr17:2413753:A:G	4.66742e-09	-1.32452e-10	-0.742443
2414245	chr17:2414245:A:G	2.15363e-09	-1.32452e-10	-1.5159
2414883	chr17:2414883:A:G	4.26256e-10	-1.60064	-1.53513
2415099	chr17:2415099:C:T	2.14162e-09	-1.32452e-10	-1.52149
2415401	chr17:2415401:G:A	4.84542e-10	-1.64608	-1.36152
2415772	chr17:2415772:G:A	2.80692e-09	-1.25096	-5.17736e-10
2416014	chr17:2416014:A:G	2.9e-09	-1.32452e-10	-1.21834
2416776	chr17:2416776:T:C	5.8536e-10	-1.31743	-1.50115
2416881	chr17:2416881:A:G	6.1967e-10	-1.29171	-1.4699
2417261	chr17:2417261:G:A	2.27236e-09	-1.32452e-10	-1.46223
2417545	chr17:2417545:C:T	2.42875e-09	-1.32452e-10	-1.39567
2417959	chr17:2417959:A:G	7.11824e-10	-1.0867	-1.53628
2418922	chr17:2418922:T:C	1.25788e-08	-0.324371	0.573336
2419111	chr17:2419111:C:A	7.29404e-09	-1.32452e-10	-0.295992
2419170	chr17:2419170:T:C	2.65937e-09	-1.32452e-10	-1.30496
2419482	chr17:2419482:T:C	7.02729e-10	-1.09757	-1.53826
2420247	chr17:2420247:T:C	2.26336e-09	-1.32452e-10	-1.4662
2420798	chr17:2420798:C:T	1.15145e-08	-1.32452e-10	0.16056
2421135	chr17:2421135:C:T	4.59228e-09	-0.758673	-5.17736e-10
2421370	chr17:2421370:T:A	8.87811e-09	-1.32452e-10	-0.0994611
2421612	chr17:2421612:T:C	8.14478e-10	-1.44805	-1.04021
2421751	chr17:2421751:A:G	7.04482e-10	-1.09511	-1.53824
2421933	chr17:2421933:C:T	2.84592e-09	-1.32452e-10	-1.23716
2422155	chr17:2422155:T:C	2.10639e-09	-1.32452e-10	-1.53807
2423186	chr17:2423186:C:T	5.21431e-10	-1.47985	-1.45438
2424119	chr17:2424119:TA:T	1.37283e-09	-1.61742	-0.348758
2424324	chr17:2424324:G:A	3.10983e-09	-1.32452e-10	-1.14848
2424328	chr17:2424328:T:C	2.93739e-09	-1.32452e-10	-1.20553
2424344	chr17:2424344:A:G	2.72664e-09	-1.32452e-10	-1.27998
2424612	chr17:2424612:C:T	1.88236e-09	-1.65052	-5.17736e-10
2424873	chr17:2424873:G:A	3.86939e-09	-0.929952	-5.17736e-10
2424994	chr17:2424994:G:C	2.14285e-09	-1.32452e-10	-1.52091
2425459	chr17:2425459:T:C	4.07933e-09	-1.32452e-10	-0.877118
2426055	chr17:2426055:G:C	2.06267e-09	-1.55905	-5.17736e-10
2426173	chr17:2426173:A:G	2.1258e-09	-1.32452e-10	-1.5289
2426422	chr17:2426422:G:A	2.72302e-09	-1.32452e-10	-1.28131
2426709	chr17:2426709:AC:A	1.07239e-08	0.847567	-0.75814
2427722	chr17:2427722:C:T	3.51352e-09	-1.32452e-10	-1.02643
2428081	chr17:2428081:G:A	2.10717e-09	-1.32452e-10	-1.53771
2428118	chr17:2428118:A:G	2.35111e-09	-1.32452e-10	-1.42816
2429241	chr17:2429241:T:G	2.11048e-09	-1.32452e-10	-1.53613
2429403	chr17:2429403:G:C	2.15493e-09	-1.32452e-10	-1.51529
2429483	chr17:2429483:C:T	1.17437e-09	-1.18355	-0.938772
2429841	chr17:2429841:C:T	2.26484e-09	-1.32452e-10	-1.46555
2429959	chr17:2429959:C:T	1.89184e-09	-1.6455	-5.17736e-10
2429967	chr17:2429967:T:C	2.56517e-09	-1.34102	-5.17736e-10
2429985	chr17:2429985:C:G	5.58763e-10	-1.34435	-1.52073
2429996	chr17:2429996:G:A	5.74456e-10	-1.31803	-1.51935
2430033	chr17:2430033:C:T	4.69492e-10	-1.50085	-1.5383
2430034	chr17:2430034:A:G	5.19677e-10	-1.39967	-1.53793
2430439	chr17:2430439:G:A	2.26793e-09	-1.32452e-10	-1.46418
2430660	chr17:2430660:C:T	2.61379e-09	-1.32452e-10	-1.32225
2432065	chr17:2432065:C:T	3.92245e-09	-1.32452e-10	-0.916332
2432265	chr17:2432265:G:A	1.78889e-09	-1.37695	-0.324509
2432515	chr17:2432515:G:A	2.57318e-09	-1.32452e-10	-1.33791
2432554	chr17:2432554:G:A	2.59059e-09	-1.32452e-10	-1.33116
2432846	chr17:2432846:A:G	2.30205e-09	-1.32452e-10	-1.44925
2433057	chr17:2433057:A:G	5.25366e-10	-1.54976	-1.37695
2433076	chr17:2433076:T:C	1.8629e-09	-1.32058	-0.34034
2433225	chr17:2433225:A:G	5.35264e-09	-1.32452e-10	-0.60546
2433442	chr17:2433442:C:CA	3.35967e-09	-1.36916	0.297953
2433633	chr17:2433633:C:T	1.84883e-09	-1.34525	-0.323245
2433645	chr17:2433645:G:A	2.43628e-09	-1.32452e-10	-1.39258
2433773	chr17:2433773:C:T	3.33002e-09	-1.35058	0.270507
2433851	chr17:2433851:C:T	2.53497e-09	-1.32452e-10	-1.35287
2433973	chr17:2433973:C:T	2.45341e-09	-1.32452e-10	-1.38557
2434236	chr17:2434236:T:C	2.33043e-09	-1.32452e-10	-1.437
2434248	chr17:2434248:G:A	3.89278e-09	-1.32452e-10	-0.923927
2434256	chr17:2434256:C:T	3.01416e-09	-1.38838	0.208654
2434600	chr17:2434600:G:A	1.90352e-09	-1.34341	-0.295931
2435388	chr17:2435388:C:A	3.4148e-09	-1.36237	0.307441
2435904	chr17:2435904:G:A	1.97971e-09	-1.6001	-5.17736e-10
2436022	chr17:2436022:G:A	2.61701e-09	-1.32452e-10	-1.32102
2436764	chr17:2436764:G:C	1.75835e-08	0.583911	-5.17736e-10
2437578	chr17:2437578:G:A	9.9352e-09	-0.603368	0.616402
2438056	chr17:2438056:T:C	2.9524e-09	-1.33092	0.130488
2438079	chr17:2438079:G:A	5.5754e-10	-1.54394	-1.32333
2438266	chr17:2438266:G:A	2.12894e-09	-1.32452e-10	-1.52743
2438514	chr17:2438514:T:A	2.02333e-09	-1.25926	-0.319045
2439170	chr17:2439170:C:T	2.14465e-09	-0.0538547	-1.46622
2439606	chr17:2439606:G:A	7.74757e-09	-1.32452e-10	-0.23567
2440295	chr17:2440295:C:T	3.28842e-09	-1.09264	-5.17736e-10
2441074	chr17:2441074:C:T	1.6806e-09	-1.15766	-0.606238
2441199	chr17:2441199:C:T	1.91775e-09	-1.6319	-5.17736e-10
2441251	chr17:2441251:G:A	6.79077e-10	-1.26116	-1.40891
2441764	chr17:2441764:T:A	1.78454e-09	-1.47206	-0.231824
2442410	chr17:2442410:G:A	3.95038e-09	-1.32452e-10	-0.909237
2442884	chr17:2442884:G:A	2.11542e-09	-1.32452e-10	-1.5338
2443105	chr17:2443105:C:T	8.05889e-10	-1.25945	-1.23941
2443264	chr17:2443264:A:G	3.91383e-09	-1.32452e-10	-0.918533
2443631	chr17:2443631:C:T	9.9964e-09	-1.32452e-10	0.0191759
2443741	chr17:2443741:C:T	2.85978e-09	-1.32452e-10	-1.23231
2444011	chr17:2444011:G:T	2.39774e-09	-1.32452e-10	-1.40852
2444440	chr17:2444440:ACT:A	3.88409e-09	-1.32452e-10	-0.926162
2445137	chr17:2445137:G:A	2.47004e-09	-1.58618	0.207365
2445200	chr17:2445200:C:G	8.07645e-10	-1.3964	-1.10029
2445402	chr17:2445402:T:C	1.99716e-09	-1.59132	-5.17736e-10
2445523	chr17:2445523:C:T	4.55782e-09	-1.23989	0.473688
2445548	chr17:2445548:G:A	2.66752e-09	-1.32452e-10	-1.3019
2445843	chr17:2445843:C:T	6.96338e-09	-1.29267	0.950282
2446792	chr17:2446792:G:A	4.21075e-10	-1.62732	-1.52067
2448697	chr17:2448697:C:A	4.40398e-09	-0.80054	-5.17736e-10
2448708	chr17:2448708:C:T	2.78381e-09	-1.32452e-10	-1.25923
2449520	chr17:2449520:G:GAAAACAA	2.42312e-09	-1.23743	-0.160559
2450015	chr17:2450015:T:C	5.07225e-09	-1.19631	0.53704
2450674	chr17:2450674:G:T	2.10665e-09	-1.32452e-10	-1.53795
2451112	chr17:2451112:C:T	3.32522e-09	-0.760356	-0.321157
2451224	chr17:2451224:T:C	2.33051e-09	-1.32452e-10	-1.43696
2451416	chr17:2451416:C:T	2.37431e-09	-1.32452e-10	-1.41834
2451956	chr17:2451956:G:A	2.4332e-09	-1.32452e-10	-1.39384
2452223	chr17:2452223:A:C	1.47703e-09	-0.477282	-1.41574
2454562	chr17:2454562:TA:T	4.30666e-10	-1.59465	-1.53082
2454569	chr17:2454569:T:A	2.11101e-09	-1.32452e-10	-1.53588
2454634	chr17:2454634:A:G	2.59146e-09	-1.32452e-10	-1.33083
2454955	chr17:2454955:C:T	2.645e-09	-1.31038	-5.17736e-10
2456287	chr17:2456287:AC:A	5.44195e-09	-1.32452e-10	-0.588912
2456448	chr17:2456448:A:C	1.88902e-09	-1.64699	-5.17736e-10
2456565	chr17:2456565:C:A	4.17937e-09	-1.32452e-10	-0.852889
2456658	chr17:2456658:A:G	5.39631e-10	-1.39066	-1.50926
2457100	chr17:2457100:A:G	5.70495e-09	-0.934756	0.393041
2457270	chr17:2457270:G:A	4.61033e-09	-1.32452e-10	-0.754751
2457295	chr17:2457295:G:A	2.58257e-09	-1.32452e-10	-1.33427
2457517	chr17:2457517:G:A	6.68797e-10	-1.35535	-1.32997
2458213	chr17:2458213:A:G	4.7232e-09	-1.12559	0.395031
2458268	chr17:2458268:C:T	2.11166e-09	-1.32452e-10	-1.53558
2458433	chr17:2458433:AG:A	1.24358e-09	-1.60844	-0.456608
2458829	chr17:2458829:T:C	2.57027e-09	-1.32452e-10	-1.33904
2461088	chr17:2461088:C:T	6.69657e-10	-1.34935	-1.33469
2461372	chr17:2461372:C:CA	2.27642e-09	-1.32452e-10	-1.46045
2461618	chr17:2461618:C:T	7.37229e-10	-1.38521	-1.2027
2461885	chr17:2461885:T:C	4.23163e-09	-1.32452e-10	-0.840463
2462661	chr17:2462661:G:A	7.15247e-10	-1.31201	-1.30616
2463182	chr17:2463182:A:T	7.00728e-10	-1.3511	-1.28759
2463859	chr17:2463859:C:T	2.28013e-09	-1.32452e-10	-1.45882
2464824	chr17:2464824:GATTAATTTTCATTAAGAAA:G	4.30433e-09	-1.32452e-10	-0.823427
2464847	chr17:2464847:A:G	2.14308e-09	-1.32452e-10	-1.52081
2465779	chr17:2465779:T:G	3.79879e-09	-1.32452e-10	-0.948367
2465868	chr17:2465868:A:G	6.61676e-10	-1.64494	-1.05108
2466196	chr17:2466196:A:C	2.43523e-09	-1.39301	-5.17736e-10
2466198	chr17:2466198:A:C	1.62375e-08	-1.41024	1.91451
2466200	chr17:2466200:A:C	5.35224e-09	-1.43106	0.825523
2466204	chr17:2466204:A:C	3.44424e-09	-1.32452e-10	-1.04635
2466272	chr17:2466272:G:A	4.51458e-09	-1.32452e-10	-0.775738
2466284	chr17:2466284:G:A	2.10697e-09	-1.32452e-10	-1.5378
2466578	chr17:2466578:C:T	2.03235e-09	-1.57386	-5.17736e-10
2466850	chr17:2466850:T:C	6.09344e-09	-1.32452e-10	-0.475836
2467064	chr17:2467064:CA:C	2.13918e-09	-1.32452e-10	-1.52263
2467087	chr17:2467087:G:A	2.10598e-09	-1.32452e-10	-1.53827
2467145	chr17:2467145:G:A	4.80122e-09	-1.32452e-10	-0.714179
2467377	chr17:2467377:A:G	1.22544e-08	0.222834	-5.17736e-10
2467487	chr17:2467487:G:A	5.48772e-10	-1.50491	-1.37821
2467648	chr17:2467648:A:G	1.41583e-09	-1.6006	-0.334734
2467706	chr17:2467706:G:A	8.8728e-10	-1.44128	-0.961365
2467988	chr17:2467988:G:A	3.53719e-09	-1.32452e-10	-1.01972
2468015	chr17:2468015:G:A	2.14142e-09	-1.32452e-10	-1.52158
2468652	chr17:2468652:G:A	2.14327e-09	-1.32452e-10	-1.52072
2469035	chr17:2469035:G:A	2.18166e-09	-1.32452e-10	-1.50296
2469191	chr17:2469191:T:C	2.20924e-09	-1.4904	-5.17736e-10
2469564	chr17:2469564:A:C	2.36849e-09	-1.4208	-5.17736e-10
2469810	chr17:2469810:C:T	3.05914e-09	-1.32452e-10	-1.16491
2470284	chr17:2470284:C:G	2.135e-09	-1.32452e-10	-1.52458
2470373	chr17:2470373:G:A	3.84834e-09	-1.32452e-10	-0.935407
2471039	chr17:2471039:T:C	2.3448e-09	-1.32452e-10	-1.43085
2471117	chr17:2471117:T:A	2.4151e-09	-1.32452e-10	-1.40131
2471307	chr17:2471307:G:A	6.70663e-09	-1.32452e-10	-0.379953
2471577	chr17:2471577:C:A	6.10083e-09	-1.32452e-10	-0.474625
2471682	chr17:2471682:G:A	6.0132e-08	-1.32452e-10	1.81349
2471971	chr17:2471971:G:A	2.49653e-08	-1.32452e-10	0.934435
2472934	chr17:2472934:T:C	9.70439e-10	-1.507	-0.806057
2473824	chr17:2473824:A:G	4.93128e-10	-1.64645	-1.34359
2474018	chr17:2474018:C:T	5.39021e-10	-1.64937	-1.25168
2474126	chr17:2474126:A:G	2.11753e-09	-1.32452e-10	-1.5328
2474156	chr17:2474156:C:G	1.47836e-08	-1.32452e-10	0.410471
2474535	chr17:2474535:G:A	1.48498e-09	-1.5436	-0.344054
2474548	chr17:2474548:A:G	1.92666e-09	-1.62726	-5.17736e-10
2474633	chr17:2474633:T:C	2.32499e-09	-1.32452e-10	-1.43933
2474836	chr17:2474836:C:T	1.02067e-07	-1.32452e-10	2.34258
2474838	chr17:2474838:C:T	2.37558e-09	-1.32452e-10	-1.41781
2474984	chr17:2474984:G:C	2.50151e-09	-1.32452e-10	-1.36615
2475076	chr17:2475076:T:C	2.41062e-09	-1.32452e-10	-1.40316
2475156	chr17:2475156:T:C	2.32092e-09	-1.32452e-10	-1.44108
2475244	chr17:2475244:T:G	4.86608e-10	-1.64957	-1.35377
2475569	chr17:2475569:G:A	5.67076e-10	-1.55748	-1.29283
2476911	chr17:2476911:G:A	5.13675e-08	-1.32452e-10	1.65596
2477337	chr17:2477337:G:A	2.07174e-09	-1.55466	-5.17736e-10
2478201	chr17:2478201:G:C	5.21542e-08	-1.32452e-10	1.67116
2479850	chr17:2479850:G:A	3.20362e-09	-1.32452e-10	-1.11877
2480054	chr17:2480054:C:T	1.17408e-09	-1.30385	-0.818712
2480821	chr17:2480821:A:C	4.01883e-09	-1.32452e-10	-0.892058
2481343	chr17:2481343:A:T	2.19357e-09	-1.49752	-5.17736e-10
2481946	chr17:2481946:T:C	1.68932e-09	-1.54694	-0.21178
2482044	chr17:2482044:A:G	5.07907e-08	1.64466	-5.17736e-10
2482247	chr17:2482247:A:G	3.61513e-09	-1.32452e-10	-0.997921
2482796	chr17:2482796:G:A	7.20069e-10	-1.63688	-0.974581
2482916	chr17:2482916:T:A	3.599e-09	-1.62183	0.619438
2483245	chr17:2483245:T:C	4.87564e-09	-1.6481	0.949296
2484653	chr17:2484653:C:T	3.22718e-09	-1.32452e-10	-1.11144
2484969	chr17:2484969:G:T	2.62546e-09	-1.32452e-10	-1.31779
2485190	chr17:2485190:C:T	1.05046e-08	-1.32452e-10	0.0687683
2485271	chr17:2485271:T:C	1.82351e-08	-1.0566	1.6769
2485326	chr17:2485326:A:G	5.47345e-09	-1.32452e-10	-0.58314
2485371	chr17:2485371:C:T	2.41314e-09	-1.32452e-10	-1.40212
2485737	chr17:2485737:T:C	5.18979e-09	-1.32452e-10	-0.636356
2485790	chr17:2485790:G:A	9.13071e-09	-1.32452e-10	-0.0714066
2486012	chr17:2486012:A:AG	1.89397e-09	-1.64437	-5.17736e-10
2486200	chr17:2486200:A:G	1.98111e-09	-1.59939	-5.17736e-10
2486818	chr17:2486818:C:T	1.01481e-08	-1.32452e-10	0.0342367
2487417	chr17:2487417:C:A	2.4291e-08	-0.842486	1.74954
2488147	chr17:2488147:GCAGCATTAACCCCAA:G	5.24864e-09	-1.32452e-10	-0.62508
2488321	chr17:2488321:C:G	4.71065e-09	-1.32452e-10	-0.733223
2489073	chr17:2489073:A:G	2.67572e-09	-1.62202	0.323189
2489180	chr17:2489180:ACTC:A	2.15223e-09	-1.62475	0.108206
2489246	chr17:2489246:G:A	2.51286e-09	-1.63006	0.268435
2489375	chr17:2489375:C:A	4.33905e-09	-1.18313	0.367731
2489538	chr17:2489538:G:A	1.41771e-08	-1.32452e-10	0.368578
2490025	chr17:2490025:T:C	2.15043e-09	-1.62907	0.111691
2490266	chr17:2490266:C:T	3.48794e-08	1.26885	-5.17736e-10
2490305	chr17:2490305:C:A	4.01172e-09	-0.893829	-5.17736e-10
2490489	chr17:2490489:C:T	1.15685e-08	-1.32452e-10	0.165234
2490519	chr17:2490519:A:G	1.95003e-09	-1.61521	-5.17736e-10
2490561	chr17:2490561:G:C	2.77509e-09	-1.32452e-10	-1.26237
2490632	chr17:2490632:C:T	5.36789e-09	-1.32452e-10	-0.602614
2490658	chr17:2490658:C:T	3.36697e-09	-1.06266	-0.00637662
2490682	chr17:2490682:T:C	1.14439e-09	-0.616649	-1.53153
2491000	chr17:2491000:T:C	5.78135e-09	-1.32452e-10	-0.528412
2491502	chr17:2491502:T:C	8.55257e-09	-1.32452e-10	-0.136818
2491658	chr17:2491658:G:A	5.93667e-09	-1.32452e-10	-0.501901
2491693	chr17:2491693:G:A	3.52289e-09	-1.32452e-10	-1.02377
2491732	chr17:2491732:A:G	1.09681e-09	-1.6358	-0.554848
2491740	chr17:2491740:T:TA	5.02953e-09	-1.32452e-10	-0.667724
2491742	chr17:2491742:G:T	6.73001e-09	-1.32452e-10	-0.376473
2491837	chr17:2491837:T:C	1.89722e-09	-1.64266	-5.17736e-10
2492038	chr17:2492038:T:C	4.16972e-09	-0.855201	-5.17736e-10
2492695	chr17:2492695:G:C	1.10315e-09	-0.915686	-1.26919
2492766	chr17:2492766:T:G	3.69527e-07	0.941103	2.68807
2492975	chr17:2492975:C:G	1.37832e-07	2.64299	-5.17736e-10
2493296	chr17:2493296:A:G	2.10668e-09	-1.32452e-10	-1.53793
2493340	chr17:2493340:T:C	2.16377e-09	-1.32452e-10	-1.5112
2493737	chr17:2493737:A:G	2.92694e-09	-1.32452e-10	-1.20909
2493822	chr17:2493822:T:C	4.15671e-10	-1.62617	-1.53474
2494171	chr17:2494171:G:A	2.73302e-09	-1.32452e-10	-1.27764
2494310	chr17:2494310:C:G	1.57824e-08	-1.32452e-10	0.475844
2494434	chr17:2494434:AGT:A	1.93661e-09	-1.62211	-5.17736e-10
2494721	chr17:2494721:C:T	4.11265e-10	-1.63529	-1.53627
2494998	chr17:2494998:A:G	4.13827e-10	-1.62712	-1.53824
2495121	chr17:2495121:A:G	2.50888e-09	-1.32452e-10	-1.36321
2495282	chr17:2495282:A:G	8.90375e-09	0.248556	-0.345133
2495394	chr17:2495394:G:A	2.1967e-09	-1.32452e-10	-1.4961
2495510	chr17:2495510:C:T	2.03955e-09	-1.57032	-5.17736e-10
2495851	chr17:2495851:G:A	4.22566e-10	-1.63031	-1.51415
2495954	chr17:2495954:A:G	4.15865e-10	-1.63094	-1.5295
2496023	chr17:2496023:T:C	4.38147e-10	-1.63864	-1.46961
2496085	chr17:2496085:C:G	2.02122e-09	-1.57935	-5.17736e-10
2496248	chr17:2496248:T:C	1.97273e-09	-0.960744	-0.642889
2496279	chr17:2496279:A:T	2.17291e-09	-1.32452e-10	-1.50698
2496320	chr17:2496320:A:G	2.28535e-09	-1.32452e-10	-1.45653
2496413	chr17:2496413:C:T	4.18198e-10	-1.62891	-1.52593
2496446	chr17:2496446:G:A	2.12684e-09	-1.32452e-10	-1.52841
2497030	chr17:2497030:G:A	2.11512e-09	-1.32452e-10	-1.53394
2497057	chr17:2497057:C:G	4.1996e-10	-1.62057	-1.53008
2497062	chr17:2497062:G:C	2.12264e-09	-1.32452e-10	-1.53039
2497069	chr17:2497069:A:G	2.53654e-07	0.772074	2.48085
2497552	chr17:2497552:A:G	4.17119e-10	-1.62814	-1.5293
2497582	chr17:2497582:T:C	8.32511e-10	-0.967054	-1.4993
2497728	chr17:2497728:C:G	4.23239e-10	-1.62313	-1.51974
2497757	chr17:2497757:T:C	4.20973e-10	-1.62554	-1.52269
2497995	chr17:2497995:C:T	5.65653e-10	-1.61459	-1.23824
2498131	chr17:2498131:T:C	2.09378e-09	-1.54408	-5.17736e-10
2498165	chr17:2498165:G:A	4.17754e-10	-1.62323	-1.53268
2498174	chr17:2498174:A:G	4.19917e-10	-1.61246	-1.53829
2498513	chr17:2498513:A:G	7.26117e-10	-1.2904	-1.31269
2498597	chr17:2498597:G:A	1.2915e-09	-1.64963	-0.377616
2498685	chr17:2498685:A:G	4.1747e-10	-1.61836	-1.53823
2498693	chr17:2498693:G:A	1.86918e-09	-0.911604	-0.745944
2498911	chr17:2498911:C:G	4.61575e-10	-1.65044	-1.40572
2499067	chr17:2499067:A:C	2.27364e-09	-1.46167	-5.17736e-10
2499115	chr17:2499115:G:A	4.1001e-10	-1.63968	-1.53495
2499140	chr17:2499140:C:T	4.50472e-10	-1.64937	-1.43114
2500233	chr17:2500233:T:G	1.92499e-07	-1.32452e-10	2.97704
2500309	chr17:2500309:G:C	4.13242e-10	-1.62847	-1.5383
2500451	chr17:2500451:T:C	2.11317e-09	-1.32452e-10	-1.53486
2500482	chr17:2500482:C:A	4.11342e-10	-1.63308	-1.53829
2500602	chr17:2500602:T:C	4.13591e-10	-1.62846	-1.53747
2500636	chr17:2500636:A:G	4.12303e-10	-1.63093	-1.53811
2500892	chr17:2500892:G:A	2.37109e-09	-1.32452e-10	-1.4197
2501107	chr17:2501107:C:T	2.91621e-09	-1.32452e-10	-1.21277
2501312	chr17:2501312:T:C	9.88586e-10	-1.32066	-0.973873
2501381	chr17:2501381:A:C	1.11887e-08	-1.32452e-10	0.131851
2501406	chr17:2501406:G:A	1.46834e-08	-1.32452e-10	0.403667
2501462	chr17:2501462:C:A	2.91365e-09	-1.32452e-10	-1.21364
2501582	chr17:2501582:A:G	4.29294e-10	-1.5907	-1.53796
2501630	chr17:2501630:T:C	4.16736e-10	-1.62057	-1.53778
2502101	chr17:2502101:C:T	2.16477e-09	-1.32452e-10	-1.51073
2502265	chr17:2502265:G:A	2.91198e-09	-1.32452e-10	-1.21422
2502710	chr17:2502710:G:A	1.0942e-08	-1.32452e-10	0.109559
2502870	chr17:2502870:G:C	4.12958e-10	-1.62923	-1.53823
2502984	chr17:2502984:A:G	4.13667e-10	-1.62744	-1.5383
2503173	chr17:2503173:A:G	2.01326e-09	-1.58329	-5.17736e-10
2503394	chr17:2503394:AAAT:A	2.1176e-09	-1.32452e-10	-1.53276
2503505	chr17:2503505:A:C	3.90951e-09	-0.319116	-0.600521
2503695	chr17:2503695:G:A	8.51182e-10	-0.989339	-1.45484
2503730	chr17:2503730:A:G	2.25632e-09	-1.32452e-10	-1.46931
2504004	chr17:2504004:C:T	9.14537e-10	-1.63773	-0.734656
2504044	chr17:2504044:A:G	8.81113e-09	0.232352	-0.339386
2504649	chr17:2504649:A:G	9.38105e-09	0.261466	-0.305824
2505872	chr17:2505872:C:T	2.10605e-09	-1.53824	-5.17736e-10
2505967	chr17:2505967:C:G	4.49538e-10	-1.63522	-1.44736
2506102	chr17:2506102:A:C	4.60439e-10	-1.61304	-1.44559
2506521	chr17:2506521:C:T	4.82017e-10	-1.63741	-1.37542
2506548	chr17:2506548:A:G	7.40344e-09	0.160499	-0.441604
2506556	chr17:2506556:G:A	1.02788e-09	-1.38746	-0.868092
2506725	chr17:2506725:G:A	1.6261e-08	-1.32452e-10	0.505721
2506735	chr17:2506735:G:A	1.01273e-09	-1.31886	-0.951544
2507413	chr17:2507413:C:T	2.1824e-09	-1.32452e-10	-1.50262
2507565	chr17:2507565:G:A	4.51538e-10	-1.58394	-1.4942
2507593	chr17:2507593:C:T	6.21097e-09	-0.456733	-5.17736e-10
2507662	chr17:2507662:A:G	2.89364e-09	-1.32452e-10	-1.22054
2507899	chr17:2507899:A:G	9.6124e-09	0.393051	-0.413046
2507917	chr17:2507917:G:A	3.09808e-09	-1.32452e-10	-1.15227
2508634	chr17:2508634:T:C	4.26449e-10	-1.59829	-1.53702
2508974	chr17:2508974:C:T	2.28815e-09	-1.32452e-10	-1.4553
2509459	chr17:2509459:C:T	5.96232e-09	1.03302	-1.53061
2509464	chr17:2509464:GTTCCTAGC:G	3.2282e-09	-1.32452e-10	-1.11112
2509804	chr17:2509804:T:C	4.95664e-10	-1.51676	-1.46815
2509814	chr17:2509814:G:A	2.42301e-09	-1.39804	-5.17736e-10
2510206	chr17:2510206:C:G	1.22768e-08	0.548072	-0.323412
2510287	chr17:2510287:C:T	1.48701e-09	-1.01063	-0.875651
2510318	chr17:2510318:T:C	3.36802e-09	-1.32452e-10	-1.06872
2510593	chr17:2510593:A:G	1.52692e-09	-1.00636	-0.853436
2510601	chr17:2510601:A:C	1.35514e-09	-1.6348	-0.344339
2510650	chr17:2510650:A:G	3.56939e-09	-1.32452e-10	-1.01066
2510806	chr17:2510806:G:A	3.18474e-09	-1.32452e-10	-1.12468
2510812	chr17:2510812:A:G	4.89553e-10	-1.52982	-1.46749
2510819	chr17:2510819:C:T	4.98358e-10	-1.52542	-1.45406
2510914	chr17:2510914:G:A	1.11419e-09	-1.39181	-0.783109
2511046	chr17:2511046:T:C	4.99815e-10	-1.52011	-1.45645
2511181	chr17:2511181:C:T	1.24097e-09	-1.45024	-0.616918
2511255	chr17:2511255:T:C	8.16989e-10	-1.61358	-0.871597
2511321	chr17:2511321:C:G	4.55751e-10	-1.62166	-1.4472
2511919	chr17:2511919:C:A	1.90458e-08	1.0853	-0.421498
2512056	chr17:2512056:G:A	3.02328e-08	1.09956	0.0263137
2512268	chr17:2512268:G:A	6.64992e-10	-1.49118	-1.19985
2512460	chr17:2512460:G:A	3.31375e-09	-1.32452e-10	-1.08497
2513116	chr17:2513116:T:C	9.20839e-10	-1.3023	-1.06322
2513203	chr17:2513203:G:A	1.19104e-09	-1.27207	-0.836156
2513302	chr17:2513302:T:C	3.14709e-08	0.8049	0.361112
2513310	chr17:2513310:C:G	3.21406e-08	0.808816	0.378255
2513405	chr17:2513405:C:T	7.25499e-10	-1.47463	-1.12932
2514204	chr17:2514204:T:C	6.47427e-10	-1.63101	-1.08679
2514423	chr17:2514423:C:G	2.21292e-09	-1.12541	-0.363326
2514583	chr17:2514583:C:T	2.14077e-09	-1.32452e-10	-1.52188
2514592	chr17:2514592:C:T	3.20013e-09	-1.32452e-10	-1.11986
2514730	chr17:2514730:G:T	2.04983e-09	-1.56529	-5.17736e-10
2514765	chr17:2514765:C:A	6.97282e-10	-1.49057	-1.15304
2514919	chr17:2514919:A:G	2.10669e-09	-1.32452e-10	-1.53793
2515084	chr17:2515084:C:A	6.64491e-10	-1.47833	-1.21346
2515695	chr17:2515695:A:G	1.20825e-07	1.05961	1.45169
2516092	chr17:2516092:C:T	2.08888e-09	-0.787813	-0.758608
2516140	chr17:2516140:G:A	3.15017e-08	0.741094	0.425899
2516473	chr17:2516473:C:G	2.11626e-09	-1.32452e-10	-1.5334
2516548	chr17:2516548:G:T	1.68566e-08	-1.32452e-10	0.541691
2516733	chr17:2516733:A:G	1.7554e-08	0.956932	-0.374701
2517006	chr17:2517006:G:A	1.19671e-09	-1.16193	-0.94154
2517071	chr17:2517071:G:A	5.84304e-09	-1.32452e-10	-0.517799
2517434	chr17:2517434:A:T	1.95246e-08	-1.32452e-10	0.688624
2517610	chr17:2517610:C:T	2.87224e-09	-1.32452e-10	-1.22796
2517640	chr17:2517640:C:T	2.16005e-09	-1.18611	-0.326814
2517714	chr17:2517714:C:T	1.32215e-09	-1.10128	-0.902506
2517811	chr17:2517811:GT:G	2.92162e-09	-1.32452e-10	-1.21091
2517918	chr17:2517918:C:G	4.10948e-10	-1.63404	-1.5383
2518013	chr17:2518013:AG:A	4.58686e-09	-1.32452e-10	-0.759855
2518149	chr17:2518149:A:C	3.42767e-09	-1.05117	-5.17736e-10
2518185	chr17:2518185:C:T	7.14529e-10	-1.3814	-1.23778
2518199	chr17:2518199:A:T	1.24698e-09	-1.18036	-0.881969
2518589	chr17:2518589:T:C	1.92212e-09	-1.36685	-0.262769
2518590	chr17:2518590:G:A	3.31771e-09	-1.08377	-5.17736e-10
2518986	chr17:2518986:A:G	3.07643e-09	-1.32452e-10	-1.15928
2519027	chr17:2519027:T:C	2.10884e-09	-1.32452e-10	-1.53691
2519300	chr17:2519300:G:A	4.68535e-09	-1.32452e-10	-0.73861
2519691	chr17:2519691:C:T	2.11337e-09	-1.32452e-10	-1.53476
2519888	chr17:2519888:C:T	8.7559e-09	-1.32452e-10	-0.113322
2520132	chr17:2520132:T:C	2.20589e-09	-1.32452e-10	-1.49192
2520247	chr17:2520247:A:G	1.39133e-09	-1.33672	-0.616072
2520267	chr17:2520267:C:A	1.64924e-08	-1.32452e-10	0.519848
2520438	chr17:2520438:C:G	1.60141e-09	-1.27583	-0.536335
2520459	chr17:2520459:C:T	2.36506e-08	0.741528	0.138813
2520705	chr17:2520705:G:A	2.11447e-08	1.05228	-0.283939
2520742	chr17:2520742:C:T	6.0829e-07	1.79138	2.33622
2521503	chr17:2521503:A:AG	2.7234e-09	-1.32452e-10	-1.28117
2521625	chr17:2521625:C:T	2.11639e-09	-1.53334	-5.17736e-10
2521821	chr17:2521821:G:A	1.80384e-08	-1.32452e-10	0.609452
2522043	chr17:2522043:G:T	6.10733e-10	-1.51947	-1.25668
2522147	chr17:2522147:C:T	2.57689e-09	-1.32452e-10	-1.33647
2522173	chr17:2522173:G:A	1.96299e-09	-1.60858	-5.17736e-10
2522192	chr17:2522192:A:T	2.87042e-07	1.06919	2.30739
2522253	chr17:2522253:C:G	3.35806e-09	-1.32452e-10	-1.07169
2522274	chr17:2522274:A:C	2.00569e-09	-1.58706	-5.17736e-10
2522435	chr17:2522435:C:CT	2.84123e-09	-1.32452e-10	-1.23881
2522456	chr17:2522456:C:G	6.06542e-10	-1.53003	-1.253
2522771	chr17:2522771:G:C	4.75476e-07	1.348	2.53327
2522828	chr17:2522828:A:G	1.46719e-07	0.414317	2.29116
2523024	chr17:2523024:A:G	1.6684e-07	0.683848	2.15014
2523231	chr17:2523231:G:T	3.00564e-09	-1.32452e-10	-1.18256
2523366	chr17:2523366:C:T	2.19725e-08	-1.32452e-10	0.806742
2523453	chr17:2523453:G:A	3.61717e-09	-1.32452e-10	-0.997357
2523752	chr17:2523752:A:G	3.19082e-09	-1.32452e-10	-1.12277
2523757	chr17:2523757:A:G	2.1166e-09	-1.32452e-10	-1.53324
2523798	chr17:2523798:C:T	7.45143e-10	-1.4947	-1.08253
2524389	chr17:2524389:T:C	2.50046e-09	-1.32452e-10	-1.36657
2524432	chr17:2524432:C:A	1.59636e-07	0.677126	2.11272
2524501	chr17:2524501:G:A	1.44953e-08	-1.32452e-10	0.390775
2525081	chr17:2525081:A:G	3.73711e-07	1.14071	2.49972
2525214	chr17:2525214:C:T	2.126e-09	-1.27031	-0.258501
2525227	chr17:2525227:G:C	2.85488e-09	-1.32452e-10	-1.23402
2525409	chr17:2525409:T:C	1.57436e-06	1.13058	3.94797
2525471	chr17:2525471:G:A	1.38362e-09	-1.14105	-0.817296
2525571	chr17:2525571:T:C	2.87208e-09	-1.32452e-10	-1.22801
2525730	chr17:2525730:G:A	2.04844e-09	-1.56597	-5.17736e-10
2526210	chr17:2526210:A:G	1.39942e-09	-1.08597	-0.861018
2526357	chr17:2526357:A:G	8.32742e-10	-1.38119	-1.0849
2526797	chr17:2526797:A:C	1.92245e-09	-1.383	-0.24645
2527036	chr17:2527036:C:T	5.93853e-10	-1.28908	-1.51509
2527129	chr17:2527129:C:CA	1.71335e-08	-1.32452e-10	0.557987
2527914	chr17:2527914:A:G	1.85062e-09	-1.38365	-0.283879
2527943	chr17:2527943:G:A	4.48351e-10	-1.64842	-1.43681
2527947	chr17:2527947:C:T	4.47274e-10	-1.64934	-1.4383
2527998	chr17:2527998:A:G	2.11522e-09	-1.32452e-10	-1.53389
2528221	chr17:2528221:T:A	3.05688e-09	-1.17226	0.00660513
2528245	chr17:2528245:C:A	1.48241e-09	-1.07021	-0.819167
2528316	chr17:2528316:G:A	3.00691e-09	-1.12206	-0.0600809
2528502	chr17:2528502:T:C	6.6211e-10	-1.47727	-1.2181
2528514	chr17:2528514:A:G	2.11541e-09	-1.32452e-10	-1.5338
2528691	chr17:2528691:C:T	2.23284e-08	-1.32452e-10	0.822809
2528735	chr17:2528735:C:T	2.25386e-09	-1.32452e-10	-1.47041
2528774	chr17:2528774:T:C	3.47971e-09	-1.32452e-10	-1.0361
2529189	chr17:2529189:G:A	5.88725e-08	-1.32452e-10	1.79232
2529331	chr17:2529331:A:G	8.22469e-09	-0.175908	-5.17736e-10
2529789	chr17:2529789:G:T	4.5245e-09	-1.32452e-10	-0.773543
2530023	chr17:2530023:C:T	2.11134e-09	-1.32452e-10	-1.53573
2530117	chr17:2530117:T:G	1.51709e-09	-0.92291	-0.943347
2530257	chr17:2530257:T:C	9.01971e-08	0.88781	1.33114
2530385	chr17:2530385:A:G	2.27564e-09	-1.32452e-10	-1.46079
2530683	chr17:2530683:C:G	1.89507e-09	-1.64379	-5.17736e-10
2530807	chr17:2530807:T:C	4.81356e-09	-1.32452e-10	-0.711612
2530950	chr17:2530950:A:G	2.18627e-09	-1.32452e-10	-1.50085
2530979	chr17:2530979:C:T	4.81792e-09	-1.32452e-10	-0.710707
2531324	chr17:2531324:T:C	2.13145e-09	-1.32452e-10	-1.52625
2531386	chr17:2531386:T:C	2.1268e-09	-1.32452e-10	-1.52843
2531531	chr17:2531531:T:C	4.63573e-09	-1.32452e-10	-0.749257
2531557	chr17:2531557:T:C	2.29767e-09	-1.32452e-10	-1.45115
2531603	chr17:2531603:C:T	2.12986e-09	-1.32452e-10	-1.52699
2532114	chr17:2532114:TC:T	2.90382e-09	-1.32452e-10	-1.21702
2532131	chr17:2532131:A:G	1.37609e-09	-1.07155	-0.892251
2532284	chr17:2532284:A:G	2.10593e-09	-1.32452e-10	-1.53829
2532300	chr17:2532300:C:T	4.168e-09	-1.32452e-10	-0.855614
2532366	chr17:2532366:G:A	2.74493e-09	-1.32452e-10	-1.2733
2533018	chr17:2533018:G:T	2.12363e-09	-1.32452e-10	-1.52992
2533052	chr17:2533052:T:C	2.79133e-09	-1.32452e-10	-1.25653
2533239	chr17:2533239:G:C	2.12778e-09	-1.32452e-10	-1.52797
2533491	chr17:2533491:G:A	1.71374e-09	-1.40103	-0.343343
2533543	chr17:2533543:G:C	2.12629e-09	-1.32452e-10	-1.52867
2533623	chr17:2533623:A:G	2.8946e-09	-1.32452e-10	-1.2202
2534084	chr17:2534084:C:A	2.26775e-09	-1.46426	-5.17736e-10
2534093	chr17:2534093:C:T	2.12011e-09	-1.32452e-10	-1.53158
2534197	chr17:2534197:T:G	4.92543e-10	-1.47144	-1.51978
2534352	chr17:2534352:T:C	1.95931e-09	-1.61046	-5.17736e-10
2534397	chr17:2534397:TG:T	4.69096e-09	-0.737412	-5.17736e-10
2534441	chr17:2534441:A:G	2.74063e-09	-1.32452e-10	-1.27486
2534541	chr17:2534541:T:TACC	2.1492e-09	-1.32452e-10	-1.51795
2534670	chr17:2534670:C:T	2.48015e-09	-1.37473	-5.17736e-10
2535055	chr17:2535055:G:A	2.10904e-09	-1.32452e-10	-1.53682
2535186	chr17:2535186:C:T	2.26094e-09	-1.32452e-10	-1.46727
2535206	chr17:2535206:G:A	2.14074e-09	-1.32452e-10	-1.5219
2535257	chr17:2535257:G:A	5.71372e-10	-1.31141	-1.53136
2535393	chr17:2535393:G:A	3.81246e-09	-1.32452e-10	-0.944774
2535419	chr17:2535419:T:C	8.98184e-09	-1.32452e-10	-0.0878452
2535653	chr17:2535653:G:A	3.30914e-09	-1.32452e-10	-1.08636
2535675	chr17:2535675:G:A	8.96004e-09	-1.32452e-10	-0.0902747
2535716	chr17:2535716:C:T	1.26541e-09	-0.911974	-1.13568
2535877	chr17:2535877:A:G	2.14229e-09	-1.32452e-10	-1.52118
2536101	chr17:2536101:T:C	2.1687e-09	-1.32452e-10	-1.50892
2536267	chr17:2536267:C:G	3.43198e-09	-1.32452e-10	-1.04991
2536351	chr17:2536351:G:A	2.14201e-09	-1.32452e-10	-1.5213
2536456	chr17:2536456:T:C	2.14108e-09	-1.32452e-10	-1.52174
2536477	chr17:2536477:A:G	2.13857e-09	-1.32452e-10	-1.52291
2536943	chr17:2536943:A:G	1.21467e-09	-0.934499	-1.15408
2536989	chr17:2536989:T:C	3.15047e-07	2.49245	0.977224
2537118	chr17:2537118:G:A	2.12714e-09	-1.32452e-10	-1.52827
2537299	chr17:2537299:C:G	2.24674e-09	-1.47357	-5.17736e-10
2537410	chr17:2537410:G:T	2.36563e-09	-1.32452e-10	-1.42201
2537590	chr17:2537590:T:C	1.08054e-09	-0.821139	-1.38445
2537707	chr17:2537707:T:A	2.13719e-09	-1.32452e-10	-1.52356
2537839	chr17:2537839:G:A	2.24226e-09	-1.47557	-5.17736e-10
2537894	chr17:2537894:T:C	2.40503e-09	-1.32452e-10	-1.40549
2537996	chr17:2537996:T:C	2.14028e-09	-1.32452e-10	-1.52211
2538002	chr17:2538002:C:T	4.00809e-09	-1.32452e-10	-0.894735
2538015	chr17:2538015:C:T	2.15111e-09	-1.32452e-10	-1.51707
2538056	chr17:2538056:T:G	6.02729e-08	2.14182	-0.325983
2538131	chr17:2538131:C:G	2.13457e-09	-1.32452e-10	-1.52478
2538297	chr17:2538297:T:C	2.13369e-09	-1.32452e-10	-1.5252
2538304	chr17:2538304:A:G	2.83424e-09	-1.24128	-5.17736e-10
2538331	chr17:2538331:C:T	2.13786e-09	-1.32452e-10	-1.52324
2538667	chr17:2538667:G:A	1.166e-08	-0.0970381	0.270151
2538837	chr17:2538837:A:C	2.4999e-09	-1.32452e-10	-1.3668
2538928	chr17:2538928:G:A	1.89312e-09	-1.64482	-5.17736e-10
2538971	chr17:2538971:A:G	2.17201e-09	-1.32452e-10	-1.5074
2539033	chr17:2539033:T:C	1.10588e-09	-1.02079	-1.16161
2539293	chr17:2539293:G:GTTTCTTT	2.14217e-09	-1.32452e-10	-1.52123
2539465	chr17:2539465:G:A	3.47485e-09	-1.32452e-10	-1.0375
2539551	chr17:2539551:A:G	3.38738e-09	-1.32452e-10	-1.06299
2539581	chr17:2539581:C:T	2.57002e-09	-1.32452e-10	-1.33914
2539600	chr17:2539600:T:G	1.61228e-09	-0.968928	-0.836471
2539628	chr17:2539628:T:C	2.18467e-09	-1.50159	-5.17736e-10
2539827	chr17:2539827:C:T	1.27728e-09	-0.87792	-1.1604
2539961	chr17:2539961:T:A	3.26957e-09	-1.32452e-10	-1.09839
2540012	chr17:2540012:T:C	2.12945e-09	-1.32452e-10	-1.52719
2540072	chr17:2540072:T:C	2.22383e-09	-1.48382	-5.17736e-10
2540096	chr17:2540096:C:T	8.61943e-09	-1.32452e-10	-0.12903
2540378	chr17:2540378:C:T	8.89445e-08	2.5805	-0.375541
2540472	chr17:2540472:C:T	2.19719e-09	-1.32452e-10	-1.49587
2540523	chr17:2540523:CATT:C	4.11778e-10	-1.63983	-1.5305
2540739	chr17:2540739:C:T	2.39674e-09	-1.32452e-10	-1.40894
2540813	chr17:2540813:C:T	2.08896e-09	-1.54638	-5.17736e-10
2540820	chr17:2540820:A:G	2.20885e-09	-1.32452e-10	-1.49058
2540880	chr17:2540880:C:T	7.45892e-09	-1.32452e-10	-0.273638
2541183	chr17:2541183:T:A	3.42856e-09	-1.32452e-10	-1.05091
2541529	chr17:2541529:A:G	2.23529e-09	-1.32452e-10	-1.47868
2541630	chr17:2541630:T:C	1.18513e-09	-0.635697	-1.4775
2541744	chr17:2541744:C:T	2.23504e-09	-1.32452e-10	-1.47879
2541880	chr17:2541880:G:A	3.78533e-09	-1.32452e-10	-0.951916
2542019	chr17:2542019:A:G	4.12916e-09	-0.863942	-0.00103283
2542294	chr17:2542294:C:T	2.12969e-09	-1.32452e-10	-1.52707
2542384	chr17:2542384:A:G	2.23036e-09	-1.32452e-10	-1.48089
2542610	chr17:2542610:A:G	9.16555e-10	-0.839713	-1.53047
2542730	chr17:2542730:C:T	9.90004e-10	-1.00189	-1.29121
2542896	chr17:2542896:C:T	2.43678e-09	-1.32452e-10	-1.39237
2542951	chr17:2542951:T:C	2.7201e-09	-1.32452e-10	-1.28238
2542977	chr17:2542977:C:T	2.18034e-09	-1.32452e-10	-1.50357
2542985	chr17:2542985:T:C	7.25397e-09	-1.32452e-10	-0.301501
2543540	chr17:2543540:G:A	4.6576e-08	-1.32452e-10	1.55804
2543731	chr17:2543731:C:T	1.88786e-09	-1.64761	-5.17736e-10
2543907	chr17:2543907:G:C	2.90725e-09	-0.234014	-0.981828
2544161	chr17:2544161:G:A	2.84086e-09	-1.32452e-10	-1.23894
2544367	chr17:2544367:G:A	2.1086e-09	-1.32452e-10	-1.53703
2544706	chr17:2544706:C:T	1.24837e-09	-0.814259	-1.24695
2544764	chr17:2544764:G:A	2.44196e-09	-1.32452e-10	-1.39025
2545080	chr17:2545080:A:G	3.53699e-09	-1.32452e-10	-1.01977
2545105	chr17:2545105:C:T	2.60939e-09	-1.32452e-10	-1.32393
2545135	chr17:2545135:A:T	2.16105e-09	-1.32452e-10	-1.51245
2545188	chr17:2545188:A:G	1.99154e-09	-1.59414	-5.17736e-10
2545201	chr17:2545201:A:G	6.39519e-10	-1.21588	-1.51421
2545368	chr17:2545368:C:T	2.56637e-09	-1.34056	-5.17736e-10
2545796	chr17:2545796:A:G	2.10976e-09	-1.32452e-10	-1.53648
2546062	chr17:2546062:T:C	7.07748e-10	-1.46175	-1.16696
2546069	chr17:2546069:A:G	1.93542e-09	-1.62272	-5.17736e-10
2546104	chr17:2546104:ATT:A	2.02542e-09	-1.57727	-5.17736e-10
2546189	chr17:2546189:C:T	2.1738e-09	-1.32452e-10	-1.50657
2546256	chr17:2546256:G:T	2.1383e-09	-1.32452e-10	-1.52304
2546481	chr17:2546481:T:C	4.88196e-10	-1.53257	-1.46752
2546605	chr17:2546605:A:G	2.23737e-09	-1.47775	-5.17736e-10
2546635	chr17:2546635:G:A	1.43958e-09	-0.908004	-1.0107
2547230	chr17:2547230:T:C	7.76527e-10	-0.998572	-1.5374
2547330	chr17:2547330:T:C	6.11643e-10	-1.43496	-1.33969
2547587	chr17:2547587:A:G	2.05748e-09	-1.56157	-5.17736e-10
2547974	chr17:2547974:A:G	1.3807e-09	-0.891235	-1.06922
2548103	chr17:2548103:G:A	1.57149e-09	-0.690852	-1.14017
2548115	chr17:2548115:C:T	2.42992e-09	-1.32452e-10	-1.39519
2548171	chr17:2548171:G:A	1.31478e-09	-0.929868	-1.07951
2548683	chr17:2548683:G:A	2.33493e-09	-1.32452e-10	-1.43507
2548730	chr17:2548730:A:G	2.1061e-09	-1.32452e-10	-1.53821
2548829	chr17:2548829:G:A	4.78462e-09	-1.32452e-10	-0.717643
2548863	chr17:2548863:A:T	4.72459e-10	-1.49468	-1.53817
2549033	chr17:2549033:G:A	2.43624e-09	-1.32452e-10	-1.39259
2549071	chr17:2549071:A:G	1.04408e-08	-0.563979	0.626653
2549183	chr17:2549183:C:T	1.35603e-09	-0.925579	-1.05291
2549556	chr17:2549556:G:A	8.55284e-09	-0.518301	0.381515
2549986	chr17:2549986:T:C	6.17879e-10	-1.39073	-1.37378
2550136	chr17:2550136:T:C	9.66095e-10	-0.785863	-1.53168
2550177	chr17:2550177:A:G	8.95475e-10	-0.862339	-1.53111
2550388	chr17:2550388:A:C	2.36366e-08	0.733641	0.146108
2550503	chr17:2550503:A:G	9.80122e-10	-0.765167	-1.53796
2550591	chr17:2550591:T:C	7.02959e-09	-1.32452e-10	-0.332921
2550605	chr17:2550605:C:T	2.3453e-09	-1.32452e-10	-1.43064
2550614	chr17:2550614:C:T	1.0367e-09	-0.712588	-1.53442
2550821	chr17:2550821:G:A	5.3301e-09	-1.32452e-10	-0.609679
2550830	chr17:2550830:G:A	9.95562e-10	-0.749283	-1.53821
2550999	chr17:2550999:G:A	9.84521e-10	-0.760407	-1.53824
2551119	chr17:2551119:C:A	2.10689e-09	-1.32452e-10	-1.53784
2551292	chr17:2551292:C:T	1.21886e-09	-0.547786	-1.53735
2551308	chr17:2551308:C:T	1.24965e-09	-0.524951	-1.53523
2551355	chr17:2551355:A:G	1.11302e-09	-0.638912	-1.53706
2551357	chr17:2551357:C:T	1.12837e-09	-0.626188	-1.53609
2551409	chr17:2551409:C:A	2.16161e-09	-1.32452e-10	-1.5122
2551665	chr17:2551665:C:T	3.14128e-09	-1.32452e-10	-1.13842
2551704	chr17:2551704:A:G	2.28349e-09	-1.32452e-10	-1.45734
2551753	chr17:2551753:C:T	7.10292e-09	-0.929466	0.606922
2551808	chr17:2551808:C:A	4.89524e-09	-0.843933	0.149147
2552036	chr17:2552036:C:A	1.6327e-09	-0.258605	-1.53421
2552362	chr17:2552362:AAGGGC:A	1.30207e-09	-0.521143	-1.49795
2552371	chr17:2552371:G:T	1.29634e-09	-0.526944	-1.49656
2552376	chr17:2552376:GTGGC:G	1.35563e-09	-0.481771	-1.49701
2552433	chr17:2552433:G:A	3.34444e-09	-1.32452e-10	-1.07575
2552611	chr17:2552611:T:A	1.2718e-09	-0.609683	-1.43293
2552683	chr17:2552683:A:G	1.74416e-08	-0.934821	1.51063
2553033	chr17:2553033:T:G	3.29226e-09	-1.32452e-10	-1.09147
2553106	chr17:2553106:G:A	2.77455e-09	-1.32452e-10	-1.26256
2553138	chr17:2553138:A:C	5.54825e-10	-1.64935	-1.2228
2553175	chr17:2553175:T:G	1.94991e-08	-0.817458	1.50478
2553718	chr17:2553718:G:A	3.98728e-09	-1.32452e-10	-0.899941
2553724	chr17:2553724:G:T	2.10673e-09	-1.32452e-10	-1.53791
2553848	chr17:2553848:C:T	7.83178e-09	-0.59939	0.37453
2553910	chr17:2553910:G:C	2.346e-09	-1.43034	-5.17736e-10
2554350	chr17:2554350:C:T	1.53689e-07	2.75188	-5.17736e-10
2555709	chr17:2555709:G:A	2.10769e-09	-1.32452e-10	-1.53746
2556268	chr17:2556268:C:G	3.3678e-09	-1.32452e-10	-1.06879
2556363	chr17:2556363:C:T	7.24346e-09	-0.30295	-5.17736e-10
2556675	chr17:2556675:T:G	5.62812e-09	-1.32452e-10	-0.555273
2557549	chr17:2557549:T:C	7.06479e-10	-1.49779	-1.13273
2557964	chr17:2557964:T:C	2.38107e-09	-1.4155	-5.17736e-10
2558137	chr17:2558137:T:A	4.50976e-10	-1.58013	-1.49927
2558202	chr17:2558202:G:A	8.701e-10	-1.41283	-1.00936
2558217	chr17:2558217:G:A	8.2309e-09	-1.32452e-10	-0.175154
2558413	chr17:2558413:C:T	2.7765e-09	-0.874679	-0.387179
2558666	chr17:2558666:G:C	3.19076e-09	-1.32452e-10	-1.12279
2558745	chr17:2558745:C:T	2.86552e-09	-0.954728	-0.275573
2558880	chr17:2558880:G:A	2.4444e-09	-1.57314	0.183894
2559496	chr17:2559496:T:G	1.53402e-09	-1.13571	-0.719443
2559687	chr17:2559687:C:T	1.88379e-09	-1.64976	-5.17736e-10
2559708	chr17:2559708:A:T	1.54216e-09	-0.555492	-1.29437
2559902	chr17:2559902:TG:T	1.79014e-09	-0.164467	-1.53629
2559953	chr17:2559953:C:T	9.71097e-09	-1.32452e-10	-0.00979345
2559956	chr17:2559956:G:A	2.36528e-09	-1.6394	0.217244
2560003	chr17:2560003:C:T	2.80876e-09	-1.32452e-10	-1.25031
2560051	chr17:2560051:G:A	2.92596e-09	-1.32452e-10	-1.20943
2560645	chr17:2560645:G:A	2.63807e-09	-1.313	-5.17736e-10
2560649	chr17:2560649:A:G	1.45879e-09	-0.486888	-1.41855
2560857	chr17:2560857:G:A	1.13633e-09	-1.63319	-0.522051
2560897	chr17:2560897:T:A	4.07867e-09	0.097645	-0.974924
2560903	chr17:2560903:C:T	2.11081e-09	-1.32452e-10	-1.53598
2561081	chr17:2561081:G:A	1.18864e-08	0.675457	-0.483112
2561400	chr17:2561400:T:C	2.77402e-09	-1.32452e-10	-1.26275
2561415	chr17:2561415:T:A	4.0041e-09	0.0766686	-0.972398
2561561	chr17:2561561:A:G	6.61533e-10	-1.37745	-1.31879
2561567	chr17:2561567:G:A	7.68778e-09	-1.32452e-10	-0.243417
2561583	chr17:2561583:T:C	2.41376e-09	-1.32452e-10	-1.40186
2561643	chr17:2561643:G:A	2.15472e-09	-1.32452e-10	-1.51539
2561698	chr17:2561698:A:G	5.32898e-09	0.140946	-0.750836
2561749	chr17:2561749:C:T	1.22409e-08	0.482191	-0.26046
2562065	chr17:2562065:T:C	4.64974e-09	-1.32452e-10	-0.746239
2562151	chr17:2562151:G:A	2.31274e-09	-1.44462	-5.17736e-10
2562169	chr17:2562169:C:T	2.13183e-09	-1.32452e-10	-1.52607
2562202	chr17:2562202:C:T	2.67593e-09	-1.29875	-5.17736e-10
2562208	chr17:2562208:T:G	2.58007e-09	-1.32452e-10	-1.33523
2562292	chr17:2562292:A:G	1.33248e-09	-0.495824	-1.50019
2563053	chr17:2563053:G:A	2.11198e-09	-1.32452e-10	-1.53542
2563058	chr17:2563058:C:T	6.07217e-10	-1.54476	-1.23716
2563355	chr17:2563355:G:C	3.61087e-09	-1.32452e-10	-0.999102
2563446	chr17:2563446:G:A	1.81701e-09	-0.693361	-0.992495
2563528	chr17:2563528:T:C	4.14992e-09	-1.64359	0.783624
2563582	chr17:2563582:G:A	4.95183e-09	-0.07516	-0.608132
2563673	chr17:2563673:C:T	2.1387e-09	-1.32452e-10	-1.52285
2563910	chr17:2563910:C:T	3.51004e-09	-1.32452e-10	-1.02742
2564418	chr17:2564418:T:C	2.64006e-09	-1.32452e-10	-1.31225
2564425	chr17:2564425:G:A	5.48988e-09	-1.32452e-10	-0.580144
2564595	chr17:2564595:T:C	4.77004e-10	-1.50634	-1.51694
2564752	chr17:2564752:G:T	3.42547e-09	-1.05181	-5.17736e-10
2564875	chr17:2564875:A:C	2.57478e-09	0.1603	-1.49759
2564910	chr17:2564910:C:G	2.1481e-09	-1.32452e-10	-1.51847
2564925	chr17:2564925:C:T	2.14275e-09	-1.32452e-10	-1.52096
2565075	chr17:2565075:T:G	2.41565e-09	-1.32452e-10	-1.40108
2565615	chr17:2565615:C:T	3.98539e-09	-1.32452e-10	-0.900414
2565681	chr17:2565681:A:T	4.43818e-09	0.206858	-0.999664
2565713	chr17:2565713:C:T	2.28135e-09	-1.32452e-10	-1.45828
2565717	chr17:2565717:G:A	4.90414e-09	-1.32452e-10	-0.69297
2565779	chr17:2565779:C:T	2.11751e-09	-1.32452e-10	-1.53281
2565934	chr17:2565934:G:A	2.13076e-09	-1.32452e-10	-1.52657
2566411	chr17:2566411:T:A	2.11957e-09	-1.32452e-10	-1.53184
2566743	chr17:2566743:A:AC	2.57416e-09	-1.33752	-5.17736e-10
2566831	chr17:2566831:A:AAAAC	1.87603e-09	-1.05752	-0.596376
2567063	chr17:2567063:C:T	2.92692e-09	-1.32452e-10	-1.2091
2567210	chr17:2567210:G:A	2.1778e-09	-1.32452e-10	-1.50473
2567467	chr17:2567467:G:A	5.30505e-09	0.407675	-1.02207
2567582	chr17:2567582:C:T	4.27033e-10	-1.60217	-1.53177
2568140	chr17:2568140:C:T	2.66073e-09	-1.30445	-5.17736e-10
2568285	chr17:2568285:C:T	1.8704e-09	-1.20718	-0.449719
2568353	chr17:2568353:A:G	1.95657e-09	-1.61186	-5.17736e-10
2568540	chr17:2568540:T:C	2.1467e-09	-1.32452e-10	-1.51912
2568738	chr17:2568738:A:G	1.27767e-09	-0.9231	-1.11491
2569340	chr17:2569340:G:T	5.07647e-09	0.367287	-1.02572
2569822	chr17:2569822:G:A	2.21267e-09	-1.32452e-10	-1.48885
2569843	chr17:2569843:C:T	4.8142e-09	0.541168	-1.25265
2570390	chr17:2570390:G:A	2.27774e-09	-1.32452e-10	-1.45987
2570402	chr17:2570402:G:A	7.42119e-09	1.10582	-1.38453
2570629	chr17:2570629:G:A	5.8723e-10	-1.5563	-1.25908
2570927	chr17:2570927:A:T	2.34063e-09	-1.32452e-10	-1.43263
2571535	chr17:2571535:C:T	2.50964e-09	-1.32452e-10	-1.36291
2571582	chr17:2571582:A:C	4.26946e-09	-1.32452e-10	-0.831562
2571635	chr17:2571635:A:G	1.44046e-09	-1.06983	-0.84826
2572089	chr17:2572089:A:T	4.03653e-09	-0.887664	-5.17736e-10
2572109	chr17:2572109:C:T	2.43609e-09	-1.39265	-5.17736e-10
2572317	chr17:2572317:A:G	2.1895e-09	-1.32452e-10	-1.49938
2572445	chr17:2572445:C:T	1.49066e-09	-1.08043	-0.803395
2572583	chr17:2572583:T:C	1.7423e-09	-1.05582	-0.672024
2572622	chr17:2572622:C:T	3.97846e-09	-1.32452e-10	-0.902155
2572634	chr17:2572634:C:T	1.43839e-09	-1.07281	-0.846721
2572888	chr17:2572888:G:A	2.11814e-09	-1.32452e-10	-1.53251
2572904	chr17:2572904:CTGGCTCACCATGCTTTT:C	7.14963e-10	-1.59092	-1.02766
2573006	chr17:2573006:T:A	2.09276e-09	-1.07634	-0.46822
2573084	chr17:2573084:G:A	4.10619e-09	-0.870554	-5.17736e-10
2573195	chr17:2573195:C:T	2.19654e-09	-1.32452e-10	-1.49617
2573232	chr17:2573232:TAAAC:T	2.70476e-09	-1.32452e-10	-1.28804
2573642	chr17:2573642:C:A	2.24224e-08	2.1179	-1.29089
2573758	chr17:2573758:G:A	4.97541e-09	-1.32452e-10	-0.678542
2573769	chr17:2573769:G:GC	2.49826e-08	2.23926	-1.30413
2573955	chr17:2573955:C:T	2.20622e-09	-1.32452e-10	-1.49177
2574294	chr17:2574294:C:T	5.29802e-10	-1.60337	-1.31493
2574383	chr17:2574383:C:T	4.50551e-08	2.97003	-1.44519
2574401	chr17:2574401:C:T	4.16034e-10	-1.64283	-1.51721
2574493	chr17:2574493:A:G	3.57426e-09	-0.902103	-0.107189
2574897	chr17:2574897:G:A	2.326e-09	-1.32452e-10	-1.4389
2574901	chr17:2574901:T:C	2.18304e-09	-1.32452e-10	-1.50233
2575385	chr17:2575385:C:T	2.12805e-09	-1.32452e-10	-1.52784
2575424	chr17:2575424:G:A	2.29849e-09	-1.32452e-10	-1.4508
2575562	chr17:2575562:G:C	9.00675e-09	-1.32452e-10	-0.0850748
2575824	chr17:2575824:C:T	2.14087e-09	-1.32452e-10	-1.52184
2576441	chr17:2576441:C:T	2.13492e-09	-1.32452e-10	-1.52462
2576824	chr17:2576824:C:T	4.06897e-09	-1.32452e-10	-0.87966
2577032	chr17:2577032:T:C	1.7082e-09	-0.999211	-0.748399
2577050	chr17:2577050:A:G	1.12202e-08	-1.32452e-10	0.134668
2577052	chr17:2577052:G:A	1.52392e-09	-1.14301	-0.718753
2577182	chr17:2577182:G:A	2.5802e-09	-1.32452e-10	-1.33518
2577261	chr17:2577261:C:T	2.51095e-09	-1.32452e-10	-1.36239
2577391	chr17:2577391:G:A	2.33286e-09	-1.32452e-10	-1.43595
2578198	chr17:2578198:G:A	5.42806e-09	-0.591467	-5.17736e-10
2578463	chr17:2578463:G:A	2.31712e-09	-1.32452e-10	-1.44273
2578684	chr17:2578684:C:T	2.30933e-09	-1.32452e-10	-1.44609
2579164	chr17:2579164:C:T	1.13639e-08	-1.32452e-10	0.147389
2579333	chr17:2579333:G:A	6.71914e-10	-1.30305	-1.37763
2579382	chr17:2579382:G:A	2.07493e-09	-1.14466	-0.408465
2579729	chr17:2579729:C:G	8.64231e-09	-1.32452e-10	-0.12638
2581041	chr17:2581041:A:C	2.06767e-09	-1.55663	-5.17736e-10
2581132	chr17:2581132:T:C	1.85371e-08	-1.32452e-10	0.636727
2581519	chr17:2581519:T:C	8.90663e-10	-1.64303	-0.755807
2581920	chr17:2581920:A:C	5.27912e-10	-1.4461	-1.47578
2581985	chr17:2581985:T:C	2.81176e-09	-1.32452e-10	-1.24924
2581999	chr17:2581999:A:C	2.64741e-09	-1.32452e-10	-1.30947
2582891	chr17:2582891:T:C	3.0084e-09	-1.32452e-10	-1.18164
2582910	chr17:2582910:A:T	3.01102e-09	-1.32452e-10	-1.18077
2583728	chr17:2583728:G:A	5.35726e-10	-1.45647	-1.45071
2583801	chr17:2583801:G:A	8.29387e-09	-0.167533	-5.17736e-10
2584741	chr17:2584741:T:C	5.65711e-10	-1.56251	-1.29021
2585040	chr17:2585040:C:T	1.01632e-09	-0.730038	-1.53682
2585839	chr17:2585839:A:T	3.5824e-09	-1.32452e-10	-1.00702
2586244	chr17:2586244:G:A	2.37517e-09	-1.41798	-5.17736e-10
2586653	chr17:2586653:G:A	2.31652e-09	-1.32452e-10	-1.44298
2587306	chr17:2587306:T:C	6.35023e-10	-1.39812	-1.33902
2587558	chr17:2587558:C:A	2.66577e-09	-1.32452e-10	-1.30256
2587933	chr17:2587933:A:T	6.2937e-10	-1.4145	-1.33159
2587953	chr17:2587953:ATATG:A	1.01295e-09	-1.20851	-1.06168
2587955	chr17:2587955:ATG:A	2.25194e-09	-1.47126	-5.17736e-10
2588003	chr17:2588003:ATATG:GTATG	4.99794e-09	-0.674023	-5.17736e-10
2588581	chr17:2588581:A:G	7.08112e-10	-1.30894	-1.31926
2588587	chr17:2588587:C:G	2.95219e-09	-1.2005	-5.17736e-10
2588788	chr17:2588788:G:C	5.92934e-09	-0.503136	-5.17736e-10
2589415	chr17:2589415:A:G	6.97704e-10	-1.33731	-1.3057
2589463	chr17:2589463:C:T	2.19928e-09	-1.32452e-10	-1.49492
2591165	chr17:2591165:C:T	1.23352e-08	-1.32452e-10	0.229407
2591190	chr17:2591190:C:T	4.92045e-10	-1.46091	-1.53133
2591512	chr17:2591512:T:C	2.22827e-09	-1.32452e-10	-1.48182
2591663	chr17:2591663:C:T	2.72096e-09	-1.32452e-10	-1.28206
2591846	chr17:2591846:G:A	2.12462e-09	-1.52946	-5.17736e-10
2592185	chr17:2592185:G:A	3.94716e-09	-1.32452e-10	-0.910054
2592492	chr17:2592492:C:T	3.9869e-09	-1.32452e-10	-0.900036
2592500	chr17:2592500:T:C	3.51101e-09	-1.32452e-10	-1.02715
2593421	chr17:2593421:G:A	3.2676e-09	-1.32452e-10	-1.09899
2593443	chr17:2593443:C:T	2.40701e-09	-1.32452e-10	-1.40466
2593531	chr17:2593531:T:G	2.96473e-09	-1.32452e-10	-1.19626
2593898	chr17:2593898:C:T	2.47156e-09	-1.32452e-10	-1.3782
2595162	chr17:2595162:TCTTTC:T	3.25601e-09	-1.32452e-10	-1.10255
2595566	chr17:2595566:A:G	2.61045e-09	-1.32452e-10	-1.32353
2596196	chr17:2596196:A:G	3.27747e-09	0.249269	-1.34525
2596253	chr17:2596253:C:T	2.52805e-09	-1.32452e-10	-1.3556
2596608	chr17:2596608:C:T	3.28086e-09	-1.32452e-10	-1.09494
2596986	chr17:2596986:G:A	6.69437e-09	-1.32452e-10	-0.381782
2597149	chr17:2597149:G:A	4.35654e-09	-1.32452e-10	-0.811371
2597679	chr17:2597679:A:G	6.38799e-10	-1.56688	-1.16434
2597742	chr17:2597742:TTCTC:T	6.15628e-10	-1.58296	-1.1852
2598152	chr17:2598152:G:A	2.37912e-09	-1.32452e-10	-1.41632
2598722	chr17:2598722:C:A	2.12225e-09	-1.32452e-10	-1.53057
2599092	chr17:2599092:T:C	6.04258e-10	-1.59553	-1.19128
2599656	chr17:2599656:A:G	3.66821e-09	-1.32452e-10	-0.983346
2599712	chr17:2599712:A:G	2.6541e-09	-1.32452e-10	-1.30695
2600081	chr17:2600081:A:G	4.70197e-09	-1.32452e-10	-0.735068
2600104	chr17:2600104:C:T	2.11255e-09	-1.32452e-10	-1.53515
2600122	chr17:2600122:G:A	4.68143e-09	-0.739446	-5.17736e-10
2600250	chr17:2600250:C:A	1.01331e-09	-1.38623	-0.88359
2600283	chr17:2600283:T:C	2.1233e-09	-1.53008	-5.17736e-10
2600819	chr17:2600819:T:C	5.61197e-10	-1.5625	-1.29823
2600974	chr17:2600974:T:C	5.16623e-09	-1.32452e-10	-0.640907
2601508	chr17:2601508:C:T	2.15962e-09	-1.32452e-10	-1.51312
2601511	chr17:2601511:G:C	2.15962e-09	-1.32452e-10	-1.51312
2601566	chr17:2601566:C:T	2.68425e-09	-1.32452e-10	-1.29565
2601584	chr17:2601584:G:GGT	2.49419e-09	-1.32452e-10	-1.36909
2601993	chr17:2601993:A:G	5.32266e-10	-1.5631	-1.35056
2602264	chr17:2602264:A:G	3.51188e-09	-1.32452e-10	-1.0269
2603538	chr17:2603538:T:C	4.90747e-10	-1.54667	-1.44821
2603836	chr17:2603836:G:A	2.74102e-09	-1.32452e-10	-1.27472
2604203	chr17:2604203:A:G	2.2503e-09	-1.32452e-10	-1.47199
2604318	chr17:2604318:G:A	4.83654e-09	-1.32452e-10	-0.706851
2604955	chr17:2604955:G:A	5.08889e-10	-1.54645	-1.41213
2605056	chr17:2605056:T:C	2.38559e-09	-1.32452e-10	-1.4136
2605871	chr17:2605871:T:C	7.77454e-09	-0.232195	-5.17736e-10
2605903	chr17:2605903:G:T	3.25565e-09	-1.32452e-10	-1.10266
2606803	chr17:2606803:C:T	5.00526e-10	-1.51555	-1.4596
2607244	chr17:2607244:G:A	2.65365e-09	-1.32452e-10	-1.30711
2607497	chr17:2607497:T:C	4.77392e-09	-1.32452e-10	-0.719882
2608281	chr17:2608281:G:T	3.08062e-09	-1.32452e-10	-1.15792
2608316	chr17:2608316:C:T	2.40797e-09	-1.32452e-10	-1.40427
2608402	chr17:2608402:T:C	2.1063e-09	-0.00519086	-1.53293
2608826	chr17:2608826:A:G	2.48893e-09	-1.32452e-10	-1.3712
2609191	chr17:2609191:C:T	2.63846e-09	-1.32452e-10	-1.31285
2609530	chr17:2609530:T:G	2.4433e-09	-1.32452e-10	-1.3897
2609621	chr17:2609621:C:G	2.16184e-09	-1.32452e-10	-1.51209
2609756	chr17:2609756:C:T	2.1138e-09	-0.000463863	-1.5341
2610296	chr17:2610296:A:G	2.2907e-09	-1.32452e-10	-1.45419
2610691	chr17:2610691:T:C	2.67772e-09	-1.32452e-10	-1.29808
2611265	chr17:2611265:C:T	3.9733e-09	-1.32452e-10	-0.903452
2612303	chr17:2612303:G:A	1.18469e-09	-1.02052	-1.09304
2613115	chr17:2613115:TTTTC:T	5.05587e-10	-1.50931	-1.45578
2613435	chr17:2613435:T:C	5.98472e-09	-1.32452e-10	-0.493841
2613474	chr17:2613474:C:A	2.3546e-09	-1.32452e-10	-1.42668
2613640	chr17:2613640:T:C	5.08302e-10	-1.53221	-1.42752
2613667	chr17:2613667:C:T	3.80912e-09	-1.32452e-10	-0.945652
2613928	chr17:2613928:G:A	2.51238e-09	-1.32452e-10	-1.36182
2614207	chr17:2614207:G:A	5.98864e-09	-1.32452e-10	-0.493185
2614786	chr17:2614786:C:G	4.22247e-10	-1.64411	-1.5011
2614804	chr17:2614804:T:C	8.0992e-10	-1.29897	-1.1949
2615365	chr17:2615365:A:G	4.89064e-10	-1.55144	-1.44687
2615432	chr17:2615432:A:G	5.24661e-10	-1.52771	-1.40034
2615578	chr17:2615578:C:T	4.95898e-10	-1.53934	-1.44509
2616060	chr17:2616060:A:G	3.20062e-09	-1.32452e-10	-1.11971
2617321	chr17:2617321:C:T	2.52126e-09	-1.32452e-10	-1.35829
2617977	chr17:2617977:G:A	3.28075e-09	-1.32452e-10	-1.09498
2618489	chr17:2618489:A:G	4.82524e-09	-1.32452e-10	-0.709188
2618502	chr17:2618502:A:G	3.49722e-09	-1.32452e-10	-1.03108
2618709	chr17:2618709:G:A	2.44334e-09	-1.32452e-10	-1.38968
2618837	chr17:2618837:G:A	5.249e-10	-1.48933	-1.43827
2619382	chr17:2619382:C:T	2.39636e-09	-1.32452e-10	-1.4091
2620584	chr17:2620584:C:T	3.06057e-09	-1.32452e-10	-1.16445
2620972	chr17:2620972:TC:T	4.05403e-10	-1.65043	-1.53549
2621049	chr17:2621049:T:C	6.85126e-09	-0.358617	-5.17736e-10
2621572	chr17:2621572:T:TA	3.71251e-09	-1.32452e-10	-0.971341
2621881	chr17:2621881:T:C	1.6131e-09	-1.19576	-0.609131
2621949	chr17:2621949:TATTAC:T	3.21941e-09	-1.32452e-10	-1.11385
2622234	chr17:2622234:G:A	2.42996e-09	-1.32452e-10	-1.39517
2623010	chr17:2623010:A:G	4.95835e-10	-1.53625	-1.44831
2623473	chr17:2623473:TGGTC:T	2.12778e-09	-1.32452e-10	-1.52797
2624660	chr17:2624660:G:A	2.48474e-09	-1.32452e-10	-1.37288
2625537	chr17:2625537:A:G	2.13295e-09	-1.52554	-5.17736e-10
2625966	chr17:2625966:A:G	7.08281e-10	-1.64965	-0.978311
2626104	chr17:2626104:T:A	4.61869e-10	-1.54412	-1.51141
2626799	chr17:2626799:C:T	3.82243e-09	-0.942162	-5.17736e-10
2627314	chr17:2627314:G:T	3.03169e-09	-1.32452e-10	-1.17393
2627516	chr17:2627516:G:A	4.11264e-09	-1.32452e-10	-0.868985
2627834	chr17:2627834:G:C	4.75579e-10	-1.55629	-1.46999
2628081	chr17:2628081:T:A	4.42337e-10	-1.60825	-1.49049
2628219	chr17:2628219:A:G	2.36557e-09	-1.32452e-10	-1.42203
2628296	chr17:2628296:T:C	3.43885e-09	-1.32452e-10	-1.04791
2628657	chr17:2628657:G:T	2.59467e-09	-1.32452e-10	-1.32959
2628758	chr17:2628758:G:A	3.59267e-09	0.401616	-1.40577
2628852	chr17:2628852:T:C	6.73526e-10	-1.52509	-1.15319
2628978	chr17:2628978:T:C	9.08411e-10	-1.62582	-0.753289
2629049	chr17:2629049:ATTTATCT:A	2.22185e-09	-1.32452e-10	-1.48471
2630206	chr17:2630206:A:G	6.12295e-09	-1.32452e-10	-0.471006
2630276	chr17:2630276:G:A	5.22509e-10	-1.61759	-1.31458
2630329	chr17:2630329:G:C	4.94135e-10	-1.56479	-1.4232
2630365	chr17:2630365:C:T	4.63263e-09	-1.32452e-10	-0.749926
2630553	chr17:2630553:G:A	2.32403e-09	-1.43975	-5.17736e-10
2630780	chr17:2630780:C:T	4.82809e-10	-1.5782	-1.43298
2631416	chr17:2631416:A:G	7.03548e-09	-1.32452e-10	-0.332084
2631624	chr17:2631624:G:T	1.85168e-09	-1.55435	-0.1126
2631666	chr17:2631666:C:G	2.17485e-09	-1.32452e-10	-1.50609
2632026	chr17:2632026:T:C	6.90531e-10	-1.47899	-1.17435
2632573	chr17:2632573:G:T	5.85399e-10	-1.58858	-1.22994
2632584	chr17:2632584:C:T	2.28546e-09	-1.32452e-10	-1.45648
2633225	chr17:2633225:T:A	5.04077e-10	-1.55449	-1.41359
2633337	chr17:2633337:T:G	5.00078e-09	-1.32452e-10	-0.673456
2633658	chr17:2633658:C:A	2.2119e-09	-1.32452e-10	-1.4892
2633920	chr17:2633920:C:T	2.45747e-09	-1.32452e-10	-1.38392
2634207	chr17:2634207:C:A	5.02775e-10	-1.55237	-1.41829
2634257	chr17:2634257:C:T	8.12363e-10	-1.61738	-0.873473
2634902	chr17:2634902:G:C	6.24015e-10	-1.59945	-1.15518
2635124	chr17:2635124:G:C	6.26719e-10	-1.55066	-1.19965
2635830	chr17:2635830:G:A	2.13462e-09	-1.32452e-10	-1.52476
2636327	chr17:2636327:G:A	2.22102e-09	-1.32452e-10	-1.48508
2636817	chr17:2636817:G:A	2.46306e-09	-1.32452e-10	-1.38164
2637263	chr17:2637263:G:A	3.17438e-09	-1.32452e-10	-1.12794
2637499	chr17:2637499:G:A	3.32464e-09	-1.32452e-10	-1.08169
2637973	chr17:2637973:AATC:A	2.99606e-09	-1.32452e-10	-1.18575
2638667	chr17:2638667:C:T	2.53823e-09	-1.32452e-10	-1.35158
2638960	chr17:2638960:C:T	1.00384e-09	-0.752974	-1.52625
2639656	chr17:2639656:G:T	5.78924e-10	-1.62963	-1.2
2640167	chr17:2640167:C:A	5.19014e-10	-1.58314	-1.35573
2641261	chr17:2641261:C:T	2.51622e-09	-1.32452e-10	-1.36029
2642179	chr17:2642179:A:G	1.4372e-08	1.5958	-1.21357
2642377	chr17:2642377:T:G	2.29991e-09	-1.32452e-10	-1.45018
2642510	chr17:2642510:A:C	4.86073e-09	-1.32452e-10	-0.701861
2642907	chr17:2642907:A:G	2.55071e-09	-1.32452e-10	-1.34668
2643046	chr17:2643046:C:T	6.75452e-10	-1.59431	-1.08111
2643047	chr17:2643047:CTCTT:C	1.88273e-09	-1.65033	-5.17736e-10
2643307	chr17:2643307:C:T	6.30119e-10	-1.49979	-1.24511
2644118	chr17:2644118:C:T	6.14587e-10	-1.6115	-1.15836
2644377	chr17:2644377:A:T	2.00967e-09	-1.58508	-5.17736e-10
2644474	chr17:2644474:C:T	4.83808e-09	-1.32452e-10	-0.706533
2644529	chr17:2644529:G:A	2.21608e-09	-1.32452e-10	-1.48731
2645075	chr17:2645075:C:T	6.87987e-10	-1.47717	-1.17986
2645562	chr17:2645562:C:T	2.49761e-09	-1.32452e-10	-1.36771
2646436	chr17:2646436:TGAGGTCAGGA:T	6.35402e-10	-1.50824	-1.2283
2646933	chr17:2646933:G:A	4.74529e-09	-1.32452e-10	-0.725897
2647121	chr17:2647121:A:G	5.86139e-10	-1.39727	-1.41998
2647964	chr17:2647964:G:A	2.29365e-09	-1.32452e-10	-1.4529
2648468	chr17:2648468:A:G	6.31441e-10	-1.62052	-1.12228
2648759	chr17:2648759:G:GT	5.06623e-10	-1.64023	-1.3228
2648762	chr17:2648762:A:T	2.41848e-09	-1.32452e-10	-1.39991
2648960	chr17:2648960:G:A	4.28235e-09	-1.32452e-10	-0.828548
2649088	chr17:2649088:G:A	5.19562e-10	-1.61196	-1.32586
2649140	chr17:2649140:CTG:C	4.90281e-10	-1.59307	-1.40275
2649444	chr17:2649444:C:T	2.8586e-09	-1.32452e-10	-1.23272
2649858	chr17:2649858:A:G	9.43507e-10	-1.55122	-0.789977
2650208	chr17:2650208:T:A	2.11014e-09	-1.53629	-5.17736e-10
2650271	chr17:2650271:GGAGGCCGAGGCGGGTGGATCACTT:G	4.13663e-09	-1.32452e-10	-0.863168
2650282	chr17:2650282:C:T	6.3485e-10	-1.62971	-1.10771
2650542	chr17:2650542:G:A	4.55554e-10	-1.59141	-1.47788
2650770	chr17:2650770:G:A	4.93555e-10	-1.58097	-1.4082
2650907	chr17:2650907:A:G	4.16378e-10	-1.65009	-1.50912
2650908	chr17:2650908:T:C	2.59607e-09	-1.32452e-10	-1.32905
2650994	chr17:2650994:G:A	6.2794e-10	-1.61173	-1.13663
2651036	chr17:2651036:A:G	6.36966e-10	-1.61638	-1.11771
2651193	chr17:2651193:CCTT:C	2.10591e-09	-1.32452e-10	-1.5383
2651359	chr17:2651359:C:T	3.78979e-09	-1.32452e-10	-0.95074
2651668	chr17:2651668:CTTAAA:C	5.03076e-10	-1.63819	-1.33187
2651937	chr17:2651937:A:G	7.48813e-10	-1.41017	-1.16215
2651941	chr17:2651941:G:A	6.52851e-10	-1.17546	-1.534
2651979	chr17:2651979:C:T	5.83541e-10	-1.60557	-1.21612
2652058	chr17:2652058:A:G	4.27385e-10	-1.64877	-1.48434
2652107	chr17:2652107:A:G	4.2768e-10	-1.62668	-1.50575
2652177	chr17:2652177:A:G	6.94547e-10	-1.1164	-1.53115
2652217	chr17:2652217:T:C	7.4905e-10	-1.0802	-1.4918
2652282	chr17:2652282:G:A	2.52302e-09	-1.32452e-10	-1.35759
2652356	chr17:2652356:A:C	2.22964e-09	-1.32452e-10	-1.48121
2652382	chr17:2652382:T:C	1.9951e-09	-1.59236	-5.17736e-10
2652395	chr17:2652395:G:A	2.23487e-09	-1.32452e-10	-1.47887
2652842	chr17:2652842:T:C	2.53633e-09	-1.32452e-10	-1.35233
2652986	chr17:2652986:C:T	3.1763e-09	-1.32452e-10	-1.12733
2653019	chr17:2653019:C:T	2.52805e-09	-1.32452e-10	-1.3556
2653677	chr17:2653677:T:C	5.64965e-10	-1.31613	-1.53791
2653717	chr17:2653717:A:G	2.39445e-09	-1.32452e-10	-1.4099
2653806	chr17:2653806:T:A	1.30398e-09	-0.495023	-1.52261
2653953	chr17:2653953:C:T	5.79779e-10	-1.57133	-1.25682
2654149	chr17:2654149:C:T	2.11551e-09	-1.32452e-10	-1.53375
2654154	chr17:2654154:C:A	1.14315e-09	-0.643074	-1.50619
2654369	chr17:2654369:T:C	2.77984e-09	-1.26065	-5.17736e-10
2654672	chr17:2654672:G:A	2.47233e-09	-0.189066	-1.18882
2654683	chr17:2654683:C:T	3.13706e-09	-1.32452e-10	-1.13976
2654785	chr17:2654785:G:A	4.42006e-10	-1.58918	-1.5103
2654832	chr17:2654832:G:C	6.36231e-09	-1.32452e-10	-0.432658
2655099	chr17:2655099:T:C	7.71341e-10	-1.41694	-1.12573
2655490	chr17:2655490:A:G	3.12947e-09	-1.32452e-10	-1.14219
2655569	chr17:2655569:G:A	2.6261e-09	-1.32452e-10	-1.31755
2655645	chr17:2655645:G:A	3.10825e-09	-1.32452e-10	-1.14899
2655724	chr17:2655724:T:C	1.96414e-09	-1.60799	-5.17736e-10
2655762	chr17:2655762:C:T	4.46691e-10	-1.60324	-1.48569
2655955	chr17:2655955:C:T	4.14496e-09	-1.32452e-10	-0.861156
2655986	chr17:2655986:C:T	5.72594e-10	-1.5456	-1.29502
2656145	chr17:2656145:C:T	1.48465e-09	-1.13125	-0.75662
2656255	chr17:2656255:C:T	3.32262e-09	-1.32452e-10	-1.0823
2656481	chr17:2656481:C:T	5.18396e-10	-1.59179	-1.34827
2656871	chr17:2656871:GTCTGTT:G	5.24083e-10	-1.59172	-1.33743
2656961	chr17:2656961:G:A	2.13121e-09	-1.32452e-10	-1.52636
2657137	chr17:2657137:A:T	8.18039e-09	0.850355	-1.03166
2657304	chr17:2657304:C:T	5.26029e-10	-1.58087	-1.34458
2657708	chr17:2657708:C:A	3.11259e-09	-1.32452e-10	-1.14759
2657875	chr17:2657875:T:C	3.65445e-09	0.292304	-1.27941
2658003	chr17:2658003:T:C	2.49801e-09	-0.227757	-1.1398
2658574	chr17:2658574:C:T	9.10152e-09	1.01279	-1.0874
2658658	chr17:2658658:C:T	2.27972e-09	-1.32452e-10	-1.459
2658859	chr17:2658859:G:A	2.49973e-09	-0.232546	-1.13432
2658946	chr17:2658946:T:C	2.84572e-09	-1.32452e-10	-1.23723
2659184	chr17:2659184:G:A	3.93998e-09	-1.32452e-10	-0.911874
2659295	chr17:2659295:T:G	2.73523e-09	-1.32452e-10	-1.27683
2659430	chr17:2659430:G:A	2.08114e-09	-1.55013	-5.17736e-10
2659722	chr17:2659722:A:G	7.64253e-09	-0.249321	-5.17736e-10
2659916	chr17:2659916:A:G	4.2285e-10	-1.60709	-1.5367
2660206	chr17:2660206:C:CTTA	1.0795e-09	-1.43866	-0.767897
2660349	chr17:2660349:G:A	2.8594e-09	0.20973	-1.44217
2660973	chr17:2660973:G:A	1.02473e-09	-1.49977	-0.758854
2661191	chr17:2661191:T:C	4.18546e-09	-1.32452e-10	-0.851433
2661614	chr17:2661614:T:C	1.47699e-08	-1.32452e-10	0.409539
2662005	chr17:2662005:T:A	4.73057e-10	-1.63179	-1.3998
2662276	chr17:2662276:C:T	3.91957e-09	-1.32452e-10	-0.917066
2662343	chr17:2662343:T:C	2.4047e-09	-1.32452e-10	-1.40563
2662466	chr17:2662466:CA:C	5.5605e-09	-1.32452e-10	-0.567362
2662866	chr17:2662866:T:G	2.46586e-09	-1.32452e-10	-1.38051
2663472	chr17:2663472:C:T	5.3281e-09	-0.610054	-5.17736e-10
2664321	chr17:2664321:C:G	4.72585e-09	-1.32452e-10	-0.730003
2664466	chr17:2664466:T:C	3.00641e-09	-1.32452e-10	-1.1823
2664633	chr17:2664633:G:C	2.15889e-09	-1.32452e-10	-1.51346
2664734	chr17:2664734:G:A	7.23019e-09	-1.32452e-10	-0.304784
2664838	chr17:2664838:T:C	2.18209e-09	-1.32452e-10	-1.50277
2665298	chr17:2665298:T:C	4.14616e-09	-1.32452e-10	-0.860867
2666002	chr17:2666002:T:C	3.47944e-09	-1.32452e-10	-1.03618
2666133	chr17:2666133:T:C	2.4613e-09	-1.32452e-10	-1.38236
2666139	chr17:2666139:C:T	3.61633e-09	-1.32452e-10	-0.997589
2667536	chr17:2667536:CACTA:C	2.21022e-09	-1.32452e-10	-1.48996
2667610	chr17:2667610:TCTTAC:T	2.88857e-09	-1.32452e-10	-1.22229
2668276	chr17:2668276:A:G	8.80855e-09	-0.107327	-5.17736e-10
2668302	chr17:2668302:C:T	3.82233e-09	-1.32452e-10	-0.94219
2668780	chr17:2668780:C:T	6.71375e-10	-1.14318	-1.5383
2670358	chr17:2670358:C:T	1.20849e-09	-0.555392	-1.53829
2670564	chr17:2670564:C:T	1.16e-09	-0.596338	-1.53829
2670612	chr17:2670612:T:G	2.47786e-09	-1.32452e-10	-1.37565
2670658	chr17:2670658:CAG:C	3.88375e-09	-0.926249	-5.17736e-10
2671915	chr17:2671915:CAG:C	4.72474e-09	-1.32452e-10	-0.730238
2671980	chr17:2671980:C:G	2.446e-09	-1.32452e-10	-1.3886
2672049	chr17:2672049:G:A	5.66951e-10	-1.53985	-1.31068
2672325	chr17:2672325:G:A	4.51475e-09	-0.7757	-5.17736e-10
2672421	chr17:2672421:G:T	3.16819e-09	-1.32452e-10	-1.12989
2673141	chr17:2673141:C:T	3.07639e-09	-1.32452e-10	-1.15929
2673797	chr17:2673797:C:T	3.24052e-09	0.427373	-1.53469
2673883	chr17:2673883:A:T	8.61019e-10	-1.13668	-1.29601
2674050	chr17:2674050:A:C	3.42561e-09	-1.32452e-10	-1.05177
2674723	chr17:2674723:T:C	2.57103e-09	-1.32452e-10	-1.33874
2674741	chr17:2674741:C:T	3.0453e-09	-1.32452e-10	-1.16945
2675354	chr17:2675354:G:T	5.03063e-09	0.870226	-1.53773
2675393	chr17:2675393:C:G	4.86702e-09	-1.32452e-10	-0.700568
2675662	chr17:2675662:A:G	3.47242e-09	-1.32452e-10	-1.0382
2676149	chr17:2676149:C:T	1.03933e-09	-1.01611	-1.22836
2676159	chr17:2676159:T:C	2.98328e-09	-1.32452e-10	-1.19003
2676249	chr17:2676249:G:A	2.40532e-09	-1.32452e-10	-1.40537
2676296	chr17:2676296:T:G	1.12837e-09	-0.65363	-1.50865
2676426	chr17:2676426:C:G	2.82539e-09	-1.32452e-10	-1.2444
2677077	chr17:2677077:C:T	2.82133e-09	-1.32452e-10	-1.24584
2677527	chr17:2677527:CAT:C	1.73042e-08	1.84509	-1.27719
2677785	chr17:2677785:C:T	5.01945e-09	-1.32452e-10	-0.669728
2677801	chr17:2677801:C:T	2.846e-09	-1.32452e-10	-1.23713
2677966	chr17:2677966:A:G	2.527e-09	-1.35602	-5.17736e-10
2678114	chr17:2678114:G:A	2.55341e-09	-1.32452e-10	-1.34562
2678237	chr17:2678237:G:A	4.20352e-09	0.659298	-1.50643
2678334	chr17:2678334:G:A	2.36045e-09	-1.4242	-5.17736e-10
2678579	chr17:2678579:G:A	2.58654e-09	-1.32452e-10	-1.33273
2679015	chr17:2679015:T:G	2.67754e-09	-1.32452e-10	-1.29815
2679198	chr17:2679198:C:A	6.20443e-09	-1.32452e-10	-0.457786
2679361	chr17:2679361:GATGATTAGATGGATGA:G	2.87424e-09	0.30994	-1.5372
2679626	chr17:2679626:ATGAT:A	6.40674e-10	-1.20473	-1.52355
2679814	chr17:2679814:C:A	3.50322e-09	-1.32452e-10	-1.02937
2679984	chr17:2679984:G:A	6.48979e-09	-1.32452e-10	-0.41282
2680220	chr17:2680220:T:C	2.17434e-09	-1.32452e-10	-1.50633
2680682	chr17:2680682:G:T	2.69338e-09	0.240586	-1.53284
2680684	chr17:2680684:T:C	3.59584e-09	-1.32452e-10	-1.00327
2680817	chr17:2680817:C:G	2.59757e-09	0.0945018	-1.42297
2681596	chr17:2681596:G:T	2.92817e-09	-1.32452e-10	-1.20867
2681819	chr17:2681819:C:T	6.89784e-10	-1.11922	-1.53521
2681866	chr17:2681866:A:AC	2.13845e-09	-1.32452e-10	-1.52297
2682503	chr17:2682503:C:T	3.9885e-09	-1.32452e-10	-0.899633
2682595	chr17:2682595:A:G	2.11381e-09	-1.32452e-10	-1.53456
2682855	chr17:2682855:G:A	9.44506e-09	-1.32452e-10	-0.0375574
2682935	chr17:2682935:A:G	3.29635e-09	0.321506	-1.41174
2683180	chr17:2683180:G:A	2.81577e-09	-1.32452e-10	-1.24781
2683793	chr17:2683793:T:C	2.47228e-09	-1.32452e-10	-1.37791
2683942	chr17:2683942:A:G	2.35085e-09	-1.32452e-10	-1.42827
2684989	chr17:2684989:C:T	2.16254e-09	-1.32452e-10	-1.51177
2685728	chr17:2685728:C:T	2.24605e-09	-1.27776	-0.196113
2685870	chr17:2685870:G:A	2.57052e-09	-1.32452e-10	-1.33894
2686194	chr17:2686194:A:T	1.3537e-09	-1.6498	-0.330405
2686663	chr17:2686663:C:T	2.11161e-09	-1.32452e-10	-1.5356
2688247	chr17:2688247:C:T	2.14609e-09	-1.32452e-10	-1.5194
2688728	chr17:2688728:C:CTCAG	2.3342e-09	-1.32452e-10	-1.43538
2688737	chr17:2688737:G:A	2.14252e-09	-1.64646	0.125394
2689796	chr17:2689796:T:C	4.67475e-10	-1.54957	-1.49389
2689807	chr17:2689807:C:A	1.10937e-08	-1.32452e-10	0.123332
2690408	chr17:2690408:C:T	3.05777e-09	-1.32452e-10	-1.16536
2690438	chr17:2690438:C:A	1.38998e-08	-1.32452e-10	0.348823
2690919	chr17:2690919:A:G	2.07506e-09	-1.55306	-5.17736e-10
2690924	chr17:2690924:G:A	1.00923e-09	-1.12538	-1.14848
2691601	chr17:2691601:G:A	2.88077e-09	-1.32452e-10	-1.22499
2692201	chr17:2692201:C:T	5.42333e-10	-1.61183	-1.28309
2692208	chr17:2692208:G:A	2.27168e-09	-1.32452e-10	-1.46253
2692531	chr17:2692531:T:C	2.03136e-09	-1.57434	-5.17736e-10
2692886	chr17:2692886:G:A	2.29581e-09	-1.45196	-5.17736e-10
2693495	chr17:2693495:ACAGCCCTGGCCAGGCAGGGCACCCAGAACCCCACCACAGCCTCCAC:A	5.43152e-10	-1.62777	-1.26564
2693617	chr17:2693617:G:A	1.00917e-09	-1.6479	-0.626025
2693687	chr17:2693687:G:A	2.10839e-09	-1.32452e-10	-1.53713
2693815	chr17:2693815:T:A	3.02226e-09	-1.32452e-10	-1.17704
2694288	chr17:2694288:C:T	2.66142e-09	-1.32452e-10	-1.30419
2694606	chr17:2694606:G:A	7.03082e-09	-1.32452e-10	-0.332746
2695568	chr17:2695568:C:T	4.69083e-09	-1.32452e-10	-0.737441
2695758	chr17:2695758:C:T	2.87461e-09	-1.32452e-10	-1.22713
2695840	chr17:2695840:A:G	8.16569e-09	-1.32452e-10	-0.183109
2695957	chr17:2695957:G:A	1.9188e-09	-1.63135	-5.17736e-10
2695978	chr17:2695978:G:A	1.01583e-09	-1.29693	-0.970412
2696265	chr17:2696265:G:A	2.44187e-09	-1.32452e-10	-1.39028
2696394	chr17:2696394:C:T	2.11108e-09	-1.32452e-10	-1.53585
2697162	chr17:2697162:A:C	9.73337e-10	-1.57351	-0.736564
2697171	chr17:2697171:G:T	2.13135e-09	-1.32452e-10	-1.52629
2697323	chr17:2697323:C:T	2.16676e-09	-1.32452e-10	-1.50981
2697324	chr17:2697324:G:A	2.1084e-09	-1.32452e-10	-1.53712
2697575	chr17:2697575:G:A	2.31984e-09	-1.32452e-10	-1.44155
2697659	chr17:2697659:G:T	1.44535e-08	-1.32452e-10	0.387886
2697749	chr17:2697749:G:C	2.69394e-09	-1.32452e-10	-1.29204
2697972	chr17:2697972:C:T	3.96656e-09	-0.90515	-5.17736e-10
2699178	chr17:2699178:AC:A	6.72049e-10	-1.56646	-1.11401
2699187	chr17:2699187:G:A	5.4444e-09	-1.32452e-10	-0.588463
2699673	chr17:2699673:C:T	2.32957e-09	-1.32452e-10	-1.43736
2699876	chr17:2699876:C:T	4.38804e-10	-1.61597	-1.49079
2699945	chr17:2699945:C:G	2.10922e-09	-1.32452e-10	-1.53673
2700139	chr17:2700139:T:C	4.15278e-10	-1.62727	-1.53459
2700914	chr17:2700914:C:T	2.4542e-09	-1.32452e-10	-1.38525
2700975	chr17:2700975:T:G	2.13229e-09	-1.32452e-10	-1.52585
2701081	chr17:2701081:C:T	9.06377e-10	-1.20168	-1.17967
2701404	chr17:2701404:G:A	4.58413e-09	-1.32452e-10	-0.760448
2701854	chr17:2701854:C:G	2.11051e-09	-1.32452e-10	-1.53612
2702541	chr17:2702541:A:C	2.31796e-09	-1.32452e-10	-1.44236
2702582	chr17:2702582:TTTTCC:T	2.83357e-09	-1.32452e-10	-1.24151
2702595	chr17:2702595:C:T	2.83797e-09	-1.32452e-10	-1.23996
2702846	chr17:2702846:C:T	3.18684e-09	-1.12402	-5.17736e-10
2702930	chr17:2702930:T:G	3.30915e-09	-1.32452e-10	-1.08636
2703290	chr17:2703290:G:A	2.16756e-09	-1.32452e-10	-1.50945
2703421	chr17:2703421:G:A	9.08376e-10	-1.29246	-1.08669
2705194	chr17:2705194:A:G	1.31858e-09	-1.26387	-0.742633
2705346	chr17:2705346:A:T	1.0683e-09	-1.33392	-0.88306
2705672	chr17:2705672:A:G	6.6343e-09	-1.32452e-10	-0.390796
2705818	chr17:2705818:G:A	2.91587e-09	-1.32452e-10	-1.21288
2706231	chr17:2706231:G:A	2.64799e-09	-1.32452e-10	-1.30925
2706254	chr17:2706254:T:G	2.75025e-09	-1.32452e-10	-1.27136
2706547	chr17:2706547:G:A	2.16899e-09	-1.32452e-10	-1.50879
2706697	chr17:2706697:G:A	2.40893e-09	-1.32452e-10	-1.40387
2706772	chr17:2706772:C:T	2.28843e-09	-1.32452e-10	-1.45518
2707088	chr17:2707088:C:T	2.68711e-09	-1.32452e-10	-1.29458
2707125	chr17:2707125:G:C	3.12466e-09	-1.32452e-10	-1.14372
2707613	chr17:2707613:G:C	2.12663e-09	-1.32452e-10	-1.52851
2707637	chr17:2707637:C:A	2.24407e-09	-1.32452e-10	-1.47476
2707955	chr17:2707955:A:G	2.14804e-09	-1.32452e-10	-1.5185
2708804	chr17:2708804:G:A	2.85111e-08	-1.32452e-10	1.06724
2709105	chr17:2709105:T:C	4.43706e-10	-1.59818	-1.49746
2709630	chr17:2709630:C:T	2.57342e-09	-1.32452e-10	-1.33781
2709638	chr17:2709638:T:G	5.44151e-10	-1.39986	-1.49172
2709644	chr17:2709644:G:A	6.79911e-09	-0.366257	-5.17736e-10
2710468	chr17:2710468:A:G	1.17011e-09	-1.42034	-0.705613
2710469	chr17:2710469:G:A	3.00077e-09	-1.32452e-10	-1.18418
2710515	chr17:2710515:C:G	2.29971e-09	-1.32452e-10	-1.45027
2710631	chr17:2710631:G:T	4.57059e-10	-1.64319	-1.42281
2710951	chr17:2710951:G:A	2.39779e-09	-1.32452e-10	-1.4085
2711132	chr17:2711132:G:A	2.26751e-09	-1.32452e-10	-1.46437
2711346	chr17:2711346:G:A	3.25105e-09	-1.32452e-10	-1.10407
2712016	chr17:2712016:A:G	9.11762e-09	-0.072841	-5.17736e-10
2712475	chr17:2712475:T:C	4.73214e-09	-1.32452e-10	-0.728672
2712613	chr17:2712613:C:T	4.78135e-09	-1.32452e-10	-0.718326
2712711	chr17:2712711:T:C	5.30757e-09	-1.32452e-10	-0.613915
2712913	chr17:2712913:T:C	2.37019e-09	-1.32452e-10	-1.42008
2713058	chr17:2713058:T:A	1.29086e-09	-1.16999	-0.857752
2713481	chr17:2713481:T:C	2.04132e-08	-1.32452e-10	0.733133
2715753	chr17:2715753:T:C	2.34683e-09	-1.32452e-10	-1.42998
2715859	chr17:2715859:A:C	3.46914e-09	-1.32452e-10	-1.03914
2715956	chr17:2715956:G:A	2.12342e-09	-1.32452e-10	-1.53002
2715986	chr17:2715986:C:T	3.03637e-09	-1.32452e-10	-1.17239
2716122	chr17:2716122:T:C	9.20197e-10	-0.844273	-1.52194
2716199	chr17:2716199:C:T	4.74948e-09	-1.32452e-10	-0.725015
2716274	chr17:2716274:G:T	2.40211e-09	-1.32452e-10	-1.4067
2716354	chr17:2716354:C:T	2.35405e-08	-1.32452e-10	0.875671
2716355	chr17:2716355:G:A	1.85574e-09	-1.13645	-0.528315
2716358	chr17:2716358:C:T	2.54856e-09	-1.32452e-10	-1.34752
2716524	chr17:2716524:T:C	1.55825e-09	-1.11125	-0.728239
2716625	chr17:2716625:C:T	2.48703e-09	-1.32452e-10	-1.37196
2716915	chr17:2716915:T:C	2.49694e-09	-1.32452e-10	-1.36799
2717034	chr17:2717034:A:G	2.37281e-09	-1.32452e-10	-1.41898
2717429	chr17:2717429:C:T	2.45219e-09	-1.32452e-10	-1.38607
2717597	chr17:2717597:T:C	2.35977e-09	-1.32452e-10	-1.42448
2717859	chr17:2717859:G:A	2.44811e-09	-1.32452e-10	-1.38773
2718175	chr17:2718175:C:T	3.3968e-09	-0.854158	-0.206058
2718216	chr17:2718216:G:A	1.81745e-09	-1.40717	-0.278447
2718558	chr17:2718558:CAT:C	4.81723e-09	-0.663631	-0.0472192
2718617	chr17:2718617:G:A	2.20508e-09	-1.32452e-10	-1.49229
2718694	chr17:2718694:C:G	2.24411e-09	-1.32452e-10	-1.47474
2718715	chr17:2718715:G:A	2.60171e-09	-1.32452e-10	-1.32688
2718966	chr17:2718966:T:C	3.50327e-09	-1.32452e-10	-1.02935
2719011	chr17:2719011:G:A	1.84704e-09	-0.975893	-0.69357
2719268	chr17:2719268:C:T	2.95318e-09	-1.32452e-10	-1.20017
2719316	chr17:2719316:G:T	1.19081e-09	-0.625562	-1.48286
2719372	chr17:2719372:C:T	2.71394e-09	-1.32452e-10	-1.28465
2720430	chr17:2720430:A:T	2.15796e-09	-1.32452e-10	-1.51389
2720458	chr17:2720458:G:A	2.32647e-09	-1.32452e-10	-1.4387
2720627	chr17:2720627:C:T	1.26852e-09	-1.57589	-0.469303
2721108	chr17:2721108:C:T	3.12437e-09	-1.32452e-10	-1.14382
2721167	chr17:2721167:A:G	8.06565e-09	-1.32452e-10	-0.195436
2721539	chr17:2721539:G:A	2.11162e-09	-1.32452e-10	-1.53559
2721613	chr17:2721613:G:A	1.1075e-09	-0.653383	-1.52756
2721652	chr17:2721652:G:A	2.78028e-09	-1.32452e-10	-1.2605
2721699	chr17:2721699:T:G	2.36094e-09	-0.643268	-0.780722
2721933	chr17:2721933:G:A	3.28911e-09	-1.32452e-10	-1.09243
2722312	chr17:2722312:G:A	2.30385e-09	-1.32452e-10	-1.44847
2723033	chr17:2723033:G:A	5.43492e-09	-1.32452e-10	-0.590204
2723336	chr17:2723336:T:C	4.08259e-09	0.463201	-1.33952
2723598	chr17:2723598:A:C	4.70274e-09	0.631869	-1.36677
2723728	chr17:2723728:C:G	2.00167e-09	-0.917634	-0.671435
2723869	chr17:2723869:A:C	3.05957e-09	-1.32452e-10	-1.16478
2725388	chr17:2725388:G:A	2.10689e-09	-1.32452e-10	-1.53784
2725668	chr17:2725668:G:A	9.58114e-10	-1.57673	-0.749109
2725780	chr17:2725780:C:T	2.12405e-09	-1.32452e-10	-1.52973
2725790	chr17:2725790:G:A	6.6093e-10	-1.16177	-1.53539
2725876	chr17:2725876:T:C	6.94074e-10	-1.64949	-0.998735
2726188	chr17:2726188:T:A	4.35161e-10	-1.64138	-1.47371
2726477	chr17:2726477:C:T	3.38297e-09	0.00830213	-1.0726
2726694	chr17:2726694:C:A	6.11228e-10	-1.65037	-1.12496
2726709	chr17:2726709:GTT:G	7.94995e-09	-1.32452e-10	-0.209883
2726762	chr17:2726762:C:T	6.16757e-10	-1.22985	-1.53648
2726953	chr17:2726953:C:T	2.22948e-09	-1.32452e-10	-1.48128
2727703	chr17:2727703:G:A	9.58443e-10	-1.35813	-0.967364
2727793	chr17:2727793:C:T	9.95965e-09	0.0154923	-5.17736e-10
2728057	chr17:2728057:T:C	6.90057e-10	-1.53023	-1.1238
2728497	chr17:2728497:A:T	1.8689e-09	-0.748025	-0.909673
2728535	chr17:2728535:A:G	4.21247e-10	-1.63688	-1.51071
2728561	chr17:2728561:C:G	3.73195e-09	-1.32452e-10	-0.96612
2729522	chr17:2729522:G:A	2.57481e-09	-1.27134	-0.0659297
2729905	chr17:2729905:C:T	2.87346e-09	-1.22753	-5.17736e-10
2730030	chr17:2730030:G:A	2.76585e-09	-0.485028	-0.780675
2731054	chr17:2731054:C:T	2.22043e-09	-1.48535	-5.17736e-10
2731098	chr17:2731098:A:G	2.5913e-09	-1.32452e-10	-1.33089
2731121	chr17:2731121:C:T	2.38044e-09	-1.32452e-10	-1.41577
2731360	chr17:2731360:A:G	4.26204e-09	-1.32452e-10	-0.833302
2731449	chr17:2731449:T:C	6.91235e-10	-1.50897	-1.14335
2731532	chr17:2731532:A:T	1.44829e-09	-1.65051	-0.262153
2732282	chr17:2732282:C:T	2.10593e-09	-1.32452e-10	-1.53829
2732380	chr17:2732380:G:C	2.41148e-09	-1.32452e-10	-1.40281
2732439	chr17:2732439:G:A	2.16772e-09	-1.32452e-10	-1.50938
2732621	chr17:2732621:G:A	2.38085e-09	-1.32452e-10	-1.41559
2732788	chr17:2732788:C:T	6.15737e-10	-1.53512	-1.23287
2732850	chr17:2732850:A:G	2.4485e-09	-0.506011	-0.881561
2733173	chr17:2733173:C:T	2.42609e-09	-1.32452e-10	-1.39677
2733420	chr17:2733420:C:T	4.33531e-09	-1.32452e-10	-0.816256
2733621	chr17:2733621:G:A	2.13922e-09	-1.32452e-10	-1.52261
2733655	chr17:2733655:C:T	2.107e-09	-1.32452e-10	-1.53778
2734085	chr17:2734085:C:T	2.1714e-09	-1.32452e-10	-1.50768
2734091	chr17:2734091:G:A	2.13538e-09	-1.32452e-10	-1.5244
2734585	chr17:2734585:GT:G	1.58226e-07	-1.32452e-10	2.78098
2734635	chr17:2734635:G:A	4.58851e-09	-1.32452e-10	-0.759494
2734645	chr17:2734645:G:A	1.82768e-09	-0.214832	-1.46517
2734774	chr17:2734774:C:T	4.25587e-09	-0.601712	-0.233038
2734881	chr17:2734881:A:C	2.62946e-09	-1.31627	-5.17736e-10
2734957	chr17:2734957:T:C	5.50455e-10	-1.4055	-1.47456
2735020	chr17:2735020:G:A	2.13434e-09	-1.32452e-10	-1.52489
2735035	chr17:2735035:C:T	2.31618e-09	-1.44313	-5.17736e-10
2735360	chr17:2735360:A:C	4.31008e-09	-1.32452e-10	-0.822092
2736068	chr17:2736068:G:A	4.50018e-09	-1.32452e-10	-0.778932
2736183	chr17:2736183:C:T	1.25298e-09	-0.557589	-1.49994
2736398	chr17:2736398:G:C	1.89888e-09	-1.64178	-5.17736e-10
2736412	chr17:2736412:G:A	3.33791e-09	-1.32452e-10	-1.0777
2736520	chr17:2736520:G:C	2.49947e-09	-1.32452e-10	-1.36697
2736764	chr17:2736764:T:C	3.92685e-09	-1.32452e-10	-0.915212
2736806	chr17:2736806:G:A	1.48161e-09	-0.35342	-1.5365
2737095	chr17:2737095:C:T	2.49913e-09	-1.32452e-10	-1.36711
2737909	chr17:2737909:C:T	3.32326e-09	-1.32452e-10	-1.0821
2738632	chr17:2738632:C:T	4.48812e-09	-1.32452e-10	-0.781615
2738927	chr17:2738927:C:T	3.166e-09	-1.32452e-10	-1.13058
2739106	chr17:2739106:G:A	2.88321e-08	-1.32452e-10	1.07844
2739122	chr17:2739122:C:T	1.07567e-09	-0.826314	-1.38379
2739142	chr17:2739142:C:T	3.21669e-09	-1.32452e-10	-1.1147
2739408	chr17:2739408:C:T	2.1361e-09	-1.52407	-5.17736e-10
2739428	chr17:2739428:C:T	2.2853e-09	-1.32452e-10	-1.45655
2739554	chr17:2739554:T:C	1.90421e-09	-1.63898	-5.17736e-10
2740576	chr17:2740576:T:C	2.20704e-09	-1.32452e-10	-1.4914
2741241	chr17:2741241:T:G	2.20438e-09	-1.32452e-10	-1.4926
2741504	chr17:2741504:CTG:C	7.88422e-10	-1.21302	-1.30775
2741794	chr17:2741794:G:A	4.7068e-09	-1.32452e-10	-0.734042
2741839	chr17:2741839:G:A	2.7338e-09	-1.32452e-10	-1.27736
2742035	chr17:2742035:A:G	2.55689e-09	-1.32452e-10	-1.34426
2742314	chr17:2742314:C:T	2.52316e-09	-1.32452e-10	-1.35754
2742366	chr17:2742366:C:T	2.64692e-09	-1.32452e-10	-1.30965
2742556	chr17:2742556:C:G	4.19768e-09	-1.32452e-10	-0.848519
2742577	chr17:2742577:G:A	5.76078e-10	-1.54681	-1.28775
2743247	chr17:2743247:T:A	8.24542e-10	-1.13859	-1.33739
2743326	chr17:2743326:G:C	6.22987e-10	-1.22562	-1.53066
2743693	chr17:2743693:A:C	2.4307e-09	-1.32452e-10	-1.39487
2743930	chr17:2743930:T:G	2.12019e-09	-1.32452e-10	-1.53154
2743955	chr17:2743955:G:A	2.00619e-09	-1.58681	-5.17736e-10
2744196	chr17:2744196:C:T	4.79605e-10	-1.55405	-1.46379
2744239	chr17:2744239:G:A	2.48424e-09	-1.32452e-10	-1.37308
2744436	chr17:2744436:C:T	2.12224e-09	-1.32452e-10	-1.53058
2744621	chr17:2744621:A:G	2.28947e-09	-1.32452e-10	-1.45473
2744928	chr17:2744928:G:GCAC	2.47334e-09	-1.32452e-10	-1.37748
2744930	chr17:2744930:G:A	2.61723e-09	-1.32452e-10	-1.32093
2745488	chr17:2745488:G:C	3.1242e-09	-1.32452e-10	-1.14387
2745784	chr17:2745784:G:C	3.76641e-09	-1.32452e-10	-0.956926
2746440	chr17:2746440:C:T	2.12544e-09	-1.32452e-10	-1.52907
2746633	chr17:2746633:C:T	5.57181e-09	-1.32452e-10	-0.56533
2746713	chr17:2746713:C:T	8.22979e-10	-0.941775	-1.5361
2746931	chr17:2746931:C:T	4.44673e-10	-1.56586	-1.52761
2747049	chr17:2747049:T:G	1.89845e-09	-1.64201	-5.17736e-10
2747062	chr17:2747062:C:T	5.49767e-09	-0.578725	-5.17736e-10
2747465	chr17:2747465:G:A	7.85329e-10	-0.994829	-1.52987
2748047	chr17:2748047:G:T	1.35011e-09	-1.60047	-0.382392
2748083	chr17:2748083:T:A	2.13051e-08	-1.32452e-10	0.775898
2748786	chr17:2748786:C:T	4.32784e-09	-1.32452e-10	-0.817981
2748924	chr17:2748924:G:C	4.06363e-09	-0.880972	-5.17736e-10
2750041	chr17:2750041:G:A	4.63657e-10	-1.55058	-1.50108
2750080	chr17:2750080:G:A	2.28612e-09	-1.32452e-10	-1.45619
2750370	chr17:2750370:G:A	2.94291e-09	-1.32452e-10	-1.20365
2750413	chr17:2750413:G:A	6.06511e-10	-1.27458	-1.5085
2750421	chr17:2750421:C:T	3.98455e-09	-1.32452e-10	-0.900625
2750858	chr17:2750858:A:C	7.70929e-10	-1.40575	-1.13746
2750952	chr17:2750952:T:C	2.59698e-09	-0.696252	-0.632448
2751335	chr17:2751335:C:T	5.64628e-10	-1.62463	-1.23001
2751820	chr17:2751820:C:T	2.16785e-09	-1.32452e-10	-1.50931
2751907	chr17:2751907:G:C	2.38433e-09	-1.32452e-10	-1.41413
2752052	chr17:2752052:G:A	2.66167e-09	-1.32452e-10	-1.3041
2752309	chr17:2752309:A:C	4.83863e-10	-1.5059	-1.5031
2752464	chr17:2752464:G:A	6.54743e-10	-1.54546	-1.1611
2752996	chr17:2752996:T:G	3.6388e-09	-1.32452e-10	-0.991396
2753031	chr17:2753031:G:A	4.54644e-09	-0.768704	-5.17736e-10
2753259	chr17:2753259:G:A	2.2188e-09	-1.48608	-5.17736e-10
2753469	chr17:2753469:G:A	2.75621e-09	-0.582609	-0.686583
2753541	chr17:2753541:C:G	1.03891e-09	-0.941241	-1.30363
2753763	chr17:2753763:T:A	3.83206e-09	-0.939646	-5.17736e-10
2754304	chr17:2754304:TTTTC:T	1.09935e-08	0.114252	-5.17736e-10
2754706	chr17:2754706:G:T	2.83349e-09	-1.32452e-10	-1.24154
2754871	chr17:2754871:G:A	3.66e-09	-0.985586	-5.17736e-10
2755028	chr17:2755028:T:C	3.61949e-09	-1.32452e-10	-0.996716
2755029	chr17:2755029:T:C	1.92541e-09	-0.645032	-0.982877
2755091	chr17:2755091:C:G	3.31252e-09	-1.08534	-5.17736e-10
2755162	chr17:2755162:T:C	9.33326e-10	-1.18027	-1.17177
2755269	chr17:2755269:C:T	2.67183e-09	-1.32452e-10	-1.30029
2755658	chr17:2755658:C:T	2.39778e-09	-1.32452e-10	-1.4085
2755685	chr17:2755685:G:A	7.84455e-10	-1.4641	-1.06172
2755780	chr17:2755780:C:T	9.08052e-10	-1.15208	-1.22742
2756124	chr17:2756124:C:T	1.02839e-08	-1.32452e-10	0.0475323
2756294	chr17:2756294:G:T	4.31751e-10	-1.60562	-1.51734
2756454	chr17:2756454:T:G	7.1865e-10	-1.18678	-1.42666
2756845	chr17:2756845:G:A	3.6729e-09	-1.32452e-10	-0.982069
2756936	chr17:2756936:T:C	2.52824e-09	-1.32452e-10	-1.35553
2757114	chr17:2757114:T:A	1.08847e-09	-0.972113	-1.22616
2757115	chr17:2757115:C:T	1.1092e-09	-0.966162	-1.21325
2757412	chr17:2757412:G:A	6.17774e-10	-1.30319	-1.46149
2757630	chr17:2757630:G:A	3.89065e-09	-1.32452e-10	-0.924473
2757930	chr17:2757930:C:T	5.64238e-09	-0.552744	-5.17736e-10
2758038	chr17:2758038:T:G	6.98181e-10	-1.42532	-1.21701
2758751	chr17:2758751:G:A	1.8423e-09	-0.689875	-0.98216
2759512	chr17:2759512:A:G	8.14414e-09	0.182063	-0.367814
2759870	chr17:2759870:G:A	1.46879e-09	-0.953132	-0.94548
2759926	chr17:2759926:T:G	1.42241e-09	-0.98624	-0.944456
2759944	chr17:2759944:A:G	1.94576e-09	-0.826743	-0.790652
2759952	chr17:2759952:C:T	4.93573e-09	-1.32452e-10	-0.68655
2760121	chr17:2760121:G:A	4.63889e-10	-1.56652	-1.48464
2760602	chr17:2760602:G:A	3.17978e-09	-0.101894	-1.02434
2761011	chr17:2761011:A:G	2.17155e-09	-1.32452e-10	-1.50761
2761084	chr17:2761084:A:G	1.11735e-09	-0.902765	-1.26933
2761332	chr17:2761332:A:G	1.43469e-09	-0.623884	-1.29822
2761718	chr17:2761718:G:A	1.20663e-09	-0.653033	-1.44219
2761729	chr17:2761729:C:T	3.22286e-09	-1.32452e-10	-1.11278
2762339	chr17:2762339:G:A	1.08159e-08	0.19589	-0.0979239
2762369	chr17:2762369:T:C	2.10914e-09	-1.32452e-10	-1.53677
2762390	chr17:2762390:T:C	3.7993e-09	-1.32452e-10	-0.948234
2762401	chr17:2762401:T:C	2.11607e-09	-1.32452e-10	-1.53349
2762621	chr17:2762621:G:A	3.12565e-09	-1.32452e-10	-1.14341
2762866	chr17:2762866:A:G	1.39192e-08	0.432055	-0.0818364
2763086	chr17:2763086:T:C	1.46997e-09	-0.765424	-1.13238
2763333	chr17:2763333:T:C	2.38794e-09	-1.32452e-10	-1.41262
2763418	chr17:2763418:G:A	2.84057e-08	-1.32452e-10	1.06354
2763502	chr17:2763502:G:C	3.03168e-09	-1.32452e-10	-1.17393
2763767	chr17:2763767:G:A	3.59353e-08	-1.32452e-10	1.29867
2763908	chr17:2763908:C:T	5.41595e-09	-0.593701	-5.17736e-10
2764169	chr17:2764169:C:T	6.09041e-09	-1.32452e-10	-0.476334
2764186	chr17:2764186:T:C	1.77312e-08	0.519929	0.0723459
2764402	chr17:2764402:C:T	5.53429e-10	-1.39134	-1.48333
2764460	chr17:2764460:C:T	2.1238e-09	-1.64142	0.111578
2764572	chr17:2764572:T:C	4.56641e-10	-1.53655	-1.53036
2764812	chr17:2764812:A:G	2.30165e-09	-1.32452e-10	-1.44942
2765400	chr17:2765400:C:T	3.18788e-09	-0.634136	-0.489557
2765977	chr17:2765977:C:G	4.57492e-10	-1.53366	-1.53139
2766567	chr17:2766567:G:A	5.36143e-09	-1.32452e-10	-0.603819
2766650	chr17:2766650:T:C	2.00641e-08	0.354656	0.361227
2766671	chr17:2766671:G:C	2.30511e-09	-1.32452e-10	-1.44792
2766672	chr17:2766672:A:G	2.18225e-08	0.39405	0.405842
2766766	chr17:2766766:A:G	2.13257e-08	0.338811	0.438052
2766845	chr17:2766845:A:G	2.36696e-09	-1.32452e-10	-1.42144
2766965	chr17:2766965:A:G	2.76038e-09	-1.32452e-10	-1.26768
2766973	chr17:2766973:A:G	1.27846e-09	-0.848314	-1.18908
2766975	chr17:2766975:C:CT	2.14428e-09	-1.32452e-10	-1.52025
2767214	chr17:2767214:T:G	2.69121e-09	-1.32452e-10	-1.29306
2767767	chr17:2767767:C:G	2.16225e-09	-1.32452e-10	-1.5119
2767930	chr17:2767930:C:T	7.43604e-10	-1.61823	-0.961065
2767966	chr17:2767966:T:C	2.22124e-09	-1.32452e-10	-1.48498
2768189	chr17:2768189:T:C	3.7523e-09	-1.32452e-10	-0.960681
2768537	chr17:2768537:C:T	3.85566e-09	-1.32452e-10	-0.933508
2768719	chr17:2768719:T:C	3.63336e-09	-0.428623	-0.56427
2768845	chr17:2768845:G:C	4.89252e-09	-0.734534	0.0391933
2768940	chr17:2768940:T:TGAGTAG	3.07705e-09	-1.32452e-10	-1.15908
2768942	chr17:2768942:C:CCTTCTCCTGCTGTGAA	3.05926e-09	-1.32452e-10	-1.16488
2768944	chr17:2768944:TGG:T	3.06518e-09	-1.32452e-10	-1.16294
2769112	chr17:2769112:G:C	2.10811e-09	-1.32452e-10	-1.53726
2769143	chr17:2769143:G:A	3.42396e-09	-1.05225	-5.17736e-10
2769461	chr17:2769461:G:A	3.0007e-09	-1.64545	0.461248
2769901	chr17:2769901:C:T	2.12459e-09	-0.0525338	-1.47694
2770085	chr17:2770085:AAAAAAAAAAG:A	2.10602e-09	-1.32452e-10	-1.53825
2770095	chr17:2770095:G:A	7.96179e-10	-1.58076	-0.930216
2770238	chr17:2770238:C:T	6.05121e-10	-1.6404	-1.14498
2770846	chr17:2770846:G:T	1.04712e-09	-1.57751	-0.659495
2771224	chr17:2771224:C:T	2.16583e-09	-1.32452e-10	-1.51025
2771346	chr17:2771346:A:G	3.05469e-09	-1.32452e-10	-1.16637
2771426	chr17:2771426:C:G	2.93779e-09	-1.32452e-10	-1.20539
2771485	chr17:2771485:TG:T	3.5174e-09	-1.32452e-10	-1.02533
2771498	chr17:2771498:TG:T	2.65882e-09	-1.32452e-10	-1.30517
2771718	chr17:2771718:G:C	2.13642e-09	-1.32452e-10	-1.52392
2771760	chr17:2771760:G:A	3.03117e-09	-1.32452e-10	-1.1741
2771801	chr17:2771801:G:T	3.19075e-09	-1.32452e-10	-1.12279
2772638	chr17:2772638:T:C	2.12892e-09	-1.32452e-10	-1.52743
2774222	chr17:2774222:G:A	3.39198e-08	2.49743	-1.25648
2774588	chr17:2774588:C:T	2.87076e-09	-0.875693	-0.352779
2775047	chr17:2775047:G:T	5.22547e-10	-1.41199	-1.5201
2775048	chr17:2775048:C:T	1.68483e-09	-0.276062	-1.48532
2775074	chr17:2775074:C:T	3.20345e-08	-1.32452e-10	1.18377
2775113	chr17:2775113:T:C	2.24601e-09	-1.32452e-10	-1.4739
2775213	chr17:2775213:A:G	4.93542e-08	1.47252	0.14345
2775393	chr17:2775393:T:A	2.68217e-09	-1.41428	0.117857
2775638	chr17:2775638:C:T	6.06834e-10	-1.57009	-1.21246
2775885	chr17:2775885:A:G	5.17825e-10	-1.56871	-1.37245
2776007	chr17:2776007:C:T	2.11732e-09	-1.32452e-10	-1.5329
2776169	chr17:2776169:ACT:A	2.05917e-08	1.59688	-0.855038
2776354	chr17:2776354:T:G	2.98415e-09	-1.18974	-5.17736e-10
2776479	chr17:2776479:G:A	1.68434e-07	-1.32452e-10	2.84349
2776502	chr17:2776502:A:C	2.20847e-09	-1.32452e-10	-1.49075
2776652	chr17:2776652:G:A	4.0916e-10	-1.65051	-1.52619
2776779	chr17:2776779:T:C	2.64398e-09	-1.31076	-5.17736e-10
2776902	chr17:2776902:C:T	2.32511e-09	-1.32452e-10	-1.43928
2777428	chr17:2777428:G:A	3.24323e-09	-1.10648	-5.17736e-10
2777565	chr17:2777565:G:A	2.56267e-08	2.14796	-1.18738
2777749	chr17:2777749:G:C	2.59595e-09	-0.0399786	-1.28912
2777773	chr17:2777773:T:A	5.61152e-09	0.39491	-0.953138
2777837	chr17:2777837:A:G	1.40712e-08	-1.32452e-10	0.36108
2777866	chr17:2777866:G:A	2.32613e-08	0.863741	-5.17736e-10
2778293	chr17:2778293:C:T	1.77749e-08	2.13296	-1.53822
2778300	chr17:2778300:G:C	2.36603e-09	-1.32452e-10	-1.42184
2778347	chr17:2778347:C:T	3.23937e-08	2.04353	-0.848617
2778434	chr17:2778434:C:T	2.1463e-09	-1.32452e-10	-1.5193
2778501	chr17:2778501:C:T	3.28033e-08	2.37116	-1.16368
2778504	chr17:2778504:G:A	4.55394e-10	-1.60545	-1.46419
2778513	chr17:2778513:T:C	4.0597e-10	-1.64793	-1.53659
2778678	chr17:2778678:C:T	4.50714e-09	0.757543	-1.53493
2778719	chr17:2778719:G:A	2.91788e-09	-1.32452e-10	-1.21219
2778785	chr17:2778785:A:G	8.03649e-10	-1.00389	-1.49775
2778944	chr17:2778944:C:A	4.08519e-10	-1.64497	-1.5333
2778976	chr17:2778976:C:T	2.12112e-09	-1.32452e-10	-1.5311
2779084	chr17:2779084:A:G	4.66578e-10	-1.61416	-1.43122
2779198	chr17:2779198:C:T	4.54987e-10	-1.62109	-1.44945
2779205	chr17:2779205:C:T	6.03867e-10	-1.25112	-1.53633
2779208	chr17:2779208:C:T	4.2263e-09	-1.32452e-10	-0.841723
2779260	chr17:2779260:G:A	3.29132e-09	-1.32452e-10	-1.09176
2779465	chr17:2779465:G:T	2.13025e-09	-0.0627029	-1.46411
2779991	chr17:2779991:C:G	8.3339e-10	-1.6339	-0.831402
2780099	chr17:2780099:G:T	8.63474e-09	-1.32452e-10	-0.127256
2780114	chr17:2780114:G:A	2.14637e-09	-1.32452e-10	-1.51927
2780180	chr17:2780180:T:A	8.67098e-10	-1.23709	-1.18857
2780287	chr17:2780287:G:A	5.59963e-10	-1.36631	-1.49662
2780294	chr17:2780294:G:A	5.20932e-10	-1.41254	-1.52264
2780297	chr17:2780297:C:T	5.41567e-10	-1.39591	-1.50043
2780613	chr17:2780613:C:T	7.31832e-10	-1.0603	-1.53496
2780654	chr17:2780654:A:T	2.12058e-09	-1.32452e-10	-1.53136
2780826	chr17:2780826:G:A	2.74738e-09	-1.32452e-10	-1.2724
2780875	chr17:2780875:T:C	8.19735e-10	-0.943549	-1.53827
2781105	chr17:2781105:C:T	2.73541e-09	-1.32452e-10	-1.27677
2781971	chr17:2781971:C:G	2.79619e-09	-1.32452e-10	-1.25479
2782143	chr17:2782143:C:T	2.20144e-09	-1.32452e-10	-1.49394
2782205	chr17:2782205:T:TC	4.46023e-08	-1.32452e-10	1.51474
2783804	chr17:2783804:C:T	7.2049e-10	-1.22787	-1.38301
2784253	chr17:2784253:G:A	2.8177e-09	-1.32452e-10	-1.24713
2784346	chr17:2784346:C:G	2.17762e-09	-1.32452e-10	-1.50482
2784364	chr17:2784364:G:A	2.32059e-09	-1.32452e-10	-1.44123
2784397	chr17:2784397:A:C	2.56745e-09	-1.34014	-5.17736e-10
2785032	chr17:2785032:T:C	4.08742e-09	-1.32452e-10	-0.875136
2785233	chr17:2785233:C:G	2.21893e-09	-1.32452e-10	-1.48603
2785377	chr17:2785377:G:T	4.94221e-10	-1.46413	-1.52369
2785970	chr17:2785970:C:T	2.22722e-09	-1.32452e-10	-1.4823
2785977	chr17:2785977:C:T	1.68892e-09	-0.976162	-0.782801
2786748	chr17:2786748:C:T	1.8861e-09	-1.64854	-5.17736e-10
2786920	chr17:2786920:T:G	4.61202e-10	-1.54569	-1.51128
2787066	chr17:2787066:C:T	2.31049e-09	-1.32452e-10	-1.44559
2787537	chr17:2787537:T:C	2.76434e-09	-1.32452e-10	-1.26625
2787818	chr17:2787818:C:T	1.88237e-09	-1.65052	-5.17736e-10
2788068	chr17:2788068:A:G	4.73428e-09	-1.32452e-10	-0.72822
2788169	chr17:2788169:TAGTC:T	1.91251e-09	-1.63463	-5.17736e-10
2788485	chr17:2788485:C:T	2.90164e-09	-1.32452e-10	-1.21777
2788499	chr17:2788499:T:C	7.33309e-10	-1.1739	-1.41934
2788518	chr17:2788518:G:A	2.21888e-09	-1.32452e-10	-1.48604
2788547	chr17:2788547:C:T	4.72945e-10	-1.58932	-1.4425
```
