## Supplementary material for "Characterization of shared and ancestry-specific signals driving complex traits using multi-ancestry fine-mapping": susiex_nc2.cs80.cs

```
CS_ID	SNP	BP	REF_ALLELE	ALT_ALLELE	REF_FRQ	BETA	SE	-LOG10P	CS_PIP	OVRL_PIP
1	chr17:2067604:C:T	2067604	T,T	C,C	1,1	inf,inf	inf,inf	5.97679,5.01105	0.399052	0.39906
1	chr17:2055315:T:C	2055315	C,C	T,T	1,1	inf,inf	inf,inf	6.49734,4.21948	0.372099	0.372107
1	chr17:2055242:G:A	2055242	A,A	G,G	1,1	inf,inf	inf,inf	6.16109,4.16608	0.171431	0.171439
2	chr17:2205056:C:T	2205056	T,T	C,C	1,1	inf,-inf	inf,inf	5.97149,0.543623	0.0365813	0.0365834
2	chr17:2161418:T:A	2161418	A,A	T,T	1,1	inf,-inf	inf,inf	5.78872,0.47901	0.0261655	0.0261669
2	chr17:2280555:G:A	2280555	A,NA	G,NA	1,NA	inf,NA	inf,NA	5.09453,NA	0.025083	0.0250879
2	chr17:2136896:C:T	2136896	T,T	C,C	1,1	inf,-inf	inf,inf	5.96972,0.321494	0.0238233	0.023825
2	chr17:2287092:T:C	2287092	C,C	T,T	1,1	inf,inf	inf,inf	6.41476,0.129459	0.0193717	0.0193748
2	chr17:2086079:C:G	2086079	G,NA	C,NA	1,NA	-inf,NA	inf,NA	4.98794,NA	0.0141511	0.0141793
2	chr17:2076498:G:A	2076498	A,A	G,G	1,1	inf,inf	inf,inf	6.00297,0.075591	0.0111361	0.0111383
2	chr17:2095729:T:C	2095729	C,NA	T,NA	1,NA	-inf,NA	inf,NA	4.84899,NA	0.0106852	0.0107063
2	chr17:2525409:T:C	2525409	C,C	T,T	1,1	-inf,-inf	inf,inf	1.78867,3.15583	0.0102349	0.0102422
2	chr17:2191513:G:A	2191513	A,A	G,G	1,1	inf,-inf	inf,inf	5.24014,0.338895	0.01002	0.0100206
2	chr17:2250482:G:A	2250482	A,A	G,G	1,1	inf,inf	inf,inf	5.98426,0.0821019	0.00950255	0.0095042
2	chr17:2076020:A:G	2076020	G,G	A,A	1,1	inf,inf	inf,inf	5.82965,0.0509809	0.00756714	0.00756879
2	chr17:2171009:G:A	2171009	A,A	G,G	1,1	inf,inf	inf,inf	4.49195,1.15407	0.00691056	0.00691092
2	chr17:2124485:C:T	2124485	T,NA	C,NA	1,NA	-inf,NA	inf,NA	4.41218,NA	0.00654764	0.00655702
2	chr17:2167803:G:A	2167803	A,A	G,G	1,1	inf,inf	inf,inf	4.43168,1.24379	0.00637094	0.00637133
2	chr17:2287024:C:T	2287024	T,T	C,C	1,1	-inf,-inf	inf,inf	5.32857,3.18377	0.00627604	0.00633252
2	chr17:2190217:A:T	2190217	T,T	A,A	1,1	inf,inf	inf,inf	4.53124,0.957913	0.00606976	0.00607003
2	chr17:2169978:G:C	2169978	C,C	G,G	1,1	inf,inf	inf,inf	4.40949,1.21058	0.00598484	0.0059852
2	chr17:2128093:A:G	2128093	G,G	A,A	1,1	inf,inf	inf,inf	4.41022,0.791131	0.00590345	0.00590362
2	chr17:2165709:C:T	2165709	T,T	C,C	1,1	inf,inf	inf,inf	4.37077,0.764648	0.00574015	0.0057403
2	chr17:2159297:T:G	2159297	G,G	T,T	1,1	inf,inf	inf,inf	4.48854,0.730838	0.00560859	0.00560875
2	chr17:2132297:T:C	2132297	C,C	T,T	1,1	inf,inf	inf,inf	4.40624,0.894121	0.00559836	0.00559856
2	chr17:2126265:A:G	2126265	G,G	A,A	1,1	inf,inf	inf,inf	4.36225,0.79276	0.00538901	0.00538917
2	chr17:2129126:T:C	2129126	C,NA	T,NA	1,NA	-inf,NA	inf,NA	4.29614,NA	0.00538142	0.00538901
2	chr17:2152006:T:C	2152006	C,C	T,T	1,1	inf,inf	inf,inf	4.36386,1.08346	0.00533624	0.00533651
2	chr17:2131418:C:T	2131418	T,NA	C,NA	1,NA	-inf,NA	inf,NA	4.27766,NA	0.0052159	0.00522322
2	chr17:2137669:A:G	2137669	G,G	A,A	1,1	inf,inf	inf,inf	4.37112,1.24231	0.00521192	0.00521228
2	chr17:2145317:G:A	2145317	A,A	G,G	1,1	inf,inf	inf,inf	4.30797,0.680337	0.00521137	0.0052115
2	chr17:2142081:A:C	2142081	C,C	A,A	1,1	inf,inf	inf,inf	4.36373,0.953718	0.00516883	0.00516904
2	chr17:2126861:T:C	2126861	C,C	T,T	1,1	inf,inf	inf,inf	4.36604,1.20631	0.00514969	0.00515002
2	chr17:2139099:A:G	2139099	G,G	A,A	1,1	inf,inf	inf,inf	4.33587,0.792014	0.0051113	0.00511146
2	chr17:1844803:A:G	1844803	NA,G	NA,A	NA,1	NA,inf	NA,inf	NA,2.72577	0.00507049	0.00507215
2	chr17:2298650:A:G	2298650	G,G	A,A	1,1	-inf,-inf	inf,inf	4.90617,3.79938	0.00492178	0.00503357
2	chr17:2520742:C:T	2520742	T,T	C,C	1,1	-inf,-inf	inf,inf	2.12406,2.35795	0.00476925	0.00477278
2	chr17:2171683:T:C	2171683	C,C	T,T	1,1	inf,inf	inf,inf	4.435,1.05861	0.00474585	0.00474612
2	chr17:2134108:T:C	2134108	C,C	T,T	1,1	inf,inf	inf,inf	4.30926,0.855035	0.00472543	0.0047256
2	chr17:2257287:C:T	2257287	T,T	C,C	1,1	-inf,-inf	inf,inf	4.63172,4.17376	0.00466009	0.00482343
2	chr17:2160256:A:T	2160256	T,T	A,A	1,1	inf,inf	inf,inf	4.41025,1.15385	0.00453291	0.00453322
2	chr17:2158040:G:C	2158040	C,C	G,G	1,1	inf,inf	inf,inf	4.38187,0.757246	0.00452567	0.00452581
2	chr17:2141351:T:C	2141351	C,C	T,T	1,1	inf,inf	inf,inf	4.27596,0.824172	0.00450576	0.00450591
2	chr17:2151815:C:T	2151815	T,T	C,C	1,1	inf,inf	inf,inf	4.27459,1.08189	0.00447961	0.00447985
2	chr17:2160318:C:T	2160318	T,T	C,C	1,1	inf,inf	inf,inf	4.38254,0.796527	0.00445953	0.00445969
2	chr17:2157059:T:C	2157059	C,C	T,T	1,1	inf,inf	inf,inf	4.38207,0.782322	0.00444239	0.00444255
2	chr17:2156667:T:C	2156667	C,C	T,T	1,1	inf,inf	inf,inf	4.37588,0.804434	0.00438976	0.00438993
2	chr17:2492975:C:G	2492975	G,NA	C,NA	1,NA	-inf,NA	inf,NA	2.5481,NA	0.00434334	0.00434436
2	chr17:2157807:C:A	2157807	A,A	C,C	1,1	inf,inf	inf,inf	4.31052,0.529896	0.00427299	0.00427308
2	chr17:2160420:T:G	2160420	G,G	T,T	1,1	inf,inf	inf,inf	4.34831,0.728047	0.00426376	0.00426389
2	chr17:2102675:A:G	2102675	G,G	A,A	1,1	inf,inf	inf,inf	5.35079,0.0357704	0.00417971	0.00418045
2	chr17:2226263:G:A	2226263	A,NA	G,NA	1,NA	inf,NA	inf,NA	3.78271,NA	0.00412064	0.00412197
2	chr17:2159823:A:G	2159823	G,G	A,A	1,1	inf,inf	inf,inf	4.36037,1.08577	0.00408138	0.00408164
2	chr17:2301710:T:C	2301710	C,C	T,T	1,1	-inf,-inf	inf,inf	4.66919,3.85801	0.0039273	0.00401775
2	chr17:2167764:C:T	2167764	T,T	C,C	1,1	inf,inf	inf,inf	4.32509,0.855837	0.00389536	0.00389552
2	chr17:2181891:G:A	2181891	A,A	G,G	1,1	inf,inf	inf,inf	4.29247,0.733728	0.00382582	0.00382595
2	chr17:2156114:G:C	2156114	C,C	G,G	1,1	inf,inf	inf,inf	4.31341,1.25535	0.00379473	0.00379507
2	chr17:2078663:C:T	2078663	T,T	C,C	1,1	-inf,-inf	inf,inf	5.08966,0.160509	0.00370298	0.00371105
2	chr17:2187650:G:A	2187650	A,NA	G,NA	1,NA	-inf,NA	inf,NA	4.08588,NA	0.00356798	0.00357309
2	chr17:2181271:G:T	2181271	T,T	G,G	1,1	inf,inf	inf,inf	4.24209,0.733849	0.00348533	0.00348546
2	chr17:2182304:G:A	2182304	A,A	G,G	1,1	inf,inf	inf,inf	4.24217,0.742811	0.0034811	0.00348123
2	chr17:2182906:G:A	2182906	A,A	G,G	1,1	inf,inf	inf,inf	4.12247,0.824888	0.00345629	0.00345643
2	chr17:2292794:C:T	2292794	T,T	C,C	1,1	-inf,-inf	inf,inf	4.95387,3.27534	0.00344637	0.00348706
2	chr17:2133541:A:G	2133541	G,G	A,A	1,1	inf,inf	inf,inf	4.1612,0.861839	0.00334252	0.00334266
2	chr17:2091938:A:T	2091938	T,T	A,A	1,1	-inf,-inf	inf,inf	4.92481,0.502775	0.00333343	0.0033442
2	chr17:2181011:A:G	2181011	G,G	A,A	1,1	inf,inf	inf,inf	4.21529,0.73143	0.00333059	0.00333071
2	chr17:2185575:A:C	2185575	C,NA	A,NA	1,NA	-inf,NA	inf,NA	4.04565,NA	0.00332949	0.00333423
2	chr17:2180587:T:A	2180587	A,A	T,T	1,1	inf,inf	inf,inf	4.23186,0.797932	0.00331588	0.00331601
2	chr17:2131777:C:T	2131777	T,T	C,C	1,1	inf,inf	inf,inf	4.12666,0.740545	0.00331273	0.00331284
2	chr17:2133359:A:G	2133359	G,G	A,A	1,1	inf,inf	inf,inf	4.15586,0.858965	0.0033107	0.00331084
2	chr17:2776479:G:A	2776479	NA,A	NA,G	NA,1	NA,-inf	NA,inf	NA,2.61128	0.00329154	0.00329298
2	chr17:2170959:G:C	2170959	C,NA	G,NA	1,NA	-inf,NA	inf,NA	4.04385,NA	0.00328882	0.00329353
2	chr17:2178125:G:A	2178125	A,A	G,G	1,1	inf,inf	inf,inf	4.22133,0.794886	0.00325246	0.00325259
2	chr17:2188353:C:T	2188353	T,NA	C,NA	1,NA	-inf,NA	inf,NA	4.02916,NA	0.00324605	0.00325066
2	chr17:2166388:AG:A	2166388	A,A	AG,AG	1,1	inf,inf	inf,inf	4.22783,1.16455	0.0032405	0.00324075
2	chr17:2284637:C:A	2284637	A,A	C,C	1,1	inf,inf	inf,inf	4.66413,3.73963	0.00322746	0.00329936
2	chr17:2178353:T:C	2178353	C,C	T,T	1,1	inf,inf	inf,inf	4.19786,0.746199	0.0031877	0.00318782
2	chr17:2182359:T:C	2182359	C,C	T,T	1,1	inf,inf	inf,inf	4.22777,0.894817	0.00318383	0.00318399
2	chr17:2267564:A:G	2267564	G,G	A,A	1,1	inf,inf	inf,inf	4.91953,3.20648	0.00316812	0.00320193
2	chr17:2096647:A:G	2096647	G,G	A,A	1,1	inf,inf	inf,inf	5.28798,0.192872	0.00315696	0.00315781
2	chr17:2091939:A:C	2091939	C,C	A,A	1,1	-inf,-inf	inf,inf	4.89299,0.516687	0.00314533	0.00315569
2	chr17:2122066:G:T	2122066	T,T	G,G	1,1	inf,inf	inf,inf	4.03915,0.507991	0.00313052	0.00313059
2	chr17:2295506:C:T	2295506	T,T	C,C	1,1	-inf,-inf	inf,inf	4.89818,3.26537	0.00311247	0.00314941
2	chr17:2132868:G:A	2132868	A,A	G,G	1,1	inf,inf	inf,inf	4.15984,0.934248	0.00310167	0.00310183
2	chr17:2074422:G:C	2074422	C,NA	G,NA	1,NA	inf,NA	inf,NA	3.97455,NA	0.0030513	0.00305227
2	chr17:2144330:A:G	2144330	G,G	A,A	1,1	inf,inf	inf,inf	4.05442,0.713941	0.0029865	0.0029866
2	chr17:2492766:T:G	2492766	G,G	T,T	1,1	-inf,-inf	inf,inf	1.69111,2.53391	0.00294156	0.00294379
2	chr17:2200516:A:C	2200516	C,C	A,A	1,1	inf,inf	inf,inf	4.80115,1.26786	0.00291858	0.0029194
2	chr17:2296460:G:A	2296460	A,A	G,G	1,1	-inf,-inf	inf,inf	4.83904,3.32649	0.00291223	0.00295083
2	chr17:2229964:T:C	2229964	C,C	T,T	1,1	inf,inf	inf,inf	5.2149,0.00140824	0.00290532	0.00290583
2	chr17:2260916:A:C	2260916	C,C	A,A	1,1	inf,inf	inf,inf	4.88935,3.18337	0.00288871	0.00291961
2	chr17:2265215:G:C	2265215	C,C	G,G	1,1	-inf,-inf	inf,inf	4.74821,3.41159	0.00288424	0.00292426
2	chr17:2262046:A:G	2262046	G,G	A,A	1,1	inf,inf	inf,inf	4.77113,3.31996	0.0028161	0.0028504
2	chr17:2210769:T:A	2210769	A,NA	T,NA	1,NA	inf,NA	inf,NA	3.92229,NA	0.00277185	0.00277204
2	chr17:2258825:A:G	2258825	G,G	A,A	1,1	inf,inf	inf,inf	4.66519,3.55274	0.00272775	0.0027755
2	chr17:2258827:G:A	2258827	A,A	G,G	1,1	inf,inf	inf,inf	4.70683,3.44745	0.00272468	0.00276542
2	chr17:2288134:T:C	2288134	C,C	T,T	1,1	-inf,-inf	inf,inf	4.47721,3.96918	0.00272109	0.00281051
2	chr17:2089273:G:A	2089273	A,A	G,G	1,1	-inf,-inf	inf,inf	4.85508,0.560597	0.00270111	0.00270934
2	chr17:2734585:GT:G	2734585	NA,G	NA,GT	NA,1	NA,-inf	NA,inf	NA,2.58018	0.00269597	0.00269732
2	chr17:2258755:G:A	2258755	A,A	G,G	1,1	-inf,-inf	inf,inf	4.64941,3.5634	0.00267416	0.0027219
2	chr17:2293891:G:A	2293891	A,A	G,G	1,1	-inf,-inf	inf,inf	4.80149,3.24057	0.00264747	0.00267831
2	chr17:2294343:C:T	2294343	T,T	C,C	1,1	-inf,-inf	inf,inf	4.8416,3.1327	0.00264212	0.00266835
2	chr17:2270203:A:G	2270203	G,G	A,A	1,1	inf,inf	inf,inf	4.80281,3.21311	0.00261874	0.00264802
2	chr17:2174199:G:C	2174199	C,C	G,G	1,1	inf,inf	inf,inf	4.14134,0.924224	0.00261535	0.0026155
2	chr17:2294093:T:C	2294093	C,C	T,T	1,1	-inf,-inf	inf,inf	4.82443,3.17217	0.00261448	0.00264228
2	chr17:2163447:T:C	2163447	C,NA	T,NA	1,NA	-inf,NA	inf,NA	3.90315,NA	0.00260567	0.0026093
2	chr17:2256920:T:C	2256920	C,C	T,T	1,1	-inf,-inf	inf,inf	4.6911,3.40326	0.00259538	0.00263182
2	chr17:2143920:C:T	2143920	T,T	C,C	1,1	inf,inf	inf,inf	4.02052,1.07661	0.00259507	0.00259525
2	chr17:2253623:G:A	2253623	A,A	G,G	1,1	-inf,-inf	inf,inf	4.70003,3.36759	0.00258042	0.00261474
2	chr17:2235534:C:G	2235534	G,G	C,C	1,1	inf,inf	inf,inf	4.66072,0.253328	0.00257695	0.0025771
2	chr17:2173058:G:A	2173058	A,A	G,G	1,1	inf,inf	inf,inf	4.09665,1.31841	0.00257652	0.00257681
2	chr17:2222163:G:A	2222163	A,A	G,G	1,1	inf,-inf	inf,inf	5.10326,0.030131	0.00250949	0.00250993
2	chr17:2292639:GA:G	2292639	G,G	GA,GA	1,1	-inf,-inf	inf,inf	4.78214,3.1494	0.00239469	0.00241974
2	chr17:2211333:C:T	2211333	T,NA	C,NA	1,NA	-inf,NA	inf,NA	3.84245,NA	0.00238256	0.00238584
2	chr17:2199159:G:C	2199159	C,C	G,G	1,1	inf,inf	inf,inf	4.70923,1.14067	0.00237936	0.00237993
2	chr17:2270629:A:G	2270629	G,G	A,A	1,1	-inf,-inf	inf,inf	4.78072,3.10778	0.00237821	0.00240121
2	chr17:2293532:T:C	2293532	C,C	T,T	1,1	-inf,-inf	inf,inf	4.76626,3.1615	0.0023677	0.00239287
2	chr17:2286030:T:C	2286030	C,C	T,T	1,1	-inf,-inf	inf,inf	4.8049,2.99407	0.00235007	0.00236897
2	chr17:2500233:T:G	2500233	NA,G	NA,T	NA,1	NA,inf	NA,inf	NA,2.67759	0.00234886	0.00235044
2	chr17:2115925:T:C	2115925	C,NA	T,NA	1,NA	-inf,NA	inf,NA	3.83187,NA	0.00231737	0.00232057
2	chr17:2121306:A:G	2121306	G,G	A,A	1,1	inf,inf	inf,inf	4.07019,0.763127	0.00231301	0.00231311
2	chr17:2497069:A:G	2497069	G,G	A,A	1,1	-inf,-inf	inf,inf	1.60345,2.43042	0.00230761	0.00230918
2	chr17:2282806:C:T	2282806	T,T	C,C	1,1	inf,inf	inf,inf	4.78206,3.03095	0.00230077	0.0023205
2	chr17:2281261:A:G	2281261	G,G	A,A	1,1	inf,inf	inf,inf	4.77867,2.98997	0.00224504	0.00226313
2	chr17:2223210:G:C	2223210	C,C	G,G	1,1	inf,inf	inf,inf	4.51424,1.25053	0.0022414	0.00224199
2	chr17:2177301:C:T	2177301	T,NA	C,NA	1,NA	-inf,NA	inf,NA	3.79916,NA	0.00222137	0.00222439
2	chr17:2197840:G:A	2197840	A,A	G,G	1,1	inf,inf	inf,inf	4.65047,1.13293	0.00220804	0.00220857
2	chr17:2197218:G:A	2197218	A,A	G,G	1,1	inf,inf	inf,inf	4.69921,1.04348	0.00220426	0.00220472
2	chr17:2290734:T:C	2290734	C,C	T,T	1,1	-inf,-inf	inf,inf	4.73778,3.11463	0.00218173	0.00220375
2	chr17:2120736:C:T	2120736	T,T	C,C	1,1	inf,inf	inf,inf	4.04166,0.774283	0.0021813	0.0021814
2	chr17:2474836:C:T	2474836	NA,T	NA,C	NA,1	NA,-inf	NA,inf	NA,2.36114	0.00216492	0.00216577
2	chr17:2291580:C:G	2291580	G,G	C,C	1,1	-inf,-inf	inf,inf	4.53401,3.07571	0.00215957	0.00217664
2	chr17:2287966:G:A	2287966	A,A	G,G	1,1	-inf,-inf	inf,inf	4.7353,3.10007	0.00215486	0.00217614
2	chr17:2287706:G:A	2287706	A,A	G,G	1,1	-inf,-inf	inf,inf	4.72166,3.14175	0.00214362	0.00216635
2	chr17:2120531:A:G	2120531	G,G	A,A	1,1	inf,inf	inf,inf	4.02231,0.751013	0.00213159	0.00213169
2	chr17:2121353:C:T	2121353	T,T	C,C	1,1	inf,inf	inf,inf	4.02823,0.774759	0.00212641	0.00212652
2	chr17:2284107:G:A	2284107	A,A	G,G	1,1	-inf,-inf	inf,inf	4.73566,3.02373	0.0021198	0.00213809
2	chr17:2222311:G:A	2222311	A,A	G,G	1,1	inf,inf	inf,inf	4.59708,0.839663	0.00210059	0.00210089
2	chr17:2120923:C:T	2120923	T,T	C,C	1,1	inf,inf	inf,inf	4.01101,0.749569	0.00208878	0.00208887
2	chr17:1868061:G:T	1868061	NA,T	NA,G	NA,1	NA,inf	NA,inf	NA,2.26521	0.00206743	0.00206811
2	chr17:2269890:A:G	2269890	G,G	A,A	1,1	inf,inf	inf,inf	4.61103,3.13336	0.00204816	0.00206728
2	chr17:2308122:C:A	2308122	A,A	C,C	1,1	-inf,-inf	inf,inf	3.5353,3.36986	0.00204148	0.00205522
2	chr17:2312964:T:C	2312964	C,C	T,T	1,1	-inf,-inf	inf,inf	3.44132,3.51453	0.00203981	0.00205623
2	chr17:2119795:T:G	2119795	G,G	T,T	1,1	inf,inf	inf,inf	4.0076,0.782382	0.00203476	0.00203486
2	chr17:2120671:T:C	2120671	C,C	T,T	1,1	inf,inf	inf,inf	4.00773,0.792604	0.00202807	0.00202817
2	chr17:1853403:G:A	1853403	NA,A	NA,G	NA,1	NA,inf	NA,inf	NA,2.25584	0.00202174	0.0020224
2	chr17:2240166:G:T	2240166	T,T	G,G	1,1	inf,inf	inf,inf	4.53606,3.4213	0.00202115	0.00205194
2	chr17:2119787:A:G	2119787	G,G	A,A	1,1	inf,inf	inf,inf	4.00715,0.796078	0.0020139	0.00201401
2	chr17:2272915:G:C	2272915	C,C	G,G	1,1	inf,inf	inf,inf	4.75625,2.80228	0.0019968	0.00200892
2	chr17:2278297:G:A	2278297	A,A	G,G	1,1	inf,inf	inf,inf	4.68872,3.06518	0.00198539	0.00200409
2	chr17:2277674:A:G	2277674	G,G	A,A	1,1	inf,inf	inf,inf	4.68681,3.05873	0.00197998	0.00199842
2	chr17:2277529:C:T	2277529	T,T	C,C	1,1	inf,inf	inf,inf	4.6913,3.03647	0.0019749	0.00199264
2	chr17:2214651:A:G	2214651	G,G	A,A	1,1	inf,inf	inf,inf	4.60331,1.09949	0.00196985	0.00197031
2	chr17:2202005:G:C	2202005	C,C	G,G	1,1	inf,inf	inf,inf	4.58702,1.04026	0.00196899	0.00196939
2	chr17:2285345:C:T	2285345	T,T	C,C	1,1	-inf,-inf	inf,inf	4.6687,3.08602	0.00196647	0.00198543
2	chr17:2205284:G:A	2205284	A,A	G,G	1,1	inf,inf	inf,inf	4.49331,1.30435	0.00194983	0.00195044
2	chr17:2158924:C:G	2158924	G,G	C,C	1,1	-inf,-inf	inf,inf	4.56284,0.520235	0.00188454	0.00188892
2	chr17:2274438:T:C	2274438	C,C	T,T	1,1	inf,inf	inf,inf	4.72974,2.7517	0.00186492	0.00187548
2	chr17:2222150:C:A	2222150	A,A	C,C	1,1	inf,inf	inf,inf	4.53037,0.847003	0.00185786	0.00185815
2	chr17:2228479:A:G	2228479	G,G	A,A	1,1	inf,inf	inf,inf	4.53531,0.989289	0.00183498	0.00183534
2	chr17:2283161:A:G	2283161	G,G	A,A	1,1	-inf,-inf	inf,inf	4.66644,2.91085	0.00183373	0.00184707
2	chr17:2218272:A:G	2218272	G,G	A,A	1,1	inf,inf	inf,inf	4.54018,0.915107	0.00182259	0.00182291
2	chr17:2273670:A:G	2273670	G,G	A,A	1,1	inf,inf	inf,inf	4.70313,2.79118	0.0018148	0.00182583
2	chr17:2161277:T:C	2161277	C,C	T,T	1,1	inf,-inf	inf,inf	4.95652,0.0107668	0.00179005	0.00179038
2	chr17:2308623:C:A	2308623	A,A	C,C	1,1	-inf,-inf	inf,inf	3.28557,3.56321	0.00176874	0.00178399
2	chr17:2196637:C:A	2196637	A,A	C,C	1,1	inf,inf	inf,inf	4.56057,1.00072	0.00175816	0.00175851
2	chr17:2273238:A:G	2273238	G,G	A,A	1,1	inf,inf	inf,inf	4.61333,3.02709	0.00173146	0.00174717
2	chr17:2273411:A:G	2273411	G,G	A,A	1,1	inf,inf	inf,inf	4.68177,2.73285	0.00171882	0.00172839
2	chr17:2291182:C:T	2291182	T,T	C,C	1,1	-inf,-inf	inf,inf	4.52649,3.22444	0.00171827	0.00173942
2	chr17:1964992:T:C	1964992	C,C	T,T	1,1	-inf,-inf	inf,inf	1.695,1.6009	0.00171814	0.00171859
2	chr17:2227298:C:A	2227298	A,A	C,C	1,1	-inf,-inf	inf,inf	4.47165,1.16742	0.00171742	0.00171788
2	chr17:2222709:A:G	2222709	G,G	A,A	1,1	inf,inf	inf,inf	4.34746,1.47959	0.00171342	0.00171413
2	chr17:2229030:T:C	2229030	C,C	T,T	1,1	-inf,-inf	inf,inf	4.46616,1.04746	0.00171201	0.00171238
2	chr17:2116859:TA:T	2116859	T,T	TA,TA	1,1	inf,inf	inf,inf	3.91722,0.802885	0.00170741	0.00170751
2	chr17:2241796:G:A	2241796	A,A	G,G	1,1	-inf,-inf	inf,inf	4.44825,3.36095	0.00169588	0.00172022
2	chr17:2522771:G:C	2522771	C,C	G,G	1,1	-inf,-inf	inf,inf	1.89978,2.45664	0.00168844	0.0016908
2	chr17:2113735:T:C	2113735	C,C	T,T	1,1	inf,inf	inf,inf	3.91242,0.795819	0.00168338	0.00168347
2	chr17:2094182:C:T	2094182	T,T	C,C	1,1	-inf,-inf	inf,inf	4.437,0.931422	0.00168169	0.0016885
2	chr17:2482044:A:G	2482044	G,NA	A,NA	1,NA	-inf,NA	inf,NA	2.05016,NA	0.00165794	0.00165832
2	chr17:2118196:C:A	2118196	A,A	C,C	1,1	inf,inf	inf,inf	3.8943,0.811357	0.00163231	0.0016324
2	chr17:2221678:G:A	2221678	A,A	G,G	1,1	inf,inf	inf,inf	4.4705,0.994814	0.0016225	0.00162284
2	chr17:1938668:A:G	1938668	NA,G	NA,A	NA,1	NA,inf	NA,inf	NA,2.03795	0.00162035	0.00162081
2	chr17:2209426:A:G	2209426	G,G	A,A	1,1	inf,inf	inf,inf	4.45945,1.20724	0.00160568	0.00160614
2	chr17:2114267:C:G	2114267	G,G	C,C	1,1	inf,inf	inf,inf	3.87148,0.781762	0.00157158	0.00157167
2	chr17:2242035:A:G	2242035	G,G	A,A	1,1	-inf,-inf	inf,inf	4.37632,3.41507	0.00156271	0.00158747
2	chr17:2115743:A:G	2115743	G,G	A,A	1,1	inf,inf	inf,inf	3.86764,0.820798	0.00154904	0.00154913
2	chr17:2113785:C:A	2113785	A,A	C,C	1,1	inf,inf	inf,inf	3.84481,0.752428	0.00152649	0.00152657
2	chr17:2093210:A:G	2093210	G,G	A,A	1,1	-inf,-inf	inf,inf	4.2984,1.04268	0.00149325	0.00149962
2	chr17:2054599:G:A	2054599	A,A	G,G	1,1	inf,inf	inf,inf	4.49661,0.491382	0.00148528	0.00148579
2	chr17:2095634:G:A	2095634	A,A	G,G	1,1	-inf,-inf	inf,inf	4.36899,0.907611	0.00147282	0.00147859
2	chr17:2112318:C:T	2112318	T,T	C,C	1,1	inf,inf	inf,inf	3.76978,1.20228	0.00145692	0.00145713
2	chr17:2117149:C:T	2117149	T,T	C,C	1,1	inf,inf	inf,inf	3.8308,0.822001	0.00144744	0.00144753
2	chr17:2252136:G:A	2252136	A,A	G,G	1,1	-inf,-inf	inf,inf	4.33496,1.7231	0.00140964	0.00141065
2	chr17:2115864:G:A	2115864	A,A	G,G	1,1	inf,inf	inf,inf	3.83256,1.27411	0.00139825	0.00139845
2	chr17:2068306:G:A	2068306	A,A	G,G	1,1	-inf,-inf	inf,inf	4.03188,2.53205	0.00138698	0.00145757
2	chr17:2230931:G:A	2230931	A,A	G,G	1,1	-inf,-inf	inf,inf	4.37023,1.10109	0.0013565	0.00135686
2	chr17:2126281:C:T	2126281	T,T	C,C	1,1	inf,-inf	inf,inf	4.74382,0.0562691	0.00133252	0.00133277
2	chr17:2187509:G:C	2187509	C,C	G,G	1,1	-inf,inf	inf,inf	4.06591,0.242778	0.00131081	0.00131205
2	chr17:2095051:G:A	2095051	A,A	G,G	1,1	-inf,-inf	inf,inf	4.27834,0.932221	0.00129351	0.00129859
2	chr17:2305605:G:T	2305605	T,T	G,G	1,1	-inf,-inf	inf,inf	4.07228,2.87737	0.00129105	0.00129895
2	chr17:2182730:G:T	2182730	T,T	G,G	1,1	-inf,-inf	inf,inf	4.25068,0.484959	0.00128715	0.00128977
2	chr17:2471682:G:A	2471682	NA,A	NA,G	NA,1	NA,-inf	NA,inf	NA,2.09405	0.00124005	0.00124055
2	chr17:2230920:T:C	2230920	C,C	T,T	1,1	-inf,-inf	inf,inf	4.29818,1.09083	0.00121177	0.00121209
2	chr17:2536989:T:C	2536989	C,C	T,T	1,1	inf,inf	inf,inf	2.47368,1.66356	0.00120715	0.00120899
2	chr17:2218451:A:G	2218451	G,G	A,A	1,1	inf,inf	inf,inf	4.28818,1.04772	0.00119791	0.00119821
2	chr17:2525081:A:G	2525081	G,G	A,A	1,1	-inf,-inf	inf,inf	1.79387,2.43987	0.00116275	0.00116462
2	chr17:2236447:CTCTA:C	2236447	C,NA	CTCTA,NA	1,NA	-inf,NA	inf,NA	3.37206,NA	0.00112569	0.00112711
2	chr17:2318237:C:T	2318237	T,T	C,C	1,1	inf,inf	inf,inf	4.48827,0.308181	0.00110385	0.00110451
2	chr17:2476911:G:A	2476911	NA,A	NA,G	NA,1	NA,-inf	NA,inf	NA,2.01383	0.0011006	0.00110103
2	chr17:2097239:C:T	2097239	T,T	C,C	1,1	inf,inf	inf,inf	4.66661,0.118416	0.00108522	0.00108551
2	chr17:2515695:A:G	2515695	G,G	A,A	1,1	-inf,-inf	inf,inf	1.75221,1.90927	0.00106657	0.0010672
2	chr17:2209273:T:C	2209273	C,C	T,T	1,1	inf,inf	inf,inf	4.22963,1.30756	0.00106488	0.00106529
2	chr17:2478201:G:C	2478201	NA,C	NA,G	NA,1	NA,-inf	NA,inf	NA,2.02159	0.00106459	0.00106503
2	chr17:2071217:A:T	2071217	T,T	A,A	1,1	-inf,-inf	inf,inf	4.40414,0.310266	0.00106217	0.00106471
2	chr17:2254480:A:G	2254480	G,G	A,A	1,1	-inf,-inf	inf,inf	4.3188,3.29982	0.001058	0.00107711
2	chr17:2291872:G:A	2291872	A,A	G,G	1,1	-inf,-inf	inf,inf	4.07435,3.55396	0.00105559	0.00107838
2	chr17:2216524:A:T	2216524	T,T	A,A	1,1	inf,inf	inf,inf	4.24405,1.13682	0.00105511	0.00105542
2	chr17:2219906:A:T	2219906	T,T	A,A	1,1	inf,inf	inf,inf	4.19622,1.12518	0.001042	0.0010423
2	chr17:2074238:GC:G	2074238	G,G	GC,GC	1,1	inf,inf	inf,inf	4.38445,0.269456	0.00104101	0.00104348
2	chr17:2175590:C:CT	2175590	CT,CT	C,C	1,1	inf,-inf	inf,inf	3.98748,0.544136	0.00102771	0.00102783
2	chr17:2175348:T:C	2175348	C,C	T,T	1,1	inf,-inf	inf,inf	4.03916,0.229772	0.00101703	0.00101712
2	chr17:1964527:T:C	1964527	C,NA	T,NA	1,NA	inf,NA	inf,NA	1.98312,NA	0.000986721	0.000987107
2	chr17:1967726:T:G	1967726	G,G	T,T	1,1	-inf,-inf	inf,inf	1.69556,1.31067	0.000981849	0.000982113
2	chr17:2347717:C:G	2347717	G,G	C,C	1,1	-inf,inf	inf,inf	2.25498,0.544403	0.000981832	0.000981956
2	chr17:2225916:C:A	2225916	A,A	C,C	1,1	inf,inf	inf,inf	4.15283,1.2082	0.000973439	0.000973759
2	chr17:2306577:C:T	2306577	T,T	C,C	1,1	-inf,-inf	inf,inf	3.94559,2.73019	0.000950162	0.000955166
2	chr17:2522192:A:T	2522192	T,T	A,A	1,1	-inf,-inf	inf,inf	1.75714,2.34348	0.000946465	0.00094792
2	chr17:2150544:G:A	2150544	A,A	G,G	1,1	-inf,-inf	inf,inf	4.17771,0.353689	0.000932935	0.00093465
2	chr17:2775213:A:G	2775213	G,G	A,A	1,1	-inf,inf	inf,inf	1.96307,1.21811	0.000928259	0.000928668
2	chr17:2543540:G:A	2543540	NA,A	NA,G	NA,1	NA,inf	NA,inf	NA,1.96379	0.000927904	0.000928292
2	chr17:2554350:C:T	2554350	T,NA	C,NA	1,NA	-inf,NA	inf,NA	2.60181,NA	0.000920434	0.000921534
2	chr17:2412563:C:T	2412563	NA,T	NA,C	NA,1	NA,inf	NA,inf	NA,2.2124	0.00090692	0.000907576
2	chr17:1967092:T:C	1967092	C,C	T,T	1,1	-inf,-inf	inf,inf	1.57884,1.3789	0.000874837	0.000875077
2	chr17:2291836:A:G	2291836	G,G	A,A	1,1	-inf,-inf	inf,inf	4.31966,2.93549	0.000825406	0.000835181
2	chr17:2061985:G:A	2061985	A,A	G,G	1,1	-inf,-inf	inf,inf	3.99031,1.98122	0.000809937	0.000832003
2	chr17:2219461:T:C	2219461	C,C	T,T	1,1	-inf,-inf	inf,inf	4.12394,0.151895	0.000806613	0.000807934
2	chr17:2522828:A:G	2522828	G,G	A,A	1,1	-inf,-inf	inf,inf	1.41554,2.33532	0.000797953	0.000798758
2	chr17:2523024:A:G	2523024	G,G	A,A	1,1	-inf,-inf	inf,inf	1.55742,2.26437	0.000796597	0.000797451
2	chr17:2045457:G:A	2045457	NA,A	NA,G	NA,1	NA,-inf	NA,inf	NA,3.03962	0.000790124	0.000793607
2	chr17:2091949:TG:T	2091949	T,NA	TG,NA	1,NA	-inf,NA	inf,NA	2.89145,NA	0.000767338	0.000768168
2	chr17:2524432:C:A	2524432	A,A	C,C	1,1	-inf,-inf	inf,inf	1.55391,2.24551	0.000766777	0.000767595
2	chr17:2310711:T:C	2310711	C,NA	T,NA	1,NA	inf,NA	inf,NA	2.84753,NA	0.000755438	0.000755685
2	chr17:2333110:T:C	2333110	C,C	T,T	1,1	-inf,inf	inf,inf	2.48328,0.140422	0.000751559	0.000751645
2	chr17:2327122:T:G	2327122	G,G	T,T	1,1	-inf,inf	inf,inf	2.47236,0.131964	0.000725221	0.000725304
2	chr17:2385800:G:A	2385800	A,NA	G,NA	1,NA	inf,NA	inf,NA	2.41075,NA	0.000717747	0.000718792
2	chr17:1851540:A:C	1851540	NA,C	NA,A	NA,1	NA,inf	NA,inf	NA,1.77567	0.00070187	0.000702134
2	chr17:2782205:T:TC	2782205	NA,TC	NA,T	NA,1	NA,inf	NA,inf	NA,1.94161	0.000699061	0.000699452
2	chr17:2228437:C:T	2228437	T,T	C,C	1,1	-inf,-inf	inf,inf	4.02117,0.135074	0.000687768	0.000688849
2	chr17:1843855:T:C	1843855	NA,C	NA,T	NA,1	NA,inf	NA,inf	NA,1.7277	0.000678175	0.000678415
2	chr17:2529189:G:A	2529189	NA,A	NA,G	NA,1	NA,-inf	NA,inf	NA,2.08329	0.000676306	0.000676787
2	chr17:2230319:AAAAAAAAAAAAAAAAAAG:A	2230319	A,A	AAAAAAAAAAAAAAAAAAG,AAAAAAAAAAAAAAAAAAG	1,1	-inf,-inf	inf,inf	3.98808,0.125557	0.000663936	0.00066494
2	chr17:2409369:T:C	2409369	C,NA	T,NA	1,NA	inf,NA	inf,NA	2.33038,NA	0.00065283	0.000653648
2	chr17:2148436:G:T	2148436	T,T	G,G	1,1	-inf,inf	inf,inf	0.299045,0.898844	0.000642144	0.000642154
2	chr17:2330711:C:T	2330711	T,T	C,C	1,1	-inf,inf	inf,inf	2.47135,0.0925432	0.000639889	0.00063997
2	chr17:2183061:T:G	2183061	G,G	T,T	1,1	-inf,inf	inf,inf	0.954232,1.08459	0.000638269	0.000638284
2	chr17:2517434:A:T	2517434	NA,T	NA,A	NA,1	NA,inf	NA,inf	NA,1.51173	0.000628873	0.000629038
2	chr17:2091897:C:T	2091897	T,T	C,C	1,1	-inf,-inf	inf,inf	3.56532,2.28212	0.000617376	0.000646245
2	chr17:2055618:G:A	2055618	A,A	G,G	1,1	-inf,-inf	inf,inf	3.99593,0.176724	0.000617375	0.000618626
2	chr17:1878459:A:G	1878459	NA,G	NA,A	NA,1	NA,-inf	NA,inf	NA,1.84219	0.000615505	0.000615823
2	chr17:2260246:G:A	2260246	A,NA	G,NA	1,NA	-inf,NA	inf,NA	2.6826,NA	0.000610763	0.000611826
2	chr17:2281669:C:A	2281669	A,NA	C,NA	1,NA	-inf,NA	inf,NA	2.97492,NA	0.000607918	0.000608622
2	chr17:2004020:G:A	2004020	NA,A	NA,G	NA,1	NA,-inf	NA,inf	NA,1.49709	0.000597015	0.000597182
2	chr17:2574383:C:T	2574383	T,T	C,C	1,1	-inf,-inf	inf,inf	2.70912,0.181282	0.000596375	0.000596779
```
