## Supplementary material for "Characterization of shared and ancestry-specific signals driving complex traits using multi-ancestry fine-mapping": susiex_nc2.cs80.snp

```
BP	SNP	PIP(CS1)	LogBF(CS1,Pop1)	LogBF(CS1,Pop2)	PIP(CS2)	LogBF(CS2,Pop1)	LogBF(CS2,Pop2)
1788798	chr17:1788798:C:T	2.05729e-08	-1.32452e-10	-1.44249	3.78076e-05	-1.32452e-10	-1.45609
1788820	chr17:1788820:C:T	1.4091e-08	-0.325877	-1.49505	2.46012e-05	-0.422593	-1.46321
1788846	chr17:1788846:T:C	4.29805e-09	-1.47652	-1.53178	7.7029e-06	-1.51239	-1.53461
1788982	chr17:1788982:G:A	2.93257e-08	-1.32452e-10	-1.088	5.32835e-05	-1.32452e-10	-1.11297
1789185	chr17:1789185:C:T	6.7379e-08	-1.32452e-10	-0.25613	0.000130614	-1.32452e-10	-0.216346
1789295	chr17:1789295:G:A	3.91564e-08	-1.32452e-10	-0.798899	6.40784e-05	-1.32452e-10	-0.928488
1789489	chr17:1789489:T:C	8.37408e-09	-0.804397	-1.53693	1.3897e-05	-0.918726	-1.53819
1789696	chr17:1789696:T:C	3.72536e-08	-1.32452e-10	-0.848714	7.27415e-05	-1.32452e-10	-0.801684
1789697	chr17:1789697:G:A	3.86067e-08	-1.32452e-10	-0.813038	7.59004e-05	-1.32452e-10	-0.759174
1790098	chr17:1790098:G:A	3.94193e-09	-1.58286	-1.51193	7.5689e-06	-1.59607	-1.46848
1790539	chr17:1790539:T:C	2.34489e-08	-1.32452e-10	-1.31164	4.43431e-05	-1.32452e-10	-1.29664
1790555	chr17:1790555:C:T	3.70691e-09	-1.62611	-1.53016	7.15671e-06	-1.61813	-1.50242
1790566	chr17:1790566:G:C	1.88768e-08	-1.32452e-10	-1.52853	3.58464e-05	-1.32452e-10	-1.50935
1790602	chr17:1790602:C:T	1.79887e-08	-0.672573	-0.904147	4.44153e-05	-0.395755	-0.899258
1790943	chr17:1790943:G:A	5.56972e-08	-1.32452e-10	-0.446533	8.37513e-05	-1.32452e-10	-0.660744
1791215	chr17:1791215:A:G	7.97801e-08	-1.32452e-10	-0.0871899	0.0001151	-1.32452e-10	-0.342795
1791468	chr17:1791468:A:AC	7.97899e-08	-1.32452e-10	-0.0870669	0.000115868	-1.32452e-10	-0.336143
1791669	chr17:1791669:T:G	2.05484e-08	-1.44368	-5.17736e-10	4.42091e-05	-1.29966	-5.17736e-10
1792112	chr17:1792112:G:A	8.25763e-08	-1.32452e-10	-0.052741	0.000117984	-1.32452e-10	-0.318044
1792121	chr17:1792121:C:T	2.24363e-08	-1.32452e-10	-1.35578	3.82502e-05	-1.32452e-10	-1.44445
1792127	chr17:1792127:C:G	2.17565e-08	-1.38655	-5.17736e-10	4.01914e-05	-1.39494	-5.17736e-10
1792432	chr17:1792432:A:G	1.89873e-08	-1.52269	-5.17736e-10	3.52553e-05	-1.52598	-5.17736e-10
1792474	chr17:1792474:T:C	1.88495e-08	-1.32452e-10	-1.52998	3.48712e-05	-1.32452e-10	-1.53694
1792486	chr17:1792486:A:T	3.63391e-09	-1.65056	-1.5256	6.73331e-06	-1.64983	-1.53169
1792504	chr17:1792504:G:A	1.88204e-08	-1.32452e-10	-1.53152	3.51146e-05	-1.32452e-10	-1.52998
1792679	chr17:1792679:C:T	1.89828e-08	-1.32452e-10	-1.52293	3.52735e-05	-1.32452e-10	-1.52546
1792737	chr17:1792737:T:C	6.67928e-08	-1.32452e-10	-0.264868	9.8646e-05	-1.32452e-10	-0.497058
1792823	chr17:1792823:A:G	2.18071e-08	-1.32452e-10	-1.38423	4.07347e-05	-1.32452e-10	-1.38151
1792869	chr17:1792869:A:G	3.82538e-09	-1.59422	-1.53058	7.26738e-06	-1.58681	-1.51839
1792875	chr17:1792875:T:C	4.23327e-09	-1.64324	-1.38024	8.69563e-06	-1.64535	-1.28042
1792944	chr17:1792944:A:AT	3.92442e-09	-1.64823	-1.45102	7.87122e-06	-1.64932	-1.37606
1793350	chr17:1793350:C:T	1.88002e-08	-1.32452e-10	-1.5326	3.49676e-05	-1.32452e-10	-1.53417
1793492	chr17:1793492:G:C	4.07346e-09	-1.62571	-1.43626	7.49761e-06	-1.61402	-1.45999
1793512	chr17:1793512:A:G	1.99589e-08	-1.32452e-10	-1.47279	3.70274e-05	-1.32452e-10	-1.47694
1793612	chr17:1793612:G:C	1.87528e-08	-1.32452e-10	-1.53512	3.48259e-05	-1.32452e-10	-1.53823
1793767	chr17:1793767:C:G	4.74867e-08	-0.408551	-0.197463	0.000117494	-0.0997931	-0.222413
1794259	chr17:1794259:A:G	6.11374e-08	-0.35334	-5.17736e-10	0.00011036	-0.384851	-5.17736e-10
1794519	chr17:1794519:ATT:A	1.87893e-08	-1.32452e-10	-1.53318	3.49525e-05	-1.32452e-10	-1.53461
1794536	chr17:1794536:C:T	1.8782e-08	-1.32452e-10	-1.53356	3.49427e-05	-1.32452e-10	-1.53489
1794620	chr17:1794620:T:G	2.27281e-08	-1.34286	-5.17736e-10	4.19268e-05	-1.35267	-5.17736e-10
1794936	chr17:1794936:C:T	1.86984e-08	-1.32452e-10	-1.53803	3.48572e-05	-1.32452e-10	-1.53734
1795191	chr17:1795191:TG:T	1.87697e-08	-1.32452e-10	-1.53422	3.50331e-05	-1.32452e-10	-1.5323
1795252	chr17:1795252:CT:C	7.34717e-08	-1.32452e-10	-0.169564	0.000107414	-1.32452e-10	-0.411905
1795640	chr17:1795640:C:T	7.88637e-08	-1.32452e-10	-0.0987425	0.000114916	-1.32452e-10	-0.344393
1795656	chr17:1795656:G:A	7.35897e-08	-1.32452e-10	-0.167958	0.000107409	-1.32452e-10	-0.411949
1796158	chr17:1796158:G:T	7.16152e-09	-1.51031	-0.987431	1.37301e-05	-1.48567	-0.983339
1796563	chr17:1796563:G:A	1.8886e-08	-1.32452e-10	-1.52804	3.52858e-05	-1.32452e-10	-1.52511
1796788	chr17:1796788:T:C	1.887e-08	-1.32452e-10	-1.52889	3.52517e-05	-1.32452e-10	-1.52608
1797244	chr17:1797244:G:A	8.49916e-09	-1.64958	-0.676921	1.71957e-05	-1.64977	-0.594168
1797737	chr17:1797737:C:T	2.66577e-08	-1.18338	-5.17736e-10	4.85375e-05	-1.20626	-5.17736e-10
1797775	chr17:1797775:GT:G	2.56881e-08	-1.22044	-5.17736e-10	4.98784e-05	-1.17901	-5.17736e-10
1798110	chr17:1798110:T:C	3.02161e-08	-1.32452e-10	-1.05809	5.22291e-05	-1.32452e-10	-1.13296
1798432	chr17:1798432:C:T	1.97524e-08	-1.32452e-10	-1.48319	3.77486e-05	-1.32452e-10	-1.45765
1799119	chr17:1799119:C:T	1.89405e-08	-1.32452e-10	-1.52516	3.49573e-05	-1.32452e-10	-1.53447
1799311	chr17:1799311:G:A	1.94887e-08	-1.32452e-10	-1.49663	3.61338e-05	-1.32452e-10	-1.50137
1799374	chr17:1799374:T:A	7.38012e-09	-1.31644	-1.15123	1.49329e-05	-1.23177	-1.15325
1799455	chr17:1799455:C:T	3.88841e-09	-1.63242	-1.47605	7.57474e-06	-1.6289	-1.43487
1799456	chr17:1799456:A:G	1.86986e-08	-1.32452e-10	-1.53802	3.49733e-05	-1.32452e-10	-1.53401
1799482	chr17:1799482:G:A	4.18964e-09	-1.56505	-1.4688	8.14337e-06	-1.55981	-1.43158
1799862	chr17:1799862:T:C	3.9944e-08	-0.778986	-5.17736e-10	6.84106e-05	-0.863068	-5.17736e-10
1800272	chr17:1800272:A:C	4.58782e-08	-1.32452e-10	-0.640474	7.63691e-05	-1.32452e-10	-0.753017
1800688	chr17:1800688:C:T	7.73483e-09	-1.36631	-1.05442	1.55874e-05	-1.2872	-1.05494
1800884	chr17:1800884:T:C	1.86954e-08	-1.32452e-10	-1.53819	3.48263e-05	-1.32452e-10	-1.53822
1801002	chr17:1801002:C:A	5.16532e-09	-1.60608	-1.21842	8.57471e-06	-1.60119	-1.33859
1801236	chr17:1801236:T:G	2.06707e-08	-1.32452e-10	-1.43775	3.84796e-05	-1.32452e-10	-1.43847
1801293	chr17:1801293:C:T	3.94621e-09	-1.64319	-1.45051	7.73064e-06	-1.64113	-1.40227
1801301	chr17:1801301:C:T	4.06725e-09	-1.60357	-1.45993	7.74836e-06	-1.5851	-1.45602
1801423	chr17:1801423:G:C	4.00784e-09	-1.56857	-1.50964	7.69539e-06	-1.56333	-1.48464
1801461	chr17:1801461:C:T	1.69291e-08	-1.63743	-5.17736e-10	3.18679e-05	-1.627	-5.17736e-10
1801573	chr17:1801573:A:G	7.73996e-09	-1.37813	-1.04194	1.55714e-05	-1.3011	-1.04206
1801699	chr17:1801699:G:A	1.98973e-08	-1.32452e-10	-1.47588	3.73471e-05	-1.32452e-10	-1.46834
1801775	chr17:1801775:G:A	3.96249e-08	-1.32452e-10	-0.787006	6.76099e-05	-1.32452e-10	-0.874842
1801965	chr17:1801965:C:G	6.79737e-09	-1.01556	-1.53437	1.41439e-05	-0.901537	-1.53777
1802088	chr17:1802088:A:G	1.95959e-08	-1.32452e-10	-1.49114	3.73531e-05	-1.32452e-10	-1.46818
1802662	chr17:1802662:C:T	1.36532e-07	-1.32452e-10	0.450095	0.000197337	-1.32452e-10	0.196315
1802892	chr17:1802892:G:A	1.91784e-08	-1.32452e-10	-1.51268	3.56845e-05	-1.32452e-10	-1.51388
1803273	chr17:1803273:A:G	4.74373e-08	-1.32452e-10	-0.607054	8.34484e-05	-1.32452e-10	-0.664368
1803363	chr17:1803363:C:T	4.15424e-09	-1.58186	-1.46047	7.94575e-06	-1.56007	-1.45589
1803605	chr17:1803605:T:C	3.13018e-08	-1.02279	-5.17736e-10	4.71199e-05	-1.2359	-5.17736e-10
1803670	chr17:1803670:T:C	8.21508e-08	-1.32452e-10	-0.0579071	0.000124869	-1.32452e-10	-0.261328
1803935	chr17:1803935:G:A	7.54469e-09	-1.36669	-1.07893	1.52132e-05	-1.287	-1.07943
1804117	chr17:1804117:C:T	4.11706e-09	-1.57315	-1.47817	7.87947e-06	-1.55	-1.47433
1804336	chr17:1804336:A:G	4.09866e-09	-1.51883	-1.53698	7.76488e-06	-1.51179	-1.5272
1804599	chr17:1804599:T:A	4.33791e-09	-1.5682	-1.43087	8.30689e-06	-1.54417	-1.42734
1804694	chr17:1804694:T:C	2.09638e-08	-1.32452e-10	-1.42367	4.0908e-05	-1.32452e-10	-1.37727
1804898	chr17:1804898:A:C	3.88369e-08	-1.32452e-10	-0.807092	7.33376e-05	-1.32452e-10	-0.793523
1805340	chr17:1805340:C:A	4.0906e-09	-1.59916	-1.45861	7.80702e-06	-1.58026	-1.45331
1805608	chr17:1805608:T:C	4.51909e-09	-1.51064	-1.44751	8.83088e-06	-1.50414	-1.4062
1805705	chr17:1805705:G:A	6.87678e-09	-1.00399	-1.53432	1.44944e-05	-0.887561	-1.52727
1805923	chr17:1805923:A:C	6.20608e-08	-1.32452e-10	-0.338349	0.000119731	-1.32452e-10	-0.303344
1806043	chr17:1806043:T:C	1.95684e-08	-1.32452e-10	-1.49255	3.55953e-05	-1.32452e-10	-1.51638
1806049	chr17:1806049:C:T	3.91294e-08	-1.32452e-10	-0.799589	6.80214e-05	-1.32452e-10	-0.868773
1806171	chr17:1806171:C:T	3.7342e-08	-1.32452e-10	-0.846346	7.05473e-05	-1.32452e-10	-0.832313
1806194	chr17:1806194:A:G	1.89726e-08	-1.32452e-10	-1.52347	3.50345e-05	-1.32452e-10	-1.53226
1806322	chr17:1806322:C:T	5.4848e-08	-1.32452e-10	-0.461897	0.000107651	-1.32452e-10	-0.4097
1806470	chr17:1806470:T:C	9.03414e-08	-1.32452e-10	0.0371317	0.000166521	-1.32452e-10	0.0265249
1806479	chr17:1806479:G:T	6.5688e-09	-1.04834	-1.53579	1.36613e-05	-0.935835	-1.53819
1807123	chr17:1807123:C:A	4.75195e-09	-1.5393	-1.36861	9.42337e-06	-1.533	-1.3124
1807746	chr17:1807746:C:T	4.30799e-09	-1.58859	-1.4174	8.20564e-06	-1.56802	-1.41575
1808184	chr17:1808184:A:G	4.31613e-09	-1.59433	-1.40978	8.21641e-06	-1.57457	-1.40789
1808239	chr17:1808239:T:C	1.81688e-08	-1.56676	-5.17736e-10	3.24351e-05	-1.60936	-5.17736e-10
1808297	chr17:1808297:T:C	7.7692e-09	-1.35295	-1.06334	1.57803e-05	-1.27038	-1.05945
1809128	chr17:1809128:C:T	1.14807e-07	-1.32452e-10	0.276785	0.00022621	-1.32452e-10	0.332867
1809210	chr17:1809210:C:T	1.88233e-08	-1.53137	-5.17736e-10	3.32934e-05	-1.58323	-5.17736e-10
1809557	chr17:1809557:A:G	2.88929e-08	-1.10287	-5.17736e-10	5.66675e-05	-1.05139	-5.17736e-10
1809904	chr17:1809904:A:G	2.30747e-08	-1.32452e-10	-1.32773	4.18957e-05	-1.32452e-10	-1.35341
1810031	chr17:1810031:A:G	3.6612e-09	-1.64649	-1.52219	6.79188e-06	-1.64003	-1.53284
1810437	chr17:1810437:T:A	3.72973e-09	-1.64712	-1.50301	6.87003e-06	-1.64103	-1.5204
1810520	chr17:1810520:G:A	5.82551e-09	-1.44842	-1.2558	1.1513e-05	-1.37978	-1.26534
1810607	chr17:1810607:G:C	3.73461e-09	-1.64883	-1.49999	6.86379e-06	-1.64413	-1.51821
1810662	chr17:1810662:C:T	2.20343e-08	-1.37386	-5.17736e-10	3.9788e-05	-1.40503	-5.17736e-10
1811050	chr17:1811050:T:C	4.78818e-09	-1.55998	-1.34033	9.50435e-06	-1.55409	-1.28276
1811224	chr17:1811224:G:A	7.55652e-09	-1.40737	-1.03669	1.52482e-05	-1.33314	-1.03099
1811252	chr17:1811252:G:A	2.61003e-08	-1.32452e-10	-1.20452	4.45033e-05	-1.32452e-10	-1.29303
1811581	chr17:1811581:C:T	7.63561e-09	-1.39982	-1.03382	1.54253e-05	-1.32443	-1.02816
1811605	chr17:1811605:C:T	1.91183e-08	-1.32452e-10	-1.51582	3.50436e-05	-1.32452e-10	-1.532
1811871	chr17:1811871:G:A	1.87003e-08	-1.32452e-10	-1.53792	3.48273e-05	-1.32452e-10	-1.53819
1812141	chr17:1812141:G:A	1.88746e-08	-1.32452e-10	-1.52864	3.58257e-05	-1.32452e-10	-1.50993
1812225	chr17:1812225:CAT:C	1.20353e-07	-1.32452e-10	0.323962	0.000181716	-1.32452e-10	0.113847
1812622	chr17:1812622:C:T	1.98803e-08	-1.32452e-10	-1.47673	3.83641e-05	-1.32452e-10	-1.44147
1812802	chr17:1812802:C:G	4.2457e-09	-1.65055	-1.37	7.77694e-06	-1.64829	-1.38914
1812924	chr17:1812924:C:T	1.95605e-08	-1.32452e-10	-1.49295	3.72557e-05	-1.32452e-10	-1.47079
1813483	chr17:1813483:C:T	2.76565e-08	-1.32452e-10	-1.1466	4.71719e-05	-1.32452e-10	-1.2348
1813632	chr17:1813632:T:C	3.56107e-08	-1.32452e-10	-0.893817	6.33506e-05	-1.32452e-10	-0.939911
1813717	chr17:1813717:T:C	1.95498e-08	-1.4935	-5.17736e-10	3.70672e-05	-1.47586	-5.17736e-10
1813775	chr17:1813775:A:G	3.7739e-08	-1.32452e-10	-0.835768	7.11325e-05	-1.32452e-10	-0.824051
1813854	chr17:1813854:AT:A	3.6341e-08	-1.32452e-10	-0.873516	6.45933e-05	-1.32452e-10	-0.920485
1813981	chr17:1813981:A:C	1.96861e-08	-1.32452e-10	-1.48655	3.5909e-05	-1.32452e-10	-1.50761
1814831	chr17:1814831:A:G	7.03241e-09	-1.38642	-1.12951	1.43845e-05	-1.29975	-1.1227
1814897	chr17:1814897:G:A	1.87277e-08	-1.32452e-10	-1.53646	3.4832e-05	-1.32452e-10	-1.53806
1815032	chr17:1815032:T:C	1.22438e-07	-1.32452e-10	0.34114	0.000178446	-1.32452e-10	0.0956922
1815397	chr17:1815397:A:G	2.6626e-08	-1.18457	-5.17736e-10	5.18417e-05	-1.1404	-5.17736e-10
1815601	chr17:1815601:T:C	8.28765e-08	-1.32452e-10	-0.0491126	0.000138629	-1.32452e-10	-0.156796
1815602	chr17:1815602:G:A	7.8227e-08	-1.32452e-10	-0.106849	0.000131253	-1.32452e-10	-0.211467
1815762	chr17:1815762:T:C	9.73603e-08	-1.32452e-10	0.111955	0.000178818	-1.32452e-10	0.0977756
1815942	chr17:1815942:C:T	6.64166e-08	-1.32452e-10	-0.270516	0.000126871	-1.32452e-10	-0.245425
1815946	chr17:1815946:C:T	4.48578e-09	-1.63467	-1.33088	9.11703e-06	-1.63429	-1.24417
1815951	chr17:1815951:T:C	3.24182e-08	-1.32452e-10	-0.987745	6.63345e-05	-1.32452e-10	-0.893885
1816350	chr17:1816350:T:C	7.36715e-09	-1.38925	-1.08018	1.5137e-05	-1.30085	-1.07061
1816543	chr17:1816543:C:T	5.73344e-08	-1.32452e-10	-0.417562	0.000102964	-1.32452e-10	-0.454213
1816657	chr17:1816657:C:T	4.14993e-09	-1.57434	-1.46903	8.03567e-06	-1.56975	-1.43496
1816667	chr17:1816667:C:T	4.34668e-09	-1.54403	-1.45302	8.46201e-06	-1.53819	-1.41482
1816782	chr17:1816782:T:C	9.49895e-08	-1.32452e-10	0.0873028	0.000174703	-1.32452e-10	0.0744903
1816812	chr17:1816812:T:C	5.86442e-08	-1.32452e-10	-0.394975	0.000105229	-1.32452e-10	-0.432453
1817195	chr17:1817195:G:A	2.20127e-08	-1.37485	-5.17736e-10	4.22404e-05	-1.34522	-5.17736e-10
1817598	chr17:1817598:G:A	2.24278e-08	-1.32452e-10	-1.35616	3.99354e-05	-1.32452e-10	-1.40133
1817859	chr17:1817859:A:G	5.13946e-08	-1.32452e-10	-0.52693	9.26135e-05	-1.32452e-10	-0.560161
1817863	chr17:1817863:T:C	5.44658e-08	-1.32452e-10	-0.468891	9.78599e-05	-1.32452e-10	-0.505059
1818018	chr17:1818018:G:A	8.04889e-08	-1.32452e-10	-0.0783441	0.000146208	-1.32452e-10	-0.103564
1818299	chr17:1818299:T:C	1.87229e-08	-1.32452e-10	-1.53671	3.50432e-05	-1.32452e-10	-1.53202
1818330	chr17:1818330:C:T	3.81396e-09	-1.62129	-1.5065	7.02595e-06	-1.61823	-1.52076
1818567	chr17:1818567:C:T	9.36831e-09	-1.21039	-1.01874	1.93975e-05	-1.11277	-1.01068
1818683	chr17:1818683:A:G	3.70785e-08	-1.32452e-10	-0.853426	6.99283e-05	-1.32452e-10	-0.841125
1818845	chr17:1818845:G:A	3.97245e-08	-1.32452e-10	-0.784496	7.74634e-05	-1.32452e-10	-0.73879
1819019	chr17:1819019:C:T	4.24784e-09	-1.50134	-1.51872	8.14665e-06	-1.49459	-1.4964
1819114	chr17:1819114:A:T	2.34953e-08	-1.32452e-10	-1.30966	4.22115e-05	-1.32452e-10	-1.3459
1819349	chr17:1819349:T:C	1.99892e-08	-1.32452e-10	-1.47127	3.81466e-05	-1.32452e-10	-1.44716
1819464	chr17:1819464:G:A	3.68224e-08	-1.32452e-10	-0.860357	6.93565e-05	-1.32452e-10	-0.849336
1819609	chr17:1819609:T:C	1.92654e-08	-1.32452e-10	-1.50815	3.66772e-05	-1.32452e-10	-1.48644
1819638	chr17:1819638:C:T	1.87017e-08	-1.32452e-10	-1.53785	3.49345e-05	-1.32452e-10	-1.53512
1819850	chr17:1819850:C:T	2.75733e-08	-1.32452e-10	-1.14961	5.23518e-05	-1.32452e-10	-1.13061
1820522	chr17:1820522:G:A	8.98535e-08	-1.32452e-10	0.0317165	0.000178783	-1.32452e-10	0.0975773
1820661	chr17:1820661:T:C	2.83857e-08	-1.12058	-5.17736e-10	4.31165e-05	-1.32469	-5.17736e-10
1821255	chr17:1821255:C:G	2.29549e-08	-1.33293	-5.17736e-10	3.78897e-05	-1.45392	-5.17736e-10
1821428	chr17:1821428:C:T	2.81496e-08	-1.32452e-10	-1.12893	5.34872e-05	-1.32452e-10	-1.10915
1821840	chr17:1821840:A:T	2.96784e-08	-1.32452e-10	-1.07604	5.64837e-05	-1.32452e-10	-1.05464
1821927	chr17:1821927:T:A	2.65743e-08	-1.32452e-10	-1.18652	4.54651e-05	-1.32452e-10	-1.27165
1821979	chr17:1821979:C:A	4.43664e-09	-1.53508	-1.44149	8.66007e-06	-1.52914	-1.40073
1822760	chr17:1822760:C:T	1.91552e-08	-1.32452e-10	-1.51389	3.69727e-05	-1.32452e-10	-1.47842
1823550	chr17:1823550:G:A	3.0933e-08	-1.32452e-10	-1.03464	5.80817e-05	-1.32452e-10	-1.02675
1823838	chr17:1823838:C:T	6.97571e-08	-1.32452e-10	-0.221444	0.000132722	-1.32452e-10	-0.200339
1824004	chr17:1824004:A:G	1.89184e-08	-1.32452e-10	-1.52633	3.48723e-05	-1.32452e-10	-1.5369
1824126	chr17:1824126:T:A	7.86171e-09	-1.31886	-1.0856	1.60987e-05	-1.23325	-1.07661
1824199	chr17:1824199:C:T	5.11346e-08	-0.532003	-5.17736e-10	9.56696e-05	-0.527695	-5.17736e-10
1824275	chr17:1824275:A:G	6.79626e-08	-1.32452e-10	-0.247506	0.000132125	-1.32452e-10	-0.204846
1824289	chr17:1824289:G:A	2.34662e-08	-1.32452e-10	-1.3109	4.31113e-05	-1.32452e-10	-1.32481
1824358	chr17:1824358:C:T	1.87755e-08	-1.32452e-10	-1.53391	3.48339e-05	-1.32452e-10	-1.53801
1824382	chr17:1824382:C:T	2.94886e-08	-1.32452e-10	-1.08246	5.19494e-05	-1.32452e-10	-1.13832
1824405	chr17:1824405:C:T	1.89569e-08	-1.32452e-10	-1.5243	3.51353e-05	-1.32452e-10	-1.52939
1824445	chr17:1824445:T:C	2.24636e-07	-1.32452e-10	0.94802	0.000381937	-1.32452e-10	0.856659
1824484	chr17:1824484:C:T	8.12533e-09	-1.28265	-1.08883	1.67119e-05	-1.19259	-1.07988
1824551	chr17:1824551:G:A	3.82136e-09	-1.60656	-1.5193	7.06556e-06	-1.60312	-1.53025
1824683	chr17:1824683:A:G	3.25625e-08	-1.32452e-10	-0.983304	6.3014e-05	-1.32452e-10	-0.945238
1825223	chr17:1825223:T:C	8.76417e-08	-1.32452e-10	0.00679322	0.000162008	-1.32452e-10	-0.000951589
1825575	chr17:1825575:A:G	1.43861e-07	-1.32452e-10	0.502381	0.000239601	-1.32452e-10	0.390378
1825586	chr17:1825586:G:A	4.06624e-09	-1.52604	-1.5377	7.68224e-06	-1.51947	-1.53021
1825818	chr17:1825818:C:G	1.8768e-08	-1.32452e-10	-1.53431	3.48263e-05	-1.32452e-10	-1.53822
1825935	chr17:1825935:TA:T	7.79229e-09	-1.29638	-1.11695	1.59829e-05	-1.20791	-1.10917
1826075	chr17:1826075:C:T	2.17469e-07	0.915594	-5.17736e-10	0.000362058	0.803209	-5.17736e-10
1826387	chr17:1826387:G:T	1.40048e-07	-1.32452e-10	0.47552	0.000202023	-1.32452e-10	0.219785
1826544	chr17:1826544:C:A	1.2002e-08	-1.01805	-0.96334	2.20429e-05	-0.95615	-1.03946
1826575	chr17:1826575:G:A	5.33174e-09	-1.63847	-1.15431	1.11233e-05	-1.637	-1.04255
1827067	chr17:1827067:C:T	2.12755e-08	-1.32452e-10	-1.40891	3.97311e-05	-1.32452e-10	-1.40646
1827215	chr17:1827215:G:A	1.80212e-08	-0.216262	-1.35866	4.37055e-05	0.0774077	-1.38853
1827235	chr17:1827235:G:A	4.13639e-09	-1.50856	-1.53808	7.78201e-06	-1.50157	-1.53521
1827277	chr17:1827277:G:C	2.00848e-08	-1.4665	-5.17736e-10	3.71359e-05	-1.47401	-5.17736e-10
1827447	chr17:1827447:C:T	2.87649e-08	-1.32452e-10	-1.10731	5.46833e-05	-1.32452e-10	-1.08704
1827811	chr17:1827811:T:C	2.39007e-07	-1.32452e-10	1.01003	0.000406195	-1.32452e-10	0.918237
1827932	chr17:1827932:C:T	2.0568e-08	-1.32452e-10	-1.44273	3.85873e-05	-1.32452e-10	-1.43567
1827974	chr17:1827974:T:C	2.48765e-08	-1.32452e-10	-1.25254	4.33902e-05	-1.32452e-10	-1.31836
1828303	chr17:1828303:A:G	1.75218e-08	-1.60302	-5.17736e-10	3.30504e-05	-1.59056	-5.17736e-10
1828329	chr17:1828329:T:C	2.46931e-08	-1.32452e-10	-1.25994	4.69471e-05	-1.32452e-10	-1.23957
1828469	chr17:1828469:A:G	2.33078e-07	-1.32452e-10	0.984909	0.000395811	-1.32452e-10	0.892341
1828642	chr17:1828642:G:C	2.54246e-07	-1.32452e-10	1.07184	0.000429798	-1.32452e-10	0.97472
1829006	chr17:1829006:T:C	2.994e-08	-1.32452e-10	-1.06727	5.25139e-05	-1.32452e-10	-1.12752
1829237	chr17:1829237:CTGCA:C	2.81757e-08	-1.32452e-10	-1.12801	4.96373e-05	-1.32452e-10	-1.18385
1829269	chr17:1829269:T:C	7.21093e-08	-1.32452e-10	-0.188281	0.000130559	-1.32452e-10	-0.216771
1829809	chr17:1829809:G:A	2.6319e-08	-1.32452e-10	-1.19617	4.58945e-05	-1.32452e-10	-1.26225
1830105	chr17:1830105:A:G	1.86965e-08	-1.32452e-10	-1.53813	3.48405e-05	-1.32452e-10	-1.53781
1830643	chr17:1830643:C:G	4.27989e-08	-1.32452e-10	-0.709952	7.58867e-05	-1.32452e-10	-0.759354
1831486	chr17:1831486:A:G	4.71403e-08	-1.32452e-10	-0.613336	8.43551e-05	-1.32452e-10	-0.65356
1831581	chr17:1831581:C:T	4.31709e-09	-1.56946	-1.43442	7.88787e-06	-1.55579	-1.46748
1831636	chr17:1831636:T:C	2.99192e-08	-1.06796	-5.17736e-10	4.41515e-05	-1.30097	-5.17736e-10
1832150	chr17:1832150:T:C	1.71806e-08	-0.394769	-1.22792	3.42339e-05	-0.377176	-1.1782
1832175	chr17:1832175:C:A	5.72192e-09	-1.26784	-1.45432	1.07478e-05	-1.30329	-1.41061
1832346	chr17:1832346:C:T	2.19772e-08	-0.155892	-1.22057	4.37513e-05	-0.144419	-1.16566
1832559	chr17:1832559:G:A	2.00099e-08	-0.214276	-1.25596	3.94134e-05	-0.211365	-1.20312
1832676	chr17:1832676:C:T	5.16747e-08	-1.59137	1.06987	0.000149122	-1.60452	1.52068
1832995	chr17:1832995:C:T	1.58784e-08	-0.379452	-1.32205	3.09245e-05	-0.382944	-1.2741
1833295	chr17:1833295:A:G	9.90296e-08	-1.32452e-10	0.128955	0.000155679	-1.32452e-10	-0.0408021
1833336	chr17:1833336:T:A	1.6766e-08	-1.64711	-5.17736e-10	3.16372e-05	-1.63426	-5.17736e-10
1833786	chr17:1833786:AG:A	2.00857e-08	-1.32452e-10	-1.46646	3.57869e-05	-1.32452e-10	-1.51101
1833788	chr17:1833788:AGGTTCCG:A	2.00639e-08	-1.32452e-10	-1.46754	3.5763e-05	-1.32452e-10	-1.51168
1834128	chr17:1834128:C:T	1.88053e-08	-1.32452e-10	-1.53233	3.49725e-05	-1.32452e-10	-1.53403
1834221	chr17:1834221:A:T	8.91606e-08	1.18495	-1.16097	0.000168384	1.25793	-1.22029
1834261	chr17:1834261:T:C	2.11336e-08	-1.32452e-10	-1.4156	4.07622e-05	-1.32452e-10	-1.38084
1834392	chr17:1834392:C:T	5.72361e-08	-0.419279	-5.17736e-10	8.70765e-05	-0.621809	-5.17736e-10
1834462	chr17:1834462:A:G	4.36256e-09	-1.64367	-1.34973	8.68567e-06	-1.64978	-1.27714
1835098	chr17:1835098:G:A	2.57914e-08	-1.32452e-10	-1.21642	4.45019e-05	-1.32452e-10	-1.29306
1835664	chr17:1835664:C:T	5.66777e-09	-1.55842	-1.17324	1.13281e-05	-1.57687	-1.08444
1835917	chr17:1835917:AAG:A	1.75035e-08	-1.60406	-5.17736e-10	3.16852e-05	-1.63274	-5.17736e-10
1835934	chr17:1835934:C:A	7.32714e-08	-1.32452e-10	-0.172293	0.000134322	-1.32452e-10	-0.188355
1836109	chr17:1836109:T:TA	6.4178e-09	-1.54865	-1.05874	1.32472e-05	-1.56769	-0.937118
1836137	chr17:1836137:G:A	9.11757e-09	-0.862863	-1.3934	2.08174e-05	-0.642564	-1.41024
1836760	chr17:1836760:CAA:C	1.7666e-08	-0.231153	-1.36367	3.42388e-05	-0.235881	-1.31935
1836841	chr17:1836841:T:A	1.69767e-08	-0.130528	-1.50409	2.03066e-05	-0.558653	-1.519
1837155	chr17:1837155:G:A	5.22538e-08	-1.57064	1.06029	0.000149704	-1.58784	1.50791
1837421	chr17:1837421:G:T	5.95042e-08	-1.32452e-10	-0.380417	9.96178e-05	-1.32452e-10	-0.487255
1837445	chr17:1837445:C:T	5.81274e-08	-1.58934	1.18552	0.000169326	-1.60418	1.64741
1837538	chr17:1837538:G:A	1.60381e-08	-0.32555	-1.36594	3.10414e-05	-0.329995	-1.32328
1837934	chr17:1837934:C:A	2.37449e-08	-1.32452e-10	-1.2991	4.16194e-05	-1.32452e-10	-1.36003
1838308	chr17:1838308:A:G	5.27127e-09	-1.57769	-1.2265	1.04774e-05	-1.59422	-1.14515
1839105	chr17:1839105:C:G	1.8704e-08	-1.32452e-10	-1.53773	3.48299e-05	-1.32452e-10	-1.53812
1839395	chr17:1839395:G:A	5.23879e-09	-1.61155	-1.19882	1.04995e-05	-1.63222	-1.10505
1840030	chr17:1840030:C:T	2.84901e-08	-1.32452e-10	-1.11691	5.03007e-05	-1.32452e-10	-1.17058
1840313	chr17:1840313:T:C	2.42671e-08	-1.32452e-10	-1.27734	4.21973e-05	-1.32452e-10	-1.34624
1840391	chr17:1840391:A:G	1.51331e-08	-0.291352	-1.45823	2.9479e-05	-0.294725	-1.41019
1840460	chr17:1840460:A:G	5.30246e-09	-1.6403	-1.15799	1.04723e-05	-1.6484	-1.09146
1840830	chr17:1840830:G:A	7.51426e-08	-1.32452e-10	-0.147076	0.000137329	-1.32452e-10	-0.16622
1840991	chr17:1840991:C:T	3.79122e-09	-1.62802	-1.50576	6.88398e-06	-1.63514	-1.52426
1841035	chr17:1841035:C:G	7.90067e-08	-1.32452e-10	-0.0969312	0.000144526	-1.32452e-10	-0.115135
1841052	chr17:1841052:A:G	6.75e-09	-1.26495	-1.29197	1.42904e-05	-1.23814	-1.19087
1841598	chr17:1841598:A:C	1.67568e-08	-1.64766	-5.17736e-10	3.15939e-05	-1.63563	-5.17736e-10
1841643	chr17:1841643:A:G	2.77626e-08	-1.32452e-10	-1.14277	4.83969e-05	-1.32452e-10	-1.20916
1841891	chr17:1841891:A:G	2.03566e-08	-1.32452e-10	-1.45306	3.8413e-05	-1.32452e-10	-1.4402
1842149	chr17:1842149:A:G	2.15589e-08	-1.32452e-10	-1.39568	4.05414e-05	-1.32452e-10	-1.38627
1842155	chr17:1842155:T:C	9.89395e-09	-0.652825	-1.52172	2.35766e-05	-0.406319	-1.52202
1842556	chr17:1842556:A:G	7.92889e-09	-0.942785	-1.45317	1.81689e-05	-0.725655	-1.46323
1842798	chr17:1842798:C:A	1.27824e-07	-1.32452e-10	0.384188	0.000232513	-1.32452e-10	0.360351
1843659	chr17:1843659:T:A	8.60919e-09	-0.792983	-1.52065	2.01787e-05	-0.56331	-1.52066
1843757	chr17:1843757:A:G	1.86949e-08	-1.32452e-10	-1.53821	3.48276e-05	-1.32452e-10	-1.53819
1843847	chr17:1843847:C:G	2.30325e-08	-1.32452e-10	-1.32956	4.38458e-05	-1.32452e-10	-1.30792
1843855	chr17:1843855:T:C	2.40738e-07	-1.32452e-10	1.01725	0.000678175	-1.32452e-10	1.43081
1843860	chr17:1843860:T:G	1.77876e-08	-1.58796	-5.17736e-10	3.38421e-05	-1.56689	-5.17736e-10
1844156	chr17:1844156:A:G	2.00032e-08	-1.47057	-5.17736e-10	3.99247e-05	-1.4016	-5.17736e-10
1844734	chr17:1844734:A:G	8.31669e-09	-1.02294	-1.32526	1.86716e-05	-0.816891	-1.3447
1844803	chr17:1844803:A:G	1.67097e-06	-1.32452e-10	2.9547	0.00507049	-1.32452e-10	3.4426
1844986	chr17:1844986:G:T	7.08178e-08	-0.206353	-5.17736e-10	0.000165025	0.017504	-5.17736e-10
1845092	chr17:1845092:A:G	1.27534e-07	-1.32452e-10	0.381918	0.000232255	-1.32452e-10	0.359239
1845826	chr17:1845826:G:C	1.97759e-08	-1.32452e-10	-1.482	3.7389e-05	-1.32452e-10	-1.46722
1845977	chr17:1845977:A:G	1.71091e-08	-0.252477	-1.37438	3.33196e-05	-0.252278	-1.33017
1846214	chr17:1846214:G:T	1.90261e-08	-1.32452e-10	-1.52065	3.59612e-05	-1.32452e-10	-1.50615
1846259	chr17:1846259:G:C	1.18399e-07	-1.32452e-10	0.307593	0.000226884	-1.32452e-10	0.335844
1846538	chr17:1846538:T:C	1.88179e-08	-1.32452e-10	-1.53165	3.49918e-05	-1.32452e-10	-1.53348
1846581	chr17:1846581:A:G	1.17453e-07	-1.32452e-10	0.299574	0.000224113	-1.32452e-10	0.323557
1846651	chr17:1846651:A:ATGCT	1.24725e-07	-1.32452e-10	0.359648	0.000192809	-1.32452e-10	0.173103
1846656	chr17:1846656:T:C	1.74492e-08	-0.898154	-0.709014	4.00477e-05	-0.869709	-0.528815
1846681	chr17:1846681:T:G	1.18395e-07	-1.32452e-10	0.30756	0.000226504	-1.32452e-10	0.334167
1846725	chr17:1846725:A:G	2.37691e-08	-1.32452e-10	-1.29808	4.61693e-05	-1.32452e-10	-1.25628
1846762	chr17:1846762:T:C	1.69154e-08	-0.267298	-1.37094	3.29885e-05	-0.267019	-1.32542
1847213	chr17:1847213:T:C	1.89855e-08	-1.32452e-10	-1.52279	3.58753e-05	-1.32452e-10	-1.50855
1847796	chr17:1847796:C:G	2.55313e-08	-1.32452e-10	-1.22656	4.40877e-05	-1.32452e-10	-1.30241
1847808	chr17:1847808:A:T	2.05608e-08	-0.853324	-0.589752	4.80359e-05	-0.822628	-0.39402
1848124	chr17:1848124:C:T	3.81056e-09	-1.62331	-1.50538	7.25659e-06	-1.63018	-1.47651
1848265	chr17:1848265:A:G	1.96693e-08	-1.32452e-10	-1.4874	3.64465e-05	-1.32452e-10	-1.49275
1848440	chr17:1848440:G:A	2.38398e-08	-1.32452e-10	-1.29511	4.17891e-05	-1.32452e-10	-1.35596
1848560	chr17:1848560:A:G	2.41325e-08	-1.32452e-10	-1.2829	4.68677e-05	-1.32452e-10	-1.24127
1848562	chr17:1848562:G:A	1.06506e-07	0.574874	-0.373139	0.00028372	0.968724	-0.409332
1848719	chr17:1848719:A:G	2.37751e-08	-1.32452e-10	-1.29782	4.16164e-05	-1.32452e-10	-1.3601
1849383	chr17:1849383:C:T	1.23212e-07	-1.32452e-10	0.347446	0.00023513	-1.32452e-10	0.371541
1850413	chr17:1850413:A:C	1.90789e-08	-1.32452e-10	-1.51788	3.54289e-05	-1.32452e-10	-1.52107
1850432	chr17:1850432:G:A	2.22678e-08	-1.36332	-5.17736e-10	4.41413e-05	-1.3012	-5.17736e-10
1850946	chr17:1850946:A:T	2.12592e-08	-0.898482	-0.51119	4.99051e-05	-0.869867	-0.308605
1851086	chr17:1851086:A:T	1.97341e-08	-0.924089	-0.560026	4.60586e-05	-0.895796	-0.362885
1851293	chr17:1851293:A:G	2.07183e-08	-1.32452e-10	-1.43544	3.80981e-05	-1.32452e-10	-1.44843
1851333	chr17:1851333:TG:T	1.15995e-07	-1.32452e-10	0.287079	0.000221766	-1.32452e-10	0.313029
1851540	chr17:1851540:A:C	2.64337e-07	-1.32452e-10	1.11076	0.00070187	-1.32452e-10	1.46515
1851600	chr17:1851600:G:A	5.88573e-08	-1.32452e-10	-0.391348	9.86277e-05	-1.32452e-10	-0.497244
1851835	chr17:1851835:TG:T	1.84932e-08	-1.58844	0.0393836	4.59374e-05	-1.6146	0.353284
1851961	chr17:1851961:TAA:T	2.14322e-08	-0.858603	-0.542965	5.01108e-05	-0.830167	-0.344191
1852242	chr17:1852242:C:A	8.05593e-09	-0.843374	-1.53668	1.87911e-05	-0.619067	-1.53614
1852654	chr17:1852654:G:A	2.37099e-08	-1.32452e-10	-1.30057	4.1603e-05	-1.32452e-10	-1.36042
1852730	chr17:1852730:A:G	1.54199e-08	-0.333999	-1.3968	2.99877e-05	-0.332612	-1.3552
1852850	chr17:1852850:T:C	1.63787e-08	-0.28816	-1.38232	3.19369e-05	-0.285997	-1.33884
1852918	chr17:1852918:G:A	3.75203e-09	-1.63086	-1.5133	7.12914e-06	-1.63651	-1.4879
1852991	chr17:1852991:C:G	2.48777e-08	-1.32452e-10	-1.25249	4.33662e-05	-1.32452e-10	-1.31892
1853057	chr17:1853057:A:G	2.44233e-08	-0.860726	-0.410201	5.68686e-05	-0.831893	-0.215959
1853343	chr17:1853343:G:A	6.8017e-09	-1.07965	-1.46964	1.54362e-05	-0.884022	-1.46786
1853403	chr17:1853403:G:A	6.61269e-07	-1.32452e-10	2.0277	0.00202174	-1.32452e-10	2.52312
1853510	chr17:1853510:C:T	2.43633e-08	-1.32452e-10	-1.27339	4.26282e-05	-1.32452e-10	-1.33608
1854114	chr17:1854114:C:A	2.4368e-08	-1.32452e-10	-1.27319	4.26359e-05	-1.32452e-10	-1.3359
1854167	chr17:1854167:C:T	2.15273e-08	-1.32452e-10	-1.39714	4.04803e-05	-1.32452e-10	-1.38778
1854184	chr17:1854184:G:A	8.64486e-09	-0.976926	-1.33257	1.95502e-05	-0.765234	-1.35037
1854264	chr17:1854264:T:C	8.48461e-09	-0.798096	-1.53011	1.99244e-05	-0.567953	-1.5287
1854364	chr17:1854364:C:G	1.17043e-07	-1.32452e-10	0.296076	0.000225103	-1.32452e-10	0.327962
1854668	chr17:1854668:C:A	2.3004e-08	-1.32452e-10	-1.3308	4.34113e-05	-1.32452e-10	-1.31788
1854682	chr17:1854682:A:G	1.03895e-08	-0.893638	-1.23203	2.47748e-05	-0.674699	-1.20407
1854909	chr17:1854909:C:T	3.8052e-08	-0.418011	-0.4095	7.88966e-05	-0.422527	-0.297931
1855532	chr17:1855532:T:C	8.20624e-09	-0.963408	-1.39816	1.87263e-05	-0.74971	-1.40896
1855614	chr17:1855614:G:T	2.41891e-08	-1.32452e-10	-1.28056	4.23618e-05	-1.32452e-10	-1.34235
1855657	chr17:1855657:C:T	2.43633e-08	-1.32452e-10	-1.27339	4.26282e-05	-1.32452e-10	-1.33608
1855928	chr17:1855928:T:C	3.70982e-09	-1.63917	-1.51631	7.04511e-06	-1.64353	-1.49273
1856035	chr17:1856035:T:C	2.51913e-08	-1.32452e-10	-1.23996	4.14935e-05	-1.32452e-10	-1.36306
1856200	chr17:1856200:G:A	1.30472e-07	-1.32452e-10	0.404692	0.000237439	-1.32452e-10	0.381317
1856254	chr17:1856254:G:C	2.64276e-08	-1.32452e-10	-1.19205	4.30469e-05	-1.32452e-10	-1.32631
1856313	chr17:1856313:AAT:A	2.29467e-08	-1.32452e-10	-1.33329	4.45909e-05	-1.32452e-10	-1.29107
1856487	chr17:1856487:C:T	1.98805e-08	-1.58289	0.106173	4.96805e-05	-1.61035	0.427366
1856505	chr17:1856505:A:G	2.1534e-08	-1.58188	0.185048	5.45345e-05	-1.60941	0.519648
1856649	chr17:1856649:T:A	1.70954e-08	-1.62765	-5.17736e-10	3.12562e-05	-1.64638	-5.17736e-10
1856691	chr17:1856691:T:A	4.11594e-09	-1.64851	-1.40308	8.14167e-06	-1.64591	-1.34569
1857015	chr17:1857015:C:T	5.93221e-08	-0.383482	-5.17736e-10	9.3579e-05	-0.549789	-5.17736e-10
1857085	chr17:1857085:A:G	3.71345e-09	-1.63956	-1.51494	7.06107e-06	-1.64371	-1.49029
1858137	chr17:1858137:T:C	1.06159e-08	-0.878734	-1.22537	2.53924e-05	-0.658183	-1.19596
1858152	chr17:1858152:G:A	4.47509e-09	-1.43305	-1.53488	8.2613e-06	-1.43943	-1.53758
1858286	chr17:1858286:G:A	2.14923e-08	-1.32452e-10	-1.39877	4.07801e-05	-1.32452e-10	-1.3804
1858418	chr17:1858418:C:T	1.93249e-08	-1.32452e-10	-1.50507	3.58263e-05	-1.32452e-10	-1.50991
1858913	chr17:1858913:T:A	5.1817e-09	-1.5771	-1.24424	1.00894e-05	-1.54825	-1.22886
1859029	chr17:1859029:G:A	1.60619e-08	-0.754738	-0.935276	3.85606e-05	-0.507574	-0.928791
1859195	chr17:1859195:C:G	4.49897e-09	-1.50266	-1.45996	8.00987e-06	-1.55837	-1.44955
1859629	chr17:1859629:G:C	4.52656e-09	-1.42402	-1.53249	8.32004e-06	-1.43175	-1.53818
1860076	chr17:1860076:GC:G	2.3478e-08	-1.32452e-10	-1.3104	4.47299e-05	-1.32452e-10	-1.28795
1860273	chr17:1860273:T:C	2.10043e-08	-1.54949	0.127759	5.22298e-05	-1.58288	0.449934
1860462	chr17:1860462:A:G	1.6622e-07	-1.32452e-10	0.646851	0.000257929	-1.32452e-10	0.464088
1860616	chr17:1860616:TTTTGGGACATACAGAGCACAATGACAGTA:T	2.25239e-08	-1.32452e-10	-1.35189	4.16724e-05	-1.32452e-10	-1.35876
1860947	chr17:1860947:G:T	7.11033e-09	-1.47869	-1.02623	1.3433e-05	-1.53983	-0.951053
1861316	chr17:1861316:T:C	4.60878e-09	-1.46953	-1.46897	8.1524e-06	-1.53334	-1.45694
1861621	chr17:1861621:C:G	3.88707e-09	-1.63949	-1.46932	7.41527e-06	-1.64384	-1.44122
1862014	chr17:1862014:T:C	1.91724e-08	-1.53696	0.0239675	4.6608e-05	-1.57444	0.327616
1862152	chr17:1862152:A:G	5.39705e-09	-1.58915	-1.19146	1.07446e-05	-1.60376	-1.11043
1862276	chr17:1862276:C:G	3.90726e-09	-1.63091	-1.47272	7.45297e-06	-1.63697	-1.44302
1862511	chr17:1862511:C:T	1.67113e-08	-1.65038	-5.17736e-10	3.11989e-05	-1.64821	-5.17736e-10
1862888	chr17:1862888:T:C	2.79932e-08	-1.56662	0.43212	7.14759e-05	-1.59828	0.779042
1863011	chr17:1863011:C:G	3.16748e-08	-1.53915	0.528204	8.1366e-05	-1.57599	0.886353
1863373	chr17:1863373:A:G	1.0155e-08	-0.8041	-1.3444	2.31104e-05	-0.5824	-1.36591
1863416	chr17:1863416:T:C	2.36892e-08	-1.32452e-10	-1.30144	4.50109e-05	-1.32452e-10	-1.28169
1863495	chr17:1863495:G:A	7.44769e-09	-1.52947	-0.929086	1.51978e-05	-1.55252	-0.814924
1863606	chr17:1863606:C:T	2.3329e-08	-1.32452e-10	-1.31677	4.32592e-05	-1.32452e-10	-1.32139
1864366	chr17:1864366:G:A	1.69523e-08	-1.63606	-5.17736e-10	3.361e-05	-1.57377	-5.17736e-10
1864410	chr17:1864410:G:A	2.67367e-08	-1.32452e-10	-1.18043	5.05623e-05	-1.32452e-10	-1.16539
1864848	chr17:1864848:C:T	1.96135e-08	-1.32452e-10	-1.49025	3.69874e-05	-1.32452e-10	-1.47802
1865150	chr17:1865150:T:G	2.02407e-08	-1.32452e-10	-1.45877	3.80544e-05	-1.32452e-10	-1.44958
1865283	chr17:1865283:G:A	3.59766e-08	-1.48861	0.605015	9.58332e-05	-1.5405	1.01451
1865727	chr17:1865727:C:T	5.04226e-09	-1.48523	-1.36338	9.62323e-06	-1.52029	-1.30413
1866021	chr17:1866021:G:A	3.03539e-08	-1.53137	0.477829	7.74269e-05	-1.57554	0.836275
1866204	chr17:1866204:T:C	2.49175e-08	-1.32452e-10	-1.25089	4.73487e-05	-1.32452e-10	-1.23106
1866259	chr17:1866259:T:A	4.30908e-08	-0.0579011	-0.645253	8.33954e-05	-0.073373	-0.591629
1866280	chr17:1866280:A:T	7.6812e-09	-0.909432	-1.51826	1.78597e-05	-0.682295	-1.52375
1866476	chr17:1866476:G:A	7.77563e-08	-1.32452e-10	-0.112884	0.000126429	-1.32452e-10	-0.248914
1866549	chr17:1866549:T:C	2.27292e-08	-1.32452e-10	-1.34281	4.17739e-05	-1.32452e-10	-1.35632
1866663	chr17:1866663:G:A	2.26053e-08	-1.32452e-10	-1.34828	4.50623e-05	-1.32452e-10	-1.28055
1866747	chr17:1866747:C:T	3.76014e-08	-0.0459142	-0.793509	7.53959e-05	-0.0696085	-0.696234
1867171	chr17:1867171:TAACGTTTTGTTAA:T	2.56096e-08	-0.807854	-0.415641	5.6142e-05	-0.785465	-0.275246
1867390	chr17:1867390:C:A	3.94915e-09	-1.61094	-1.48202	7.49275e-06	-1.61966	-1.455
1867993	chr17:1867993:G:A	3.00866e-08	-1.51681	0.454423	7.63709e-05	-1.56376	0.810767
1868061	chr17:1868061:G:T	6.76703e-07	-1.32452e-10	2.05077	0.00206743	-1.32452e-10	2.54547
1868262	chr17:1868262:G:A	4.2441e-09	-1.61388	-1.40705	8.14124e-06	-1.62192	-1.36973
1868405	chr17:1868405:A:G	6.03922e-08	-1.32452e-10	-0.365603	8.88972e-05	-1.32452e-10	-0.601115
1868469	chr17:1868469:A:G	2.17029e-08	-1.32452e-10	-1.38902	4.10208e-05	-1.32452e-10	-1.37452
1868661	chr17:1868661:C:T	1.89913e-08	-1.32452e-10	-1.52248	3.53033e-05	-1.32452e-10	-1.52462
1869162	chr17:1869162:G:A	3.28667e-08	-1.50514	0.531132	8.32444e-05	-1.55463	0.887814
1869520	chr17:1869520:A:G	8.11934e-09	-1.48235	-0.889867	1.64778e-05	-1.51383	-0.772759
1869696	chr17:1869696:G:C	2.78245e-08	-0.241844	-0.898702	5.22911e-05	-0.260135	-0.871634
1869741	chr17:1869741:T:A	2.0758e-08	0.0512748	-1.48481	3.9058e-05	0.0325685	-1.45612
1869892	chr17:1869892:C:T	2.10312e-08	-1.32452e-10	-1.42046	3.95543e-05	-1.32452e-10	-1.41092
1869979	chr17:1869979:G:A	2.89193e-08	-0.173167	-0.928787	5.41783e-05	-0.193295	-0.903021
1871181	chr17:1871181:C:A	2.60663e-08	-1.32452e-10	-1.20582	4.51254e-05	-1.32452e-10	-1.27915
1871496	chr17:1871496:C:T	2.41339e-08	-1.50715	0.22431	5.53285e-05	-1.55642	0.481108
1871751	chr17:1871751:C:T	6.64737e-08	-1.32452e-10	-0.269658	9.78063e-05	-1.32452e-10	-0.505606
1872679	chr17:1872679:A:G	2.16213e-08	-1.32452e-10	-1.39279	3.94625e-05	-1.32452e-10	-1.41324
1872954	chr17:1872954:G:A	2.55994e-08	-1.32452e-10	-1.22389	4.43297e-05	-1.32452e-10	-1.29694
1873070	chr17:1873070:G:A	2.1136e-08	-1.32452e-10	-1.41549	3.81464e-05	-1.32452e-10	-1.44716
1873196	chr17:1873196:C:T	5.2257e-09	-1.65018	-1.1627	9.82374e-06	-1.65056	-1.15324
1873573	chr17:1873573:C:A	7.02076e-09	-1.57087	-0.946726	1.34421e-05	-1.58119	-0.909016
1874133	chr17:1874133:A:G	3.77913e-09	-1.60105	-1.53592	7.03353e-06	-1.60768	-1.53023
1874280	chr17:1874280:G:A	2.45085e-08	-1.32452e-10	-1.26744	4.55354e-05	-1.32452e-10	-1.27011
1874466	chr17:1874466:A:G	2.96782e-08	-1.32452e-10	-1.07605	5.21502e-05	-1.32452e-10	-1.13447
1874811	chr17:1874811:G:C	2.55288e-08	-1.32452e-10	-1.22666	4.43015e-05	-1.32452e-10	-1.29758
1874978	chr17:1874978:G:A	5.38701e-09	-1.25198	-1.53049	1.19724e-05	-1.07477	-1.53122
1875257	chr17:1875257:G:A	3.12869e-08	-1.32452e-10	-1.02327	5.47929e-05	-1.32452e-10	-1.08504
1875272	chr17:1875272:A:G	5.68711e-09	-1.1912	-1.53706	1.27732e-05	-1.00372	-1.53752
1875388	chr17:1875388:C:T	3.6676e-09	-1.63412	-1.53281	6.82382e-06	-1.63531	-1.53287
1875535	chr17:1875535:C:G	2.98143e-08	-1.32452e-10	-1.07147	5.23764e-05	-1.32452e-10	-1.13014
1875617	chr17:1875617:GTAGAA:G	3.96286e-09	-1.62607	-1.46343	7.5273e-06	-1.63307	-1.43699
1876427	chr17:1876427:C:T	2.45542e-08	-1.32452e-10	-1.26558	4.55467e-05	-1.32452e-10	-1.26986
1877647	chr17:1877647:A:G	2.56014e-08	-1.32452e-10	-1.22382	4.43321e-05	-1.32452e-10	-1.29689
1877883	chr17:1877883:C:T	7.81639e-08	-1.32452e-10	-0.107656	0.000124404	-1.32452e-10	-0.265058
1877996	chr17:1877996:C:G	2.16588e-08	-1.32452e-10	-1.39105	4.17592e-05	-1.32452e-10	-1.35668
1878160	chr17:1878160:A:AGGAG	1.67356e-08	-1.64892	-5.17736e-10	3.15194e-05	-1.63799	-5.17736e-10
1878323	chr17:1878323:A:G	1.67596e-08	-1.64749	-5.17736e-10	3.1681e-05	-1.63288	-5.17736e-10
1878459	chr17:1878459:A:G	3.17743e-07	-1.32452e-10	1.29478	0.000615505	-1.32452e-10	1.33385
1878595	chr17:1878595:G:A	4.88629e-08	-0.140707	-0.436739	0.00010126	-0.164115	-0.306791
1878696	chr17:1878696:C:T	3.84016e-09	-1.63537	-1.48558	7.2772e-06	-1.64078	-1.46307
1878766	chr17:1878766:C:T	1.79737e-07	-1.32452e-10	0.725032	0.000285646	-1.32452e-10	0.566157
1878839	chr17:1878839:G:A	2.42762e-08	-1.32452e-10	-1.27697	4.24192e-05	-1.32452e-10	-1.34099
1879080	chr17:1879080:T:C	7.41089e-08	-1.32452e-10	-0.160928	0.000117909	-1.32452e-10	-0.318686
1879658	chr17:1879658:A:G	4.53418e-09	-1.45979	-1.49503	1.2266e-05	-1.17516	-1.40661
1879663	chr17:1879663:C:T	4.0144e-09	-1.63473	-1.44185	7.67128e-06	-1.64016	-1.41095
1879848	chr17:1879848:C:T	4.54134e-09	-1.52767	-1.42557	8.87956e-06	-1.50979	-1.39505
1880155	chr17:1880155:G:A	2.63383e-08	-1.32452e-10	-1.19544	4.64811e-05	-1.32452e-10	-1.24955
1880436	chr17:1880436:G:A	3.61532e-09	-1.64315	-1.53814	6.7398e-06	-1.6425	-1.53806
1880518	chr17:1880518:T:C	2.01811e-08	0.0159931	-1.47771	3.81554e-05	9.89308e-05	-1.44703
1880768	chr17:1880768:C:T	2.92901e-08	-1.32452e-10	-1.08921	5.12679e-05	-1.32452e-10	-1.15153
1881481	chr17:1881481:C:T	5.26635e-09	-1.51992	-1.28521	1.02937e-05	-1.54345	-1.21361
1881961	chr17:1881961:A:G	2.66131e-08	-1.32452e-10	-1.18506	4.58046e-05	-1.32452e-10	-1.26421
1882016	chr17:1882016:G:A	2.11098e-08	-1.32452e-10	-1.41673	3.98299e-05	-1.32452e-10	-1.40398
1882077	chr17:1882077:G:T	4.4168e-08	-1.32452e-10	-0.678462	6.80242e-05	-1.32452e-10	-0.868732
1882637	chr17:1882637:C:G	2.14385e-08	0.0828074	-1.48408	4.08488e-05	0.0749185	-1.45364
1882752	chr17:1882752:C:T	2.42611e-08	0.207928	-1.48552	4.60964e-05	0.198077	-1.45594
1882781	chr17:1882781:A:G	3.41804e-08	0.331802	-1.26661	6.79023e-05	0.339715	-1.21024
1883087	chr17:1883087:G:A	7.14273e-08	-1.32452e-10	-0.197783	0.000113363	-1.32452e-10	-0.357997
1883178	chr17:1883178:C:T	8.85742e-08	-1.32452e-10	0.0173774	0.000168717	-1.32452e-10	0.0396254
1883301	chr17:1883301:T:C	1.75266e-07	-1.32452e-10	0.699844	0.000447398	-1.32452e-10	1.01485
1883432	chr17:1883432:G:A	4.50191e-09	-1.65049	-1.31147	8.50253e-06	-1.64988	-1.29835
1883450	chr17:1883450:T:G	2.59584e-08	-1.32452e-10	-1.20997	4.52355e-05	-1.32452e-10	-1.27671
1883469	chr17:1883469:A:T	2.64617e-08	-1.19076	-5.17736e-10	4.87478e-05	-1.20193	-5.17736e-10
1883595	chr17:1883595:G:A	2.94973e-08	-1.32452e-10	-1.08217	5.79047e-05	-1.32452e-10	-1.0298
1883675	chr17:1883675:C:T	1.30703e-07	-1.32452e-10	0.406466	0.000246232	-1.32452e-10	0.417678
1883708	chr17:1883708:G:C	3.38149e-08	-1.32452e-10	-0.945561	5.80089e-05	-1.32452e-10	-1.028
1883726	chr17:1883726:T:C	2.22121e-08	0.113554	-1.47938	4.53429e-05	0.225277	-1.49962
1884136	chr17:1884136:C:A	2.35181e-08	-1.32452e-10	-1.30869	4.44799e-05	-1.32452e-10	-1.29356
1884238	chr17:1884238:C:T	6.26319e-08	-1.32452e-10	-0.329189	9.93737e-05	-1.32452e-10	-0.489708
1884240	chr17:1884240:C:T	1.21553e-07	-1.32452e-10	0.333883	0.000194279	-1.32452e-10	0.180702
1884243	chr17:1884243:G:C	4.09306e-08	-0.0259348	-0.72865	0.00010947	0.3336	-0.726548
1884327	chr17:1884327:G:A	7.40135e-09	-1.03272	-1.43209	1.68804e-05	-0.83194	-1.4305
1884622	chr17:1884622:C:T	2.84444e-08	-1.32452e-10	-1.11851	4.88014e-05	-1.32452e-10	-1.20084
1884655	chr17:1884655:A:G	5.97349e-08	-1.32452e-10	-0.376547	0.000113603	-1.32452e-10	-0.355886
1884679	chr17:1884679:A:G	2.42027e-08	-1.32452e-10	-1.28	4.19969e-05	-1.32452e-10	-1.351
1884844	chr17:1884844:A:G	2.87831e-08	-1.32452e-10	-1.10668	4.93573e-05	-1.32452e-10	-1.18951
1884899	chr17:1884899:G:C	3.00667e-08	-1.32452e-10	-1.06305	5.12538e-05	-1.32452e-10	-1.15181
1885352	chr17:1885352:A:G	4.23372e-08	-1.23939	0.518596	7.26712e-05	-1.15629	0.353637
1885969	chr17:1885969:G:A	2.10819e-08	0.105089	-1.52314	4.13189e-05	0.150915	-1.51819
1886132	chr17:1886132:G:A	1.34967e-07	-1.32452e-10	0.438566	0.0002747	-1.32452e-10	0.527085
1886389	chr17:1886389:T:C	2.59935e-08	-1.32452e-10	-1.20862	5.00289e-05	-1.32452e-10	-1.17599
1886743	chr17:1886743:G:A	1.85577e-08	-1.54558	-5.17736e-10	3.28589e-05	-1.59637	-5.17736e-10
1887167	chr17:1887167:G:C	3.77069e-08	-1.32452e-10	-0.83662	7.12982e-05	-1.32452e-10	-0.821725
1887220	chr17:1887220:G:A	1.00671e-08	-1.36003	-0.797158	1.77962e-05	-1.35502	-0.854594
1887252	chr17:1887252:A:G	1.93208e-08	-1.32452e-10	-1.50528	3.59072e-05	-1.32452e-10	-1.50766
1887471	chr17:1887471:A:G	4.86569e-08	-1.32452e-10	-0.581669	8.45992e-05	-1.32452e-10	-0.650671
1887560	chr17:1887560:A:G	1.95521e-08	-1.32452e-10	-1.49338	3.66758e-05	-1.32452e-10	-1.48648
1888359	chr17:1888359:A:G	1.87035e-08	-1.32452e-10	-1.53775	3.48313e-05	-1.32452e-10	-1.53808
1888815	chr17:1888815:C:T	1.99162e-08	-1.32452e-10	-1.47493	3.68744e-05	-1.32452e-10	-1.48108
1888880	chr17:1888880:G:A	8.13257e-09	-0.835056	-1.53553	1.54294e-05	-0.81537	-1.53695
1888960	chr17:1888960:C:T	4.82075e-08	-1.32452e-10	-0.59095	8.3381e-05	-1.32452e-10	-0.665175
1889069	chr17:1889069:C:T	2.77672e-08	-1.32452e-10	-1.14261	5.18942e-05	-1.32452e-10	-1.13939
1889176	chr17:1889176:C:T	2.03049e-08	-1.32452e-10	-1.4556	3.85917e-05	-1.32452e-10	-1.43556
1889529	chr17:1889529:C:T	4.82361e-09	-1.64268	-1.25027	9.60803e-06	-1.64732	-1.17868
1889883	chr17:1889883:C:G	1.89799e-08	-1.32452e-10	-1.52308	3.52967e-05	-1.32452e-10	-1.52481
1890462	chr17:1890462:A:T	1.71616e-08	-1.62379	-5.17736e-10	3.1303e-05	-1.64488	-5.17736e-10
1890765	chr17:1890765:T:C	1.94809e-08	-1.32452e-10	-1.49703	3.61958e-05	-1.32452e-10	-1.49965
1890914	chr17:1890914:T:C	4.06262e-08	-0.0438499	-0.718201	0.000116218	0.232762	-0.565892
1891018	chr17:1891018:C:T	4.88677e-08	-1.32452e-10	-0.577346	0.000116386	-1.32452e-10	-0.331684
1891249	chr17:1891249:C:T	4.26561e-09	-1.65057	-1.36531	8.43231e-06	-1.64971	-1.30681
1891362	chr17:1891362:A:T	1.9283e-08	-1.32452e-10	-1.50724	3.55318e-05	-1.32452e-10	-1.51817
1891609	chr17:1891609:G:A	2.05284e-08	-1.32452e-10	-1.44465	3.80157e-05	-1.32452e-10	-1.4506
1891886	chr17:1891886:T:C	4.65386e-09	-1.57064	-1.35812	8.82325e-06	-1.55772	-1.35348
1893345	chr17:1893345:T:G	4.69834e-08	-1.32452e-10	-0.61667	0.000111598	-1.32452e-10	-0.373689
1893347	chr17:1893347:C:T	1.9094e-08	-1.32452e-10	-1.51709	3.54292e-05	-1.32452e-10	-1.52106
1893368	chr17:1893368:T:G	3.36399e-07	-1.32452e-10	1.35183	0.000482621	-1.32452e-10	1.09064
1893914	chr17:1893914:C:T	1.94689e-08	-1.32452e-10	-1.49764	3.57475e-05	-1.32452e-10	-1.51211
1893923	chr17:1893923:C:T	3.82753e-08	-1.32452e-10	-0.821659	6.30782e-05	-1.32452e-10	-0.94422
1894110	chr17:1894110:C:T	4.64614e-08	-1.32452e-10	-0.627841	8.86762e-05	-1.32452e-10	-0.603604
1894209	chr17:1894209:C:T	1.9483e-08	-1.32452e-10	-1.49692	3.70794e-05	-1.32452e-10	-1.47553
1894430	chr17:1894430:G:T	1.87129e-08	-1.32452e-10	-1.53725	3.48559e-05	-1.32452e-10	-1.53737
1894431	chr17:1894431:C:T	1.87222e-08	-1.32452e-10	-1.53675	3.4871e-05	-1.32452e-10	-1.53694
1894474	chr17:1894474:C:G	2.24746e-08	-1.32452e-10	-1.35408	3.86061e-05	-1.32452e-10	-1.43518
1894596	chr17:1894596:G:A	1.9827e-08	-1.47942	-5.17736e-10	4.3642e-05	-1.31258	-5.17736e-10
1895162	chr17:1895162:G:A	2.80213e-08	-1.32452e-10	-1.1335	6.07875e-05	-1.32452e-10	-0.981211
1895197	chr17:1895197:G:A	3.34774e-08	-0.955593	-5.17736e-10	6.54277e-05	-0.907651	-5.17736e-10
1895727	chr17:1895727:G:C	5.10917e-08	-1.32452e-10	-0.532842	0.000117615	-1.32452e-10	-0.321181
1895748	chr17:1895748:T:G	5.92526e-09	-1.3826	-1.30464	1.15079e-05	-1.28299	-1.36258
1895983	chr17:1895983:TTAGTTA:T	2.2049e-08	-1.32452e-10	-1.3732	4.09567e-05	-1.32452e-10	-1.37608
1896133	chr17:1896133:G:C	3.0647e-08	-1.32452e-10	-1.04393	5.62687e-05	-1.32452e-10	-1.05846
1896306	chr17:1896306:G:A	5.072e-09	-1.53168	-1.31105	9.65652e-06	-1.54816	-1.2728
1896334	chr17:1896334:C:T	3.7565e-08	-0.840392	-5.17736e-10	7.2944e-05	-0.798904	-5.17736e-10
1896364	chr17:1896364:G:A	4.26824e-09	-1.60738	-1.40788	8.46389e-06	-1.60065	-1.35214
1896662	chr17:1896662:C:T	3.87773e-09	-1.57314	-1.53807	7.88307e-06	-1.49195	-1.53193
1896793	chr17:1896793:A:G	4.31106e-09	-1.64221	-1.36307	8.89198e-06	-1.62121	-1.28224
1896951	chr17:1896951:A:G	3.5024e-08	-1.32452e-10	-0.91043	5.87128e-05	-1.32452e-10	-1.01594
1897306	chr17:1897306:C:T	3.93504e-09	-1.55872	-1.53782	8.07349e-06	-1.47558	-1.52443
1897592	chr17:1897592:G:A	7.43996e-09	-1.05856	-1.40103	1.60576e-05	-0.9381	-1.37431
1897597	chr17:1897597:G:A	6.56727e-09	-1.18539	-1.39897	1.49305e-05	-1.02318	-1.36201
1897638	chr17:1897638:T:C	6.75616e-09	-1.12424	-1.43177	1.2783e-05	-1.0803	-1.46018
1897656	chr17:1897656:G:A	6.39182e-08	-1.32452e-10	-0.308859	0.000115479	-1.32452e-10	-0.339509
1897771	chr17:1897771:G:C	3.90448e-09	-1.58825	-1.51609	7.58613e-06	-1.52764	-1.53463
1897843	chr17:1897843:G:T	6.22532e-09	-1.1447	-1.49313	1.40318e-05	-0.977685	-1.46958
1897850	chr17:1897850:C:T	4.85867e-09	-1.61439	-1.27131	1.0081e-05	-1.62483	-1.15312
1897895	chr17:1897895:C:T	4.32126e-09	-1.49808	-1.50483	7.61347e-06	-1.52193	-1.53674
1897969	chr17:1897969:T:C	6.26791e-09	-1.21249	-1.41853	1.24314e-05	-1.10671	-1.46166
1898294	chr17:1898294:T:C	2.19319e-08	-1.32452e-10	-1.37852	4.28768e-05	-1.32452e-10	-1.33027
1898298	chr17:1898298:A:G	6.62876e-09	-1.14609	-1.42895	1.32142e-05	-1.03707	-1.47023
1898481	chr17:1898481:C:T	1.97797e-08	-1.32452e-10	-1.48181	3.62066e-05	-1.32452e-10	-1.49935
1899124	chr17:1899124:G:A	1.11169e-08	-0.705173	-1.35283	2.37645e-05	-0.554562	-1.36584
1899207	chr17:1899207:G:A	8.90153e-09	-1.15268	-1.12756	1.82097e-05	-1.03992	-1.14673
1899443	chr17:1899443:T:C	2.1674e-08	-1.32452e-10	-1.39035	4.46991e-05	-1.32452e-10	-1.28864
1900538	chr17:1900538:A:G	6.28819e-09	-1.51542	-1.11237	1.44778e-05	-1.37223	-1.04375
1900718	chr17:1900718:C:G	1.10655e-08	-1.40092	-0.66171	2.33086e-05	-1.3194	-0.620372
1900817	chr17:1900817:G:A	1.876e-08	-1.32452e-10	-1.53473	3.5603e-05	-1.32452e-10	-1.51617
1901040	chr17:1901040:G:A	3.78488e-09	-1.62895	-1.5065	7.12702e-06	-1.60396	-1.52074
1901321	chr17:1901321:A:G	1.86947e-08	-1.32452e-10	-1.53822	3.50643e-05	-1.32452e-10	-1.53141
1901431	chr17:1901431:G:C	2.28087e-08	-1.32452e-10	-1.33932	4.23487e-05	-1.32452e-10	-1.34266
1901653	chr17:1901653:G:A	4.29697e-09	-1.65049	-1.35806	8.66002e-06	-1.64452	-1.28536
1901960	chr17:1901960:A:G	4.67083e-09	-1.64563	-1.27949	9.41302e-06	-1.64536	-1.20114
1901974	chr17:1901974:A:G	3.59152e-09	-1.64965	-1.53823	6.76191e-06	-1.64575	-1.53154
1902061	chr17:1902061:A:G	1.92582e-08	-1.32452e-10	-1.50852	3.51078e-05	-1.32452e-10	-1.53017
1902087	chr17:1902087:G:A	1.01694e-07	-1.32452e-10	0.155506	0.000210493	-1.32452e-10	0.260855
1902565	chr17:1902565:G:A	4.82659e-09	-1.62962	-1.2627	9.19222e-06	-1.64844	-1.22179
1902687	chr17:1902687:T:G	4.91806e-09	-1.36993	-1.50361	9.97584e-06	-1.28339	-1.50504
1902944	chr17:1902944:C:T	2.97479e-08	-1.32452e-10	-1.0737	5.47711e-05	-1.32452e-10	-1.08543
1903089	chr17:1903089:G:A	5.65247e-09	-1.6125	-1.12187	1.21201e-05	-1.51683	-1.0769
1903253	chr17:1903253:G:A	2.42869e-08	-1.32452e-10	-1.27653	4.27607e-05	-1.32452e-10	-1.33298
1903427	chr17:1903427:A:AAGACTGG	4.73468e-08	-1.32452e-10	-0.608963	9.42697e-05	-1.32452e-10	-0.542436
1903764	chr17:1903764:C:T	2.1739e-08	-1.32452e-10	-1.38736	3.87759e-05	-1.32452e-10	-1.4308
1904411	chr17:1904411:A:G	7.4572e-09	-1.30793	-1.14935	1.12923e-05	-1.36556	-1.29892
1905164	chr17:1905164:T:C	4.01827e-09	-1.63752	-1.43809	7.62239e-06	-1.64866	-1.40885
1905425	chr17:1905425:T:C	4.08733e-09	-1.63424	-1.42433	7.32304e-06	-1.64157	-1.45599
1906384	chr17:1906384:A:G	2.8965e-08	-1.32452e-10	-1.10038	5.22795e-05	-1.32452e-10	-1.13199
1906440	chr17:1906440:G:A	1.6959e-07	-1.32452e-10	0.66692	0.000248789	-1.32452e-10	0.428008
1907668	chr17:1907668:AACC:A	3.03735e-08	-1.05289	-5.17736e-10	4.78569e-05	-1.22038	-5.17736e-10
1907877	chr17:1907877:G:A	1.93157e-08	-1.32452e-10	-1.50554	3.68679e-05	-1.32452e-10	-1.48125
1908371	chr17:1908371:C:G	1.8066e-08	-1.57243	-5.17736e-10	3.18909e-05	-1.62627	-5.17736e-10
1908689	chr17:1908689:G:T	5.74703e-09	-1.32199	-1.39579	1.10389e-05	-1.30908	-1.37809
1909533	chr17:1909533:T:G	2.02242e-08	-1.45959	-5.17736e-10	3.93615e-05	-1.41581	-5.17736e-10
1909613	chr17:1909613:A:G	2.01795e-08	-1.32452e-10	-1.4618	4.07344e-05	-1.32452e-10	-1.38152
1909623	chr17:1909623:C:T	5.89458e-08	-1.32452e-10	-0.389846	0.000118627	-1.32452e-10	-0.312614
1909861	chr17:1909861:C:A	8.38799e-08	-1.32452e-10	-0.0370771	0.000140353	-1.32452e-10	-0.144433
1910213	chr17:1910213:A:G	4.54382e-09	-1.42441	-1.52829	9.05721e-06	-1.36004	-1.52499
1910655	chr17:1910655:A:T	4.93608e-09	-1.39569	-1.4742	9.01418e-06	-1.49801	-1.39179
1911209	chr17:1911209:G:A	7.3845e-09	-1.60296	-0.864117	1.41465e-05	-1.56592	-0.873214
1911443	chr17:1911443:C:G	3.50747e-08	-1.32452e-10	-0.908984	5.9207e-05	-1.32452e-10	-1.00756
1911595	chr17:1911595:C:T	1.04742e-07	-1.32452e-10	0.185034	0.000211988	-1.32452e-10	0.267936
1911664	chr17:1911664:T:C	8.18592e-09	-1.17262	-1.19142	1.43392e-05	-1.37597	-1.04963
1911809	chr17:1911809:C:T	3.72545e-08	-1.32452e-10	-0.848692	0.000102425	-1.32452e-10	-0.459468
1912434	chr17:1912434:T:C	4.55048e-08	-1.32452e-10	-0.648646	7.76711e-05	-1.32452e-10	-0.736113
1912671	chr17:1912671:T:C	6.39761e-08	-1.32452e-10	-0.307954	0.000100518	-1.32452e-10	-0.478259
1912701	chr17:1912701:C:T	1.7116e-08	-0.975516	-0.650934	1.76015e-05	-1.28624	-0.934371
1912917	chr17:1912917:A:G	6.44318e-08	1.18432	-1.48518	0.000169959	1.55028	-1.50332
1912929	chr17:1912929:A:G	3.21389e-08	-1.32452e-10	-0.996398	5.35097e-05	-1.32452e-10	-1.10873
1913100	chr17:1913100:A:G	4.32606e-08	-1.32452e-10	-0.69922	7.06391e-05	-1.32452e-10	-0.831012
1913295	chr17:1913295:C:T	3.77463e-08	-1.32452e-10	-0.835576	7.64323e-05	-1.32452e-10	-0.75219
1913566	chr17:1913566:C:T	1.97292e-08	-1.32452e-10	-1.48436	3.60294e-05	-1.32452e-10	-1.50426
1913849	chr17:1913849:G:A	7.19626e-09	-0.95957	-1.53333	1.15608e-05	-1.11179	-1.52919
1913999	chr17:1913999:G:T	7.85286e-08	-1.32452e-10	-0.103001	0.000146695	-1.32452e-10	-0.100237
1914073	chr17:1914073:T:C	2.11644e-08	-1.32452e-10	-1.41414	3.7857e-05	-1.32452e-10	-1.45478
1914191	chr17:1914191:T:G	1.30371e-08	-1.33043	-0.568234	2.3525e-05	-1.41689	-0.513647
1914357	chr17:1914357:A:G	4.56633e-08	-1.32452e-10	-0.645168	0.000151621	-1.32452e-10	-0.0672109
1914623	chr17:1914623:G:A	1.01848e-08	-0.725983	-1.41959	1.4899e-05	-0.975565	-1.41174
1914754	chr17:1914754:G:A	5.82263e-08	-1.32452e-10	-0.402127	0.000125652	-1.32452e-10	-0.255082
1915927	chr17:1915927:G:A	1.95975e-08	-1.32452e-10	-1.49106	3.88757e-05	-1.32452e-10	-1.42823
1915928	chr17:1915928:C:T	2.03188e-08	-1.32452e-10	-1.45492	4.10839e-05	-1.32452e-10	-1.37298
1916050	chr17:1916050:A:G	1.71893e-08	-1.62218	-5.17736e-10	3.11315e-05	-1.65038	-5.17736e-10
1916179	chr17:1916179:C:T	1.90983e-08	-1.32452e-10	-1.51687	3.52571e-05	-1.32452e-10	-1.52593
1916337	chr17:1916337:G:C	2.20554e-08	-1.32452e-10	-1.37291	4.24716e-05	-1.32452e-10	-1.33976
1916692	chr17:1916692:G:T	5.51958e-08	-1.32452e-10	-0.455576	0.00012211	-1.32452e-10	-0.283671
1916786	chr17:1916786:G:A	6.85135e-09	-1.278	-1.26402	1.00221e-05	-1.41571	-1.3681
1916823	chr17:1916823:G:A	4.57544e-08	-1.32452e-10	-0.643177	0.000100148	-1.32452e-10	-0.481946
1917139	chr17:1917139:G:A	1.97392e-08	-1.32452e-10	-1.48386	3.66328e-05	-1.32452e-10	-1.48765
1918458	chr17:1918458:G:A	2.26033e-08	-1.32452e-10	-1.34837	4.24248e-05	-1.32452e-10	-1.34086
1918492	chr17:1918492:T:G	2.17761e-08	-1.32452e-10	-1.38565	3.798e-05	-1.32452e-10	-1.45154
1918605	chr17:1918605:T:C	3.67294e-08	-1.32452e-10	-0.862886	5.79559e-05	-1.32452e-10	-1.02891
1919214	chr17:1919214:C:T	7.39549e-08	-1.32452e-10	-0.163008	0.000149483	-1.32452e-10	-0.0814147
1919623	chr17:1919623:C:T	2.33186e-08	-1.32452e-10	-1.31721	4.37122e-05	-1.32452e-10	-1.31097
1919711	chr17:1919711:A:G	3.21632e-08	-0.995641	-5.17736e-10	4.59527e-05	-1.26098	-5.17736e-10
1919830	chr17:1919830:G:A	2.15874e-08	-1.32452e-10	-1.39435	3.80027e-05	-1.32452e-10	-1.45094
1920057	chr17:1920057:A:G	1.87188e-08	-1.32452e-10	-1.53694	3.53035e-05	-1.32452e-10	-1.52461
1920196	chr17:1920196:TAAG:T	4.3169e-09	-1.47853	-1.5254	7.31898e-06	-1.56885	-1.52927
1920553	chr17:1920553:C:G	7.82889e-08	-1.32452e-10	-0.106058	0.000157768	-1.32452e-10	-0.0274715
1920595	chr17:1920595:A:C	2.34556e-08	-1.32452e-10	-1.31135	4.59565e-05	-1.32452e-10	-1.2609
1921011	chr17:1921011:C:A	4.88972e-09	-1.36833	-1.511	8.17648e-06	-1.4931	-1.49423
1921240	chr17:1921240:C:T	2.10802e-08	-1.32452e-10	-1.41813	3.65689e-05	-1.32452e-10	-1.4894
1921248	chr17:1921248:C:T	1.31434e-07	1.53284	-1.1208	0.000463754	2.16765	-1.11689
1921326	chr17:1921326:T:C	3.12881e-08	-1.02322	-5.17736e-10	4.96379e-05	-1.18384	-5.17736e-10
1921667	chr17:1921667:A:G	4.11463e-09	-1.62462	-1.42729	8.16986e-06	-1.60233	-1.38582
1921774	chr17:1921774:T:C	4.75969e-09	-1.58338	-1.3229	9.1724e-06	-1.5575	-1.3149
1922396	chr17:1922396:A:T	2.42818e-08	-1.32452e-10	-1.27674	5.25416e-05	-1.32452e-10	-1.12699
1922952	chr17:1922952:T:C	3.97e-09	-1.55462	-1.53307	7.73747e-06	-1.51605	-1.52647
1923156	chr17:1923156:C:G	2.32395e-08	-1.32061	-5.17736e-10	4.53936e-05	-1.27322	-5.17736e-10
1923162	chr17:1923162:T:C	2.33849e-08	-1.31437	-5.17736e-10	4.56875e-05	-1.26677	-5.17736e-10
1923345	chr17:1923345:T:C	4.42336e-09	-1.59382	-1.38574	8.90366e-06	-1.56419	-1.33794
1923353	chr17:1923353:G:A	2.44241e-08	-1.32452e-10	-1.27089	4.3039e-05	-1.32452e-10	-1.32649
1923945	chr17:1923945:A:G	4.37236e-09	-1.49983	-1.49133	8.15216e-06	-1.53334	-1.45697
1924654	chr17:1924654:T:G	5.55752e-09	-1.48316	-1.26815	1.18864e-05	-1.43038	-1.18282
1924795	chr17:1924795:C:T	1.97299e-08	-1.32452e-10	-1.48433	3.58004e-05	-1.32452e-10	-1.51064
1924796	chr17:1924796:G:A	2.95946e-08	-1.32452e-10	-1.07887	5.66108e-05	-1.32452e-10	-1.0524
1925102	chr17:1925102:T:C	3.90006e-09	-1.58589	-1.51958	7.50403e-06	-1.55509	-1.51806
1925136	chr17:1925136:C:A	3.99871e-09	-1.5785	-1.502	7.70637e-06	-1.54619	-1.50036
1925462	chr17:1925462:TA:T	2.48089e-08	-1.32452e-10	-1.25526	4.40483e-05	-1.32452e-10	-1.30331
1926035	chr17:1926035:G:A	4.29423e-09	-1.54225	-1.46695	8.39082e-06	-1.50273	-1.45873
1926054	chr17:1926054:A:G	3.7028e-09	-1.62127	-1.53611	7.03593e-06	-1.60003	-1.53754
1926115	chr17:1926115:C:T	3.68482e-09	-1.62401	-1.53824	7.05462e-06	-1.60427	-1.53064
1926178	chr17:1926178:T:C	1.9756e-08	-1.32452e-10	-1.48301	3.60579e-05	-1.32452e-10	-1.50347
1926201	chr17:1926201:C:T	2.89653e-08	-1.32452e-10	-1.10037	5.11161e-05	-1.32452e-10	-1.1545
1926241	chr17:1926241:C:T	4.74075e-09	-1.57704	-1.33323	9.19689e-06	-1.54542	-1.32431
1926250	chr17:1926250:G:A	4.62285e-09	-1.58247	-1.35298	9.12475e-06	-1.54991	-1.3277
1926253	chr17:1926253:C:T	4.38487e-08	-1.32452e-10	-0.685719	6.07905e-05	-1.32452e-10	-0.981162
1926336	chr17:1926336:C:T	4.3904e-09	-1.58417	-1.40287	8.7952e-06	-1.55329	-1.3611
1926349	chr17:1926349:C:G	2.15937e-08	-1.32452e-10	-1.39406	3.83123e-05	-1.32452e-10	-1.44283
1926515	chr17:1926515:G:A	1.68096e-08	-1.64452	-5.17736e-10	3.27356e-05	-1.60013	-5.17736e-10
1926676	chr17:1926676:T:G	4.80843e-08	-1.32452e-10	-0.593508	7.78323e-05	-1.32452e-10	-0.734039
1926825	chr17:1926825:T:A	4.96838e-09	-1.6036	-1.25977	9.95484e-06	-1.57579	-1.21474
1927052	chr17:1927052:C:T	1.15085e-07	-1.32452e-10	0.279211	0.000167452	-1.32452e-10	0.0320986
1927208	chr17:1927208:C:T	4.15808e-08	-1.32452e-10	-0.738824	6.64314e-05	-1.32452e-10	-0.892426
1927215	chr17:1927215:C:T	2.86797e-08	-1.32452e-10	-1.11027	5.0645e-05	-1.32452e-10	-1.16376
1927542	chr17:1927542:C:T	4.18905e-09	-1.50756	-1.52643	7.15643e-06	-1.58979	-1.5308
1927719	chr17:1927719:G:A	2.04732e-08	-1.44735	-5.17736e-10	4.18383e-05	-1.35478	-5.17736e-10
1927953	chr17:1927953:A:G	4.54321e-09	-1.41754	-1.53529	8.27803e-06	-1.45284	-1.52215
1928511	chr17:1928511:C:T	3.78252e-09	-1.60147	-1.53461	7.32352e-06	-1.57165	-1.52585
1929154	chr17:1929154:A:C	1.67617e-08	-1.64737	-5.17736e-10	3.24127e-05	-1.61004	-5.17736e-10
1929474	chr17:1929474:G:A	3.69473e-09	-1.63719	-1.52237	7.08337e-06	-1.62071	-1.51014
1929529	chr17:1929529:T:C	1.98419e-08	-1.32452e-10	-1.47867	3.87494e-05	-1.32452e-10	-1.43148
1929675	chr17:1929675:G:A	7.20776e-08	-1.32452e-10	-0.188721	0.000155394	-1.32452e-10	-0.0426328
1929773	chr17:1929773:T:A	1.93992e-08	-1.50123	-5.17736e-10	3.46447e-05	-1.54345	-5.17736e-10
1929913	chr17:1929913:G:GCT	3.25868e-08	-0.982555	-5.17736e-10	5.18412e-05	-1.14041	-5.17736e-10
1929943	chr17:1929943:G:A	1.09947e-07	-1.32452e-10	0.233538	0.000220671	-1.32452e-10	0.308077
1930240	chr17:1930240:T:C	1.89753e-08	-1.32452e-10	-1.52333	3.48765e-05	-1.32452e-10	-1.53678
1930824	chr17:1930824:A:G	3.6419e-09	-1.63838	-1.53558	6.7321e-06	-1.64348	-1.53823
1931516	chr17:1931516:C:T	5.61771e-09	-1.50831	-1.23223	1.06602e-05	-1.47933	-1.24275
1931941	chr17:1931941:G:A	3.18513e-08	-1.32452e-10	-1.00538	6.46172e-05	-1.32452e-10	-0.920115
1931999	chr17:1931999:G:A	5.91537e-09	-1.5281	-1.16081	1.12995e-05	-1.49922	-1.16461
1932071	chr17:1932071:G:A	8.3613e-08	-0.0402652	-5.17736e-10	0.000158995	-0.0197214	-5.17736e-10
1932188	chr17:1932188:C:T	3.99505e-09	-1.65055	-1.43085	7.52302e-06	-1.62908	-1.44154
1932199	chr17:1932199:A:G	1.72465e-07	-1.32452e-10	0.683728	0.000349804	-1.32452e-10	0.768778
1932520	chr17:1932520:G:T	5.39593e-08	-1.32452e-10	-0.478234	0.000196777	-1.32452e-10	0.193476
1932768	chr17:1932768:G:A	3.03753e-08	-1.32452e-10	-1.05283	6.11981e-05	-1.32452e-10	-0.97448
1932948	chr17:1932948:C:T	2.24013e-08	-1.32452e-10	-1.35735	4.73051e-05	-1.32452e-10	-1.23198
1933659	chr17:1933659:T:A	5.43745e-09	-1.44036	-1.33279	1.02767e-05	-1.40815	-1.35057
1933876	chr17:1933876:A:T	6.10599e-08	-1.32452e-10	-0.354609	0.000161445	-1.32452e-10	-0.00443381
1934006	chr17:1934006:G:A	6.77795e-08	-1.32452e-10	-0.250204	0.000179827	-1.32452e-10	0.1034
1934312	chr17:1934312:G:A	5.99364e-09	-1.55667	-1.11909	1.11216e-05	-1.53112	-1.14858
1934793	chr17:1934793:A:G	1.87387e-08	-1.32452e-10	-1.53587	3.5553e-05	-1.32452e-10	-1.51757
1934813	chr17:1934813:G:A	4.12659e-09	-1.5725	-1.47651	7.47924e-06	-1.5816	-1.49486
1935058	chr17:1935058:C:T	1.06938e-08	-1.62238	-0.474416	1.75731e-05	-1.65057	-0.571655
1935462	chr17:1935462:A:G	1.88672e-08	-1.32452e-10	-1.52904	3.58053e-05	-1.32452e-10	-1.5105
1935655	chr17:1935655:A:G	2.47749e-08	-1.32452e-10	-1.25663	4.72049e-05	-1.32452e-10	-1.2341
1935723	chr17:1935723:A:G	5.05542e-09	-1.3896	-1.4564	8.6177e-06	-1.49423	-1.44054
1935978	chr17:1935978:A:G	4.57748e-09	-1.48789	-1.45743	8.15246e-06	-1.48085	-1.50942
1936207	chr17:1936207:G:C	2.32421e-08	-1.32452e-10	-1.3205	4.17823e-05	-1.32452e-10	-1.35612
1936380	chr17:1936380:G:C	3.59704e-09	-1.64848	-1.53787	6.81308e-06	-1.63206	-1.53769
1936766	chr17:1936766:C:T	2.52342e-08	-1.32452e-10	-1.23826	4.49884e-05	-1.32452e-10	-1.28219
1936899	chr17:1936899:G:A	2.50873e-08	-1.32452e-10	-1.2441	4.38065e-05	-1.32452e-10	-1.30881
1937063	chr17:1937063:G:A	7.24551e-08	-0.183496	-5.17736e-10	0.000181231	0.111176	-5.17736e-10
1937174	chr17:1937174:C:T	5.42615e-09	-1.64055	-1.13468	1.09683e-05	-1.61857	-1.07501
1937383	chr17:1937383:C:T	2.51985e-08	-1.23968	-5.17736e-10	4.58585e-05	-1.26303	-5.17736e-10
1937743	chr17:1937743:G:A	5.21302e-08	-0.512719	-5.17736e-10	7.61124e-05	-0.756385	-5.17736e-10
1938013	chr17:1938013:T:G	1.89734e-08	-1.32452e-10	-1.52343	3.50099e-05	-1.32452e-10	-1.53296
1938143	chr17:1938143:A:G	3.30144e-08	-1.32452e-10	-0.96952	5.48882e-05	-1.32452e-10	-1.0833
1938448	chr17:1938448:C:T	5.83851e-09	-1.29016	-1.41183	1.09097e-05	-1.28844	-1.41051
1938668	chr17:1938668:A:G	4.6202e-07	-1.32452e-10	1.66914	0.00162035	-1.32452e-10	2.3018
1938719	chr17:1938719:G:C	1.88159e-08	-1.32452e-10	-1.53176	3.6208e-05	-1.32452e-10	-1.49931
1938795	chr17:1938795:A:G	6.09751e-09	-1.62597	-1.03262	1.18372e-05	-1.63802	-0.979334
1939098	chr17:1939098:G:A	6.16919e-09	-1.62511	-1.02178	1.00824e-05	-1.6239	-1.15391
1939205	chr17:1939205:TA:T	2.56173e-08	-1.32452e-10	-1.22319	5.25009e-05	-1.32452e-10	-1.12777
1939284	chr17:1939284:T:C	1.91719e-08	-1.51302	-5.17736e-10	3.90972e-05	-1.42254	-5.17736e-10
1939392	chr17:1939392:A:AAAT	1.15267e-08	-0.495536	-1.52626	2.38171e-05	-0.38605	-1.53214
1939562	chr17:1939562:T:C	5.46816e-09	-1.41856	-1.34896	9.07657e-06	-1.45934	-1.42356
1939895	chr17:1939895:C:A	3.84638e-09	-1.6201	-1.49923	7.85732e-06	-1.65049	-1.37666
1940077	chr17:1940077:G:A	1.95669e-08	-1.32452e-10	-1.49262	4.64463e-05	-1.32452e-10	-1.2503
1940119	chr17:1940119:A:C	2.06978e-08	-1.32452e-10	-1.43644	3.7821e-05	-1.32452e-10	-1.45573
1940352	chr17:1940352:G:A	1.74758e-08	-1.60565	-5.17736e-10	3.17689e-05	-1.63011	-5.17736e-10
1940571	chr17:1940571:G:C	3.90579e-09	-1.61676	-1.48724	8.16503e-06	-1.65024	-1.33849
1940806	chr17:1940806:C:T	1.90064e-08	-1.32452e-10	-1.52169	3.4896e-05	-1.32452e-10	-1.53622
1941225	chr17:1941225:G:A	3.95467e-09	-1.6122	-1.47936	8.16113e-06	-1.64966	-1.33956
1941228	chr17:1941228:A:C	6.95448e-09	-1.57331	-0.953771	1.22719e-05	-1.62064	-0.960643
1941259	chr17:1941259:A:G	2.20663e-08	-1.32452e-10	-1.37241	3.80925e-05	-1.32452e-10	-1.44858
1941577	chr17:1941577:T:C	4.16318e-09	-1.529	-1.51119	8.03464e-06	-1.6178	-1.38703
1941808	chr17:1941808:G:A	2.07065e-08	-1.32452e-10	-1.43602	5.30159e-05	-1.32452e-10	-1.118
1942071	chr17:1942071:G:A	2.43035e-08	-1.27584	-5.17736e-10	4.74986e-05	-1.22789	-5.17736e-10
1942168	chr17:1942168:A:T	3.84756e-09	-1.64981	-1.46922	7.07255e-06	-1.60159	-1.53079
1942357	chr17:1942357:GACTGGGTGGGGGGAT:G	6.85173e-09	-1.52801	-1.01396	1.18776e-05	-1.5847	-1.02925
1942529	chr17:1942529:C:T	1.87204e-08	-1.32452e-10	-1.53685	3.61039e-05	-1.32452e-10	-1.5022
1942656	chr17:1942656:T:C	5.50476e-09	-1.52352	-1.23733	1.05632e-05	-1.56101	-1.17021
1942712	chr17:1942712:G:A	2.4039e-08	-1.28679	-5.17736e-10	3.64423e-05	-1.49287	-5.17736e-10
1943396	chr17:1943396:G:A	1.90049e-08	-1.51378	-0.00798804	2.51009e-05	-1.58061	-0.285081
1943536	chr17:1943536:C:T	2.48062e-08	-1.32452e-10	-1.25537	4.18984e-05	-1.32452e-10	-1.35335
1943846	chr17:1943846:C:G	2.97298e-08	-1.32452e-10	-1.07431	6.34592e-05	-1.32452e-10	-0.938199
1943993	chr17:1943993:A:G	1.87518e-08	-1.32452e-10	-1.53518	3.56098e-05	-1.32452e-10	-1.51597
1944186	chr17:1944186:C:T	1.88512e-08	-1.32452e-10	-1.52989	3.70039e-05	-1.32452e-10	-1.47757
1944232	chr17:1944232:T:TC	2.01727e-08	-1.32452e-10	-1.46214	3.57462e-05	-1.32452e-10	-1.51215
1944524	chr17:1944524:C:T	9.61863e-09	-1.60283	-0.599933	1.70734e-05	-1.6245	-0.626573
1944618	chr17:1944618:G:A	4.29752e-09	-1.64623	-1.36219	9.15707e-06	-1.639	-1.23507
1944774	chr17:1944774:C:T	3.44216e-08	-1.32452e-10	-0.927779	7.62676e-05	-1.32452e-10	-0.754348
1945286	chr17:1945286:G:A	1.95343e-08	-1.32452e-10	-1.49429	3.88178e-05	-1.32452e-10	-1.42972
1945345	chr17:1945345:C:CCTA	1.91015e-08	-1.32452e-10	-1.5167	3.49596e-05	-1.32452e-10	-1.5344
1945507	chr17:1945507:A:T	4.41196e-09	-1.65023	-1.33192	1.09426e-05	-1.61483	-1.0811
1945651	chr17:1945651:G:A	4.42274e-09	-1.65015	-1.32955	9.85032e-06	-1.61269	-1.1884
1945698	chr17:1945698:A:G	4.98194e-08	-0.55806	-5.17736e-10	9.40594e-05	-0.544669	-5.17736e-10
1945796	chr17:1945796:A:G	1.92559e-08	-1.32452e-10	-1.50865	3.85867e-05	-1.32452e-10	-1.43569
1945978	chr17:1945978:A:C	3.27349e-08	-1.32452e-10	-0.978021	4.89977e-05	-1.32452e-10	-1.19682
1946352	chr17:1946352:G:A	1.92414e-08	-1.32452e-10	-1.5094	3.56082e-05	-1.32452e-10	-1.51602
1946368	chr17:1946368:G:A	2.03451e-08	-1.45362	-5.17736e-10	4.78314e-05	-1.22091	-5.17736e-10
1946369	chr17:1946369:C:A	2.03494e-08	-1.45341	-5.17736e-10	4.78472e-05	-1.22058	-5.17736e-10
1946580	chr17:1946580:GC:G	1.92682e-08	-1.32452e-10	-1.50801	3.56813e-05	-1.32452e-10	-1.51397
1947008	chr17:1947008:GTGTGAATGTGTCTGTGTGTGCACATGTGTCTGTGTGCGTCTC:G	1.16457e-08	-1.62692	-0.384606	1.77714e-05	-1.64541	-0.565599
1947114	chr17:1947114:C:T	2.71256e-08	-1.32452e-10	-1.16599	4.53223e-05	-1.32452e-10	-1.2748
1947397	chr17:1947397:C:T	1.89012e-08	-1.32452e-10	-1.52724	3.48392e-05	-1.32452e-10	-1.53785
1947467	chr17:1947467:CA:C	3.83898e-09	-1.64232	-1.47894	8.60984e-06	-1.57992	-1.35577
1947510	chr17:1947510:C:T	4.05226e-08	-1.32452e-10	-0.764603	9.16855e-05	-1.32452e-10	-0.570232
1947556	chr17:1947556:G:A	6.63864e-09	-1.31272	-1.26084	1.34653e-05	-1.23476	-1.25373
1947598	chr17:1947598:TTCAGCTTTCATCTGCC:T	5.98259e-09	-1.62022	-1.05739	1.11817e-05	-1.63756	-1.03676
1947982	chr17:1947982:T:C	5.32261e-08	-0.491914	-5.17736e-10	7.74727e-05	-0.73867	-5.17736e-10
1948405	chr17:1948405:C:A	3.23156e-08	-0.990913	-5.17736e-10	5.84383e-05	-1.02062	-5.17736e-10
1948427	chr17:1948427:C:T	1.9255e-08	-1.32452e-10	-1.50869	3.49596e-05	-1.32452e-10	-1.5344
1948438	chr17:1948438:G:A	4.68321e-09	-1.57903	-1.34345	8.35769e-06	-1.60686	-1.35855
1948598	chr17:1948598:C:G	2.35364e-08	-1.32452e-10	-1.30791	4.20502e-05	-1.32452e-10	-1.34973
1948920	chr17:1948920:G:A	1.89571e-08	-1.32452e-10	-1.52428	3.48376e-05	-1.32452e-10	-1.5379
1948979	chr17:1948979:C:T	1.67838e-08	-1.64605	-5.17736e-10	3.1376e-05	-1.64255	-5.17736e-10
1949537	chr17:1949537:C:T	8.00917e-09	-1.57758	-0.8083	1.15807e-05	-1.6164	-1.02286
1949706	chr17:1949706:C:T	1.93141e-08	-1.32452e-10	-1.50563	3.49524e-05	-1.32452e-10	-1.53461
1950352	chr17:1950352:C:T	1.90715e-08	-1.32452e-10	-1.51827	3.48263e-05	-1.32452e-10	-1.53822
1950526	chr17:1950526:G:T	5.72496e-08	-0.419044	-5.17736e-10	0.000108102	-0.40552	-5.17736e-10
1950703	chr17:1950703:C:T	4.93642e-09	-1.64945	-1.22037	9.60711e-06	-1.64988	-1.17621
1951276	chr17:1951276:T:A	5.18473e-09	-1.62105	-1.1997	9.39384e-06	-1.58659	-1.26195
1951478	chr17:1951478:G:A	4.47497e-09	-1.61775	-1.35021	1.12263e-05	-1.52887	-1.14147
1951974	chr17:1951974:C:T	1.9342e-08	-1.32452e-10	-1.50418	3.48911e-05	-1.32452e-10	-1.53636
1952180	chr17:1952180:T:C	5.15457e-09	-1.41485	-1.41173	8.6621e-06	-1.48803	-1.44161
1952278	chr17:1952278:G:A	2.98334e-08	-1.32452e-10	-1.07084	5.1255e-05	-1.32452e-10	-1.15178
1952633	chr17:1952633:A:G	3.88966e-09	-1.58299	-1.52515	6.96664e-06	-1.61678	-1.53069
1952697	chr17:1952697:A:T	4.31752e-09	-1.47598	-1.52781	7.54671e-06	-1.53995	-1.52754
1952775	chr17:1952775:T:A	3.2365e-08	-1.17836	0.188972	6.30321e-05	-1.22813	0.283181
1952878	chr17:1952878:A:G	4.89355e-09	-1.4458	-1.43274	8.67584e-06	-1.48396	-1.44409
1952971	chr17:1952971:G:A	2.2298e-08	-1.32452e-10	-1.36197	3.86453e-05	-1.32452e-10	-1.43417
1953026	chr17:1953026:G:A	1.94725e-08	-1.32452e-10	-1.49746	3.49608e-05	-1.32452e-10	-1.53437
1953518	chr17:1953518:G:A	4.96646e-09	-1.46406	-1.39969	8.40741e-06	-1.52954	-1.42994
1953575	chr17:1953575:T:A	6.18855e-09	-1.61318	-1.03058	1.7557e-05	-1.52621	-0.696936
1954118	chr17:1954118:G:A	5.13324e-09	-1.4453	-1.38543	8.65171e-06	-1.51421	-1.41662
1954125	chr17:1954125:T:A	5.10496e-09	-1.44851	-1.38774	8.60913e-06	-1.51694	-1.41883
1954451	chr17:1954451:C:T	2.00923e-08	-1.32452e-10	-1.46613	3.53903e-05	-1.32452e-10	-1.52216
1955676	chr17:1955676:C:T	2.63797e-08	-1.32452e-10	-1.19387	4.4459e-05	-1.32452e-10	-1.29403
1955993	chr17:1955993:A:G	4.98661e-08	-1.32452e-10	-0.557121	8.29111e-05	-1.32452e-10	-0.670826
1956248	chr17:1956248:C:T	5.37126e-09	-1.46669	-1.31871	1.65747e-05	-1.23009	-1.05063
1956655	chr17:1956655:T:C	1.87968e-08	-1.32452e-10	-1.53278	4.11975e-05	-1.32452e-10	-1.37022
1956748	chr17:1956748:T:G	1.93546e-08	-1.32452e-10	-1.50353	3.5556e-05	-1.32452e-10	-1.51749
1956791	chr17:1956791:A:G	3.83286e-09	-1.58523	-1.53763	7.41933e-06	-1.55189	-1.53262
1956903	chr17:1956903:C:T	1.90299e-08	-1.32452e-10	-1.52045	3.48733e-05	-1.32452e-10	-1.53687
1957029	chr17:1957029:C:T	1.86945e-08	-1.32452e-10	-1.53823	3.49548e-05	-1.32452e-10	-1.53454
1957102	chr17:1957102:TTAAAAC:T	1.87713e-08	-1.32452e-10	-1.53414	3.61295e-05	-1.32452e-10	-1.50149
1957688	chr17:1957688:G:A	5.39158e-09	-1.39022	-1.39141	9.24524e-06	-1.44084	-1.42365
1958068	chr17:1958068:C:T	1.88838e-08	-1.32452e-10	-1.52816	3.48266e-05	-1.32452e-10	-1.53821
1958131	chr17:1958131:T:A	5.23712e-09	-1.31384	-1.49685	9.04918e-06	-1.38754	-1.49838
1958267	chr17:1958267:G:A	1.4469e-08	-0.498903	-1.29556	2.33377e-05	-0.633028	-1.3055
1958276	chr17:1958276:G:A	1.90966e-08	-1.32452e-10	-1.51695	3.49411e-05	-1.32452e-10	-1.53493
1958280	chr17:1958280:G:A	1.90966e-08	-1.32452e-10	-1.51695	3.49411e-05	-1.32452e-10	-1.53493
1958310	chr17:1958310:C:T	1.65367e-08	-0.142131	-1.51875	3.47001e-05	-0.0668846	-1.47497
1958428	chr17:1958428:CCT:C	1.08187e-08	-0.582439	-1.50275	1.75265e-05	-0.719577	-1.50531
1958431	chr17:1958431:G:A	3.41991e-08	-0.934263	-5.17736e-10	5.75884e-05	-1.03528	-5.17736e-10
1958483	chr17:1958483:A:G	1.90635e-08	-1.32452e-10	-1.51869	3.491e-05	-1.32452e-10	-1.53582
1958656	chr17:1958656:T:C	3.12198e-08	-1.32452e-10	-1.02541	6.36577e-05	-1.32452e-10	-0.935075
1958697	chr17:1958697:G:A	7.21124e-09	-1.03088	-1.45994	1.17174e-05	-1.15091	-1.47662
1958729	chr17:1958729:C:T	2.44171e-08	-1.32452e-10	-1.27118	4.35612e-05	-1.32452e-10	-1.31443
1959268	chr17:1959268:C:T	1.21262e-07	0.331488	-5.17736e-10	0.000156533	-0.0353275	-5.17736e-10
1959467	chr17:1959467:C:T	2.05144e-08	-1.32452e-10	-1.44533	3.64778e-05	-1.32452e-10	-1.49189
1959474	chr17:1959474:C:T	4.49067e-09	-1.5224	-1.44206	8.97412e-06	-1.39108	-1.50317
1959544	chr17:1959544:T:C	1.94148e-08	-1.32452e-10	-1.50043	3.51874e-05	-1.32452e-10	-1.52791
1959596	chr17:1959596:A:T	3.80285e-08	-1.32452e-10	-0.828127	5.78586e-05	-1.32452e-10	-1.03059
1959623	chr17:1959623:A:G	3.74905e-09	-1.63006	-1.5149	6.94701e-06	-1.63291	-1.51738
1959666	chr17:1959666:A:G	1.94252e-08	-1.32452e-10	-1.49989	3.51974e-05	-1.32452e-10	-1.52762
1959667	chr17:1959667:C:T	6.82236e-08	1.2773	-1.52097	0.000118266	1.22218	-1.53785
1959710	chr17:1959710:A:G	1.94285e-08	-1.32452e-10	-1.49972	3.52017e-05	-1.32452e-10	-1.5275
1959795	chr17:1959795:C:T	1.67874e-08	-1.64583	-5.17736e-10	3.28232e-05	-1.59746	-5.17736e-10
1959810	chr17:1959810:A:G	4.06543e-09	-1.61572	-1.44823	7.57182e-06	-1.6198	-1.44436
1959858	chr17:1959858:C:T	1.88672e-08	-1.32452e-10	-1.52904	3.48719e-05	-1.32452e-10	-1.53692
1959951	chr17:1959951:C:T	1.92528e-08	-1.32452e-10	-1.50881	3.56456e-05	-1.32452e-10	-1.51497
1959998	chr17:1959998:T:C	1.17381e-08	-1.62961	-0.374014	1.9847e-05	-1.57692	-0.523624
1960750	chr17:1960750:T:C	5.29921e-09	-1.64573	-1.15318	1.11901e-05	-1.52568	-1.14789
1960925	chr17:1960925:C:A	1.87479e-08	-1.32452e-10	-1.53538	3.48635e-05	-1.32452e-10	-1.53716
1960951	chr17:1960951:G:A	7.7923e-09	-1.34514	-1.06818	1.48089e-05	-1.39812	-0.995247
1961034	chr17:1961034:A:G	5.05002e-09	-1.49624	-1.35083	8.20721e-06	-1.60243	-1.38116
1961035	chr17:1961035:T:C	3.99536e-09	-1.60775	-1.47357	6.90748e-06	-1.61802	-1.53797
1961218	chr17:1961218:G:A	2.01158e-08	-1.32452e-10	-1.46496	3.9182e-05	-1.32452e-10	-1.42038
1961227	chr17:1961227:G:A	2.52616e-08	-1.32452e-10	-1.23718	4.05e-05	-1.32452e-10	-1.38729
1961310	chr17:1961310:T:A	1.87231e-08	-1.32452e-10	-1.5367	3.51888e-05	-1.32452e-10	-1.52787
1961341	chr17:1961341:G:A	4.63629e-09	-1.39893	-1.53362	8.85057e-06	-1.38075	-1.52736
1961455	chr17:1961455:C:T	1.05765e-08	-0.581653	-1.52618	1.53275e-05	-0.935694	-1.42325
1961838	chr17:1961838:C:T	1.8365e-08	-1.55602	-5.17736e-10	3.35473e-05	-1.57564	-5.17736e-10
1961914	chr17:1961914:C:T	5.10002e-09	-1.50587	-1.33135	9.8444e-06	-1.51957	-1.28213
1962183	chr17:1962183:G:A	3.68249e-09	-1.63333	-1.52954	6.75176e-06	-1.64282	-1.53597
1962221	chr17:1962221:C:A	2.24526e-08	-0.286691	-1.06837	7.87356e-05	0.529858	-1.25236
1962297	chr17:1962297:T:A	5.3144e-09	-1.50385	-1.29219	8.95189e-06	-1.55917	-1.33756
1962457	chr17:1962457:AAGTG:A	1.5277e-08	-1.57956	-0.160558	2.87007e-05	-1.61784	-0.113833
1962797	chr17:1962797:G:GGTT	4.5512e-08	-1.32452e-10	-0.648488	7.52861e-05	-1.32452e-10	-0.7673
1962799	chr17:1962799:T:G	6.03222e-08	-1.32452e-10	-0.366763	0.000129389	-1.32452e-10	-0.22577
1963550	chr17:1963550:C:T	3.9945e-09	-1.5485	-1.53305	7.26746e-06	-1.57139	-1.53379
1963598	chr17:1963598:G:T	4.98729e-09	-1.37646	-1.48312	7.51583e-06	-1.57937	-1.49222
1963606	chr17:1963606:C:T	2.92488e-08	-1.32452e-10	-1.09063	5.60969e-05	-1.32452e-10	-1.06152
1963876	chr17:1963876:C:T	8.47671e-08	-0.0688117	0.0422559	0.000234859	0.099656	0.270734
1963978	chr17:1963978:C:T	9.86954e-08	0.155599	-0.0300242	0.00027926	0.338891	0.204656
1964527	chr17:1964527:T:C	3.86657e-07	1.49108	-5.17736e-10	0.000986721	1.80579	-5.17736e-10
1964656	chr17:1964656:T:C	3.56512e-08	-0.892681	-5.17736e-10	6.0335e-05	-0.988683	-5.17736e-10
1964992	chr17:1964992:T:C	4.48043e-07	0.80494	0.833486	0.00171814	1.18045	1.17995
1965356	chr17:1965356:C:T	4.02633e-08	-1.32452e-10	-0.771024	7.89362e-05	-1.32452e-10	-0.719956
1966471	chr17:1966471:G:A	1.31056e-08	-1.52877	-0.364659	2.42174e-05	-1.56135	-0.340175
1966705	chr17:1966705:G:A	2.05766e-08	-1.32452e-10	-1.44231	3.99534e-05	-1.32452e-10	-1.40088
1967021	chr17:1967021:C:T	3.06626e-08	-1.04342	-5.17736e-10	5.23517e-05	-1.13061	-5.17736e-10
1967071	chr17:1967071:C:T	9.79972e-08	-0.201387	0.319862	0.000378327	0.118567	0.728595
1967092	chr17:1967092:T:C	2.40253e-07	0.595797	0.419432	0.000874837	0.907927	0.777515
1967096	chr17:1967096:G:A	1.03331e-07	-0.164033	0.335504	0.000401722	0.159913	0.747253
1967117	chr17:1967117:C:T	5.38015e-09	-1.48984	-1.29391	1.02533e-05	-1.52985	-1.23114
1967123	chr17:1967123:TGCAGGCCCCAGGCTCCCGCCGCTCCTCCCCAGAAGGAAGAGGGGGCCCTG:T	2.00535e-08	-1.32452e-10	-1.46806	5.59808e-05	-1.32452e-10	-1.06359
1967644	chr17:1967644:CTT:C	1.67887e-08	-1.64576	-5.17736e-10	3.20416e-05	-1.62156	-5.17736e-10
1967726	chr17:1967726:T:G	2.64052e-07	0.815987	0.293696	0.000981849	1.15637	0.64447
1968178	chr17:1968178:T:G	1.17163e-08	-0.749601	-1.25588	2.61362e-05	-0.467515	-1.35776
1968449	chr17:1968449:C:T	3.15629e-08	-1.01448	-5.17736e-10	6.03386e-05	-0.988624	-5.17736e-10
1968634	chr17:1968634:A:G	5.57357e-09	-1.43351	-1.31492	8.4178e-06	-1.55686	-1.40138
1968795	chr17:1968795:G:A	1.06205e-08	-1.05925	-1.04443	2.72958e-05	-0.461527	-1.32033
1968837	chr17:1968837:C:T	4.87288e-09	-1.47289	-1.40989	8.9827e-06	-1.51945	-1.37384
1968876	chr17:1968876:T:C	9.55393e-09	-0.939007	-1.2705	2.80508e-05	-0.293828	-1.46075
1968911	chr17:1968911:A:T	8.64975e-09	-1.03883	-1.2701	1.12646e-05	-1.28873	-1.37819
1969150	chr17:1969150:C:T	8.68774e-09	-1.09085	-1.2137	1.12313e-05	-1.33705	-1.33284
1969304	chr17:1969304:G:A	8.13042e-09	-1.04219	-1.32866	1.07714e-05	-1.29005	-1.42165
1969306	chr17:1969306:C:T	7.9689e-09	-1.06128	-1.32964	1.06042e-05	-1.30479	-1.42256
1969353	chr17:1969353:G:A	7.86245e-09	-1.09919	-1.30517	1.04915e-05	-1.33339	-1.40464
1969428	chr17:1969428:T:A	9.07908e-09	-0.788118	-1.47237	1.1811e-05	-1.1362	-1.48337
1969714	chr17:1969714:G:A	1.82976e-08	-0.533952	-1.02574	1.98431e-05	-0.965884	-1.13486
1969916	chr17:1969916:G:A	4.31903e-09	-1.55584	-1.44759	7.36474e-06	-1.5789	-1.513
1970044	chr17:1970044:T:C	3.62628e-08	-0.87567	-5.17736e-10	6.14269e-05	-0.970748	-5.17736e-10
1970107	chr17:1970107:C:T	3.56026e-08	-0.894044	-5.17736e-10	6.06953e-05	-0.98273	-5.17736e-10
1970316	chr17:1970316:T:C	8.75911e-09	-0.979036	-1.31733	1.14072e-05	-1.24046	-1.4139
1970415	chr17:1970415:C:T	2.24974e-08	-1.32452e-10	-1.35306	3.91384e-05	-1.32452e-10	-1.42149
1970859	chr17:1970859:T:G	1.31733e-08	-0.820174	-1.0681	4.006e-05	-0.136164	-1.26205
1970867	chr17:1970867:A:G	9.39035e-08	-0.0361542	0.111958	0.000352916	0.292648	0.484987
1970941	chr17:1970941:C:T	2.44395e-08	-1.27026	-5.17736e-10	6.43029e-05	-0.92499	-5.17736e-10
1970966	chr17:1970966:T:C	2.48729e-08	-1.32452e-10	-1.25268	4.72846e-05	-1.32452e-10	-1.23241
1971260	chr17:1971260:T:C	4.1297e-09	-1.53692	-1.51134	1.12082e-05	-1.26665	-1.40529
1971390	chr17:1971390:G:A	4.23141e-09	-1.55628	-1.46765	1.20478e-05	-1.29198	-1.30774
1971498	chr17:1971498:G:A	3.56731e-08	-1.32452e-10	-0.892066	7.04008e-05	-1.32452e-10	-0.834392
1971611	chr17:1971611:T:C	4.62843e-09	-1.51538	-1.41887	1.30315e-05	-1.22557	-1.29565
1971612	chr17:1971612:G:T	4.50804e-09	-1.51325	-1.44735	1.25512e-05	-1.22166	-1.33712
1971729	chr17:1971729:G:A	2.43602e-08	-1.32452e-10	-1.27351	3.9529e-05	-1.32452e-10	-1.41156
1971745	chr17:1971745:G:A	4.19693e-08	-0.729526	-5.17736e-10	6.92488e-05	-0.850889	-5.17736e-10
1972014	chr17:1972014:C:T	4.77413e-09	-1.53799	-1.36526	7.0927e-06	-1.64259	-1.48694
1972060	chr17:1972060:CCCAGGAGGT:C	2.94468e-08	-1.08388	-5.17736e-10	4.25476e-05	-1.33797	-5.17736e-10
1972168	chr17:1972168:G:A	3.60145e-08	-0.882542	-5.17736e-10	5.90115e-05	-1.01086	-5.17736e-10
1972261	chr17:1972261:C:T	3.53526e-08	-1.32452e-10	-0.901092	7.19059e-05	-1.32452e-10	-0.813238
1972541	chr17:1972541:C:T	3.51763e-08	-0.90609	-5.17736e-10	5.93898e-05	-1.00447	-5.17736e-10
1972585	chr17:1972585:C:G	1.88565e-08	-1.32452e-10	-1.52961	3.55122e-05	-1.32452e-10	-1.51872
1973022	chr17:1973022:A:G	2.16681e-08	-1.32452e-10	-1.39062	3.77138e-05	-1.32452e-10	-1.45857
1973263	chr17:1973263:G:A	4.94514e-08	-0.565473	-5.17736e-10	7.55338e-05	-0.764016	-5.17736e-10
1973930	chr17:1973930:C:T	1.92551e-08	-1.32452e-10	-1.50869	3.57412e-05	-1.32452e-10	-1.51229
1974443	chr17:1974443:G:C	6.11703e-08	-0.374507	0.0217045	0.000180693	-0.198622	0.306828
1974446	chr17:1974446:G:C	8.06346e-09	-1.03098	-1.34814	1.08214e-05	-1.34028	-1.36678
1974853	chr17:1974853:A:C	2.28693e-08	-1.33667	-5.17736e-10	3.93333e-05	-1.41653	-5.17736e-10
1975462	chr17:1975462:C:G	7.72267e-09	-1.57781	-0.844496	2.02358e-05	-1.61783	-0.463311
1975652	chr17:1975652:A:T	7.47651e-09	-1.53808	-0.916621	1.89478e-05	-1.58992	-0.556991
1975662	chr17:1975662:AGAAAG:A	2.88317e-08	-1.32452e-10	-1.10499	4.85356e-05	-1.32452e-10	-1.2063
1975743	chr17:1975743:G:T	7.60111e-09	-1.55358	-0.884589	1.95454e-05	-1.60097	-0.514887
1975937	chr17:1975937:G:A	7.79856e-09	-0.958719	-1.45381	1.02578e-05	-1.29252	-1.46803
1975956	chr17:1975956:G:A	4.09713e-08	-1.32452e-10	-0.753591	5.82941e-05	-1.32452e-10	-1.0231
1975999	chr17:1975999:T:C	7.72682e-09	-0.921642	-1.50012	9.99344e-06	-1.27704	-1.50962
1976796	chr17:1976796:C:T	2.09601e-08	-1.32452e-10	-1.42385	6.32248e-05	-1.32452e-10	-0.941899
1976822	chr17:1976822:A:T	1.90641e-08	-1.51866	-5.17736e-10	5.59651e-05	-1.06387	-5.17736e-10
1976847	chr17:1976847:T:G	4.29461e-09	-1.48721	-1.52189	7.64711e-06	-1.6241	-1.43016
1976967	chr17:1976967:C:A	7.5956e-09	-1.01509	-1.4238	3.21134e-05	-0.387447	-1.23188
1976995	chr17:1976995:T:C	5.87971e-09	-1.28065	-1.41431	1.21894e-05	-1.19973	-1.3883
1977007	chr17:1977007:A:G	5.26679e-08	-0.502457	-5.17736e-10	6.85346e-05	-0.861257	-5.17736e-10
1977268	chr17:1977268:A:G	5.4759e-09	-1.49924	-1.26687	1.22765e-05	-1.56473	-1.01618
1977456	chr17:1977456:G:T	4.34106e-08	-1.32452e-10	-0.695759	7.53284e-05	-1.32452e-10	-0.766738
1977544	chr17:1977544:G:A	6.20248e-09	-1.476	-1.16552	1.57157e-05	-1.48887	-0.845066
1977895	chr17:1977895:G:A	2.24127e-08	-1.32452e-10	-1.35684	3.70549e-05	-1.32452e-10	-1.47619
1978079	chr17:1978079:C:G	2.2351e-08	-1.32452e-10	-1.35959	3.69944e-05	-1.32452e-10	-1.47783
1978716	chr17:1978716:C:T	1.88011e-08	-1.32452e-10	-1.53255	3.52253e-05	-1.32452e-10	-1.52683
1979300	chr17:1979300:C:A	1.05736e-07	0.194477	-5.17736e-10	0.000114371	-0.349145	-5.17736e-10
1979419	chr17:1979419:A:G	2.26871e-08	-1.32452e-10	-1.34467	3.75541e-05	-1.32452e-10	-1.46281
1979653	chr17:1979653:A:G	2.20555e-08	-1.32452e-10	-1.3729	3.66605e-05	-1.32452e-10	-1.48689
1979969	chr17:1979969:G:A	1.89714e-08	-1.32452e-10	-1.52353	3.60091e-05	-1.32452e-10	-1.50483
1980059	chr17:1980059:T:G	4.32587e-09	-1.52995	-1.4719	6.95415e-06	-1.64868	-1.50058
1980419	chr17:1980419:C:T	1.88606e-08	-1.32452e-10	-1.52939	3.49253e-05	-1.32452e-10	-1.53539
1980517	chr17:1980517:G:A	1.25485e-08	-0.525686	-1.41118	2.4834e-05	-0.624216	-1.25217
1980703	chr17:1980703:G:A	1.4767e-07	0.52852	-5.17736e-10	0.000151798	-0.0660428	-5.17736e-10
1981069	chr17:1981069:C:T	4.62327e-08	-1.32452e-10	-0.632777	8.85028e-05	-1.32452e-10	-0.605561
1981142	chr17:1981142:G:GTCCT	1.25505e-08	-0.716705	-1.22	3.36503e-05	-0.579447	-0.993125
1981144	chr17:1981144:G:GC	1.29936e-08	-0.678621	-1.22338	3.49218e-05	-0.538333	-0.997152
1981616	chr17:1981616:A:G	7.8944e-09	-0.882427	-1.51788	1.60703e-05	-0.789163	-1.52246
1981840	chr17:1981840:A:G	3.16932e-08	-1.32452e-10	-1.01036	5.32661e-05	-1.32452e-10	-1.1133
1981869	chr17:1981869:C:A	2.22418e-08	-1.32452e-10	-1.36449	3.69086e-05	-1.32452e-10	-1.48015
1982532	chr17:1982532:A:G	2.2466e-08	-1.35446	-5.17736e-10	3.77816e-05	-1.45677	-5.17736e-10
1982977	chr17:1982977:C:A	2.28092e-08	-1.32452e-10	-1.3393	4.45615e-05	-1.32452e-10	-1.29173
1983591	chr17:1983591:G:A	2.84774e-08	-1.32452e-10	-1.11735	5.04703e-05	-1.32452e-10	-1.16721
1983620	chr17:1983620:C:T	1.67308e-08	-1.64921	-5.17736e-10	3.15864e-05	-1.63587	-5.17736e-10
1983705	chr17:1983705:C:T	8.0282e-09	-1.23544	-1.14806	2.01666e-05	-0.902891	-1.18168
1983858	chr17:1983858:A:G	1.08635e-08	-0.926628	-1.15442	2.86971e-05	-0.81299	-0.918809
1983937	chr17:1983937:G:A	2.80848e-08	-1.32452e-10	-1.13124	5.95776e-05	-1.32452e-10	-1.00132
1984070	chr17:1984070:C:T	2.27914e-08	-1.34008	-5.17736e-10	4.0618e-05	-1.38438	-5.17736e-10
1984348	chr17:1984348:T:C	5.629e-09	-1.23765	-1.50088	8.60715e-06	-1.51199	-1.42401
1984644	chr17:1984644:A:G	1.95166e-08	-1.32452e-10	-1.4952	4.11794e-05	-1.32452e-10	-1.37066
1984664	chr17:1984664:G:T	5.463e-09	-1.62825	-1.14022	1.3998e-05	-1.61061	-0.839073
1984840	chr17:1984840:A:G	8.20491e-09	-0.824271	-1.53746	2.97929e-05	-0.163806	-1.53052
1985086	chr17:1985086:A:G	4.3393e-09	-1.5827	-1.41605	1.03196e-05	-1.5485	-1.20605
1985307	chr17:1985307:C:T	1.96826e-08	-1.32452e-10	-1.48673	3.84861e-05	-1.32452e-10	-1.4383
1986080	chr17:1986080:C:A	6.90234e-09	-1.61366	-0.920944	1.64415e-05	-1.62954	-0.659242
1986197	chr17:1986197:T:C	2.41128e-08	-1.32452e-10	-1.28372	4.83628e-05	-1.32452e-10	-1.20986
1986428	chr17:1986428:A:G	5.87802e-08	-1.32452e-10	-0.392659	9.83153e-05	-1.32452e-10	-0.500416
1986513	chr17:1986513:G:C	1.88287e-08	-1.53108	-5.17736e-10	3.13963e-05	-1.64191	-5.17736e-10
1986598	chr17:1986598:A:G	1.96699e-08	-1.32452e-10	-1.48738	3.51479e-05	-1.32452e-10	-1.52903
1986603	chr17:1986603:G:A	2.01572e-08	-1.32452e-10	-1.4629	3.55883e-05	-1.32452e-10	-1.51658
1986949	chr17:1986949:G:A	1.86949e-08	-1.32452e-10	-1.53821	3.5024e-05	-1.32452e-10	-1.53256
1987162	chr17:1987162:C:A	2.5655e-08	-1.32452e-10	-1.22172	5.53043e-05	-1.32452e-10	-1.07575
1987481	chr17:1987481:G:A	2.27812e-08	-1.32452e-10	-1.34053	3.82533e-05	-1.32452e-10	-1.44436
1987531	chr17:1987531:T:C	2.26757e-08	-1.32452e-10	-1.34517	3.82321e-05	-1.32452e-10	-1.44492
1987566	chr17:1987566:T:G	1.17882e-07	-1.32452e-10	0.303224	0.00020149	-1.32452e-10	0.217145
1987794	chr17:1987794:T:C	2.11919e-08	-1.32452e-10	-1.41284	4.84861e-05	-1.32452e-10	-1.20732
1987832	chr17:1987832:G:A	1.52344e-08	-1.50984	-0.233071	1.54126e-05	-1.64992	-0.703492
1987837	chr17:1987837:A:G	2.11649e-08	-1.32452e-10	-1.41412	4.84018e-05	-1.32452e-10	-1.20906
1987966	chr17:1987966:T:C	2.13428e-08	-1.32452e-10	-1.40575	4.90463e-05	-1.32452e-10	-1.19583
1988031	chr17:1988031:A:G	2.14326e-08	-1.32452e-10	-1.40155	4.93843e-05	-1.32452e-10	-1.18896
1988037	chr17:1988037:T:C	2.20349e-08	-1.32452e-10	-1.37384	5.15601e-05	-1.32452e-10	-1.14585
1988125	chr17:1988125:G:A	2.06476e-08	-1.32452e-10	-1.43887	4.78143e-05	-1.32452e-10	-1.22127
1988194	chr17:1988194:A:G	3.70769e-09	-1.61966	-1.53639	7.56261e-06	-1.6011	-1.46428
1988446	chr17:1988446:T:G	1.95298e-08	-1.32452e-10	-1.49452	4.29909e-05	-1.32452e-10	-1.32761
1988561	chr17:1988561:T:C	2.19965e-08	-1.32452e-10	-1.37558	3.72821e-05	-1.32452e-10	-1.47008
1988725	chr17:1988725:G:A	1.89345e-08	-1.32452e-10	-1.52548	3.50931e-05	-1.32452e-10	-1.53059
1988844	chr17:1988844:C:CCGCATGTGTGAGGGCCTCGAGTGCGCGGGGAGA	1.99211e-08	-1.32452e-10	-1.47469	4.45231e-05	-1.32452e-10	-1.29259
1988860	chr17:1988860:A:G	2.01866e-08	-1.32452e-10	-1.46145	4.56741e-05	-1.32452e-10	-1.26706
1989325	chr17:1989325:G:A	1.89931e-08	-1.52239	-5.17736e-10	3.64896e-05	-1.49157	-5.17736e-10
1989683	chr17:1989683:T:C	1.989e-08	-1.32452e-10	-1.47625	4.42008e-05	-1.32452e-10	-1.29985
1989992	chr17:1989992:A:C	3.82646e-08	-1.32452e-10	-0.821938	6.64832e-05	-1.32452e-10	-0.891646
1990012	chr17:1990012:T:C	1.9222e-08	-1.32452e-10	-1.51041	4.02968e-05	-1.32452e-10	-1.39232
1990178	chr17:1990178:G:A	2.21477e-08	-1.32452e-10	-1.36873	4.63289e-05	-1.32452e-10	-1.25283
1990291	chr17:1990291:T:C	4.29877e-09	-1.64769	-1.36045	9.73053e-06	-1.42419	-1.38914
1990563	chr17:1990563:G:T	1.97967e-08	-1.32452e-10	-1.48095	4.28135e-05	-1.32452e-10	-1.33174
1991256	chr17:1991256:C:T	3.97394e-09	-1.62259	-1.46412	9.62061e-06	-1.34098	-1.48371
1991518	chr17:1991518:T:C	3.54244e-08	-1.32452e-10	-0.899064	0.000176001	-1.32452e-10	0.0818921
1991523	chr17:1991523:C:T	2.6684e-08	-1.1824	-5.17736e-10	3.5901e-05	-1.50783	-5.17736e-10
1991725	chr17:1991725:T:C	3.39655e-08	0.586622	-1.52774	4.5213e-05	0.260203	-1.53741
1992092	chr17:1992092:C:CAGTG	2.35341e-08	-1.30801	-5.17736e-10	3.32163e-05	-1.58556	-5.17736e-10
1992232	chr17:1992232:C:T	2.08729e-08	-1.32452e-10	-1.42801	4.71717e-05	-1.32452e-10	-1.2348
1992281	chr17:1992281:C:T	2.37499e-08	-1.29889	-5.17736e-10	4.40769e-05	-1.30266	-5.17736e-10
1992420	chr17:1992420:A:G	2.52029e-08	-1.32452e-10	-1.23951	4.51047e-05	-1.32452e-10	-1.27961
1992817	chr17:1992817:G:A	7.17524e-09	-1.59626	-0.899569	1.00021e-05	-1.61738	-1.16842
1992863	chr17:1992863:C:T	1.87026e-08	-1.32452e-10	-1.5378	3.48372e-05	-1.32452e-10	-1.53791
1992869	chr17:1992869:A:G	2.05064e-08	-1.32452e-10	-1.44573	4.56613e-05	-1.32452e-10	-1.26734
1992938	chr17:1992938:G:A	2.40514e-08	-1.32452e-10	-1.28627	8.99521e-05	-1.32452e-10	-0.589318
1993087	chr17:1993087:G:A	3.79907e-09	-1.6461	-1.4856	7.83171e-06	-1.52469	-1.50572
1993118	chr17:1993118:A:G	1.96524e-08	-1.32452e-10	-1.48826	4.31974e-05	-1.32452e-10	-1.32282
1993249	chr17:1993249:A:G	4.42114e-09	-1.44208	-1.53799	7.40876e-06	-1.54776	-1.53818
1993636	chr17:1993636:G:A	3.60353e-09	-1.64676	-1.53779	8.8671e-06	-1.42805	-1.4782
1993657	chr17:1993657:A:G	1.95567e-08	-1.32452e-10	-1.49315	4.27493e-05	-1.32452e-10	-1.33324
1993835	chr17:1993835:T:C	4.01536e-09	-1.62257	-1.45377	7.93673e-06	-1.51612	-1.50098
1993902	chr17:1993902:C:T	1.87526e-08	-1.32452e-10	-1.53513	3.62397e-05	-1.32452e-10	-1.49844
1994049	chr17:1994049:G:A	2.05104e-08	-1.32452e-10	-1.44553	3.58833e-05	-1.32452e-10	-1.50832
1994237	chr17:1994237:G:C	2.3189e-08	-1.32452e-10	-1.32279	4.69389e-05	-1.32452e-10	-1.23975
1994526	chr17:1994526:A:G	4.45134e-09	-1.64729	-1.32597	1.0016e-05	-1.41363	-1.37078
1994554	chr17:1994554:A:G	1.96305e-08	-1.32452e-10	-1.48938	4.21933e-05	-1.32452e-10	-1.34633
1995287	chr17:1995287:A:G	4.50969e-09	-1.63802	-1.32221	1.02944e-05	-1.37317	-1.38383
1995455	chr17:1995455:T:TG	1.9749e-08	-1.32452e-10	-1.48336	4.36762e-05	-1.32452e-10	-1.31179
1995506	chr17:1995506:C:A	5.54712e-09	-1.63969	-1.1135	1.15181e-05	-1.58513	-1.05954
1995669	chr17:1995669:C:T	1.9856e-08	-1.32452e-10	-1.47796	3.62521e-05	-1.32452e-10	-1.4981
1995961	chr17:1995961:G:A	1.93076e-08	-1.32452e-10	-1.50596	4.13999e-05	-1.32452e-10	-1.36532
1996047	chr17:1996047:C:G	5.04965e-09	-1.62175	-1.22539	9.55312e-06	-1.6486	-1.18312
1997264	chr17:1997264:T:C	1.89142e-08	-1.32452e-10	-1.52655	3.99716e-05	-1.32452e-10	-1.40043
1997660	chr17:1997660:A:G	2.12754e-08	-1.40891	-5.17736e-10	3.43166e-05	-1.55297	-5.17736e-10
1997707	chr17:1997707:A:C	2.5005e-08	-1.41072	0.163332	2.61229e-05	-1.63981	-0.18597
1998145	chr17:1998145:G:A	2.27385e-08	-1.32452e-10	-1.3424	3.82274e-05	-1.32452e-10	-1.44504
1998272	chr17:1998272:G:T	2.02111e-08	-1.32452e-10	-1.46023	3.58473e-05	-1.32452e-10	-1.50933
1998887	chr17:1998887:C:A	1.80736e-08	-1.57201	-5.17736e-10	3.12491e-05	-1.64661	-5.17736e-10
1999196	chr17:1999196:T:C	7.6551e-09	-0.951418	-1.47967	9.1612e-06	-1.54655	-1.32707
1999291	chr17:1999291:C:T	8.70162e-09	-0.769959	-1.533	8.68047e-06	-1.47061	-1.45691
1999594	chr17:1999594:T:C	1.86755e-08	-0.804294	-0.734957	2.10295e-05	-1.49099	-0.551677
1999976	chr17:1999976:T:C	1.88622e-08	-1.32452e-10	-1.5293	3.6532e-05	-1.32452e-10	-1.49041
2000271	chr17:2000271:G:C	1.87498e-08	-1.32452e-10	-1.53528	3.51355e-05	-1.32452e-10	-1.52938
2000364	chr17:2000364:T:G	1.87651e-08	-1.32452e-10	-1.53447	3.48344e-05	-1.32452e-10	-1.53799
2000555	chr17:2000555:C:T	6.12573e-08	-1.32452e-10	-0.35138	0.00012675	-1.32452e-10	-0.24638
2000876	chr17:2000876:G:A	8.06612e-09	-0.865302	-1.51349	7.70156e-06	-1.52016	-1.52702
2000925	chr17:2000925:G:A	1.91321e-08	-1.32452e-10	-1.51509	3.78528e-05	-1.32452e-10	-1.45489
2001117	chr17:2001117:G:A	1.88998e-08	-1.32452e-10	-1.52731	3.72074e-05	-1.32452e-10	-1.47209
2001331	chr17:2001331:G:A	1.90523e-08	-1.32452e-10	-1.51928	3.68477e-05	-1.32452e-10	-1.4818
2001471	chr17:2001471:T:C	9.62527e-09	-0.726779	-1.47529	9.0876e-06	-1.44117	-1.44051
2001764	chr17:2001764:G:A	1.79577e-07	-1.32452e-10	0.724138	0.000196554	-1.32452e-10	0.19234
2002334	chr17:2002334:C:T	1.87502e-08	-1.32452e-10	-1.53526	3.84145e-05	-1.32452e-10	-1.44016
2002354	chr17:2002354:G:A	2.06197e-08	-1.32452e-10	-1.44022	3.6026e-05	-1.32452e-10	-1.50435
2002386	chr17:2002386:G:A	2.6299e-08	-1.32452e-10	-1.19693	4.25467e-05	-1.32452e-10	-1.33799
2002441	chr17:2002441:C:T	2.01451e-08	-1.32452e-10	-1.4635	3.51119e-05	-1.32452e-10	-1.53006
2002442	chr17:2002442:G:A	2.48335e-07	-1.32452e-10	1.04832	0.000268024	-1.32452e-10	0.50248
2002547	chr17:2002547:C:G	5.09853e-08	-1.32452e-10	-0.534926	6.4071e-05	-1.32452e-10	-0.928603
2002582	chr17:2002582:G:A	1.87662e-08	-1.32452e-10	-1.5344	3.52846e-05	-1.32452e-10	-1.52515
2002643	chr17:2002643:C:G	1.91836e-08	-1.32452e-10	-1.51241	3.81896e-05	-1.32452e-10	-1.44603
2002820	chr17:2002820:C:T	1.92533e-08	-1.32452e-10	-1.50878	5.17424e-05	-1.32452e-10	-1.14232
2002917	chr17:2002917:G:T	3.02471e-08	-1.32452e-10	-1.05706	5.15198e-05	-1.32452e-10	-1.14663
2003167	chr17:2003167:G:A	2.23934e-08	-1.32452e-10	-1.3577	4.16281e-05	-1.32452e-10	-1.35982
2003330	chr17:2003330:C:T	2.48924e-08	-1.2519	-5.17736e-10	4.31884e-05	-1.32302	-5.17736e-10
2003670	chr17:2003670:C:T	1.92263e-08	-1.32452e-10	-1.51018	5.13555e-05	-1.32452e-10	-1.14982
2004020	chr17:2004020:G:A	1.66513e-07	-1.32452e-10	0.648609	0.000597015	-1.32452e-10	1.30335
2004125	chr17:2004125:T:C	1.06908e-07	-1.32452e-10	0.2055	0.000131429	-1.32452e-10	-0.21013
2004240	chr17:2004240:C:T	8.43186e-09	-1.02489	-1.30955	1.92653e-05	-0.881945	-1.24834
2004241	chr17:2004241:G:A	2.80296e-08	-1.32452e-10	-1.1332	4.46883e-05	-1.32452e-10	-1.28888
2004570	chr17:2004570:G:A	1.70649e-08	-1.62944	-5.17736e-10	3.15594e-05	-1.63672	-5.17736e-10
2004919	chr17:2004919:C:T	2.35751e-08	-0.647199	-0.659075	1.95687e-05	-1.37255	-0.74211
2005069	chr17:2005069:G:A	1.23963e-08	-0.644788	-1.30428	9.77434e-06	-1.39034	-1.41849
2005236	chr17:2005236:G:A	2.20888e-08	-1.32452e-10	-1.37139	4.71412e-05	-1.32452e-10	-1.23545
2005243	chr17:2005243:G:C	3.21518e-08	-1.32452e-10	-0.995996	4.64063e-05	-1.32452e-10	-1.25116
2005311	chr17:2005311:A:G	5.19755e-08	-0.515692	-5.17736e-10	5.06912e-05	-1.16284	-5.17736e-10
2005533	chr17:2005533:T:C	1.65111e-08	-0.633549	-1.02888	2.00379e-05	-1.49213	-0.598835
2005999	chr17:2005999:G:T	1.89327e-08	-1.32452e-10	-1.52557	4.83868e-05	-1.32452e-10	-1.20937
2006443	chr17:2006443:A:G	2.52652e-08	-1.32452e-10	-1.23704	3.86312e-05	-1.32452e-10	-1.43454
2006497	chr17:2006497:GGCTGGGGT:G	1.42863e-08	-0.609932	-1.19723	2.96346e-05	-0.370498	-1.32915
2006499	chr17:2006499:C:T	8.95414e-08	0.0282374	-5.17736e-10	5.99845e-05	-0.994509	-5.17736e-10
2006529	chr17:2006529:C:T	1.93596e-08	-0.674477	-0.828798	1.94865e-05	-1.40185	-0.717026
2006918	chr17:2006918:C:T	1.8741e-08	-1.32452e-10	-1.53575	3.5163e-05	-1.32452e-10	-1.5286
2006952	chr17:2006952:A:G	3.53434e-08	-1.32452e-10	-0.901353	6.48874e-05	-1.32452e-10	-0.915942
2007096	chr17:2007096:T:C	2.34187e-08	-1.32452e-10	-1.31293	3.70592e-05	-1.32452e-10	-1.47608
2007199	chr17:2007199:T:C	2.69069e-08	-0.504496	-0.669585	1.67451e-05	-1.32024	-0.950247
2007742	chr17:2007742:G:A	8.692e-09	-0.977352	-1.32671	2.05919e-05	-0.792389	-1.27131
2007876	chr17:2007876:G:A	1.35883e-08	-0.405717	-1.45154	1.006e-05	-1.27875	-1.50127
2008591	chr17:2008591:G:A	1.48703e-08	-0.429491	-1.33761	1.06299e-05	-1.28336	-1.44157
2008704	chr17:2008704:C:T	8.97706e-08	0.713918	-0.683124	4.56217e-05	-0.424223	-0.843989
2008709	chr17:2008709:C:T	2.72062e-08	-1.64884	0.485817	6.63827e-05	-1.55585	0.662689
2008993	chr17:2008993:C:T	1.83449e-08	-0.580793	-0.976322	1.2521e-05	-1.36053	-1.20066
2009017	chr17:2009017:C:G	1.87122e-08	-0.554233	-0.983055	1.26476e-05	-1.34653	-1.20459
2009122	chr17:2009122:G:A	1.8798e-08	-0.524282	-1.00843	1.25842e-05	-1.33063	-1.22552
2009143	chr17:2009143:C:A	1.87393e-08	-1.32452e-10	-1.53584	3.61962e-05	-1.32452e-10	-1.49964
2009179	chr17:2009179:G:A	1.80983e-08	-0.567828	-1.00282	1.23506e-05	-1.35368	-1.22121
2009226	chr17:2009226:G:A	4.59568e-07	-1.32452e-10	1.66382	0.000412064	-1.32452e-10	0.932582
2009260	chr17:2009260:G:A	2.37123e-08	-1.32452e-10	-1.30047	3.72943e-05	-1.32452e-10	-1.46975
2009370	chr17:2009370:A:G	1.82185e-08	-0.542971	-1.02106	1.23268e-05	-1.3413	-1.23552
2010307	chr17:2010307:AT:A	1.15969e-08	-0.55038	-1.46534	9.25813e-06	-1.34564	-1.51745
2010574	chr17:2010574:G:T	1.02801e-08	-0.734952	-1.4013	2.42957e-05	-0.538492	-1.35981
2010626	chr17:2010626:C:T	1.88196e-08	-1.32452e-10	-1.53157	4.73982e-05	-1.32452e-10	-1.23001
2010711	chr17:2010711:T:C	1.92439e-08	-0.494857	-1.01441	1.27249e-05	-1.3154	-1.22963
2010973	chr17:2010973:C:T	1.75354e-08	-0.574946	-1.0273	1.20757e-05	-1.35761	-1.23979
2011087	chr17:2011087:A:AC	4.94827e-09	-1.58077	-1.28665	7.93188e-06	-1.6447	-1.373
2011175	chr17:2011175:T:C	1.73543e-08	-0.572376	-1.04025	1.19729e-05	-1.35579	-1.25016
2011265	chr17:2011265:G:A	1.75649e-08	-0.579441	-1.02112	1.20966e-05	-1.36009	-1.23558
2011340	chr17:2011340:G:A	2.14318e-08	-1.32452e-10	-1.40159	4.52947e-05	-1.32452e-10	-1.27541
2011341	chr17:2011341:A:G	1.76059e-08	-0.568995	-1.02924	1.20917e-05	-1.35454	-1.24154
2011359	chr17:2011359:A:G	1.78042e-08	-0.57265	-1.01438	1.22073e-05	-1.35636	-1.2302
2011464	chr17:2011464:C:T	1.87653e-08	-0.521008	-1.01344	1.25608e-05	-1.32896	-1.22905
2011483	chr17:2011483:A:G	1.17071e-08	-0.481455	-1.52481	9.52576e-06	-1.30564	-1.52896
2011598	chr17:2011598:C:T	1.92841e-08	-1.32452e-10	-1.50718	3.58081e-05	-1.32452e-10	-1.51042
2011622	chr17:2011622:C:T	2.28413e-08	-1.32452e-10	-1.3379	3.79912e-05	-1.32452e-10	-1.45124
2011710	chr17:2011710:A:C	2.50191e-08	-1.32452e-10	-1.24682	3.8414e-05	-1.32452e-10	-1.44017
2011793	chr17:2011793:C:T	1.44171e-07	-1.32452e-10	0.504535	0.000172226	-1.32452e-10	0.0602102
2011796	chr17:2011796:G:A	1.33826e-08	-0.479025	-1.39348	1.00549e-05	-1.30807	-1.47247
2011924	chr17:2011924:T:C	1.87288e-08	-1.32452e-10	-1.5364	3.49682e-05	-1.32452e-10	-1.53416
2012093	chr17:2012093:T:C	2.35503e-08	-0.437579	-0.869745	1.29039e-05	-1.289	-1.24207
2012186	chr17:2012186:T:C	2.00553e-08	-0.328315	-1.13965	1.25424e-05	-1.22511	-1.33437
2012740	chr17:2012740:C:T	1.39138e-08	-0.332124	-1.50146	1.10184e-05	-1.22413	-1.4649
2012774	chr17:2012774:T:C	2.00067e-08	-1.32452e-10	-1.4704	3.49026e-05	-1.32452e-10	-1.53603
2012871	chr17:2012871:G:A	2.03021e-08	-1.32452e-10	-1.45574	3.50201e-05	-1.32452e-10	-1.53267
2013011	chr17:2013011:C:G	4.31189e-08	-1.32452e-10	-0.702503	9.1042e-05	-1.32452e-10	-0.577274
2013484	chr17:2013484:C:A	1.2533e-08	-0.400108	-1.53799	1.00435e-05	-1.25567	-1.52601
2013826	chr17:2013826:C:G	2.42812e-08	-1.32452e-10	-1.27676	3.96778e-05	-1.32452e-10	-1.4078
2013864	chr17:2013864:T:C	1.892e-08	-1.32452e-10	-1.52624	3.59208e-05	-1.32452e-10	-1.50728
2013913	chr17:2013913:C:T	1.67202e-08	-1.64985	-5.17736e-10	3.1331e-05	-1.64399	-5.17736e-10
2014008	chr17:2014008:A:C	1.17112e-08	-0.478422	-1.5275	9.58302e-06	-1.29593	-1.53267
2014020	chr17:2014020:G:C	1.27019e-08	-0.405874	-1.51884	9.93234e-06	-1.25593	-1.53687
2014118	chr17:2014118:G:A	2.80518e-08	-1.32452e-10	-1.13241	4.38428e-05	-1.32452e-10	-1.30799
2014178	chr17:2014178:G:A	1.94107e-08	-1.32452e-10	-1.50064	3.91959e-05	-1.32452e-10	-1.42002
2014180	chr17:2014180:T:C	4.71838e-09	-1.56055	-1.35445	7.1677e-06	-1.64665	-1.47236
2014234	chr17:2014234:C:T	2.01282e-08	-1.32452e-10	-1.46434	4.20065e-05	-1.32452e-10	-1.35077
2014296	chr17:2014296:T:C	2.14149e-08	-1.32452e-10	-1.40237	4.53875e-05	-1.32452e-10	-1.27336
2014316	chr17:2014316:A:G	1.03112e-08	-0.60712	-1.52611	9.33829e-06	-1.32226	-1.53221
2014529	chr17:2014529:A:G	3.99196e-09	-1.64662	-1.43556	8.83865e-06	-1.64347	-1.26599
2014584	chr17:2014584:A:C	2.18114e-08	-1.32452e-10	-1.38403	4.52681e-05	-1.32452e-10	-1.27599
2014736	chr17:2014736:G:A	2.6585e-08	-1.32452e-10	-1.18612	5.68963e-05	-1.32452e-10	-1.04736
2014737	chr17:2014737:C:T	2.66798e-08	-1.32452e-10	-1.18256	5.71174e-05	-1.32452e-10	-1.04349
2014833	chr17:2014833:A:G	1.97492e-08	-1.32452e-10	-1.48335	3.64029e-05	-1.32452e-10	-1.49395
2014969	chr17:2014969:T:C	9.36108e-09	-1.07655	-1.15335	1.53033e-05	-1.60929	-0.75124
2015056	chr17:2015056:G:T	2.03556e-08	-1.32452e-10	-1.45311	3.50471e-05	-1.32452e-10	-1.5319
2015207	chr17:2015207:G:A	2.01469e-08	-1.32452e-10	-1.46341	4.20451e-05	-1.32452e-10	-1.34985
2015634	chr17:2015634:G:T	1.97733e-08	-1.32452e-10	-1.48213	5.99189e-05	-1.32452e-10	-0.995604
2015760	chr17:2015760:C:T	2.2413e-08	-1.32452e-10	-1.35682	4.23449e-05	-1.32452e-10	-1.34275
2015813	chr17:2015813:C:T	1.6991e-08	-0.949694	-0.684087	2.9415e-05	-1.57067	-0.136422
2015884	chr17:2015884:G:T	2.29079e-08	-1.32452e-10	-1.33498	3.49906e-05	-1.32452e-10	-1.53352
2016135	chr17:2016135:C:A	1.89965e-08	-1.32452e-10	-1.52221	3.74456e-05	-1.32452e-10	-1.46571
2016246	chr17:2016246:T:C	1.99996e-08	-1.32452e-10	-1.47075	3.55926e-05	-1.32452e-10	-1.51646
2016512	chr17:2016512:G:A	1.93266e-08	-1.32452e-10	-1.50498	3.57756e-05	-1.32452e-10	-1.51133
2016777	chr17:2016777:G:A	1.86961e-08	-0.116633	-1.42152	1.07208e-05	-1.21039	-1.50602
2017905	chr17:2017905:C:T	1.90378e-08	-1.32452e-10	-1.52004	3.996e-05	-1.32452e-10	-1.40072
2018635	chr17:2018635:A:G	2.23639e-08	-1.32452e-10	-1.35901	3.62458e-05	-1.32452e-10	-1.49827
2018703	chr17:2018703:A:T	1.66194e-08	-0.121014	-1.53488	1.19066e-05	-1.07444	-1.53707
2018941	chr17:2018941:G:A	2.68516e-08	-1.25992	0.0837795	4.18763e-05	-1.53555	0.181673
2018996	chr17:2018996:A:T	2.03684e-08	-1.32452e-10	-1.45248	4.3837e-05	-1.32452e-10	-1.30812
2019145	chr17:2019145:G:A	1.93323e-08	-1.32452e-10	-1.50468	3.48268e-05	-1.32452e-10	-1.53821
2019156	chr17:2019156:A:G	2.41742e-08	-1.32452e-10	-1.28118	5.46144e-05	-1.32452e-10	-1.0883
2019240	chr17:2019240:G:A	1.86953e-08	-1.32452e-10	-1.53819	5.10685e-05	-1.32452e-10	-1.15543
2020321	chr17:2020321:G:A	1.96192e-08	-1.32452e-10	-1.48996	3.73235e-05	-1.32452e-10	-1.46897
2020680	chr17:2020680:T:C	2.25214e-08	-1.32452e-10	-1.352	4.82303e-05	-1.32452e-10	-1.21261
2020872	chr17:2020872:TC:T	2.16369e-08	-1.32452e-10	-1.39206	5.12531e-05	-1.32452e-10	-1.15182
2020924	chr17:2020924:G:A	2.10885e-08	-1.32452e-10	-1.41773	3.50144e-05	-1.32452e-10	-1.53284
2021072	chr17:2021072:T:C	4.33751e-09	-1.61115	-1.38801	6.83611e-06	-1.65039	-1.51599
2021511	chr17:2021511:G:A	3.80255e-08	-1.04213	0.213918	2.5863e-05	-1.61292	-0.222867
2021633	chr17:2021633:T:C	1.67077e-08	-0.832697	-0.817899	1.01987e-05	-1.60289	-1.16344
2021701	chr17:2021701:T:C	2.02755e-08	-1.32452e-10	-1.45705	4.17425e-05	-1.32452e-10	-1.35708
2022417	chr17:2022417:G:A	1.67785e-08	-1.64636	-5.17736e-10	3.294e-05	-1.59391	-5.17736e-10
2022565	chr17:2022565:A:G	3.77428e-09	-1.60272	-1.53553	7.14175e-06	-1.61199	-1.51065
2023043	chr17:2023043:T:C	4.04319e-09	-1.54552	-1.52391	2.768e-05	-0.23678	-1.5311
2023188	chr17:2023188:C:T	7.35064e-09	-1.49432	-0.97736	9.97571e-06	-1.55505	-1.23339
2023847	chr17:2023847:C:T	4.61758e-09	-1.60364	-1.33295	4.96691e-05	0.353761	-1.53697
2023871	chr17:2023871:C:T	3.16424e-08	-1.32452e-10	-1.01196	8.67478e-05	-1.32452e-10	-0.62559
2024151	chr17:2024151:T:C	9.6172e-09	-1.37767	-0.82524	1.07715e-05	-1.4602	-1.2515
2024203	chr17:2024203:T:G	2.2392e-08	-1.32452e-10	-1.35776	3.53737e-05	-1.32452e-10	-1.52263
2024336	chr17:2024336:A:G	1.54497e-08	-0.235221	-1.49365	1.83684e-05	-0.821831	-1.35613
2024468	chr17:2024468:T:C	1.87232e-08	-1.32452e-10	-1.5367	3.64045e-05	-1.32452e-10	-1.4939
2024985	chr17:2024985:G:A	2.13472e-08	-1.32452e-10	-1.40554	3.49471e-05	-1.32452e-10	-1.53476
2025361	chr17:2025361:C:A	1.92864e-08	-1.32452e-10	-1.50706	3.6542e-05	-1.32452e-10	-1.49013
2026066	chr17:2026066:G:A	2.27082e-08	-1.32452e-10	-1.34374	3.57559e-05	-1.32452e-10	-1.51188
2026295	chr17:2026295:T:G	2.19762e-08	-1.32452e-10	-1.3765	3.53012e-05	-1.32452e-10	-1.52468
2026423	chr17:2026423:TA:T	1.26358e-08	-1.30024	-0.629688	2.79833e-05	-0.473169	-1.28382
2026548	chr17:2026548:C:A	2.95508e-08	-1.32452e-10	-1.08035	3.50861e-05	-1.32452e-10	-1.53079
2027034	chr17:2027034:TGGGAGGCTAC:T	2.00969e-08	-1.4659	-5.17736e-10	4.20389e-05	-1.35	-5.17736e-10
2027075	chr17:2027075:A:G	6.18668e-09	-1.62619	-1.01787	1.1516e-05	-1.39059	-1.25427
2027265	chr17:2027265:C:T	3.0711e-08	-1.32452e-10	-1.04184	0.000122885	-1.32452e-10	-0.277348
2027454	chr17:2027454:G:A	6.32118e-09	-1.47468	-1.14787	8.50505e-06	-1.57301	-1.37492
2027530	chr17:2027530:C:G	1.68147e-08	-1.64421	-5.17736e-10	3.1872e-05	-1.62687	-5.17736e-10
2028282	chr17:2028282:A:G	4.90384e-09	-1.43595	-1.44049	3.24861e-05	-0.0703174	-1.53747
2028568	chr17:2028568:A:G	4.62808e-09	-1.45828	-1.47604	3.41629e-05	-0.0204976	-1.53696
2028599	chr17:2028599:A:G	4.94773e-09	-1.42317	-1.44437	3.13896e-05	-0.104903	-1.53721
2028671	chr17:2028671:T:A	4.50495e-09	-1.55274	-1.40855	1.69837e-05	-0.720883	-1.53546
2028776	chr17:2028776:G:A	2.23961e-08	-1.32452e-10	-1.35758	3.55544e-05	-1.32452e-10	-1.51753
2029022	chr17:2029022:A:C	1.05395e-08	-0.573106	-1.53823	1.17242e-05	-1.15459	-1.47235
2029035	chr17:2029035:T:C	5.31045e-09	-1.63696	-1.15983	1.58735e-05	-1.05158	-1.27236
2029287	chr17:2029287:C:T	2.03599e-08	-1.32452e-10	-1.4529	3.5039e-05	-1.32452e-10	-1.53213
2029368	chr17:2029368:G:A	7.72536e-09	-1.38326	-1.0387	3.45646e-05	-0.201602	-1.34416
2029459	chr17:2029459:A:AG	8.30679e-08	-1.32452e-10	-0.0468051	0.000106913	-1.32452e-10	-0.416583
2029530	chr17:2029530:A:C	1.22931e-08	-0.420995	-1.53643	1.27582e-05	-1.04937	-1.49305
2029543	chr17:2029543:G:A	2.47323e-08	-1.32452e-10	-1.25835	4.27079e-05	-1.32452e-10	-1.33421
2029544	chr17:2029544:G:T	7.05413e-09	-1.39485	-1.118	3.04079e-05	-0.147747	-1.52614
2029720	chr17:2029720:A:G	1.45069e-08	-1.16405	-0.627792	1.17551e-05	-1.62038	-1.00392
2029931	chr17:2029931:T:TG	3.59596e-09	-1.64873	-1.53793	1.30253e-05	-0.987963	-1.53374
2029947	chr17:2029947:AG:A	5.21165e-09	-1.40213	-1.41344	2.98994e-05	-0.152703	-1.53805
2030087	chr17:2030087:G:A	8.83504e-09	-1.14167	-1.14607	9.29978e-06	-1.61341	-1.2452
2030342	chr17:2030342:C:T	2.41514e-08	-1.32452e-10	-1.28212	3.97242e-05	-1.32452e-10	-1.40663
2030363	chr17:2030363:C:A	4.01659e-08	-1.32452e-10	-0.773445	5.03979e-05	-1.32452e-10	-1.16865
2031910	chr17:2031910:T:C	4.46413e-09	-1.44502	-1.52537	3.88347e-05	0.108051	-1.53733
2032849	chr17:2032849:T:C	4.41631e-09	-1.53055	-1.45061	1.78726e-05	-0.682734	-1.52259
2032865	chr17:2032865:G:A	1.90115e-08	-1.32452e-10	-1.52142	3.54154e-05	-1.32452e-10	-1.52145
2033461	chr17:2033461:T:C	1.83549e-08	-1.55657	-5.17736e-10	5.69815e-05	-1.04587	-5.17736e-10
2033685	chr17:2033685:T:G	1.24049e-07	-1.32452e-10	0.354213	7.43336e-05	-1.32452e-10	-0.780032
2034175	chr17:2034175:C:T	1.34055e-07	-1.32452e-10	0.431789	7.79186e-05	-1.32452e-10	-0.73293
2035696	chr17:2035696:G:A	6.32414e-08	-1.32452e-10	-0.319504	5.47403e-05	-1.32452e-10	-1.086
2036133	chr17:2036133:A:G	1.88434e-08	-1.32452e-10	-1.5303	4.31925e-05	-1.32452e-10	-1.32293
2036208	chr17:2036208:G:A	1.11578e-08	-1.62615	-0.428172	2.60474e-05	-0.290561	-1.53812
2036209	chr17:2036209:G:T	2.03212e-08	-1.32452e-10	-1.4548	3.68871e-05	-1.32452e-10	-1.48074
2036249	chr17:2036249:T:C	2.17066e-08	-1.00464	-0.38421	1.07692e-05	-1.21209	-1.49981
2036677	chr17:2036677:G:A	4.33203e-09	-1.46898	-1.53145	1.76996e-05	-0.681488	-1.53357
2036995	chr17:2036995:T:C	1.98371e-08	-1.32452e-10	-1.47891	3.81524e-05	-1.32452e-10	-1.44701
2037143	chr17:2037143:C:A	3.03611e-08	-1.0533	-5.17736e-10	3.3393e-05	-1.58025	-5.17736e-10
2037754	chr17:2037754:A:G	1.38962e-08	-1.61763	-0.217223	2.79945e-05	-0.229689	-1.5269
2037832	chr17:2037832:A:T	1.90574e-08	-1.32452e-10	-1.51901	7.87912e-05	-1.32452e-10	-0.721794
2037858	chr17:2037858:C:T	2.04923e-07	2.02075	-1.16458	0.000568126	2.62938	-1.37564
2037863	chr17:2037863:C:T	4.48496e-07	1.63944	-5.17736e-10	0.000294295	0.595988	-5.17736e-10
2038199	chr17:2038199:C:T	1.87383e-08	-1.32452e-10	-1.5359	3.63619e-05	-1.32452e-10	-1.49508
2039228	chr17:2039228:A:C	1.60649e-07	-1.32452e-10	0.612756	9.11881e-05	-1.32452e-10	-0.575671
2039457	chr17:2039457:A:G	1.87236e-08	-1.32452e-10	-1.53668	3.70977e-05	-1.32452e-10	-1.47504
2039478	chr17:2039478:C:T	2.59504e-08	-1.32452e-10	-1.21027	3.56484e-05	-1.32452e-10	-1.51489
2039528	chr17:2039528:T:C	4.29586e-09	-1.55634	-1.45247	1.14917e-05	-1.42681	-1.22016
2039567	chr17:2039567:C:T	1.12122e-08	-1.50946	-0.540002	3.42963e-05	-0.0684219	-1.48513
2039594	chr17:2039594:G:A	1.87849e-08	-1.32452e-10	-1.53341	4.37686e-05	-1.32452e-10	-1.30968
2039646	chr17:2039646:G:C	4.40954e-09	-1.49167	-1.49103	8.73373e-06	-1.38445	-1.53696
2039669	chr17:2039669:G:A	1.93038e-08	-1.32452e-10	-1.50616	3.58084e-05	-1.32452e-10	-1.51041
2040483	chr17:2040483:C:T	2.23622e-08	-1.32452e-10	-1.35909	3.59719e-05	-1.32452e-10	-1.50586
2040524	chr17:2040524:G:A	1.68963e-08	-1.63937	-5.17736e-10	3.34067e-05	-1.57984	-5.17736e-10
2040710	chr17:2040710:G:A	2.71354e-08	-1.32452e-10	-1.16562	3.60344e-05	-1.32452e-10	-1.50412
2041747	chr17:2041747:A:G	7.79879e-08	-1.37233	1.26242	3.47204e-05	-0.0031728	-1.53809
2041883	chr17:2041883:C:A	4.19703e-09	-1.57432	-1.45777	9.61263e-06	-1.41932	-1.4062
2042060	chr17:2042060:C:A	3.03604e-08	-1.05332	-5.17736e-10	3.66587e-05	-1.48694	-5.17736e-10
2042327	chr17:2042327:G:T	1.11771e-06	-1.29427	3.84684	6.576e-05	-0.25894	-0.643645
2042450	chr17:2042450:C:T	3.7266e-09	-1.61867	-1.5323	2.34512e-05	-0.396592	-1.53708
2042452	chr17:2042452:A:G	8.53901e-08	-0.263583	0.24435	0.000101099	0.637698	-1.1102
2042472	chr17:2042472:T:C	2.32753e-08	-1.32452e-10	-1.31907	3.67296e-05	-1.32452e-10	-1.48501
2042523	chr17:2042523:A:G	1.94837e-08	-1.32452e-10	-1.49688	4.52589e-05	-1.32452e-10	-1.2762
2042582	chr17:2042582:C:A	3.35145e-08	-1.32452e-10	-0.954485	3.94078e-05	-1.32452e-10	-1.41463
2043014	chr17:2043014:C:T	1.17034e-07	-1.32452e-10	0.296003	0.000119738	-1.32452e-10	-0.30329
2043209	chr17:2043209:C:G	3.92406e-09	-1.64706	-1.45228	1.95208e-05	-0.638504	-1.47861
2043224	chr17:2043224:A:G	2.60182e-08	-1.32452e-10	-1.20767	4.05225e-05	-1.32452e-10	-1.38674
2044370	chr17:2044370:C:CT	5.13311e-09	-1.63573	-1.19502	1.38478e-05	-1.54484	-0.915632
2044384	chr17:2044384:G:A	1.16038e-06	-1.32452e-10	2.59004	0.000282238	-1.32452e-10	0.554156
2044489	chr17:2044489:T:A	1.16082e-06	-1.32452e-10	2.59042	0.000282214	-1.32452e-10	0.554072
2045145	chr17:2045145:T:C	1.88915e-08	-1.32452e-10	-1.52775	3.48978e-05	-1.32452e-10	-1.53617
2045352	chr17:2045352:A:G	4.46699e-09	-1.59513	-1.37462	1.00655e-05	-1.45926	-1.32022
2045457	chr17:2045457:G:A	3.48524e-06	-1.32452e-10	3.68983	0.000790124	-1.32452e-10	1.58359
2045740	chr17:2045740:A:G	4.86841e-09	-1.58762	-1.29607	1.32441e-05	-1.44875	-1.0563
2045804	chr17:2045804:C:G	4.81099e-08	-1.25523	0.662258	3.05122e-05	-0.150337	-1.52013
2046004	chr17:2046004:T:G	1.67907e-08	-1.64564	-5.17736e-10	3.11407e-05	-1.65008	-5.17736e-10
2046075	chr17:2046075:T:C	1.98846e-08	-1.47652	-5.17736e-10	4.16462e-05	-1.35939	-5.17736e-10
2046468	chr17:2046468:G:A	2.06739e-08	-1.32452e-10	-1.43759	3.92867e-05	-1.32452e-10	-1.41771
2046495	chr17:2046495:C:T	3.95899e-09	-1.63929	-1.45119	8.48874e-06	-1.55298	-1.39688
2046515	chr17:2046515:C:T	1.95329e-08	-1.32452e-10	-1.49436	3.4838e-05	-1.32452e-10	-1.53789
2046560	chr17:2046560:G:A	1.72212e-08	-1.62032	-5.17736e-10	3.43547e-05	-1.55186	-5.17736e-10
2046799	chr17:2046799:T:C	1.88392e-08	-1.32452e-10	-1.53052	4.45682e-05	-1.32452e-10	-1.29157
2047114	chr17:2047114:G:T	9.42765e-09	-1.60801	-0.614805	3.30029e-05	-0.0544178	-1.53758
2047208	chr17:2047208:G:T	1.88265e-08	-1.32452e-10	-1.5312	3.5827e-05	-1.32452e-10	-1.50989
2048116	chr17:2048116:G:A	2.00424e-08	-1.32452e-10	-1.46862	3.50658e-05	-1.32452e-10	-1.53137
2048254	chr17:2048254:A:G	2.40162e-08	-1.32452e-10	-1.28773	3.95689e-05	-1.32452e-10	-1.41055
2048318	chr17:2048318:G:C	5.47589e-09	-1.56267	-1.20344	1.78169e-05	-1.41236	-0.796088
2048369	chr17:2048369:A:G	7.27584e-09	-1.47292	-1.00899	2.2266e-05	-1.27293	-0.712602
2048387	chr17:2048387:C:T	1.8964e-08	-1.32452e-10	-1.52392	3.88638e-05	-1.32452e-10	-1.42853
2048785	chr17:2048785:C:T	1.28202e-07	0.314742	0.0724033	1.29816e-05	-1.20261	-1.32245
2049683	chr17:2049683:G:A	2.12523e-08	-1.32452e-10	-1.41	3.53975e-05	-1.32452e-10	-1.52196
2050372	chr17:2050372:G:A	1.88599e-08	-1.32452e-10	-1.52943	3.5758e-05	-1.32452e-10	-1.51182
2051486	chr17:2051486:G:C	2.27992e-08	-1.32452e-10	-1.33974	3.5851e-05	-1.32452e-10	-1.50922
2051864	chr17:2051864:C:G	1.17819e-06	-1.32452e-10	2.60527	0.000279917	-1.32452e-10	0.545896
2052081	chr17:2052081:C:A	2.06083e-08	-1.32452e-10	-1.44077	3.50147e-05	-1.32452e-10	-1.53283
2052299	chr17:2052299:A:C	2.16485e-08	-1.32452e-10	-1.39153	3.48764e-05	-1.32452e-10	-1.53679
2052375	chr17:2052375:C:A	1.77286e-07	-1.6207	2.332	1.5352e-05	-0.924899	-1.43245
2053383	chr17:2053383:A:G	4.83928e-07	-1.32452e-10	1.71547	8.54073e-05	-1.32452e-10	-0.641165
2053430	chr17:2053430:A:G	1.31473e-08	-1.64749	-0.242754	4.45331e-05	-1.52231	0.229943
2053852	chr17:2053852:G:A	8.02755e-08	-0.0809993	-5.17736e-10	4.7294e-05	-1.23221	-5.17736e-10
2053968	chr17:2053968:G:A	2.16297e-07	-1.32452e-10	0.91019	6.36921e-05	-1.32452e-10	-0.934535
2054303	chr17:2054303:G:A	8.98411e-09	-1.24191	-1.02909	0.0001229	0.998783	-1.27601
2054402	chr17:2054402:G:A	2.32108e-08	-1.32452e-10	-1.32185	3.60109e-05	-1.32452e-10	-1.50477
2054599	chr17:2054599:G:A	5.10615e-07	2.80576	-1.03661	0.00148528	3.52446	-1.3097
2055138	chr17:2055138:A:C	2.15702e-08	-1.32452e-10	-1.39515	4.86564e-05	-1.32452e-10	-1.20381
2055242	chr17:2055242:G:A	0.171431	8.57604	5.91719	1.02088e-05	-1.26802	-1.49732
2055315	chr17:2055315:T:C	0.372099	9.24147	6.02674	1.1642e-05	-1.13943	-1.49455
2055572	chr17:2055572:C:T	4.91546e-08	-1.32452e-10	-0.571493	5.0163e-05	-1.32452e-10	-1.17332
2055618	chr17:2055618:G:A	1.2521e-06	4.11876	-1.45264	0.000617375	2.85739	-1.5205
2056532	chr17:2056532:C:A	1.17923e-07	1.54953	-1.24595	0.000298632	2.06723	-1.45661
2057083	chr17:2057083:G:A	2.67007e-08	-1.18177	-5.17736e-10	5.55612e-05	-1.07111	-5.17736e-10
2057680	chr17:2057680:C:T	8.10905e-09	-0.838918	-1.53457	1.39339e-05	-1.49453	-0.959735
2058569	chr17:2058569:C:T	4.42243e-08	-0.677188	-5.17736e-10	4.81593e-05	-1.21408	-5.17736e-10
2059100	chr17:2059100:C:T	1.36904e-05	6.51321	-1.45523	0.000393204	1.72683	-0.841095
2059309	chr17:2059309:C:T	1.92595e-08	-1.32452e-10	-1.50846	3.55107e-05	-1.32452e-10	-1.51876
2059482	chr17:2059482:C:T	4.42249e-08	-1.32452e-10	-0.677177	5.32951e-05	-1.32452e-10	-1.11275
2059851	chr17:2059851:A:G	2.16274e-08	-1.32452e-10	-1.3925	5.09837e-05	-1.32452e-10	-1.15709
2060450	chr17:2060450:G:A	2.06821e-08	-1.32452e-10	-1.4372	4.66099e-05	-1.32452e-10	-1.24678
2060667	chr17:2060667:G:A	3.20329e-08	-0.926273	-0.0734264	2.85583e-05	-0.372267	-1.36438
2061103	chr17:2061103:A:T	1.25325e-08	-1.37922	-0.558926	5.42421e-05	0.344336	-1.43947
2061672	chr17:2061672:G:A	1.87572e-08	-1.32452e-10	-1.53489	6.71112e-05	-1.32452e-10	-0.882245
2061712	chr17:2061712:G:T	5.75449e-08	-1.32452e-10	-0.413898	6.39587e-05	-1.32452e-10	-0.930358
2061770	chr17:2061770:GCT:G	2.20257e-08	-1.32452e-10	-1.37425	3.49622e-05	-1.32452e-10	-1.53433
2061791	chr17:2061791:C:T	2.67122e-08	-1.05379	-0.127549	3.21154e-05	-0.228802	-1.39046
2061802	chr17:2061802:C:T	2.44813e-08	-1.0436	-0.224952	3.28275e-05	-0.243308	-1.35402
2061984	chr17:2061984:C:T	3.50083e-06	5.1322	-1.43791	0.000248308	1.31982	-0.893748
2061985	chr17:2061985:G:A	2.20842e-05	3.99641	1.53975	0.000809937	2.68915	-1.08079
2062000	chr17:2062000:C:T	2.30057e-08	-1.32452e-10	-1.33072	7.64959e-05	-1.32452e-10	-0.751359
2062248	chr17:2062248:G:A	7.75925e-05	-1.32375	8.11651	0.000142138	0.356346	-0.488144
2062680	chr17:2062680:A:G	3.94644e-06	-1.32452e-10	3.8141	0.000255054	-1.32452e-10	0.45288
2062869	chr17:2062869:G:T	2.06022e-06	-1.32452e-10	3.1641	0.000333407	-1.32452e-10	0.720767
2063098	chr17:2063098:C:T	4.50638e-08	-1.32452e-10	-0.658385	4.73643e-05	-1.32452e-10	-1.23073
2063163	chr17:2063163:C:T	2.56876e-07	0.701471	0.380659	1.6817e-05	-0.797201	-1.46901
2063595	chr17:2063595:C:T	3.15123e-07	0.94896	0.33754	1.24095e-05	-1.10255	-1.46758
2063860	chr17:2063860:TC:T	1.96823e-08	-1.32452e-10	-1.48674	3.4866e-05	-1.32452e-10	-1.53708
2064207	chr17:2064207:C:T	0.00713134	3.69783	7.61571	1.63587e-05	-1.64379	-0.650046
2064615	chr17:2064615:G:A	2.03519e-08	-1.32452e-10	-1.45329	3.48621e-05	-1.32452e-10	-1.5372
2065609	chr17:2065609:C:G	1.6258e-07	0.624706	-5.17736e-10	0.000180097	0.104903	-5.17736e-10
2065689	chr17:2065689:T:C	1.88295e-08	-1.36678	-0.164265	5.85221e-05	0.374553	-1.39374
2065692	chr17:2065692:A:G	1.96632e-08	-1.32452e-10	-1.48772	4.21219e-05	-1.32452e-10	-1.34803
2066255	chr17:2066255:T:C	1.88716e-08	-1.32452e-10	-1.5288	3.64762e-05	-1.32452e-10	-1.49194
2066541	chr17:2066541:C:T	3.9689e-08	-1.32452e-10	-0.785389	4.49477e-05	-1.32452e-10	-1.28309
2066975	chr17:2066975:G:A	1.43914e-07	0.502753	-5.17736e-10	0.000161598	-0.0034812	-5.17736e-10
2067036	chr17:2067036:C:T	4.16515e-08	-1.32452e-10	-0.737128	4.53433e-05	-1.32452e-10	-1.27433
2067153	chr17:2067153:C:T	2.0365e-08	-1.32452e-10	-1.45265	4.17083e-05	-1.32452e-10	-1.35789
2067604	chr17:2067604:C:T	0.399052	7.69183	7.64631	1.27562e-05	-1.27488	-1.2677
2067763	chr17:2067763:G:C	2.19074e-08	-1.37964	-5.17736e-10	4.6387e-05	-1.25158	-5.17736e-10
2068276	chr17:2068276:T:C	1.94394e-08	-1.32452e-10	-1.49916	5.01446e-05	-1.32452e-10	-1.17368
2068306	chr17:2068306:G:A	7.06962e-05	4.07593	2.62376	0.00138698	2.76912	-0.622831
2068526	chr17:2068526:T:C	2.09201e-08	-1.32452e-10	-1.42575	3.48274e-05	-1.32452e-10	-1.53819
2069112	chr17:2069112:A:G	1.86958e-08	-1.32452e-10	-1.53817	5.08389e-05	-1.32452e-10	-1.15993
2069684	chr17:2069684:G:A	4.51443e-08	-1.32452e-10	-0.656601	5.3161e-05	-1.32452e-10	-1.11527
2069823	chr17:2069823:G:A	1.52658e-06	-1.32452e-10	2.86432	0.000136506	-1.32452e-10	-0.172227
2069840	chr17:2069840:C:T	4.09463e-08	-1.32452e-10	-0.754202	4.50623e-05	-1.32452e-10	-1.28055
2070220	chr17:2070220:G:A	1.87289e-08	-1.32452e-10	-1.5364	4.10295e-05	-1.32452e-10	-1.37431
2070243	chr17:2070243:C:T	4.4511e-08	-1.32452e-10	-0.670728	4.56232e-05	-1.32452e-10	-1.26818
2071031	chr17:2071031:C:T	4.7594e-08	-1.32452e-10	-0.603757	4.7454e-05	-1.32452e-10	-1.22883
2071090	chr17:2071090:G:A	5.98683e-09	-1.20187	-1.47503	8.27844e-06	-1.43896	-1.53598
2071217	chr17:2071217:A:T	2.53906e-06	4.69028	-1.31719	0.00106217	3.40817	-1.52869
2071487	chr17:2071487:G:C	1.66192e-06	2.37665	0.572615	0.000536104	1.67515	-0.479418
2071541	chr17:2071541:G:A	3.89362e-08	-0.804539	-5.17736e-10	8.57988e-05	-0.63659	-5.17736e-10
2071551	chr17:2071551:C:T	8.04399e-07	-1.32452e-10	2.22363	0.000211455	-1.32452e-10	0.265416
2072285	chr17:2072285:C:G	3.4452e-08	-1.32452e-10	-0.926898	5.83578e-05	-1.32452e-10	-1.022
2072363	chr17:2072363:G:A	6.78638e-07	3.14979	-1.09616	1.35048e-05	-1.64445	-0.8411
2072542	chr17:2072542:G:A	3.92297e-08	-0.797029	-5.17736e-10	0.00016476	0.0158915	-5.17736e-10
2072673	chr17:2072673:G:GT	2.21863e-08	-1.32452e-10	-1.36699	3.52477e-05	-1.32452e-10	-1.52619
2072677	chr17:2072677:C:A	2.47087e-08	-1.32452e-10	-1.25931	3.60473e-05	-1.32452e-10	-1.50376
2073223	chr17:2073223:A:ACAAGCGTGAG	7.81737e-07	-1.32452e-10	2.19505	0.000227523	-1.32452e-10	0.338656
2073336	chr17:2073336:G:A	8.85684e-08	-1.32452e-10	0.0173113	6.63672e-05	-1.32452e-10	-0.893393
2074238	chr17:2074238:GC:G	2.46843e-06	4.70651	-1.36163	0.00104101	3.39726	-1.53791
2074422	chr17:2074422:G:C	9.72486e-07	2.41339	-5.17736e-10	0.0030513	2.93473	-5.17736e-10
2074568	chr17:2074568:G:A	1.01146e-05	3.69842	1.05685	7.01546e-06	-1.64844	-1.49204
2075040	chr17:2075040:C:T	1.67934e-05	3.62933	1.63295	7.0749e-06	-1.64661	-1.48543
2075190	chr17:2075190:T:C	1.30601e-05	3.7206	1.29025	6.94955e-06	-1.64893	-1.50099
2075894	chr17:2075894:T:C	4.80231e-05	3.73692	2.57605	7.96709e-06	-1.64833	-1.36494
2075992	chr17:2075992:GACCAGGCCTC:G	2.09223e-08	-1.32452e-10	-1.42565	3.48271e-05	-1.32452e-10	-1.5382
2076020	chr17:2076020:A:G	1.65836e-06	4.45141	-1.50429	0.00756714	5.23708	-1.3941
2076270	chr17:2076270:G:A	3.27499e-08	-0.977564	-5.17736e-10	5.14471e-05	-1.14804	-5.17736e-10
2076498	chr17:2076498:G:A	2.23387e-06	4.72647	-1.48144	0.0111361	5.50685	-1.2775
2077873	chr17:2077873:T:G	1.93887e-08	-1.50177	-5.17736e-10	3.5012e-05	-1.53291	-5.17736e-10
2077891	chr17:2077891:G:A	2.24531e-08	-1.32452e-10	-1.35503	3.49087e-05	-1.32452e-10	-1.53586
2077894	chr17:2077894:A:G	4.40477e-08	-1.32452e-10	-0.681191	4.56296e-05	-1.32452e-10	-1.26804
2078186	chr17:2078186:T:C	0.000735412	3.4212	5.62053	1.18084e-05	-1.61317	-1.00661
2078318	chr17:2078318:G:A	1.87312e-08	-1.32452e-10	-1.53627	4.08775e-05	-1.32452e-10	-1.37802
2078641	chr17:2078641:G:A	0.000428697	3.26242	5.23962	1.05507e-05	-1.59604	-1.13636
2078663	chr17:2078663:C:T	8.09878e-06	5.99848	-1.46548	0.00370298	4.62937	-1.50107
2078901	chr17:2078901:AAAGATAGGTCATTGGTGATTGGTCAACTATGACACAGACTAAGGTTTGATG:A	2.77532e-08	-1.32452e-10	-1.14311	0.000119246	-1.32452e-10	-0.307403
2079091	chr17:2079091:G:A	2.18706e-08	-1.32452e-10	-1.38132	3.50293e-05	-1.32452e-10	-1.53241
2079496	chr17:2079496:C:T	4.21886e-07	1.09653	0.481747	1.84423e-05	-1.20784	-0.966106
2079693	chr17:2079693:G:T	2.25851e-08	-1.32452e-10	-1.34917	3.51249e-05	-1.32452e-10	-1.52969
2079812	chr17:2079812:C:T	0.000892809	3.47313	5.76254	1.15843e-05	-1.63886	-1.00008
2079955	chr17:2079955:A:C	2.37609e-08	-1.32452e-10	-1.29842	3.56072e-05	-1.32452e-10	-1.51605
2080400	chr17:2080400:AC:A	3.13235e-08	-1.32452e-10	-1.02209	0.000144558	-1.32452e-10	-0.114917
2081234	chr17:2081234:T:C	2.96113e-08	-1.32452e-10	-1.07831	4.45275e-05	-1.32452e-10	-1.29249
2081246	chr17:2081246:A:G	1.87309e-08	-1.32452e-10	-1.53629	3.80241e-05	-1.32452e-10	-1.45038
2081756	chr17:2081756:T:C	2.25606e-06	2.50862	0.746295	7.16719e-06	-1.59987	-1.51921
2081926	chr17:2081926:C:T	2.90462e-08	-1.32452e-10	-1.09758	0.000126299	-1.32452e-10	-0.249942
2082190	chr17:2082190:G:A	1.2496e-07	-1.32452e-10	0.361528	6.44573e-05	-1.32452e-10	-0.922592
2082198	chr17:2082198:A:G	8.72236e-08	-1.32452e-10	0.00201091	6.85386e-05	-1.32452e-10	-0.861198
2085084	chr17:2085084:T:C	2.10356e-08	-1.32452e-10	-1.42025	3.48272e-05	-1.32452e-10	-1.5382
2085384	chr17:2085384:T:C	1.87178e-07	-1.32452e-10	0.765598	9.80807e-05	-1.32452e-10	-0.502805
2086079	chr17:2086079:C:G	2.85755e-05	5.79384	-5.17736e-10	0.0141511	4.46895	-5.17736e-10
2086134	chr17:2086134:T:C	2.99418e-08	0.134828	-1.20204	9.31646e-06	-1.44966	-1.40716
2086343	chr17:2086343:C:T	0.00084519	3.31884	5.86201	1.08833e-05	-1.62997	-1.07139
2086737	chr17:2086737:C:A	1.18583e-07	-1.32452e-10	0.309148	8.64647e-05	-1.32452e-10	-0.628859
2086795	chr17:2086795:CCT:C	6.35191e-08	-1.32452e-10	-0.315122	5.8711e-05	-1.32452e-10	-1.01597
2087172	chr17:2087172:G:A	3.25264e-08	-0.984413	-5.17736e-10	3.28644e-05	-1.59621	-5.17736e-10
2087232	chr17:2087232:C:T	1.17196e-07	-1.32452e-10	0.297388	8.59161e-05	-1.32452e-10	-0.635225
2087326	chr17:2087326:G:A	1.90047e-08	-1.32452e-10	-1.52178	3.49352e-05	-1.32452e-10	-1.5351
2087384	chr17:2087384:T:C	1.92846e-08	-1.50716	-5.17736e-10	4.00799e-05	-1.39772	-5.17736e-10
2087665	chr17:2087665:C:A	2.66922e-05	1.12178	4.60388	1.03934e-05	-1.29219	-1.45524
2087803	chr17:2087803:C:T	2.87784e-07	-1.32452e-10	1.19575	9.63528e-05	-1.32452e-10	-0.520579
2088166	chr17:2088166:A:G	2.23745e-05	1.65207	3.89715	8.4001e-06	-1.4585	-1.50185
2088572	chr17:2088572:G:A	1.03552e-07	-1.32452e-10	0.173606	7.85283e-05	-1.32452e-10	-0.725137
2088692	chr17:2088692:G:A	1.91079e-08	-1.51636	-5.17736e-10	3.91752e-05	-1.42055	-5.17736e-10
2089082	chr17:2089082:AG:A	7.51334e-08	-1.32452e-10	-0.147199	6.56784e-05	-1.32452e-10	-0.903826
2089273	chr17:2089273:G:A	8.25062e-06	5.52878	-0.977196	0.00270111	4.19088	-1.37805
2089751	chr17:2089751:G:C	4.05384e-07	-1.32452e-10	1.53837	8.08087e-05	-1.32452e-10	-0.696512
2090204	chr17:2090204:G:A	1.26763e-05	0.820667	4.16036	1.33253e-05	-1.18648	-1.31245
2090717	chr17:2090717:G:C	7.38427e-08	-1.32452e-10	-0.164526	4.52424e-05	-1.32452e-10	-1.27656
2090777	chr17:2090777:C:G	0.000506661	6.96504	1.7041	9.28471e-06	-1.3569	-1.50333
2090836	chr17:2090836:T:C	3.62814e-09	-1.6445	-1.53325	1.55896e-05	-0.884713	-1.45728
2091069	chr17:2091069:T:C	2.01952e-08	-1.32452e-10	-1.46102	4.50081e-05	-1.32452e-10	-1.28175
2091672	chr17:2091672:G:T	2.70088e-05	4.34794	1.38951	6.76507e-06	-1.64424	-1.53258
2091704	chr17:2091704:T:C	2.95863e-08	-1.32452e-10	-1.07915	0.000131108	-1.32452e-10	-0.212573
2091874	chr17:2091874:A:G	2.15445e-08	-1.32452e-10	-1.39634	5.03073e-05	-1.32452e-10	-1.17045
2091889	chr17:2091889:A:G	3.19569e-08	-1.32452e-10	-1.00208	3.90359e-05	-1.32452e-10	-1.42411
2091897	chr17:2091897:C:T	2.88868e-05	3.63044	2.17423	0.000617376	2.38234	-1.04545
2091917	chr17:2091917:C:T	8.47302e-07	3.04803	-0.772435	7.75455e-06	-1.63615	-1.40417
2091924	chr17:2091924:C:T	2.33233e-07	2.33151	-1.34594	1.81621e-05	-1.56346	-0.6258
2091938	chr17:2091938:A:T	1.08064e-05	5.88518	-1.06375	0.00333343	4.56096	-1.5378
2091939	chr17:2091939:A:C	1.03852e-05	5.82565	-1.04398	0.00314533	4.503	-1.53792
2091949	chr17:2091949:TG:T	8.30591e-07	2.25567	-5.17736e-10	0.000767338	1.55433	-5.17736e-10
2091977	chr17:2091977:T:C	4.58906e-08	-1.32452e-10	-0.640204	4.61633e-05	-1.32452e-10	-1.25641
2092318	chr17:2092318:G:A	2.16548e-08	-1.32452e-10	-1.39124	3.49029e-05	-1.32452e-10	-1.53603
2092767	chr17:2092767:T:C	1.99955e-08	-1.32452e-10	-1.47096	4.59099e-05	-1.32452e-10	-1.26192
2093210	chr17:2093210:A:G	6.38056e-06	4.51473	-0.220187	0.00149325	3.2476	-1.02749
2093698	chr17:2093698:T:A	4.58396e-07	-1.32452e-10	1.66127	7.79656e-05	-1.32452e-10	-0.732328
2093789	chr17:2093789:TA:T	3.64395e-09	-1.63586	-1.53753	8.65781e-05	0.667311	-1.29486
2094150	chr17:2094150:G:C	0.000179938	6.2196	1.4143	1.05174e-05	-1.47173	-1.26383
2094182	chr17:2094182:C:T	6.8216e-06	4.77252	-0.411129	0.00168169	3.478	-1.13904
2095051	chr17:2095051:G:A	5.08659e-06	4.47768	-0.409777	0.00129351	3.21474	-1.13822
2095085	chr17:2095085:A:G	4.39039e-07	-1.32452e-10	1.61812	8.33657e-05	-1.32452e-10	-0.665359
2095475	chr17:2095475:C:A	1.88208e-08	-1.5315	-5.17736e-10	3.50696e-05	-1.53126	-5.17736e-10
2095634	chr17:2095634:G:A	5.78036e-06	4.64642	-0.450662	0.00147282	3.36425	-1.15792
2095729	chr17:2095729:T:C	2.13837e-05	5.50392	-5.17736e-10	0.0106852	4.18802	-5.17736e-10
2096050	chr17:2096050:G:A	5.84792e-07	2.44441	-0.539616	0.00028786	1.73217	-1.1583
2096460	chr17:2096460:T:C	1.6721e-08	-0.419287	-1.23051	3.60089e-05	-0.827073	-0.677755
2096647	chr17:2096647:A:G	8.50875e-07	3.69329	-1.41348	0.00315696	4.4959	-1.52713
2096843	chr17:2096843:A:AC	9.52222e-09	-0.76709	-1.44575	2.15587e-05	-1.07887	-0.938946
2097154	chr17:2097154:TC:T	5.86179e-08	-1.32452e-10	-0.395423	5.75832e-05	-1.32452e-10	-1.03537
2097239	chr17:2097239:C:T	2.95616e-07	2.70239	-1.47979	0.00108522	3.43908	-1.53814
2097297	chr17:2097297:G:C	4.16555e-09	-1.54038	-1.49923	1.0135e-05	-1.23468	-1.53792
2097329	chr17:2097329:T:A	2.10556e-08	-1.32452e-10	-1.4193	3.4831e-05	-1.32452e-10	-1.53809
2097922	chr17:2097922:T:C	1.75213e-07	-1.32452e-10	0.699541	7.29439e-05	-1.32452e-10	-0.798905
2098115	chr17:2098115:A:G	2.33416e-08	-1.32452e-10	-1.31623	8.24852e-05	-1.32452e-10	-0.675977
2098310	chr17:2098310:T:A	3.7288e-09	-1.64449	-1.50589	4.67769e-05	0.218459	-1.46167
2098363	chr17:2098363:C:T	7.38374e-09	-1.65054	-0.816647	8.01731e-06	-1.49972	-1.50727
2098531	chr17:2098531:T:C	9.40454e-08	1.35212	-1.2748	0.000104071	0.812591	-1.25612
2098562	chr17:2098562:T:C	3.73182e-08	-1.38629	0.539303	2.19803e-05	-1.56939	-0.429064
2098660	chr17:2098660:C:T	7.10303e-07	-1.32452e-10	2.09923	0.000242306	-1.32452e-10	0.401605
2099586	chr17:2099586:C:T	2.44789e-08	-1.32452e-10	-1.26865	9.16916e-05	-1.32452e-10	-0.570165
2099914	chr17:2099914:G:A	1.2686e-07	1.44844	-1.07182	9.82839e-05	0.897413	-1.39815
2100083	chr17:2100083:G:A	3.32686e-08	-1.32452e-10	-0.96185	4.02579e-05	-1.32452e-10	-1.39329
2100103	chr17:2100103:T:C	3.6821e-09	-1.62567	-1.53731	1.72913e-05	-0.757219	-1.48117
2101593	chr17:2101593:C:T	1.87563e-08	-1.32452e-10	-1.53494	5.86494e-05	-1.32452e-10	-1.01702
2101615	chr17:2101615:G:A	7.85238e-07	-1.32452e-10	2.19952	0.000261443	-1.32452e-10	0.47762
2101836	chr17:2101836:C:T	1.09555e-07	1.33208	-1.10212	9.00327e-05	0.791277	-1.3797
2101947	chr17:2101947:T:A	9.27313e-08	1.18488	-1.12164	7.96903e-05	0.657611	-1.36806
2101961	chr17:2101961:CAGA:C	9.4874e-08	1.21183	-1.12574	8.19491e-05	0.682954	-1.36545
2102052	chr17:2102052:G:A	2.04118e-07	0.852237	-5.17736e-10	0.000220934	0.309267	-5.17736e-10
2102675	chr17:2102675:A:G	7.46627e-07	3.65583	-1.50672	0.00417971	4.48156	-1.23215
2103655	chr17:2103655:G:A	4.44444e-08	-1.32452e-10	-0.672225	4.65154e-05	-1.32452e-10	-1.24881
2103679	chr17:2103679:T:C	4.31604e-08	-1.32452e-10	-0.701541	4.73713e-05	-1.32452e-10	-1.23058
2103710	chr17:2103710:C:T	4.76454e-08	0.268533	-0.87121	1.53366e-05	-0.944949	-1.41341
2104316	chr17:2104316:G:A	1.68632e-08	-1.64133	-5.17736e-10	3.12592e-05	-1.64628	-5.17736e-10
2104532	chr17:2104532:A:G	1.31324e-07	1.39029	-0.97908	8.94513e-05	0.848162	-1.44306
2104650	chr17:2104650:AT:A	7.84007e-08	0.743276	-0.847907	3.45105e-05	-0.0450822	-1.50225
2104830	chr17:2104830:T:C	6.02109e-08	-1.32452e-10	-0.36861	4.2825e-05	-1.32452e-10	-1.33147
2104984	chr17:2104984:T:A	1.37839e-06	2.87676	-0.114557	7.03948e-06	-1.61829	-1.51878
2105610	chr17:2105610:G:A	4.70745e-08	0.168581	-0.783313	1.69676e-05	-0.883249	-1.37404
2105644	chr17:2105644:G:A	4.80383e-08	0.192291	-0.786756	1.66818e-05	-0.898604	-1.37567
2106458	chr17:2106458:A:C	7.10121e-08	0.91132	-1.11493	5.8689e-05	0.362211	-1.37855
2107024	chr17:2107024:C:T	1.20751e-08	-1.37601	-0.599307	1.23756e-05	-1.17479	-1.39808
2108584	chr17:2108584:T:C	5.14234e-08	-1.32452e-10	-0.52637	5.28511e-05	-1.32452e-10	-1.12112
2108800	chr17:2108800:C:T	2.81938e-08	-0.384443	-0.742919	2.48164e-05	-0.549327	-1.32776
2110460	chr17:2110460:T:C	6.24094e-08	-1.32452e-10	-0.332747	7.79208e-05	-1.32452e-10	-0.732903
2110480	chr17:2110480:C:T	8.62191e-08	-0.00957229	-5.17736e-10	0.000174647	0.0741697	-5.17736e-10
2110690	chr17:2110690:G:A	2.29467e-08	-1.32452e-10	-1.33329	6.79257e-05	-1.32452e-10	-0.870182
2110886	chr17:2110886:T:C	2.26521e-08	-1.32452e-10	-1.34621	7.87122e-05	-1.32452e-10	-0.722797
2111017	chr17:2111017:A:G	1.28047e-08	-1.60857	-0.308081	1.06351e-05	-1.64996	-1.07448
2111555	chr17:2111555:G:A	1.16332e-07	1.38276	-1.09278	9.58824e-05	0.861272	-1.38675
2111690	chr17:2111690:T:C	8.60749e-08	1.11261	-1.12385	7.91865e-05	0.652212	-1.369
2112318	chr17:2112318:C:T	2.04051e-07	0.672845	0.179062	0.00145692	3.67878	-1.48329
2113057	chr17:2113057:CTTTTA:C	2.13558e-08	-1.32452e-10	-1.40514	4.83592e-05	-1.32452e-10	-1.20994
2113596	chr17:2113596:T:C	2.10294e-08	-1.42054	-5.17736e-10	3.17198e-05	-1.63165	-5.17736e-10
2113735	chr17:2113735:T:C	9.18321e-08	0.599342	-0.545844	0.00168338	3.79787	-1.45791
2113785	chr17:2113785:C:A	7.88402e-08	0.520041	-0.619083	0.00152649	3.67675	-1.43462
2114227	chr17:2114227:G:A	4.39603e-08	-1.32452e-10	-0.683177	3.53713e-05	-1.32452e-10	-1.52269
2114267	chr17:2114267:C:G	8.54573e-08	0.550999	-0.569446	0.00157158	3.7218	-1.45056
2114699	chr17:2114699:C:T	1.84807e-08	-1.54974	-5.17736e-10	3.77562e-05	-1.45745	-5.17736e-10
2115743	chr17:2115743:A:G	9.08956e-08	0.546213	-0.502965	0.00154904	3.72648	-1.46968
2115754	chr17:2115754:T:C	3.72736e-08	-0.848178	-5.17736e-10	8.5984e-05	-0.634434	-5.17736e-10
2115801	chr17:2115801:G:A	1.70257e-08	-1.63174	-5.17736e-10	3.39342e-05	-1.56417	-5.17736e-10
2115864	chr17:2115864:G:A	1.98434e-07	0.506858	0.317135	0.00139825	3.6756	-1.52122
2115925	chr17:2115925:T:C	3.20262e-06	3.60526	-5.17736e-10	0.00231737	2.65959	-5.17736e-10
2116037	chr17:2116037:CACTA:C	2.40775e-08	-1.32452e-10	-1.28518	5.8185e-05	-1.32452e-10	-1.02497
2116326	chr17:2116326:G:A	3.92123e-07	1.50511	-5.17736e-10	0.000406188	0.918219	-5.17736e-10
2116859	chr17:2116859:TA:T	9.33541e-08	0.603305	-0.533369	0.00170741	3.81588	-1.46174
2117149	chr17:2117149:C:T	8.7134e-08	0.502004	-0.50102	0.00144744	3.65951	-1.47056
2117570	chr17:2117570:T:C	2.69962e-08	-1.32452e-10	-1.17077	3.72025e-05	-1.32452e-10	-1.47222
2117848	chr17:2117848:C:T	4.67124e-08	-1.32452e-10	-0.622454	4.79221e-05	-1.32452e-10	-1.21902
2117921	chr17:2117921:TTTAG:T	2.14765e-08	-1.32452e-10	-1.3995	3.49121e-05	-1.32452e-10	-1.53576
2118196	chr17:2118196:C:A	9.21429e-08	0.576236	-0.519359	0.00163231	3.77552	-1.46636
2118880	chr17:2118880:T:C	1.96429e-08	-1.32452e-10	-1.48875	3.52093e-05	-1.32452e-10	-1.52729
2119787	chr17:2119787:A:G	1.02433e-07	0.708009	-0.545268	0.0020139	3.981	-1.46176
2119795	chr17:2119795:T:G	1.0012e-07	0.708413	-0.568508	0.00203476	3.98286	-1.45333
2119900	chr17:2119900:G:A	3.82478e-08	-1.32452e-10	-0.822378	9.42508e-05	-1.32452e-10	-0.542637
2119989	chr17:2119989:G:A	1.87514e-08	-1.32452e-10	-1.5352	4.65227e-05	-1.32452e-10	-1.24865
2120528	chr17:2120528:T:C	1.88021e-08	-1.32452e-10	-1.53249	5.72071e-05	-1.32452e-10	-1.04192
2120531	chr17:2120531:A:G	9.66279e-08	0.725965	-0.621561	0.00213159	4.01267	-1.43665
2120671	chr17:2120671:T:C	1.01908e-07	0.708718	-0.551107	0.00202807	3.98476	-1.45851
2120714	chr17:2120714:C:A	4.17733e-07	-1.32452e-10	1.56838	7.85071e-05	-1.32452e-10	-0.725407
2120736	chr17:2120736:C:T	1.02826e-07	0.748851	-0.582278	0.0021813	4.04815	-1.44908
2120923	chr17:2120923:C:T	9.50898e-08	0.712264	-0.623906	0.00208878	3.99145	-1.43571
2121267	chr17:2121267:T:C	3.76016e-08	-1.32452e-10	-0.839416	9.25168e-05	-1.32452e-10	-0.561206
2121294	chr17:2121294:A:C	1.66316e-07	0.647426	-5.17736e-10	0.000259055	0.468444	-5.17736e-10
2121295	chr17:2121295:T:A	1.97372e-08	-1.48396	-5.17736e-10	3.11846e-05	-1.64867	-5.17736e-10
2121306	chr17:2121306:A:G	1.04505e-07	0.783831	-0.601056	0.00231301	4.10049	-1.44278
2121353	chr17:2121353:C:T	1.01271e-07	0.732778	-0.581444	0.00212641	4.02302	-1.44942
2122066	chr17:2122066:G:T	6.84379e-08	0.766087	-1.00662	0.00313052	4.30507	-1.34471
2123123	chr17:2123123:GA:G	7.44997e-05	2.25355	4.49854	1.96795e-05	-1.27545	-0.833567
2123291	chr17:2123291:T:A	1.8927e-08	-1.32452e-10	-1.52587	5.40209e-05	-1.32452e-10	-1.09923
2123673	chr17:2123673:A:G	4.31251e-08	-1.32452e-10	-0.702359	4.5383e-05	-1.32452e-10	-1.27346
2123845	chr17:2123845:C:T	1.92387e-08	-1.32452e-10	-1.50954	5.10886e-05	-1.32452e-10	-1.15503
2124277	chr17:2124277:G:C	3.64638e-08	-1.32452e-10	-0.870144	8.91093e-05	-1.32452e-10	-0.598731
2124350	chr17:2124350:C:T	3.93538e-08	-1.60421	0.810336	7.75026e-05	-0.334918	-0.403367
2124485	chr17:2124485:C:T	9.43486e-06	4.6857	-5.17736e-10	0.00654764	3.69826	-5.17736e-10
2124648	chr17:2124648:T:C	2.08669e-08	-1.4283	-5.17736e-10	3.12928e-05	-1.64521	-5.17736e-10
2124812	chr17:2124812:A:G	6.36394e-05	1.99384	4.60068	1.58059e-05	-1.48628	-0.841934
2125052	chr17:2125052:C:CT	2.02969e-08	-1.32452e-10	-1.456	3.48731e-05	-1.32452e-10	-1.53688
2125428	chr17:2125428:C:T	3.61083e-08	-1.32452e-10	-0.87994	5.11748e-05	-1.32452e-10	-1.15335
2125464	chr17:2125464:A:T	4.21023e-08	-1.32452e-10	-0.726361	0.000105466	-1.32452e-10	-0.430202
2125634	chr17:2125634:A:G	1.96221e-07	-1.4025	2.21527	0.000368029	0.4182	0.401367
2125821	chr17:2125821:C:T	4.20278e-08	-1.32452e-10	-0.728133	0.000104941	-1.32452e-10	-0.435194
2126265	chr17:2126265:A:G	1.58614e-07	1.15011	-0.550098	0.00538901	4.96706	-1.46354
2126281	chr17:2126281:C:T	2.46071e-07	2.57218	-1.53302	0.00133252	3.53332	-1.42709
2126425	chr17:2126425:C:T	2.35205e-08	-1.32452e-10	-1.30859	0.000107204	-1.32452e-10	-0.413859
2126861	chr17:2126861:T:C	3.35518e-07	1.15706	0.192156	0.00514969	4.98685	-1.52876
2126961	chr17:2126961:T:C	3.80477e-08	-1.32452e-10	-0.827622	4.12765e-05	-1.32452e-10	-1.3683
2127213	chr17:2127213:C:G	4.14013e-08	-1.6504	0.907252	2.63954e-05	-0.933597	-0.881809
2128093	chr17:2128093:A:G	1.67951e-07	1.20983	-0.55262	0.00590345	5.05749	-1.46279
2128171	chr17:2128171:C:T	4.75945e-08	-1.32452e-10	-0.603747	6.8851e-05	-1.32452e-10	-0.856651
2128598	chr17:2128598:T:C	2.2887e-08	-1.33589	-5.17736e-10	4.82139e-05	-1.21295	-5.17736e-10
2128624	chr17:2128624:G:C	3.7963e-08	-1.32452e-10	-0.829851	9.3411e-05	-1.32452e-10	-0.551586
2129018	chr17:2129018:A:T	4.59378e-08	-0.639176	-5.17736e-10	0.000100717	-0.476278	-5.17736e-10
2129057	chr17:2129057:T:C	3.71377e-08	-1.32452e-10	-0.851832	9.04909e-05	-1.32452e-10	-0.583347
2129126	chr17:2129126:T:C	7.62668e-06	4.47294	-5.17736e-10	0.00538142	3.50211	-5.17736e-10
2130002	chr17:2130002:G:A	2.17071e-08	-1.38882	-5.17736e-10	3.71458e-05	-1.47374	-5.17736e-10
2130498	chr17:2130498:A:G	1.89293e-08	-1.32452e-10	-1.52575	3.78227e-05	-1.32452e-10	-1.45568
2130981	chr17:2130981:C:T	1.59997e-08	-0.772165	-0.921727	3.71732e-05	-0.0869073	-1.3861
2131418	chr17:2131418:C:T	7.35177e-06	4.43623	-5.17736e-10	0.0052159	3.47087	-5.17736e-10
2131545	chr17:2131545:A:C	3.77535e-08	-1.32452e-10	-0.835384	9.286e-05	-1.32452e-10	-0.557503
2131777	chr17:2131777:C:T	1.09453e-07	0.867123	-0.638095	0.00331273	4.4522	-1.43527
2132165	chr17:2132165:G:A	2.27152e-08	-1.32452e-10	-1.34343	9.21104e-05	-1.32452e-10	-0.565608
2132297	chr17:2132297:T:C	1.99651e-07	1.20519	-0.375088	0.00559836	5.04536	-1.50372
2132838	chr17:2132838:G:A	1.72956e-08	-1.61601	-5.17736e-10	3.58916e-05	-1.50809	-5.17736e-10
2132868	chr17:2132868:G:A	1.60348e-07	0.91496	-0.304078	0.00310167	4.46291	-1.51181
2133110	chr17:2133110:T:C	4.24072e-08	-1.32452e-10	-0.719145	0.000103808	-1.32452e-10	-0.446051
2133237	chr17:2133237:C:A	4.5028e-08	-0.659179	-5.17736e-10	0.00010582	-0.426854	-5.17736e-10
2133359	chr17:2133359:A:G	1.38809e-07	0.902776	-0.436143	0.0033107	4.50611	-1.48979
2133541	chr17:2133541:A:G	1.40368e-07	0.90899	-0.431187	0.00334252	4.51723	-1.49134
2134108	chr17:2134108:T:C	1.65473e-07	1.08523	-0.442886	0.00472543	4.86144	-1.48933
2134545	chr17:2134545:A:C	6.49628e-08	1.21261	-1.50526	1.72565e-05	-0.755305	-1.4851
2135180	chr17:2135180:T:C	1.67107e-08	-1.65042	-5.17736e-10	4.32821e-05	-1.32086	-5.17736e-10
2135942	chr17:2135942:C:CA	4.27066e-07	1.91972	-0.329241	8.55852e-06	-1.40596	-1.53571
2136354	chr17:2136354:G:A	2.61064e-08	-1.20428	-5.17736e-10	5.41243e-05	-1.09731	-5.17736e-10
2136535	chr17:2136535:T:A	4.00715e-08	-1.32452e-10	-0.775799	9.95545e-05	-1.32452e-10	-0.48789
2136896	chr17:2136896:C:T	1.67324e-06	4.35223	-1.39617	0.0238233	5.47259	-0.482765
2137126	chr17:2137126:C:T	1.93847e-08	-1.50198	-5.17736e-10	3.38892e-05	-1.5655	-5.17736e-10
2137640	chr17:2137640:G:A	2.61451e-08	-1.32452e-10	-1.2028	3.85077e-05	-1.32452e-10	-1.43774
2137669	chr17:2137669:A:G	3.61258e-07	1.16394	0.259187	0.00521192	4.99389	-1.52379
2139099	chr17:2139099:A:G	1.53328e-07	1.11757	-0.551457	0.0051113	4.91402	-1.4634
2140218	chr17:2140218:A:G	4.73986e-08	-1.32452e-10	-0.607871	3.98799e-05	-1.32452e-10	-1.40272
2140495	chr17:2140495:T:C	6.98588e-05	2.20462	4.48315	1.59315e-05	-1.4401	-0.880196
2141190	chr17:2141190:T:C	3.8082e-08	-1.32452e-10	-0.826721	9.38028e-05	-1.32452e-10	-0.547401
2141351	chr17:2141351:T:C	1.50429e-07	1.04343	-0.496402	0.00450576	4.80183	-1.47731
2141495	chr17:2141495:G:A	2.01437e-07	-1.5326	2.37162	0.000262236	-0.0406517	0.5213
2142081	chr17:2142081:A:C	2.16702e-07	1.1613	-0.249241	0.00516883	4.99993	-1.53813
2142605	chr17:2142605:C:T	2.60527e-08	-1.32452e-10	-1.20634	0.000132994	-1.32452e-10	-0.19829
2143653	chr17:2143653:T:C	9.34831e-08	-0.646968	0.718285	4.87579e-05	-0.152662	-1.04907
2143920	chr17:2143920:C:T	1.75404e-07	0.742703	-0.0420733	0.00259507	4.30932	-1.53654
2144012	chr17:2144012:C:A	1.95075e-08	-1.49567	-5.17736e-10	3.1991e-05	-1.62314	-5.17736e-10
2144269	chr17:2144269:C:T	2.25405e-08	-1.32452e-10	-1.35115	7.57461e-05	-1.32452e-10	-0.761208
2144270	chr17:2144270:G:A	9.48615e-08	-0.687995	0.773949	5.25766e-05	-0.104191	-1.02213
2144330	chr17:2144330:A:G	9.64069e-08	0.781624	-0.67951	0.0029865	4.36084	-1.44758
2144376	chr17:2144376:T:C	2.29728e-07	-1.53568	2.50611	0.000281578	-0.0533196	0.605134
2145149	chr17:2145149:C:T	2.47519e-08	-1.32452e-10	-1.25756	3.77656e-05	-1.32452e-10	-1.4572
2145317	chr17:2145317:G:A	1.23507e-07	1.08512	-0.735286	0.00521137	4.8964	-1.4264
2145419	chr17:2145419:C:T	3.24963e-07	2.23553	-0.918287	9.44685e-06	-1.30472	-1.53819
2146031	chr17:2146031:C:T	2.51494e-08	-1.32452e-10	-1.24163	4.01483e-05	-1.32452e-10	-1.39602
2146872	chr17:2146872:G:T	1.39683e-08	-1.53526	-0.294408	0.000459687	1.51686	-0.474913
2147196	chr17:2147196:C:T	2.19578e-08	-1.32452e-10	-1.37734	3.50342e-05	-1.32452e-10	-1.53227
2147378	chr17:2147378:G:A	4.0899e-08	-1.32452e-10	-0.755358	9.89164e-05	-1.32452e-10	-0.494321
2147433	chr17:2147433:T:C	4.12828e-08	-1.32452e-10	-0.746018	0.000100289	-1.32452e-10	-0.480542
2147541	chr17:2147541:C:T	1.56275e-07	-0.339434	0.924589	3.58902e-05	-0.521843	-0.986288
2147574	chr17:2147574:A:C	4.23248e-08	-1.32452e-10	-0.72109	0.000103561	-1.32452e-10	-0.448431
2148436	chr17:2148436:G:T	1.02771e-08	-1.61553	-0.521016	0.000642144	2.03505	-0.658829
2148634	chr17:2148634:G:A	2.98135e-08	-1.32452e-10	-1.0715	4.97633e-05	-1.32452e-10	-1.18132
2149210	chr17:2149210:C:T	1.68353e-07	-0.310529	0.970131	3.63513e-05	-0.547407	-0.947959
2149221	chr17:2149221:A:G	4.84693e-08	-1.32452e-10	-0.585533	0.000123728	-1.32452e-10	-0.270508
2149612	chr17:2149612:G:C	4.70651e-08	-1.32452e-10	-0.614931	6.88882e-05	-1.32452e-10	-0.856111
2150106	chr17:2150106:G:A	2.5751e-08	-1.32452e-10	-1.21799	6.39491e-05	-1.32452e-10	-0.930509
2150298	chr17:2150298:T:A	1.67204e-08	-1.64983	-5.17736e-10	3.4119e-05	-1.55874	-5.17736e-10
2150544	chr17:2150544:G:A	1.71707e-06	4.24567	-1.26375	0.000932935	3.23385	-1.48411
2150626	chr17:2150626:C:T	7.64197e-07	2.3629	-0.190536	9.69055e-06	-1.27922	-1.53822
2151815	chr17:2151815:C:T	2.3915e-07	1.04314	-0.0325112	0.00447961	4.85488	-1.53618
2152006	chr17:2152006:T:C	2.68115e-07	1.15456	-0.0296085	0.00533624	5.02972	-1.53604
2152586	chr17:2152586:C:A	1.09938e-08	-1.57807	-0.491057	0.00045347	1.67374	-0.645401
2153353	chr17:2153353:T:C	4.04931e-09	-1.62246	-1.44546	1.80435e-05	-0.676405	-1.5194
2154335	chr17:2154335:G:A	3.29375e-08	-0.971851	-5.17736e-10	3.26055e-05	-1.60411	-5.17736e-10
2154913	chr17:2154913:G:A	2.257e-08	-0.598549	-0.751295	3.07141e-05	-0.344779	-1.31909
2154995	chr17:2154995:G:C	2.31648e-08	-0.539012	-0.784819	2.82906e-05	-0.409508	-1.33656
2156114	chr17:2156114:G:C	3.39137e-07	1.07332	0.286616	0.00379473	4.66554	-1.51277
2156667	chr17:2156667:T:C	1.61484e-07	1.14576	-0.527819	0.00438976	4.7835	-1.48507
2156998	chr17:2156998:A:T	1.94131e-08	-1.32452e-10	-1.50051	4.15627e-05	-1.32452e-10	-1.36139
2157059	chr17:2157059:T:C	1.57468e-07	1.1584	-0.565643	0.00444239	4.78781	-1.47746
2157392	chr17:2157392:A:G	2.9789e-08	-1.07233	-5.17736e-10	7.24432e-05	-0.805793	-5.17736e-10
2157629	chr17:2157629:T:C	1.02686e-06	-1.32452e-10	2.4678	0.000102276	-1.32452e-10	-0.460919
2157807	chr17:2157807:C:A	9.59499e-08	1.06905	-0.971686	0.00427299	4.67301	-1.40154
2157982	chr17:2157982:A:G	1.91269e-08	-1.32452e-10	-1.51537	5.15835e-05	-1.32452e-10	-1.14539
2158040	chr17:2158040:G:C	1.49984e-07	1.15215	-0.608087	0.00452567	4.79431	-1.46538
2158924	chr17:2158924:C:G	4.39067e-06	4.95738	-1.03661	0.00188454	3.8776	-1.42476
2159163	chr17:2159163:G:A	1.87764e-08	-1.32452e-10	-1.53386	3.86616e-05	-1.32452e-10	-1.43375
2159297	chr17:2159297:T:G	1.63886e-07	1.28492	-0.652212	0.00560859	4.99501	-1.45156
2159823	chr17:2159823:A:G	2.61859e-07	1.12776	-0.0264168	0.00408138	4.76244	-1.53684
2160256	chr17:2160256:A:T	3.15448e-07	1.18934	0.0981952	0.00453291	4.86041	-1.52989
2160318	chr17:2160318:C:T	1.6046e-07	1.15269	-0.541113	0.00445953	4.79572	-1.48152
2160420	chr17:2160420:T:G	1.37218e-07	1.11203	-0.656929	0.00426376	4.71886	-1.44955
2160423	chr17:2160423:T:C	2.37056e-08	-1.32452e-10	-1.30075	0.000110934	-1.32452e-10	-0.379658
2161277	chr17:2161277:T:C	3.31594e-07	2.87554	-1.53809	0.00179005	3.87593	-1.47452
2161418	chr17:2161418:T:A	1.44623e-06	4.03789	-1.22764	0.0261655	5.24315	-0.15955
2161473	chr17:2161473:G:A	2.05275e-08	-1.32452e-10	-1.4447	3.49988e-05	-1.32452e-10	-1.53328
2161537	chr17:2161537:C:T	4.03159e-09	-1.57355	-1.49876	2.04763e-05	-0.531433	-1.53789
2163447	chr17:2163447:T:C	3.64602e-06	3.73493	-5.17736e-10	0.00260567	2.77685	-5.17736e-10
2164231	chr17:2164231:T:C	2.14194e-08	-1.40217	-5.17736e-10	3.24423e-05	-1.60913	-5.17736e-10
2165638	chr17:2165638:C:A	7.22401e-07	2.38484	-0.268725	9.72784e-06	-1.27603	-1.53757
2165709	chr17:2165709:C:T	1.5281e-07	1.15695	-0.594213	0.00574015	5.03832	-1.47168
2165808	chr17:2165808:G:C	2.87676e-07	-1.32452e-10	1.19537	7.05442e-05	-1.32452e-10	-0.832356
2165885	chr17:2165885:A:G	2.13949e-07	-1.40733	2.30661	0.000394668	0.418244	0.471204
2166388	chr17:2166388:AG:A	2.57814e-07	0.967784	0.117989	0.0032405	4.52297	-1.52809
2167764	chr17:2167764:C:T	1.66024e-07	1.08399	-0.438323	0.00389536	4.69136	-1.51242
2167803	chr17:2167803:G:A	3.91674e-07	1.23684	0.267127	0.00637094	5.17257	-1.50166
2168780	chr17:2168780:G:C	1.74975e-08	-1.6044	-5.17736e-10	5.08934e-05	-1.15886	-5.17736e-10
2168988	chr17:2168988:C:T	3.18111e-08	-1.32452e-10	-1.00665	3.5718e-05	-1.32452e-10	-1.51294
2169093	chr17:2169093:T:C	2.23539e-08	-1.32452e-10	-1.35946	9.72072e-05	-1.32452e-10	-0.51175
2169217	chr17:2169217:C:T	5.59957e-08	-1.32452e-10	-0.441188	0.000186196	-1.32452e-10	0.138207
2169483	chr17:2169483:T:C	3.98622e-08	-0.781035	-5.17736e-10	0.000105359	-0.431223	-5.17736e-10
2169655	chr17:2169655:A:G	8.10779e-08	-0.776732	0.705678	5.71871e-05	0.00902191	-1.05129
2169978	chr17:2169978:G:C	3.57054e-07	1.20731	0.204109	0.00598484	5.12594	-1.51755
2170237	chr17:2170237:C:T	2.04952e-08	-1.32452e-10	-1.44627	3.48263e-05	-1.32452e-10	-1.53822
2170369	chr17:2170369:C:T	8.80289e-09	-0.763121	-1.52826	3.19522e-05	-0.423342	-1.20101
2170959	chr17:2170959:G:C	4.71899e-06	3.99289	-5.17736e-10	0.00328882	3.00969	-5.17736e-10
2171009	chr17:2171009:G:A	3.56458e-07	1.31054	0.0992087	0.00691056	5.27975	-1.52754
2171626	chr17:2171626:C:T	7.00999e-07	-1.32452e-10	2.08604	9.2046e-05	-1.32452e-10	-0.566308
2171683	chr17:2171683:T:C	2.73837e-07	1.22226	-0.0761929	0.00474585	4.91404	-1.53761
2172288	chr17:2172288:T:C	2.03411e-08	-0.278162	-1.17566	4.06094e-05	0.132228	-1.51682
2172626	chr17:2172626:G:A	1.87501e-08	-1.32452e-10	-1.53527	3.78268e-05	-1.32452e-10	-1.45558
2173058	chr17:2173058:G:A	2.93539e-07	0.811071	0.404476	0.00257652	4.26004	-1.49444
2173128	chr17:2173128:T:G	3.21143e-08	-1.32452e-10	-0.997163	7.67181e-05	-1.32452e-10	-0.748459
2173738	chr17:2173738:C:T	5.16037e-08	-0.522871	-5.17736e-10	0.000113885	-0.353411	-5.17736e-10
2174199	chr17:2174199:G:C	1.48985e-07	0.860196	-0.322816	0.00261535	4.29142	-1.51086
2175326	chr17:2175326:T:C	1.9416e-08	-1.32452e-10	-1.50037	3.48384e-05	-1.32452e-10	-1.53787
2175348	chr17:2175348:T:C	9.07123e-08	1.49138	-1.45015	0.00101703	1.96738	-0.13133
2175590	chr17:2175590:C:CT	1.23817e-07	1.44214	-1.0898	0.00102771	1.94291	-0.0964188
2175596	chr17:2175596:G:A	2.75997e-07	-0.0228434	1.17677	3.01408e-05	-0.824941	-0.857774
2175666	chr17:2175666:C:A	5.16244e-08	-1.32452e-10	-0.522469	5.84397e-05	-1.32452e-10	-1.0206
2176745	chr17:2176745:G:C	3.864e-09	-1.64917	-1.46559	1.27258e-05	-1.01735	-1.52762
2177230	chr17:2177230:A:G	3.16e-08	-1.32452e-10	-1.01331	7.51186e-05	-1.32452e-10	-0.769527
2177301	chr17:2177301:C:T	3.02838e-06	3.54932	-5.17736e-10	0.00222137	2.61728	-5.17736e-10
2177404	chr17:2177404:GAA:G	2.83244e-07	-0.144874	1.32472	3.62431e-05	-0.741401	-0.756944
2178096	chr17:2178096:G:A	4.20471e-07	-1.32452e-10	1.57491	7.90081e-05	-1.32452e-10	-0.719046
2178125	chr17:2178125:G:A	1.32008e-07	0.959508	-0.543109	0.00325246	4.48444	-1.48587
2178353	chr17:2178353:T:C	1.17913e-07	0.930273	-0.626792	0.0031877	4.4374	-1.45894
2178879	chr17:2178879:G:A	6.60397e-08	-0.276208	-5.17736e-10	5.73639e-05	-1.03918	-5.17736e-10
2180587	chr17:2180587:T:A	1.34231e-07	0.972007	-0.538908	0.00331588	4.50304	-1.48516
2181011	chr17:2181011:A:G	1.17599e-07	0.952328	-0.651515	0.00333059	4.47384	-1.45154
2181271	chr17:2181271:G:T	1.2195e-07	0.984438	-0.647291	0.00348533	4.5217	-1.45398
2181795	chr17:2181795:G:A	4.76789e-08	-1.32452e-10	-0.601974	4.76642e-05	-1.32452e-10	-1.22441
2181891	chr17:2181891:G:A	1.2974e-07	1.04646	-0.64739	0.00382582	4.61479	-1.45386
2182304	chr17:2182304:G:A	1.24446e-07	0.989595	-0.632189	0.0034811	4.52491	-1.4584
2182359	chr17:2182359:T:C	1.58746e-07	0.972259	-0.37142	0.00318383	4.50412	-1.52688
2182730	chr17:2182730:G:T	2.62487e-06	4.49374	-1.08742	0.00128715	3.51715	-1.44556
2182906	chr17:2182906:G:A	1.42194e-07	0.964964	-0.474237	0.00345629	4.59557	-1.53622
2183061	chr17:2183061:T:G	1.58172e-08	-1.49018	-0.215182	0.000638269	2.57436	-1.2042
2184311	chr17:2184311:T:C	1.57734e-08	-0.745662	-0.962474	0.000268494	1.85963	-1.35539
2184534	chr17:2184534:G:A	5.38264e-07	-1.32452e-10	1.82189	0.000196408	-1.32452e-10	0.191596
2185078	chr17:2185078:T:C	1.67323e-07	2.17696	-1.5235	3.02989e-05	-0.227777	-1.44971
2185531	chr17:2185531:T:G	2.20891e-08	-1.32452e-10	-1.37138	3.49687e-05	-1.32452e-10	-1.53414
2185554	chr17:2185554:CCAGA:C	1.76746e-08	-0.806805	-0.787528	0.000218145	1.74366	-1.44709
2185575	chr17:2185575:A:C	4.75686e-06	4.00088	-5.17736e-10	0.00332949	3.02198	-5.17736e-10
2185741	chr17:2185741:A:G	1.76978e-08	-0.837774	-0.755249	0.000202863	1.68174	-1.4578
2186127	chr17:2186127:C:G	2.16017e-08	-1.32452e-10	-1.39369	3.49375e-05	-1.32452e-10	-1.53504
2186254	chr17:2186254:T:C	1.56372e-08	-0.790154	-0.92666	0.000240759	1.76635	-1.37115
2186525	chr17:2186525:A:G	4.32233e-08	-1.32452e-10	-0.700083	4.57524e-05	-1.32452e-10	-1.26535
2186541	chr17:2186541:GAAGA:G	1.97161e-08	-1.32452e-10	-1.48503	4.69098e-05	-1.32452e-10	-1.24037
2186554	chr17:2186554:G:A	1.59305e-08	-0.794018	-0.90421	0.000238093	1.76479	-1.38073
2186922	chr17:2186922:A:C	1.67084e-08	-1.65055	-5.17736e-10	4.13075e-05	-1.36755	-5.17736e-10
2187226	chr17:2187226:C:T	3.25504e-08	-0.983675	-5.17736e-10	8.06122e-05	-0.698946	-5.17736e-10
2187509	chr17:2187509:G:C	1.24219e-06	4.04134	-1.38318	0.00131081	3.05088	-0.961076
2187650	chr17:2187650:G:A	5.12829e-06	4.07606	-5.17736e-10	0.00356798	3.09116	-5.17736e-10
2188306	chr17:2188306:G:A	1.67547e-08	-1.64778	-5.17736e-10	4.18357e-05	-1.35484	-5.17736e-10
2188353	chr17:2188353:C:T	4.62523e-06	3.97282	-5.17736e-10	0.00324605	2.9966	-5.17736e-10
2188471	chr17:2188471:C:T	1.74666e-08	-0.746801	-0.859373	0.000252959	1.84792	-1.40329
2188712	chr17:2188712:A:T	1.71958e-08	-0.782898	-0.838903	0.000236191	1.78772	-1.41167
2188902	chr17:2188902:A:G	1.92223e-08	-1.51039	-5.17736e-10	7.73301e-05	-0.740512	-5.17736e-10
2189857	chr17:2189857:A:G	2.21178e-08	-1.32452e-10	-1.37008	7.27238e-05	-1.32452e-10	-0.801928
2189860	chr17:2189860:T:TGTGGCC	2.26887e-08	-1.32452e-10	-1.3446	7.66389e-05	-1.32452e-10	-0.74949
2189861	chr17:2189861:C:A	1.92956e-08	-1.50659	-5.17736e-10	3.12245e-05	-1.64739	-5.17736e-10
2190217	chr17:2190217:A:T	2.64146e-07	1.36771	-0.257677	0.00606976	5.15783	-1.53535
2191074	chr17:2191074:G:A	2.08887e-08	-1.32452e-10	-1.42726	6.41467e-05	-1.32452e-10	-0.927423
2191296	chr17:2191296:C:T	3.36196e-08	-1.32452e-10	-0.951354	4.10419e-05	-1.32452e-10	-1.374
2191513	chr17:2191513:G:A	6.49189e-07	3.3817	-1.37244	0.01002	4.70162	-0.577885
2193258	chr17:2193258:C:T	2.05653e-08	-1.32452e-10	-1.44286	6.19151e-05	-1.32452e-10	-0.962831
2193286	chr17:2193286:G:A	3.74083e-08	-0.544774	-0.299797	0.000110679	1.13954	-1.5215
2193430	chr17:2193430:C:T	2.32986e-08	-1.32452e-10	-1.31807	5.26641e-05	-1.32452e-10	-1.12466
2193633	chr17:2193633:T:C	2.10041e-08	-1.32452e-10	-1.42175	3.58018e-05	-1.32452e-10	-1.5106
2194289	chr17:2194289:T:G	3.27055e-08	-0.753912	-0.225008	7.6512e-05	0.777223	-1.52837
2194559	chr17:2194559:CAA:C	4.62043e-08	-1.32452e-10	-0.633391	3.95417e-05	-1.32452e-10	-1.41124
2194593	chr17:2194593:A:T	3.14838e-08	-1.32452e-10	-1.01699	7.54311e-05	-1.32452e-10	-0.765376
2195123	chr17:2195123:C:T	2.92735e-08	-0.640165	-0.449615	9.5109e-05	0.986489	-1.52006
2195517	chr17:2195517:T:G	2.06494e-08	-1.32452e-10	-1.43878	3.52468e-05	-1.32452e-10	-1.52622
2195730	chr17:2195730:T:C	1.99512e-08	-1.47317	-5.17736e-10	3.99367e-05	-1.4013	-5.17736e-10
2196219	chr17:2196219:C:T	2.15056e-08	-1.32452e-10	-1.39815	3.49204e-05	-1.32452e-10	-1.53553
2196256	chr17:2196256:T:C	4.52284e-07	-1.32452e-10	1.64785	8.26947e-05	-1.32452e-10	-0.67344
2196290	chr17:2196290:C:T	3.14197e-08	-1.32452e-10	-1.01903	7.37634e-05	-1.32452e-10	-0.787734
2196530	chr17:2196530:G:A	2.25219e-08	-1.32452e-10	-1.35198	3.49434e-05	-1.32452e-10	-1.53487
2196637	chr17:2196637:C:A	3.52962e-07	1.61405	-0.214151	0.00175816	3.89491	-1.51149
2196741	chr17:2196741:GAAGA:G	3.68296e-08	-1.32452e-10	-0.860163	5.671e-05	-1.32452e-10	-1.05064
2196862	chr17:2196862:C:T	2.05858e-08	-1.32452e-10	-1.44186	3.48667e-05	-1.32452e-10	-1.53706
2197218	chr17:2197218:G:A	4.58561e-07	1.79645	-0.134815	0.00220426	4.13057	-1.52102
2197444	chr17:2197444:T:C	3.02727e-08	-1.32452e-10	-1.05622	7.1794e-05	-1.32452e-10	-0.814794
2197514	chr17:2197514:C:T	1.09732e-08	-0.736426	-1.33458	7.12268e-06	-1.64449	-1.48082
2197840	chr17:2197840:G:A	5.31107e-07	1.75062	0.057883	0.00220804	4.10106	-1.4898
2198309	chr17:2198309:A:G	4.41116e-07	-1.32452e-10	1.62284	8.14351e-05	-1.32452e-10	-0.688789
2198444	chr17:2198444:G:A	1.83205e-08	-1.55845	-5.17736e-10	3.12112e-05	-1.64782	-5.17736e-10
2198614	chr17:2198614:C:T	2.28789e-08	-1.32452e-10	-1.33625	3.68852e-05	-1.32452e-10	-1.48078
2198953	chr17:2198953:A:T	8.24972e-08	0.356029	-0.409728	0.000305222	2.17054	-1.5381
2199159	chr17:2199159:G:C	5.70145e-07	1.81019	0.0692419	0.00237936	4.19022	-1.50423
2200117	chr17:2200117:C:T	4.35771e-08	-1.32452e-10	-0.691932	3.72599e-05	-1.32452e-10	-1.47068
2200516	chr17:2200516:A:C	8.2425e-07	1.94431	0.303695	0.00291858	4.35161	-1.46135
2200626	chr17:2200626:A:G	2.09962e-08	-1.42212	-5.17736e-10	3.14291e-05	-1.64086	-5.17736e-10
2200949	chr17:2200949:G:C	3.11556e-08	-1.32452e-10	-1.02747	4.69574e-05	-1.32452e-10	-1.23935
2200998	chr17:2200998:T:C	1.69551e-08	-1.6359	-5.17736e-10	3.64892e-05	-1.49158	-5.17736e-10
2201780	chr17:2201780:T:C	3.22519e-08	-1.32452e-10	-0.992886	7.76479e-05	-1.32452e-10	-0.736411
2201819	chr17:2201819:T:A	2.08919e-08	-1.32452e-10	-1.4271	4.68995e-05	-1.32452e-10	-1.24059
2202005	chr17:2202005:G:C	4.06609e-07	1.65119	-0.109806	0.00196899	4.01262	-1.51594
2202493	chr17:2202493:A:G	1.91501e-08	-1.32452e-10	-1.51415	4.34273e-05	-1.32452e-10	-1.31751
2202513	chr17:2202513:C:G	3.97578e-08	-1.32452e-10	-0.783658	3.52036e-05	-1.32452e-10	-1.52745
2203379	chr17:2203379:G:A	2.71915e-08	-1.32452e-10	-1.16356	0.000123629	-1.32452e-10	-0.271311
2203796	chr17:2203796:C:T	1.72751e-08	-1.04571	-0.57149	4.04118e-05	-0.231915	-1.15756
2203797	chr17:2203797:G:A	1.98666e-08	-1.32452e-10	-1.47742	3.48509e-05	-1.32452e-10	-1.53752
2204834	chr17:2204834:G:A	3.17852e-08	-1.00746	-5.17736e-10	7.81563e-05	-0.729885	-5.17736e-10
2204878	chr17:2204878:G:A	1.9542e-08	-1.32452e-10	-1.4939	3.48995e-05	-1.32452e-10	-1.53612
2205056	chr17:2205056:C:T	2.08713e-06	4.32326	-1.14618	0.0365813	5.49128	-0.0725847
2205099	chr17:2205099:C:T	1.71306e-08	-1.6256	-5.17736e-10	3.61107e-05	-1.50201	-5.17736e-10
2205284	chr17:2205284:G:A	6.0782e-07	1.54319	0.400226	0.00194983	3.85068	-1.36377
2205559	chr17:2205559:C:T	3.67561e-09	-1.64993	-1.51481	1.16626e-05	-1.10928	-1.52293
2205635	chr17:2205635:T:C	2.01045e-08	-1.32452e-10	-1.46552	4.4763e-05	-1.32452e-10	-1.28721
2205671	chr17:2205671:T:C	3.21325e-08	-1.32452e-10	-0.996596	7.69046e-05	-1.32452e-10	-0.74603
2207611	chr17:2207611:A:G	3.05758e-08	-1.32452e-10	-1.04626	7.24524e-05	-1.32452e-10	-0.805665
2208345	chr17:2208345:T:C	2.59185e-08	-1.32452e-10	-1.21151	5.82247e-05	-1.32452e-10	-1.02429
2208445	chr17:2208445:A:G	3.07434e-08	-1.32452e-10	-1.04079	7.29383e-05	-1.32452e-10	-0.798982
2208687	chr17:2208687:T:G	3.34746e-08	-1.32452e-10	-0.955678	8.10897e-05	-1.32452e-10	-0.693039
2209273	chr17:2209273:T:C	4.08597e-07	1.16711	0.379155	0.00106488	3.32834	-1.44631
2209426	chr17:2209426:A:G	4.66709e-07	1.48712	0.192118	0.00160568	3.77332	-1.48061
2210769	chr17:2210769:T:A	1.88751e-07	0.773965	-5.17736e-10	0.00277185	2.83867	-5.17736e-10
2211267	chr17:2211267:A:T	1.90135e-08	-1.32452e-10	-1.52131	4.05123e-05	-1.32452e-10	-1.38699
2211333	chr17:2211333:C:T	3.28907e-06	3.6319	-5.17736e-10	0.00238256	2.68733	-5.17736e-10
2211977	chr17:2211977:C:T	3.72402e-09	-1.65056	-1.5011	1.1883e-05	-1.08211	-1.53137
2212260	chr17:2212260:AAG:A	2.98199e-08	-0.539418	-0.531869	1.1785e-05	-1.60646	-1.01531
2213360	chr17:2213360:A:G	1.86988e-08	-1.32452e-10	-1.538	3.92392e-05	-1.32452e-10	-1.41892
2213504	chr17:2213504:A:G	5.33294e-08	-0.576734	0.0867586	2.08343e-05	-0.729081	-1.32291
2213505	chr17:2213505:T:C	1.90463e-08	-1.32452e-10	-1.51959	3.87853e-05	-1.32452e-10	-1.43055
2214651	chr17:2214651:A:G	4.61334e-07	1.67396	-0.00629582	0.00196985	4.00905	-1.51193
2215021	chr17:2215021:G:A	4.14818e-08	-1.32452e-10	-0.74121	3.49578e-05	-1.32452e-10	-1.53445
2215454	chr17:2215454:C:T	2.40127e-08	-1.32452e-10	-1.28788	3.52248e-05	-1.32452e-10	-1.52685
2216181	chr17:2216181:A:G	0.000178029	2.77535	4.84789	2.2109e-05	-1.27386	-0.718749
2216514	chr17:2216514:C:G	1.11783e-07	-1.32452e-10	0.250094	0.000112774	-1.32452e-10	-0.363209
2216524	chr17:2216524:A:T	3.14003e-07	1.219	0.0639378	0.00105511	3.37833	-1.50552
2216574	chr17:2216574:T:C	1.94703e-08	-1.32452e-10	-1.49757	4.3364e-05	-1.32452e-10	-1.31897
2216815	chr17:2216815:T:G	2.70483e-08	-1.32452e-10	-1.16884	9.67322e-05	-1.32452e-10	-0.51665
2216864	chr17:2216864:T:C	3.01675e-08	-1.32452e-10	-1.0597	5.02366e-05	-1.32452e-10	-1.17185
2216914	chr17:2216914:A:T	2.12666e-08	-1.32452e-10	-1.40933	3.4873e-05	-1.32452e-10	-1.53688
2217132	chr17:2217132:A:T	5.84534e-07	-1.32452e-10	1.90435	9.48025e-05	-1.32452e-10	-0.5368
2218134	chr17:2218134:C:T	3.59688e-08	-0.883811	-5.17736e-10	9.05992e-05	-0.58215	-5.17736e-10
2218272	chr17:2218272:A:G	3.19618e-07	1.63648	-0.335814	0.00182259	3.95736	-1.53794
2218278	chr17:2218278:G:A	4.2369e-08	-1.32452e-10	-0.720048	3.52994e-05	-1.32452e-10	-1.52473
2218411	chr17:2218411:C:T	2.82312e-08	-1.32452e-10	-1.12604	6.56217e-05	-1.32452e-10	-0.904688
2218451	chr17:2218451:A:G	2.90969e-07	1.30528	-0.0985322	0.00119791	3.52357	-1.52383
2218503	chr17:2218503:A:G	1.97094e-08	-1.32452e-10	-1.48537	3.50577e-05	-1.32452e-10	-1.5316
2218541	chr17:2218541:G:A	6.65551e-08	-1.32452e-10	-0.268433	4.51437e-05	-1.32452e-10	-1.27874
2219461	chr17:2219461:T:C	1.32129e-06	4.19421	-1.47431	0.000806613	3.09662	-1.49237
2219855	chr17:2219855:C:T	7.16393e-07	-1.32452e-10	2.10776	0.000105648	-1.32452e-10	-0.428482
2219906	chr17:2219906:A:T	2.96718e-07	1.18598	0.0403358	0.001042	3.36466	-1.50435
2220034	chr17:2220034:G:A	2.27025e-08	-0.619499	-0.724489	1.54887e-05	-1.11105	-1.23743
2220059	chr17:2220059:C:G	2.20835e-08	-1.32452e-10	-1.37163	4.52124e-05	-1.32452e-10	-1.27722
2220971	chr17:2220971:C:T	2.44831e-08	-1.32452e-10	-1.26848	0.000100734	-1.32452e-10	-0.476113
2220996	chr17:2220996:T:C	4.17471e-08	-1.32452e-10	-0.734833	0.000105719	-1.32452e-10	-0.427814
2221033	chr17:2221033:C:T	2.30324e-08	-1.32956	-5.17736e-10	3.11517e-05	-1.64973	-5.17736e-10
2221430	chr17:2221430:G:A	3.84282e-08	0.0543339	-0.872006	1.16434e-05	-1.23283	-1.40102
2221678	chr17:2221678:G:A	3.40157e-07	1.55891	-0.195972	0.0016225	3.83432	-1.53119
2221837	chr17:2221837:G:A	5.0194e-08	-1.65022	1.09965	3.1435e-05	-1.43207	-0.2086
2221870	chr17:2221870:A:ATG	2.49712e-08	-1.32452e-10	-1.24874	3.66683e-05	-1.32452e-10	-1.48668
2221874	chr17:2221874:G:A	1.74973e-08	-1.60442	-5.17736e-10	4.38341e-05	-1.30818	-5.17736e-10
2221932	chr17:2221932:G:A	3.19543e-08	-1.32452e-10	-1.00216	7.6361e-05	-1.32452e-10	-0.753123
2222150	chr17:2222150:C:A	2.86928e-07	1.63262	-0.439852	0.00185786	3.97521	-1.53662
2222156	chr17:2222156:A:C	0.000258012	3.1581	4.83619	2.56183e-05	-1.1343	-0.71099
2222163	chr17:2222163:G:A	4.37821e-07	3.15297	-1.53762	0.00250949	4.20035	-1.46111
2222311	chr17:2222311:G:A	3.08609e-07	1.71984	-0.454233	0.00210059	4.09489	-1.53352
2222424	chr17:2222424:G:A	1.45179e-07	-1.32452e-10	0.511503	7.04975e-05	-1.32452e-10	-0.833019
2222709	chr17:2222709:A:G	7.15184e-07	1.39354	0.712533	0.00171342	3.67714	-1.31949
2223210	chr17:2223210:G:C	5.92993e-07	1.62319	0.295531	0.0022414	3.98532	-1.35907
2224455	chr17:2224455:T:A	5.25743e-08	-1.32452e-10	-0.504236	0.000142992	-1.32452e-10	-0.125809
2225571	chr17:2225571:A:G	6.03995e-08	0.0502384	-0.415722	1.21884e-05	-1.648	-0.940103
2225916	chr17:2225916:C:A	3.20032e-07	1.10824	0.193713	0.000973439	3.25604	-1.4638
2226263	chr17:2226263:G:A	1.33852e-06	2.73285	-5.17736e-10	0.00412064	3.23517	-5.17736e-10
2226492	chr17:2226492:T:C	2.54097e-08	-1.32452e-10	-1.23133	3.70212e-05	-1.32452e-10	-1.47711
2226557	chr17:2226557:C:T	2.22792e-08	-1.32452e-10	-1.36281	3.60892e-05	-1.32452e-10	-1.5026
2227194	chr17:2227194:T:C	3.27306e-08	-1.32452e-10	-0.978153	7.84016e-05	-1.32452e-10	-0.726752
2227298	chr17:2227298:C:A	4.60438e-07	1.54423	0.12148	0.00171742	3.85481	-1.49483
2227877	chr17:2227877:T:C	3.33856e-08	-1.32452e-10	-0.958339	8.10335e-05	-1.32452e-10	-0.693733
2228437	chr17:2228437:C:T	1.08174e-06	4.00724	-1.48738	0.000687768	2.9412	-1.49634
2228464	chr17:2228464:T:C	2.93178e-08	-1.32452e-10	-1.08827	3.52023e-05	-1.32452e-10	-1.52748
2228479	chr17:2228479:A:G	3.6171e-07	1.62756	-0.203183	0.00183498	3.95885	-1.53265
2229019	chr17:2229019:GAA:G	2.42391e-08	-1.32452e-10	-1.2785	3.62844e-05	-1.32452e-10	-1.49721
2229030	chr17:2229030:T:C	3.68283e-07	1.53736	-0.0949724	0.00171201	3.87425	-1.51743
2229964	chr17:2229964:T:C	5.1499e-07	3.31462	-1.53694	0.00290532	4.37628	-1.49057
2230319	chr17:2230319:AAAAAAAAAAAAAAAAAAG:A	1.0042e-06	3.93894	-1.49346	0.000663936	2.88096	-1.47137
2230920	chr17:2230920:T:C	3.23394e-07	1.33719	-0.0247833	0.00121177	3.5237	-1.51246
2230931	chr17:2230931:G:A	3.61161e-07	1.42863	-0.00576638	0.0013565	3.64274	-1.51867
2231900	chr17:2231900:G:A	3.10563e-07	1.27192	-5.17736e-10	0.000331996	0.716527	-5.17736e-10
2232400	chr17:2232400:G:T	6.59586e-08	-1.32452e-10	-0.277436	8.14998e-05	-1.32452e-10	-0.687995
2233124	chr17:2233124:A:G	2.25957e-08	-1.32452e-10	-1.3487	5.01367e-05	-1.32452e-10	-1.17384
2233986	chr17:2233986:C:T	2.89064e-08	-1.32452e-10	-1.1024	6.8603e-05	-1.32452e-10	-0.860259
2234297	chr17:2234297:C:G	2.72983e-08	-1.32452e-10	-1.15964	3.82846e-05	-1.32452e-10	-1.44355
2235364	chr17:2235364:T:C	3.75686e-08	-0.230093	-0.610202	1.39634e-05	-1.18629	-1.26586
2235534	chr17:2235534:C:G	1.53053e-07	1.91101	-1.34669	0.00257695	4.27379	-1.50803
2235808	chr17:2235808:A:G	2.35561e-08	-1.32452e-10	-1.30708	3.87998e-05	-1.32452e-10	-1.43018
2235861	chr17:2235861:C:T	2.11508e-08	-1.32452e-10	-1.41479	3.48963e-05	-1.32452e-10	-1.53622
2235977	chr17:2235977:C:T	3.27388e-08	-0.977901	-5.17736e-10	3.64535e-05	-1.49256	-5.17736e-10
2236447	chr17:2236447:CTCTA:C	1.42572e-06	2.79597	-5.17736e-10	0.00112569	1.93755	-5.17736e-10
2236771	chr17:2236771:G:A	1.69234e-08	-1.63777	-5.17736e-10	3.58006e-05	-1.51063	-5.17736e-10
2236819	chr17:2236819:G:A	1.67408e-08	-1.64862	-5.17736e-10	4.62108e-05	-1.25538	-5.17736e-10
2237021	chr17:2237021:C:T	3.24756e-08	-1.32452e-10	-0.985976	7.79906e-05	-1.32452e-10	-0.732007
2237054	chr17:2237054:A:T	3.55524e-08	-1.32452e-10	-0.895455	4.18855e-05	-1.32452e-10	-1.35366
2237374	chr17:2237374:T:C	0.000166919	2.23094	5.32786	3.60915e-05	-1.45025	-0.0522876
2237878	chr17:2237878:G:A	1.78736e-08	-1.58314	-5.17736e-10	3.71339e-05	-1.47406	-5.17736e-10
2238872	chr17:2238872:ACAAAAGAAAAAACTGAAAGCAGAAGGATATAAGTTAGAGTAACTTCAAATGTGAGATGTGAGAGAAGGTGGATCTATT:A	3.23045e-08	-1.32452e-10	-0.991257	4.27903e-05	-1.32452e-10	-1.33228
2239083	chr17:2239083:C:T	4.08385e-08	-1.32452e-10	-0.756839	5.79611e-05	-1.32452e-10	-1.02882
2239208	chr17:2239208:G:C	4.36336e-09	-1.52783	-1.46539	1.01e-05	-1.23868	-1.53738
2240166	chr17:2240166:G:T	3.08534e-05	1.585	4.28554	0.00202115	3.51278	-0.989959
2240319	chr17:2240319:C:T	3.57493e-08	-1.32452e-10	-0.889933	4.18764e-05	-1.32452e-10	-1.35387
2240758	chr17:2240758:G:A	5.65523e-08	-1.32452e-10	-0.431298	7.19639e-05	-1.32452e-10	-0.812431
2241752	chr17:2241752:A:G	1.04183e-07	-1.34975	1.52943	7.80717e-05	-0.596633	-0.134335
2241796	chr17:2241796:G:A	2.43731e-05	1.47086	4.16392	0.00169588	3.36925	-1.02189
2241899	chr17:2241899:T:C	3.78203e-09	-1.6056	-1.5306	1.62997e-05	-0.788543	-1.5089
2242035	chr17:2242035:A:G	2.48053e-05	1.37916	4.27319	0.00156271	3.25306	-0.98748
2243098	chr17:2243098:G:C	1.67468e-07	2.16182	-1.50748	3.05416e-05	-0.185323	-1.48418
2243128	chr17:2243128:T:C	0.000233529	2.26441	5.63019	3.43233e-05	-1.44186	-0.110912
2243292	chr17:2243292:G:C	1.9116e-07	-1.59519	2.38184	5.92584e-05	-1.25234	0.245648
2243754	chr17:2243754:T:C	1.98385e-08	-1.47884	-5.17736e-10	3.29179e-05	-1.59458	-5.17736e-10
2244798	chr17:2244798:C:A	1.89176e-08	-1.32452e-10	-1.52637	3.6378e-05	-1.32452e-10	-1.49463
2245115	chr17:2245115:A:G	4.67666e-07	-1.32452e-10	1.68129	0.000177333	-1.32452e-10	0.0894318
2245680	chr17:2245680:C:G	2.38984e-08	-1.32452e-10	-1.29265	3.60745e-05	-1.32452e-10	-1.50301
2245753	chr17:2245753:T:C	1.96586e-08	-1.32452e-10	-1.48795	5.66871e-05	-1.32452e-10	-1.05105
2245934	chr17:2245934:C:T	4.56117e-07	3.17389	-1.5176	6.92498e-05	0.227447	-1.07832
2246104	chr17:2246104:T:C	1.88264e-08	-1.32452e-10	-1.53121	3.79193e-05	-1.32452e-10	-1.45314
2246131	chr17:2246131:A:C	1.36921e-08	-1.17271	-0.676939	4.75749e-05	-0.0158944	-1.2104
2246860	chr17:2246860:C:T	6.13025e-08	-1.32452e-10	-0.350644	7.66519e-05	-1.32452e-10	-0.749321
2246935	chr17:2246935:G:A	2.02412e-08	-1.32452e-10	-1.45875	4.4077e-05	-1.32452e-10	-1.30266
2247977	chr17:2247977:G:A	3.03575e-08	-1.32452e-10	-1.05342	7.18289e-05	-1.32452e-10	-0.814308
2248489	chr17:2248489:C:T	1.88348e-08	-1.53076	-5.17736e-10	3.11573e-05	-1.64955	-5.17736e-10
2250482	chr17:2250482:G:A	1.67433e-06	4.46133	-1.50463	0.00950255	5.60324	-1.53252
2251031	chr17:2251031:T:A	1.28492e-08	-1.13859	-0.774596	4.19226e-05	-0.08411	-1.26866
2251856	chr17:2251856:C:A	4.2076e-08	-0.726987	-5.17736e-10	0.000108865	-0.398483	-5.17736e-10
2252051	chr17:2252051:G:A	1.49888e-07	-1.32452e-10	0.543427	8.57337e-05	-1.32452e-10	-0.63735
2252136	chr17:2252136:G:A	1.0122e-06	1.32638	1.12704	0.00140964	3.31195	-1.14946
2252793	chr17:2252793:T:C	2.14137e-08	-1.32452e-10	-1.40243	3.48277e-05	-1.32452e-10	-1.53818
2252991	chr17:2252991:T:C	0.000229566	2.2532	5.62428	4.21733e-05	-1.44306	0.0962483
2253100	chr17:2253100:C:A	2.7125e-08	-1.32452e-10	-1.16601	3.80168e-05	-1.32452e-10	-1.45057
2253147	chr17:2253147:ATTTATTTATTTT:A	2.8202e-08	-1.32452e-10	-1.12707	6.46581e-05	-1.32452e-10	-0.919482
2253203	chr17:2253203:G:A	1.75631e-08	-1.60066	-5.17736e-10	3.18018e-05	-1.62907	-5.17736e-10
2253205	chr17:2253205:G:A	3.61686e-08	-1.32452e-10	-0.878272	8.6911e-05	-1.32452e-10	-0.623711
2253623	chr17:2253623:G:A	3.44038e-05	1.80246	4.177	0.00258042	3.78419	-1.01708
2254165	chr17:2254165:A:G	8.20956e-08	-1.32452e-10	-0.0585787	8.77433e-05	-1.32452e-10	-0.61418
2254480	chr17:2254480:A:G	1.91349e-05	1.3505	4.04231	0.001058	2.94919	-1.07365
2254523	chr17:2254523:C:T	1.35361e-08	-1.14081	-0.720291	4.3556e-05	-0.0796929	-1.23486
2255036	chr17:2255036:G:C	2.908e-08	-1.32452e-10	-1.09641	4.88189e-05	-1.32452e-10	-1.20048
2255321	chr17:2255321:G:A	7.62859e-08	-1.32452e-10	-0.131976	6.17584e-05	-1.32452e-10	-0.965365
2255443	chr17:2255443:A:G	1.87335e-08	-1.32452e-10	-1.53615	4.08421e-05	-1.32452e-10	-1.37888
2255572	chr17:2255572:G:A	2.74624e-08	-1.32452e-10	-1.15365	3.83526e-05	-1.32452e-10	-1.44177
2255684	chr17:2255684:T:C	1.33397e-08	-1.17362	-0.702107	4.63278e-05	-0.0287767	-1.22408
2256402	chr17:2256402:T:C	3.98299e-08	-0.781845	-5.17736e-10	0.000101425	-0.469273	-5.17736e-10
2256569	chr17:2256569:C:T	3.93594e-08	-1.32452e-10	-0.793729	3.48907e-05	-1.32452e-10	-1.53637
2256897	chr17:2256897:T:C	2.69543e-08	-1.32452e-10	-1.17232	3.79902e-05	-1.32452e-10	-1.45127
2256920	chr17:2256920:T:C	3.65357e-05	1.79073	4.24885	0.00259538	3.76842	-0.995528
2257287	chr17:2257287:C:T	0.000164102	1.71673	5.82505	0.00466009	3.67707	-0.318878
2257758	chr17:2257758:C:G	1.86946e-08	-1.32452e-10	-1.53823	3.85017e-05	-1.32452e-10	-1.43789
2258310	chr17:2258310:C:T	6.33398e-09	-1.13025	-1.49029	5.07351e-05	-0.129426	-1.03255
2258755	chr17:2258755:G:A	4.78713e-05	1.73718	4.57262	0.00267416	3.6984	-0.895605
2258825	chr17:2258825:A:G	4.78871e-05	1.75875	4.55139	0.00272775	3.72463	-0.901992
2258827	chr17:2258827:G:A	4.08527e-05	1.813	4.33827	0.00272468	3.79058	-0.969071
2260246	chr17:2260246:G:A	1.06354e-06	2.5029	-5.17736e-10	0.000610763	1.32611	-5.17736e-10
2260868	chr17:2260868:T:A	3.16267e-08	-1.32452e-10	-1.01246	7.42187e-05	-1.32452e-10	-0.781579
2260916	chr17:2260916:A:C	3.09859e-05	2.04903	3.8258	0.00288871	4.08224	-1.20227
2261016	chr17:2261016:AG:A	1.67084e-08	-1.65055	-5.17736e-10	3.16574e-05	-1.63362	-5.17736e-10
2261033	chr17:2261033:G:A	5.84497e-07	2.77488	-0.870594	0.000272209	1.84886	-1.33089
2261604	chr17:2261604:A:G	1.02907e-07	-1.37235	1.53971	7.44287e-05	-0.643486	-0.135268
2262046	chr17:2262046:A:G	3.43951e-05	1.89784	4.08136	0.0028161	3.89861	-1.0441
2262290	chr17:2262290:G:C	4.54971e-07	2.58481	-0.931042	0.000221936	1.68045	-1.36666
2262420	chr17:2262420:C:T	1.47801e-07	-1.33967	1.86907	9.44451e-05	-0.578205	0.0376283
2262467	chr17:2262467:A:G	4.74796e-08	-1.32452e-10	-0.606164	6.24857e-05	-1.32452e-10	-0.953658
2262784	chr17:2262784:A:G	1.21539e-08	-1.18636	-0.782459	4.54604e-05	0.00173443	-1.27349
2264074	chr17:2264074:GCTCCCAGAGTAACATCACCTCACTA:G	1.20604e-08	-1.12899	-0.847553	3.91048e-05	-0.111752	-1.3106
2264221	chr17:2264221:G:A	2.54931e-08	-1.32452e-10	-1.22806	3.70117e-05	-1.32452e-10	-1.47736
2264396	chr17:2264396:A:C	2.58193e-08	-0.913981	-0.301359	1.00577e-05	-1.58003	-1.20022
2264810	chr17:2264810:G:T	1.64263e-08	-0.91305	-0.754532	1.96644e-05	-0.86712	-1.24267
2264889	chr17:2264889:G:A	3.65422e-08	-1.32452e-10	-0.867997	8.76938e-05	-1.32452e-10	-0.614744
2264939	chr17:2264939:C:T	5.49507e-07	2.97808	-1.13552	1.05128e-05	-1.22019	-1.51581
2265215	chr17:2265215:G:C	4.01325e-05	1.86774	4.26574	0.00288424	3.86741	-0.988985
2265426	chr17:2265426:C:G	3.3021e-08	-1.32452e-10	-0.969319	7.80906e-05	-1.32452e-10	-0.730726
2265442	chr17:2265442:G:A	2.069e-08	-1.32452e-10	-1.43681	4.93725e-05	-1.32452e-10	-1.1892
2265458	chr17:2265458:T:C	2.54243e-08	-1.32452e-10	-1.23076	3.69661e-05	-1.32452e-10	-1.4786
2265464	chr17:2265464:T:C	2.57401e-08	-1.32452e-10	-1.21841	3.7164e-05	-1.32452e-10	-1.47325
2265465	chr17:2265465:G:A	2.55127e-08	-1.32452e-10	-1.22729	3.70233e-05	-1.32452e-10	-1.47705
2265866	chr17:2265866:C:T	3.28527e-08	-1.32452e-10	-0.97443	7.76444e-05	-1.32452e-10	-0.736456
2265868	chr17:2265868:A:C	2.68449e-07	-1.32452e-10	1.1262	6.95585e-05	-1.32452e-10	-0.846428
2266325	chr17:2266325:G:C	4.50241e-08	-1.32452e-10	-0.659265	3.5555e-05	-1.32452e-10	-1.51751
2267287	chr17:2267287:C:T	2.13713e-08	-1.40441	-5.17736e-10	3.19709e-05	-1.62377	-5.17736e-10
2267564	chr17:2267564:A:G	3.39122e-05	2.09101	3.87406	0.00316812	4.13979	-1.16749
2267672	chr17:2267672:T:A	2.16347e-08	-1.32452e-10	-1.39217	4.92045e-05	-1.32452e-10	-1.19261
2267892	chr17:2267892:C:T	2.86345e-07	1.19073	-5.17736e-10	0.000317359	0.671439	-5.17736e-10
2268123	chr17:2268123:T:C	4.30864e-08	-0.703256	-5.17736e-10	0.000112794	-0.36303	-5.17736e-10
2268343	chr17:2268343:C:A	5.53212e-09	-1.21917	-1.53672	4.41597e-05	0.0310435	-1.33183
2269323	chr17:2269323:G:A	3.30316e-07	-1.32452e-10	1.33359	0.000139212	-1.32452e-10	-0.1526
2269416	chr17:2269416:T:C	1.32301e-08	-1.2081	-0.675866	5.0328e-05	0.0392086	-1.20924
2269759	chr17:2269759:C:T	1.93647e-08	-1.32452e-10	-1.50301	4.4819e-05	-1.32452e-10	-1.28596
2269769	chr17:2269769:A:G	4.40166e-06	2.56253	1.36074	1.31721e-05	-1.35631	-1.15419
2269890	chr17:2269890:A:G	1.91623e-05	1.68643	3.70781	0.00204816	3.64617	-1.11007
2270203	chr17:2270203:A:G	2.93592e-05	1.9332	3.88769	0.00261874	3.94546	-1.16361
2270213	chr17:2270213:A:G	2.70448e-08	-1.32452e-10	-1.16897	3.7954e-05	-1.32452e-10	-1.45222
2270629	chr17:2270629:A:G	2.30561e-05	1.90385	3.67537	0.00237821	3.90809	-1.22258
2270710	chr17:2270710:G:T	2.25955e-08	-1.32452e-10	-1.34871	5.25498e-05	-1.32452e-10	-1.12683
2270787	chr17:2270787:G:A	3.43886e-08	-1.32452e-10	-0.928738	4.41755e-05	-1.32452e-10	-1.30043
2270815	chr17:2270815:G:A	4.86095e-08	-1.32452e-10	-0.582646	5.83572e-05	-1.32452e-10	-1.02201
2270976	chr17:2270976:T:G	5.45422e-09	-1.48853	-1.28154	2.5105e-05	-0.733391	-1.13214
2271709	chr17:2271709:C:T	7.64522e-08	-1.25884	1.12904	6.31843e-05	-0.427251	-0.515289
2272474	chr17:2272474:C:T	3.44199e-08	-1.58369	0.655858	2.08265e-05	-1.22366	-0.82871
2272887	chr17:2272887:G:A	2.89087e-08	-1.61215	0.509833	1.77933e-05	-1.30118	-0.90859
2272915	chr17:2272915:G:C	1.21403e-05	1.87178	3.06604	0.0019968	3.86777	-1.35706
2273238	chr17:2273238:A:G	1.57341e-05	1.68257	3.51455	0.00173146	3.62173	-1.2536
2273264	chr17:2273264:C:G	1.6806e-08	-1.64473	-5.17736e-10	3.66851e-05	-1.48622	-5.17736e-10
2273411	chr17:2273411:A:G	9.58226e-06	1.77273	2.92847	0.00171882	3.74351	-1.38271
2273565	chr17:2273565:G:A	1.76091e-08	-1.59805	-5.17736e-10	3.6284e-05	-1.49722	-5.17736e-10
2273670	chr17:2273670:A:G	1.10507e-05	1.79977	3.04402	0.0018148	3.77322	-1.35808
2273989	chr17:2273989:T:C	1.87994e-08	-1.32452e-10	-1.53264	3.6583e-05	-1.32452e-10	-1.48901
2274438	chr17:2274438:T:C	1.05817e-05	1.83465	2.96577	0.00186492	3.81929	-1.37691
2274497	chr17:2274497:G:A	4.67973e-08	-0.620639	-5.17736e-10	0.000124315	-0.26578	-5.17736e-10
2274798	chr17:2274798:C:G	0.000246751	2.69198	5.2577	3.3197e-05	-1.33338	-0.252758
2275698	chr17:2275698:G:A	1.87719e-08	-1.32452e-10	-1.5341	4.37771e-05	-1.32452e-10	-1.30948
2277077	chr17:2277077:G:A	2.25588e-08	-1.32452e-10	-1.35034	3.54618e-05	-1.32452e-10	-1.52014
2277358	chr17:2277358:A:G	1.94526e-08	-1.32452e-10	-1.49848	4.17177e-05	-1.32452e-10	-1.35767
2277477	chr17:2277477:T:C	1.4276e-08	-1.16095	-0.646937	4.65593e-05	-0.059703	-1.18817
2277508	chr17:2277508:C:T	2.23311e-08	-1.32452e-10	-1.36048	3.53628e-05	-1.32452e-10	-1.52293
2277529	chr17:2277529:C:T	1.77747e-05	1.78698	3.53208	0.0019749	3.75703	-1.25736
2277629	chr17:2277629:C:T	1.94547e-08	-1.32452e-10	-1.49838	3.48343e-05	-1.32452e-10	-1.53799
2277674	chr17:2277674:A:G	1.8473e-05	1.78092	3.57668	0.00197998	3.74903	-1.24678
2278067	chr17:2278067:T:C	6.57638e-07	2.02219	-5.17736e-10	0.000573128	1.26251	-5.17736e-10
2278296	chr17:2278296:G:A	5.13133e-08	-1.32452e-10	-0.528514	3.65152e-05	-1.32452e-10	-1.49087
2278297	chr17:2278297:G:A	1.87375e-05	1.78222	3.5896	0.00198539	3.74848	-1.2435
2278599	chr17:2278599:T:C	2.68541e-08	-1.32452e-10	-1.17605	4.56587e-05	-1.32452e-10	-1.2674
2278746	chr17:2278746:G:A	4.76196e-08	-1.32452e-10	-0.603219	3.58838e-05	-1.32452e-10	-1.50831
2279385	chr17:2279385:G:C	3.6176e-08	-1.32452e-10	-0.878067	6.07442e-05	-1.32452e-10	-0.981924
2280268	chr17:2280268:T:G	5.15119e-08	-0.52465	-5.17736e-10	7.10984e-05	-0.824531	-5.17736e-10
2280490	chr17:2280490:C:T	3.66546e-06	2.44328	1.29697	1.22135e-05	-1.3858	-1.20025
2280555	chr17:2280555:G:A	5.00452e-06	4.05163	-5.17736e-10	0.025083	5.04135	-5.17736e-10
2281261	chr17:2281261:A:G	1.81346e-05	1.9001	3.43901	0.00224504	3.89992	-1.27204
2281669	chr17:2281669:C:A	7.04415e-07	2.0909	-5.17736e-10	0.000607918	1.32144	-5.17736e-10
2281692	chr17:2281692:C:T	4.23861e-08	-0.719642	-5.17736e-10	0.00011086	-0.380328	-5.17736e-10
2281930	chr17:2281930:C:T	1.20837e-07	0.327976	-5.17736e-10	8.96633e-05	-0.592534	-5.17736e-10
2282179	chr17:2282179:T:C	1.88259e-08	-1.53123	-5.17736e-10	3.11408e-05	-1.65008	-5.17736e-10
2282276	chr17:2282276:C:T	2.6529e-08	-1.32452e-10	-1.18823	3.77143e-05	-1.32452e-10	-1.45856
2282806	chr17:2282806:C:T	1.97726e-05	1.90442	3.52117	0.00230077	3.90818	-1.25577
2283161	chr17:2283161:A:G	1.33561e-05	1.75175	3.28152	0.00183373	3.71931	-1.29379
2284023	chr17:2284023:CTT:C	1.98288e-08	-1.32452e-10	-1.47933	4.76416e-05	-1.32452e-10	-1.22489
2284107	chr17:2284107:G:A	1.83363e-05	1.84361	3.50656	0.0021198	3.82801	-1.25753
2284469	chr17:2284469:T:C	4.43684e-08	-1.32452e-10	-0.673935	5.71738e-05	-1.32452e-10	-1.0425
2284637	chr17:2284637:C:A	7.21275e-05	1.75926	4.96046	0.00322746	3.72669	-0.735833
2285345	chr17:2285345:C:T	1.89958e-05	1.75429	3.63122	0.00196647	3.72107	-1.22567
2285786	chr17:2285786:G:A	3.62991e-08	-1.32452e-10	-0.874672	8.73045e-05	-1.32452e-10	-0.619194
2285934	chr17:2285934:A:G	3.2804e-08	-1.32452e-10	-0.975914	7.72789e-05	-1.32452e-10	-0.741175
2286030	chr17:2286030:T:C	1.89366e-05	1.93558	3.44681	0.00235007	3.94616	-1.27255
2286208	chr17:2286208:T:A	2.2709e-07	2.33354	-1.37465	0.000149818	1.45687	-1.53604
2286787	chr17:2286787:G:A	4.59202e-08	-0.639558	-5.17736e-10	0.000121826	-0.285999	-5.17736e-10
2287024	chr17:2287024:C:T	5.68361e-05	2.6557	3.82576	0.00627604	4.85037	-1.19447
2287092	chr17:2287092:T:C	3.177e-06	5.03208	-1.43485	0.0193717	6.27537	-1.4924
2287706	chr17:2287706:G:A	2.27746e-05	1.8247	3.74224	0.00214362	3.80321	-1.22155
2287966	chr17:2287966:G:A	2.13263e-05	1.84284	3.65839	0.00215486	3.82805	-1.24116
2287969	chr17:2287969:C:T	7.39624e-08	-0.162907	-5.17736e-10	0.000335795	0.727906	-5.17736e-10
2288005	chr17:2288005:A:C	2.5688e-08	-1.32452e-10	-1.22044	3.71363e-05	-1.32452e-10	-1.474
2288134	chr17:2288134:T:C	8.96628e-05	1.5087	5.42865	0.00272109	3.41325	-0.593053
2288907	chr17:2288907:G:A	4.12685e-08	-0.746364	-5.17736e-10	0.0001066	-0.419511	-5.17736e-10
2289455	chr17:2289455:G:T	1.21956e-08	-1.20699	-0.758406	4.77252e-05	0.0353338	-1.25847
2289663	chr17:2289663:C:T	1.22486e-08	-1.1926	-0.768443	4.61579e-05	0.00794921	-1.26448
2289773	chr17:2289773:G:A	3.12093e-08	-1.32452e-10	-1.02575	7.28369e-05	-1.32452e-10	-0.800373
2289826	chr17:2289826:T:C	2.3654e-08	-1.32452e-10	-1.30293	3.60529e-05	-1.32452e-10	-1.50361
2289851	chr17:2289851:T:G	1.99414e-08	-1.32452e-10	-1.47366	4.38231e-05	-1.32452e-10	-1.30844
2289885	chr17:2289885:C:T	6.71584e-07	2.04318	-5.17736e-10	0.000585507	1.28388	-5.17736e-10
2289900	chr17:2289900:A:G	1.79858e-08	-1.57688	-5.17736e-10	4.6974e-05	-1.239	-5.17736e-10
2290331	chr17:2290331:T:C	1.94242e-08	-1.32452e-10	-1.49994	4.88125e-05	-1.32452e-10	-1.20061
2290734	chr17:2290734:T:C	2.20711e-05	1.84793	3.68763	0.00218173	3.83308	-1.2338
2291062	chr17:2291062:T:C	2.29962e-08	-1.32452e-10	-1.33114	5.38652e-05	-1.32452e-10	-1.10211
2291075	chr17:2291075:T:C	4.3463e-08	-1.32452e-10	-0.694553	4.66592e-05	-1.32452e-10	-1.24573
2291182	chr17:2291182:C:T	2.11903e-05	1.57434	3.9205	0.00171827	3.48466	-1.12418
2291207	chr17:2291207:T:C	1.93172e-08	-1.32452e-10	-1.50547	4.11522e-05	-1.32452e-10	-1.37132
2291237	chr17:2291237:A:G	3.98321e-08	-1.32452e-10	-0.781792	3.66882e-05	-1.32452e-10	-1.48614
2291486	chr17:2291486:G:A	2.21208e-08	-1.32452e-10	-1.36994	3.4827e-05	-1.32452e-10	-1.5382
2291580	chr17:2291580:C:G	1.7115e-05	1.6694	3.61185	0.00215957	3.81535	-1.22628
2291836	chr17:2291836:A:G	9.78304e-06	1.39187	3.33007	0.000825406	2.9394	-1.31212
2291872	chr17:2291872:G:A	2.28127e-05	0.987697	4.58091	0.00105559	2.74709	-0.873828
2291913	chr17:2291913:T:C	2.6198e-08	-1.32452e-10	-1.20078	4.06975e-05	-1.32452e-10	-1.38243
2292052	chr17:2292052:A:AG	3.36318e-08	-1.32452e-10	-0.950993	7.96173e-05	-1.32452e-10	-0.711364
2292144	chr17:2292144:CA:C	2.6134e-08	-1.32452e-10	-1.20323	3.74469e-05	-1.32452e-10	-1.46567
2292639	chr17:2292639:GA:G	2.5109e-05	1.90742	3.7571	0.00239469	3.90706	-1.21465
2292794	chr17:2292794:C:T	4.08357e-05	2.13708	4.01377	0.00344637	4.19564	-1.13916
2293064	chr17:2293064:G:A	2.59097e-08	-1.32452e-10	-1.21185	4.10892e-05	-1.32452e-10	-1.37285
2293532	chr17:2293532:T:C	2.52288e-05	1.88783	3.78145	0.0023677	3.88942	-1.20834
2293891	chr17:2293891:G:A	3.09224e-05	1.93182	3.94095	0.00264747	3.96069	-1.16793
2294093	chr17:2294093:T:C	2.78765e-05	1.96587	3.80321	0.00261448	3.98461	-1.20438
2294343	chr17:2294343:C:T	2.63003e-05	1.98714	3.72373	0.00264212	4.01361	-1.22287
2294517	chr17:2294517:A:T	3.91728e-08	-1.32452e-10	-0.798481	4.40033e-05	-1.32452e-10	-1.30433
2294698	chr17:2294698:A:G	2.85125e-07	2.2879	-1.10144	0.000163067	1.35106	-1.34549
2295506	chr17:2295506:C:T	3.70558e-05	2.06334	3.99037	0.00311247	4.1086	-1.15402
2295598	chr17:2295598:T:C	1.41874e-08	-1.20165	-0.612459	5.13887e-05	0.0181158	-1.16729
2295861	chr17:2295861:T:C	3.23456e-08	-1.32452e-10	-0.989986	3.5529e-05	-1.32452e-10	-1.51825
2295993	chr17:2295993:T:C	1.98443e-08	-1.32452e-10	-1.47855	4.48924e-05	-1.32452e-10	-1.28433
2296099	chr17:2296099:T:C	3.50671e-08	-1.32452e-10	-0.9092	3.48641e-05	-1.32452e-10	-1.53714
2296195	chr17:2296195:G:A	1.22203e-08	-1.21808	-0.745281	4.91161e-05	0.0551668	-1.24958
2296460	chr17:2296460:G:A	3.87031e-05	1.98345	4.11376	0.00291223	4.00905	-1.12097
2297092	chr17:2297092:T:C	3.77567e-07	2.58373	-1.11645	0.000208783	1.62117	-1.36847
2297202	chr17:2297202:A:C	8.01702e-08	-1.32452e-10	-0.0823117	6.54106e-05	-1.32452e-10	-0.907912
2297830	chr17:2297830:C:T	2.00191e-08	-1.32452e-10	-1.46978	3.52799e-05	-1.32452e-10	-1.52528
2297855	chr17:2297855:C:A	2.13971e-08	-1.32452e-10	-1.40321	3.5148e-05	-1.32452e-10	-1.52903
2298187	chr17:2298187:C:T	4.11459e-08	-1.32452e-10	-0.749338	3.49924e-05	-1.32452e-10	-1.53346
2298441	chr17:2298441:C:T	9.73806e-07	-0.296046	2.71079	0.000145953	1.28524	-1.39054
2298650	chr17:2298650:A:G	0.000112341	2.08104	5.08179	0.00492178	4.13601	-0.723181
2299029	chr17:2299029:T:C	1.69945e-08	-1.63357	-5.17736e-10	5.78017e-05	-1.03158	-5.17736e-10
2299542	chr17:2299542:C:T	2.91798e-08	-1.32452e-10	-1.09299	3.50899e-05	-1.32452e-10	-1.53068
2299649	chr17:2299649:T:C	0.000138851	2.31516	5.05953	2.05363e-05	-1.42019	-0.646208
2299815	chr17:2299815:T:C	4.06411e-08	-1.32452e-10	-0.761684	9.17832e-05	-1.32452e-10	-0.569167
2299873	chr17:2299873:T:G	0.0423925	4.98305	8.11297	8.50751e-05	-0.602841	-0.0422202
2299881	chr17:2299881:C:G	8.86792e-09	-1.28311	-1.00091	5.00077e-05	0.18222	-1.35864
2299927	chr17:2299927:T:C	2.0365e-08	-1.32452e-10	-1.45265	3.63495e-05	-1.32452e-10	-1.49542
2299931	chr17:2299931:C:T	2.01358e-08	-1.32452e-10	-1.46396	4.40586e-05	-1.32452e-10	-1.30307
2300027	chr17:2300027:C:T	4.23735e-08	-1.32452e-10	-0.719941	5.71481e-05	-1.32452e-10	-1.04295
2300699	chr17:2300699:G:A	3.65647e-07	2.54976	-1.11456	0.00020581	1.59279	-1.35444
2301557	chr17:2301557:TCTCGGCCGGGC:T	3.30858e-08	-1.32452e-10	-0.967361	7.80439e-05	-1.32452e-10	-0.731324
2301565	chr17:2301565:G:A	2.39665e-08	-1.28981	-5.17736e-10	3.24663e-05	-1.60839	-5.17736e-10
2301710	chr17:2301710:T:C	9.08143e-05	1.77216	5.17795	0.0039273	3.75693	-0.569815
2302301	chr17:2302301:T:C	2.71336e-08	-1.32452e-10	-1.16569	3.82699e-05	-1.32452e-10	-1.44393
2302370	chr17:2302370:G:A	2.36485e-06	-0.225179	3.52718	0.000215553	1.37502	-1.09041
2302517	chr17:2302517:G:A	2.04381e-08	-1.32452e-10	-1.44906	4.2979e-05	-1.32452e-10	-1.32788
2302629	chr17:2302629:T:C	3.7931e-06	-0.291659	4.06613	0.000231292	1.28878	-0.933694
2302820	chr17:2302820:G:A	2.48509e-07	2.57235	-1.52334	4.93399e-05	-0.075855	-1.11401
2302971	chr17:2302971:T:C	2.24027e-08	-1.32452e-10	-1.35728	5.73432e-05	-1.32452e-10	-1.03954
2303384	chr17:2303384:G:A	3.00298e-08	-1.32452e-10	-1.06427	4.50788e-05	-1.32452e-10	-1.28018
2304032	chr17:2304032:G:A	1.03713e-08	-1.30532	-0.822105	4.88738e-05	0.0867945	-1.28615
2304131	chr17:2304131:C:T	8.11047e-09	-1.50473	-0.868576	8.30288e-05	0.647671	-1.31708
2305580	chr17:2305580:G:A	5.13483e-09	-1.29571	-1.53471	4.25216e-05	-0.0480666	-1.29052
2305605	chr17:2305605:G:T	7.91254e-06	1.30378	3.20596	0.00129105	3.13377	-1.05915
2305700	chr17:2305700:TG:T	4.3036e-08	-0.704427	-5.17736e-10	0.000108961	-0.397607	-5.17736e-10
2306280	chr17:2306280:C:T	2.12866e-08	-1.32452e-10	-1.40838	3.51775e-05	-1.32452e-10	-1.52819
2306577	chr17:2306577:C:T	5.00882e-06	1.13943	2.91306	0.000950162	2.91921	-1.15117
2307209	chr17:2307209:T:C	3.04565e-08	-1.32452e-10	-1.05016	4.11438e-05	-1.32452e-10	-1.37152
2307707	chr17:2307707:G:A	5.28456e-09	-1.56665	-1.23502	4.71223e-05	0.236837	-1.47269
2308049	chr17:2308049:A:T	8.81315e-06	4.61754	-5.17736e-10	0.000122227	-0.282712	-5.17736e-10
2308122	chr17:2308122:C:A	1.37745e-05	1.09534	3.96877	0.00204148	2.4126	0.120234
2308623	chr17:2308623:C:A	1.5276e-05	0.817136	4.35044	0.00176874	2.04372	0.345705
2308830	chr17:2308830:A:C	2.29381e-08	-1.32452e-10	-1.33366	3.60522e-05	-1.32452e-10	-1.50363
2309336	chr17:2309336:A:C	1.58696e-07	-1.32452e-10	0.600528	9.25167e-05	-1.32452e-10	-0.561207
2309343	chr17:2309343:A:G	3.14593e-08	-1.01777	-5.17736e-10	4.43476e-05	-1.29654	-5.17736e-10
2309504	chr17:2309504:G:A	2.17182e-08	-1.32452e-10	-1.38831	4.96472e-05	-1.32452e-10	-1.18365
2310283	chr17:2310283:C:T	5.09091e-08	-1.32452e-10	-0.536423	6.63471e-05	-1.32452e-10	-0.893696
2310284	chr17:2310284:G:A	1.71246e-08	-1.62595	-5.17736e-10	3.58476e-05	-1.50932	-5.17736e-10
2310711	chr17:2310711:T:C	2.46501e-07	1.0409	-5.17736e-10	0.000755438	1.5387	-5.17736e-10
2310932	chr17:2310932:G:C	2.03277e-08	-1.32452e-10	-1.45448	3.51932e-05	-1.32452e-10	-1.52774
2310967	chr17:2310967:C:T	3.10915e-08	-1.32452e-10	-1.02953	5.03309e-05	-1.32452e-10	-1.16998
2311619	chr17:2311619:C:T	1.96322e-08	-1.32452e-10	-1.48929	5.35425e-05	-1.32452e-10	-1.10812
2311746	chr17:2311746:G:A	2.15043e-08	-1.32452e-10	-1.39821	3.67317e-05	-1.32452e-10	-1.48496
2311868	chr17:2311868:T:G	2.77349e-08	-1.32452e-10	-1.14377	3.71196e-05	-1.32452e-10	-1.47445
2312861	chr17:2312861:A:G	1.68812e-08	-1.64026	-5.17736e-10	3.26723e-05	-1.60207	-5.17736e-10
2312964	chr17:2312964:T:C	1.64496e-05	0.986255	4.25534	0.00203981	2.27657	0.255447
2314187	chr17:2314187:C:T	2.05678e-07	-1.32452e-10	0.859848	6.36765e-05	-1.32452e-10	-0.934779
2314941	chr17:2314941:C:T	2.94297e-08	-1.32452e-10	-1.08446	7.53274e-05	-1.32452e-10	-0.766751
2315105	chr17:2315105:G:A	2.2959e-08	-1.32452e-10	-1.33275	3.62991e-05	-1.32452e-10	-1.4968
2315228	chr17:2315228:G:A	1.67185e-08	-1.64995	-5.17736e-10	4.41423e-05	-1.30118	-5.17736e-10
2315521	chr17:2315521:CT:C	5.06716e-08	-1.32452e-10	-0.541098	0.000155337	-1.32452e-10	-0.0429983
2315861	chr17:2315861:G:A	7.18392e-08	-1.32452e-10	-0.192033	5.01614e-05	-1.32452e-10	-1.17335
2316603	chr17:2316603:G:A	2.36438e-08	-1.32452e-10	-1.30336	3.64025e-05	-1.32452e-10	-1.49396
2317486	chr17:2317486:C:T	4.07831e-09	-1.52637	-1.53441	4.01595e-05	-0.0326509	-1.36308
2317522	chr17:2317522:A:T	3.53146e-08	-1.32452e-10	-0.902168	3.94526e-05	-1.32452e-10	-1.4135
2317640	chr17:2317640:G:A	4.55538e-08	-1.32452e-10	-0.64757	4.52565e-05	-1.32452e-10	-1.27625
2318237	chr17:2318237:C:T	6.54852e-07	3.30808	-1.29014	0.00110385	3.38707	-1.4691
2318671	chr17:2318671:C:T	2.1427e-08	-1.40181	-5.17736e-10	3.54093e-05	-1.52162	-5.17736e-10
2319031	chr17:2319031:C:T	9.88812e-09	-1.17994	-0.995192	0.000361324	2.31854	-1.51736
2319902	chr17:2319902:C:T	1.98803e-08	-1.32452e-10	-1.47673	3.51803e-05	-1.32452e-10	-1.52811
2321294	chr17:2321294:A:G	3.08674e-08	-1.32452e-10	-1.03676	4.87675e-05	-1.32452e-10	-1.20153
2321513	chr17:2321513:A:G	5.14791e-08	-1.32452e-10	-0.525288	4.83513e-05	-1.32452e-10	-1.2101
2322072	chr17:2322072:C:T	4.38947e-09	-1.45156	-1.53569	1.37467e-05	-1.11993	-1.34786
2322712	chr17:2322712:T:A	4.64151e-09	-1.40501	-1.52641	1.21489e-05	-1.19565	-1.3957
2322716	chr17:2322716:C:T	3.40715e-08	-0.938001	-5.17736e-10	0.000178122	0.0938742	-5.17736e-10
2322807	chr17:2322807:C:T	7.33142e-08	-0.171709	-5.17736e-10	6.29464e-05	-0.946313	-5.17736e-10
2322822	chr17:2322822:T:C	4.65838e-08	-1.64917	1.02396	5.51439e-05	-0.329028	-0.749621
2322842	chr17:2322842:G:T	6.4793e-08	-1.64769	1.35243	7.91872e-05	-0.333191	-0.38359
2324361	chr17:2324361:G:T	1.89999e-08	-1.52203	-5.17736e-10	3.22968e-05	-1.61363	-5.17736e-10
2325294	chr17:2325294:C:T	9.76808e-08	-1.32452e-10	0.115241	5.13803e-05	-1.32452e-10	-1.14934
2325773	chr17:2325773:C:T	7.83287e-08	0.691532	-0.797082	7.99015e-06	-1.53865	-1.47173
2326431	chr17:2326431:CA:C	8.87388e-08	0.0192333	-5.17736e-10	0.000102129	-0.462362	-5.17736e-10
2326438	chr17:2326438:T:C	3.20049e-08	-1.32452e-10	-1.00057	5.04945e-05	-1.32452e-10	-1.16673
2327122	chr17:2327122:T:G	8.31531e-08	1.43638	-1.48216	0.000725221	2.80555	-1.30767
2327217	chr17:2327217:G:A	1.71747e-08	-1.62303	-5.17736e-10	3.32929e-05	-1.58325	-5.17736e-10
2327473	chr17:2327473:G:A	1.92994e-08	-1.50639	-5.17736e-10	3.14103e-05	-1.64146	-5.17736e-10
2327685	chr17:2327685:A:G	2.17889e-08	-1.32452e-10	-1.38506	3.53542e-05	-1.32452e-10	-1.52318
2327977	chr17:2327977:G:A	6.09962e-09	-1.47558	-1.18266	1.53323e-05	-1.1581	-1.20054
2328048	chr17:2328048:G:A	4.84311e-09	-1.35248	-1.53643	1.03314e-05	-1.31876	-1.43465
2328692	chr17:2328692:G:A	1.98656e-08	-1.47747	-5.17736e-10	3.16712e-05	-1.63319	-5.17736e-10
2329980	chr17:2329980:T:C	5.73512e-09	-1.18811	-1.53175	0.000290716	2.11109	-1.52734
2330711	chr17:2330711:C:T	8.14532e-08	1.44176	-1.50819	0.000639889	2.80165	-1.42895
2333110	chr17:2333110:T:C	8.60188e-08	1.46401	-1.47591	0.000751559	2.82938	-1.29583
2333160	chr17:2333160:C:CTTCT	2.07888e-08	-1.32452e-10	-1.43205	3.49357e-05	-1.32452e-10	-1.53509
2334167	chr17:2334167:T:C	7.46075e-08	0.0467899	-0.201013	0.000129576	0.886574	-1.1109
2334174	chr17:2334174:A:G	2.51185e-08	-1.32452e-10	-1.24286	4.46725e-05	-1.32452e-10	-1.28924
2334428	chr17:2334428:G:A	4.79028e-08	-1.32452e-10	-0.59729	4.14485e-05	-1.32452e-10	-1.36414
2334858	chr17:2334858:T:C	9.15821e-08	0.0507727	-5.17736e-10	0.000104957	-0.435046	-5.17736e-10
2335381	chr17:2335381:A:G	1.94221e-08	-1.50005	-5.17736e-10	7.28402e-05	-0.800327	-5.17736e-10
2335383	chr17:2335383:C:T	1.88389e-08	-1.32452e-10	-1.53054	6.7468e-05	-1.32452e-10	-0.876942
2337105	chr17:2337105:A:T	3.84385e-08	-0.817403	-5.17736e-10	3.64795e-05	-1.49185	-5.17736e-10
2337106	chr17:2337106:C:T	2.55263e-07	1.07583	-5.17736e-10	0.000290366	0.582548	-5.17736e-10
2337584	chr17:2337584:C:T	2.92285e-08	-1.09132	-5.17736e-10	3.31632e-05	-1.58716	-5.17736e-10
2337951	chr17:2337951:C:T	4.33436e-08	-1.32452e-10	-0.697306	5.07598e-05	-1.32452e-10	-1.16149
2338356	chr17:2338356:C:T	2.21798e-08	-1.36728	-5.17736e-10	3.29588e-05	-1.59334	-5.17736e-10
2338605	chr17:2338605:T:C	5.5041e-09	-1.4189	-1.34207	0.000100727	1.0615	-1.53768
2339123	chr17:2339123:A:G	2.54628e-08	-0.761136	-0.46811	3.54005e-05	-0.157526	-1.36434
2339200	chr17:2339200:G:A	1.33591e-08	-0.565578	-1.30869	6.72127e-06	-1.65054	-1.53278
2339292	chr17:2339292:C:G	1.27674e-08	-0.55677	-1.3628	6.85113e-06	-1.65051	-1.51367
2339527	chr17:2339527:A:G	1.86088e-08	-0.163575	-1.37926	6.97537e-06	-1.62041	-1.5258
2339756	chr17:2339756:C:T	1.93382e-08	-1.32452e-10	-1.50438	3.49306e-05	-1.32452e-10	-1.53523
2339762	chr17:2339762:C:T	1.75223e-08	-1.60299	-5.17736e-10	4.92255e-05	-1.19218	-5.17736e-10
2339820	chr17:2339820:T:A	2.61352e-08	-1.32452e-10	-1.20318	3.48291e-05	-1.32452e-10	-1.53814
2340287	chr17:2340287:C:T	3.25427e-08	-0.66679	-0.317119	4.37048e-05	-0.0339431	-1.2772
2340427	chr17:2340427:A:G	1.77489e-08	-0.253591	-1.33655	7.14084e-06	-1.63215	-1.49061
2340646	chr17:2340646:G:A	1.95184e-08	-1.32452e-10	-1.49511	4.9965e-05	-1.32452e-10	-1.17727
2340734	chr17:2340734:G:A	7.57552e-08	-1.32452e-10	-0.138956	4.21388e-05	-1.32452e-10	-1.34763
2340958	chr17:2340958:G:A	8.32484e-08	-1.32452e-10	-0.0446343	0.000347592	-1.32452e-10	0.762435
2341213	chr17:2341213:G:GTTCAAGTGA	2.58651e-08	-1.32452e-10	-1.21357	3.56095e-05	-1.32452e-10	-1.51598
2342758	chr17:2342758:C:T	3.87293e-07	-1.32452e-10	1.49272	0.00020161	-1.32452e-10	0.217741
2344442	chr17:2344442:T:C	1.85921e-08	-1.54373	-5.17736e-10	4.19739e-05	-1.35155	-5.17736e-10
2344559	chr17:2344559:C:T	3.93603e-08	-1.32452e-10	-0.793706	5.28219e-05	-1.32452e-10	-1.12167
2344688	chr17:2344688:T:C	3.80163e-09	-1.59954	-1.53149	1.75696e-05	-0.877935	-1.34449
2345208	chr17:2345208:A:G	2.32041e-08	-1.32452e-10	-1.32214	3.67834e-05	-1.32452e-10	-1.48355
2345335	chr17:2345335:G:A	4.41816e-08	-1.32452e-10	-0.678155	6.67208e-05	-1.32452e-10	-0.88808
2345424	chr17:2345424:G:A	5.82159e-08	-1.32452e-10	-0.402305	7.43651e-05	-1.32452e-10	-0.779609
2345545	chr17:2345545:A:G	6.99415e-08	-1.32452e-10	-0.218805	8.71722e-05	-1.32452e-10	-0.62071
2345850	chr17:2345850:T:C	1.97667e-08	-1.32452e-10	-1.48246	3.57657e-05	-1.32452e-10	-1.51161
2345978	chr17:2345978:C:T	5.53622e-09	-1.59918	-1.15597	1.93731e-05	-0.799879	-1.32483
2345989	chr17:2345989:G:C	2.23556e-08	-1.32452e-10	-1.35939	3.71831e-05	-1.32452e-10	-1.47274
2346610	chr17:2346610:C:T	2.50427e-08	-0.106603	-1.13928	4.82367e-05	0.323828	-1.5363
2346678	chr17:2346678:G:A	4.29258e-08	-1.32452e-10	-0.706991	4.85635e-05	-1.32452e-10	-1.20572
2347210	chr17:2347210:A:G	1.89849e-08	-1.32452e-10	-1.52282	3.7062e-05	-1.32452e-10	-1.476
2347717	chr17:2347717:C:G	1.23596e-07	1.336	-0.985447	0.000981832	2.65724	-0.856417
2347765	chr17:2347765:G:A	4.92367e-08	0.227956	-0.797781	1.07806e-05	-1.47447	-1.23638
2347952	chr17:2347952:C:T	4.17248e-08	-0.735369	-5.17736e-10	3.8081e-05	-1.44888	-5.17736e-10
2348910	chr17:2348910:C:T	9.10904e-09	-1.06124	-1.19596	1.15531e-05	-1.14517	-1.49648
2349075	chr17:2349075:G:A	5.08753e-09	-1.37701	-1.46266	1.61457e-05	-0.892726	-1.41422
2349087	chr17:2349087:G:A	2.11315e-08	-1.32452e-10	-1.4157	4.93023e-05	-1.32452e-10	-1.19062
2349202	chr17:2349202:C:T	1.86295e-08	-0.0426337	-1.49908	2.40001e-05	-0.475192	-1.43535
2349240	chr17:2349240:A:G	5.53848e-09	-1.30147	-1.45327	1.11191e-05	-1.56972	-1.11022
2349269	chr17:2349269:G:C	1.02779e-06	3.8341	-1.3654	5.0259e-05	0.337471	-1.50888
2349277	chr17:2349277:G:A	5.65219e-06	5.13722	-0.963883	0.000119844	1.21769	-1.5201
2349334	chr17:2349334:T:C	9.7096e-09	-0.912053	-1.2813	2.07282e-05	-1.09071	-0.966395
2349945	chr17:2349945:G:A	2.46088e-07	2.45303	-1.4138	0.000135115	1.06318	-1.24564
2350077	chr17:2350077:A:G	1.67233e-08	-1.64966	-5.17736e-10	3.19511e-05	-1.62439	-5.17736e-10
2350174	chr17:2350174:G:A	8.29095e-08	1.44895	-1.49767	2.70247e-05	-0.354839	-1.437
2350499	chr17:2350499:G:A	9.44013e-07	3.14637	-0.762697	0.000446695	1.90266	-0.889383
2350843	chr17:2350843:T:C	3.65434e-09	-1.65055	-1.51999	8.51221e-06	-1.41054	-1.53655
2350979	chr17:2350979:G:A	1.59423e-07	2.11251	-1.50742	6.31894e-05	0.0737319	-1.01619
2351027	chr17:2351027:T:C	1.10013e-06	3.28786	-0.751138	0.000517513	2.04014	-0.879697
2351238	chr17:2351238:T:G	3.64006e-09	-1.65046	-1.524	8.64047e-06	-1.39634	-1.53579
2351247	chr17:2351247:A:G	3.67152e-09	-1.64906	-1.5168	8.90223e-06	-1.36533	-1.53697
2351844	chr17:2351844:A:C	1.57959e-07	2.07063	-1.47476	6.8167e-05	0.0440295	-0.910665
2351899	chr17:2351899:A:G	1.28305e-07	1.86256	-1.47462	7.90286e-05	0.597836	-1.31662
2352057	chr17:2352057:C:T	1.2459e-07	1.83323	-1.47466	7.7705e-05	0.575227	-1.3109
2352390	chr17:2352390:C:T	7.56904e-09	-1.01671	-1.42568	3.27946e-05	-0.677308	-0.921024
2352732	chr17:2352732:C:A	4.89737e-07	3.16545	-1.43804	0.000160638	0.799389	-0.808833
2352780	chr17:2352780:T:C	2.76199e-08	-1.32452e-10	-1.14793	3.92923e-05	-1.32452e-10	-1.41757
2352808	chr17:2352808:C:T	5.55564e-08	-1.32452e-10	-0.449065	0.00010113	-1.32452e-10	-0.472188
2352870	chr17:2352870:C:T	1.66052e-08	-1.09659	-0.560158	5.80662e-05	-0.827941	-0.19907
2352878	chr17:2352878:C:T	2.78843e-07	2.10631	-0.942121	0.000165347	1.01698	-0.997533
2352922	chr17:2352922:C:T	4.42824e-08	-1.32452e-10	-0.675876	0.000131321	-1.32452e-10	-0.210952
2352924	chr17:2352924:T:C	3.82243e-07	2.4617	-0.982108	0.000207856	1.31988	-1.07163
2352932	chr17:2352932:C:T	3.61477e-07	2.43828	-1.01455	0.000198274	1.30054	-1.09948
2353391	chr17:2353391:G:T	3.65568e-09	-1.64382	-1.52636	7.93603e-06	-1.48265	-1.53453
2353534	chr17:2353534:G:A	8.11981e-08	1.45481	-1.52438	5.11363e-05	0.265549	-1.41965
2353651	chr17:2353651:G:C	2.52733e-08	-1.32452e-10	-1.23671	4.51605e-05	-1.32452e-10	-1.27837
2354332	chr17:2354332:G:A	6.98969e-08	1.31783	-1.53727	5.02645e-05	0.334623	-1.50592
2354367	chr17:2354367:A:C	4.37249e-09	-1.45339	-1.53775	6.91152e-06	-1.64951	-1.50589
2354525	chr17:2354525:T:A	6.8544e-08	1.2992	-1.53819	5.04754e-05	0.322937	-1.49005
2354570	chr17:2354570:A:G	6.76609e-08	1.28628	-1.53823	4.97668e-05	0.312408	-1.49366
2357457	chr17:2357457:C:T	4.3018e-09	-1.46919	-1.53824	6.87381e-06	-1.64803	-1.51285
2357658	chr17:2357658:C:T	4.89266e-08	-1.32452e-10	-0.576143	5.29222e-05	-1.32452e-10	-1.11977
2358257	chr17:2358257:G:A	3.8955e-09	-1.57446	-1.53218	7.37591e-06	-1.61157	-1.47881
2358277	chr17:2358277:G:A	1.93613e-08	-1.32452e-10	-1.50319	3.48858e-05	-1.32452e-10	-1.53651
2358801	chr17:2358801:T:C	4.64142e-08	-1.32452e-10	-0.628859	4.55584e-05	-1.32452e-10	-1.2696
2359168	chr17:2359168:C:T	5.13753e-09	-1.58023	-1.24966	7.3906e-06	-1.59619	-1.49219
2359409	chr17:2359409:C:T	5.56892e-07	2.82932	-0.973416	0.00011514	0.880912	-1.22336
2359666	chr17:2359666:C:T	2.31082e-08	-1.32452e-10	-1.32628	5.97182e-05	-1.32452e-10	-0.998958
2360122	chr17:2360122:C:A	2.12612e-08	-1.09534	-0.314236	3.25306e-05	-1.14038	-0.466036
2360154	chr17:2360154:C:T	1.70192e-08	-1.63212	-5.17736e-10	3.19383e-05	-1.62479	-5.17736e-10
2360453	chr17:2360453:C:T	2.61626e-08	-1.32452e-10	-1.20213	3.94188e-05	-1.32452e-10	-1.41435
2360572	chr17:2360572:G:A	2.05543e-08	-1.11405	-0.329338	3.09531e-05	-1.1588	-0.497326
2360921	chr17:2360921:T:C	2.97806e-08	-1.08159	0.00898363	3.75972e-05	-1.25714	-0.204522
2360955	chr17:2360955:C:A	2.08318e-08	-1.42998	-5.17736e-10	9.66724e-05	-0.517268	-5.17736e-10
2361185	chr17:2361185:A:G	1.44751e-07	-1.19996	1.70851	0.000140154	-1.34395	1.1981
2361275	chr17:2361275:G:A	1.15725e-08	-1.30947	-0.708361	2.4197e-05	-1.39218	-0.510187
2361480	chr17:2361480:C:T	3.68605e-08	-1.55887	0.699545	5.49891e-05	-1.23333	0.151867
2361563	chr17:2361563:A:G	2.47754e-08	-1.32452e-10	-1.25661	3.92339e-05	-1.32452e-10	-1.41905
2361739	chr17:2361739:G:C	4.55114e-08	-1.32452e-10	-0.648501	4.66054e-05	-1.32452e-10	-1.24688
2361819	chr17:2361819:C:A	9.87335e-08	1.19221	-1.06625	9.2966e-05	-0.221642	-0.33472
2361982	chr17:2361982:T:C	9.54319e-09	-1.58019	-0.630442	3.07151e-05	-1.61239	-0.0514544
2362370	chr17:2362370:G:A	7.06533e-08	-1.32452e-10	-0.208679	6.77188e-05	-1.32452e-10	-0.873232
2362650	chr17:2362650:C:T	1.17684e-07	-1.1073	1.40885	0.000106105	-1.2806	0.856434
2362761	chr17:2362761:T:C	1.07053e-07	-1.14785	1.35471	9.78555e-05	-1.31406	0.808959
2363269	chr17:2363269:C:T	2.00259e-08	-1.32452e-10	-1.46944	3.79363e-05	-1.32452e-10	-1.45269
2363282	chr17:2363282:T:C	4.57971e-08	-1.32452e-10	-0.642242	4.68311e-05	-1.32452e-10	-1.24205
2363415	chr17:2363415:T:C	1.95256e-07	1.75348	-0.945637	8.30029e-05	0.676712	-1.34643
2363518	chr17:2363518:T:C	6.00191e-07	2.20662	-0.275835	7.47606e-05	0.341591	-1.1159
2364076	chr17:2364076:G:A	7.91938e-08	-1.32452e-10	-0.094566	7.44857e-05	-1.32452e-10	-0.777989
2364400	chr17:2364400:C:T	6.9809e-09	-1.61982	-0.903471	1.03597e-05	-1.47083	-1.27984
2364579	chr17:2364579:G:A	1.76959e-08	-1.59313	-5.17736e-10	4.54698e-05	-1.27155	-5.17736e-10
2364682	chr17:2364682:C:T	4.84943e-08	-1.32452e-10	-0.585017	4.8515e-05	-1.32452e-10	-1.20672
2364845	chr17:2364845:G:C	2.03288e-07	1.69182	-0.843661	8.39018e-05	0.628357	-1.28731
2365017	chr17:2365017:G:A	5.31695e-07	2.01975	-0.210143	6.6537e-05	0.224717	-1.11555
2365098	chr17:2365098:G:T	3.87614e-09	-1.59117	-1.52045	7.31694e-06	-1.58754	-1.51086
2365387	chr17:2365387:T:C	4.43532e-07	2.04179	-0.413482	6.12167e-05	0.244839	-1.21901
2365402	chr17:2365402:G:A	2.4184e-08	-1.32452e-10	-1.28077	3.76511e-05	-1.32452e-10	-1.46023
2365795	chr17:2365795:G:A	5.05221e-09	-1.37986	-1.46678	1.04051e-05	-1.37837	-1.36793
2365807	chr17:2365807:C:T	7.2213e-08	-1.32452e-10	-0.186843	9.26197e-05	-1.32452e-10	-0.560093
2366391	chr17:2366391:G:A	1.99603e-08	-1.32452e-10	-1.47272	5.08225e-05	-1.32452e-10	-1.16026
2366475	chr17:2366475:C:T	3.89906e-07	1.50017	-0.00072641	5.86802e-05	-0.110216	-0.906278
2367310	chr17:2367310:C:T	2.01492e-08	-1.32452e-10	-1.4633	3.69138e-05	-1.32452e-10	-1.48001
2367825	chr17:2367825:T:C	3.40686e-08	-1.32452e-10	-0.938087	4.81242e-05	-1.32452e-10	-1.21481
2368022	chr17:2368022:T:C	2.32525e-08	-1.32452e-10	-1.32005	3.71866e-05	-1.32452e-10	-1.47265
2368038	chr17:2368038:C:T	2.38398e-08	-1.32452e-10	-1.29511	3.77313e-05	-1.32452e-10	-1.45811
2368217	chr17:2368217:C:T	4.29004e-08	-1.32452e-10	-0.707582	5.74944e-05	-1.32452e-10	-1.03691
2368344	chr17:2368344:A:G	3.53535e-08	-1.32452e-10	-0.901067	4.95176e-05	-1.32452e-10	-1.18627
2368552	chr17:2368552:T:A	3.71702e-08	-1.32452e-10	-0.850956	5.20549e-05	-1.32452e-10	-1.1363
2368730	chr17:2368730:T:C	1.5184e-07	1.82425	-1.26789	4.59623e-05	0.244017	-1.50479
2368763	chr17:2368763:T:C	1.69436e-08	-1.63657	-5.17736e-10	3.27304e-05	-1.60029	-5.17736e-10
2368970	chr17:2368970:G:A	1.87675e-08	-1.32452e-10	-1.53434	3.4915e-05	-1.32452e-10	-1.53568
2368983	chr17:2368983:C:G	5.27342e-08	-1.42038	0.919178	7.98553e-05	-1.63387	0.925495
2369051	chr17:2369051:G:T	7.05277e-09	-1.31353	-1.19952	1.50486e-05	-1.41046	-0.966856
2369148	chr17:2369148:TG:T	1.98947e-08	-1.32452e-10	-1.47601	3.67522e-05	-1.32452e-10	-1.4844
2369653	chr17:2369653:G:A	1.8835e-08	-1.32452e-10	-1.53075	3.52783e-05	-1.32452e-10	-1.52533
2369770	chr17:2369770:G:A	2.19086e-08	0.126966	-1.50655	3.13555e-05	-0.3169	-1.3263
2369877	chr17:2369877:G:A	1.31264e-08	-0.386759	-1.50508	2.01046e-05	-0.772632	-1.31502
2370287	chr17:2370287:G:C	2.39409e-08	-1.64935	0.358477	8.04315e-05	-1.64727	0.946077
2370344	chr17:2370344:G:A	2.00891e-08	-1.32452e-10	-1.46629	3.79402e-05	-1.32452e-10	-1.45258
2370768	chr17:2370768:G:A	4.29114e-08	-1.32452e-10	-0.707326	4.8092e-05	-1.32452e-10	-1.21548
2371043	chr17:2371043:C:T	5.68249e-08	1.09599	-1.52248	5.74594e-05	0.317283	-1.3548
2371263	chr17:2371263:C:T	3.77094e-08	-1.32452e-10	-0.836554	4.51672e-05	-1.32452e-10	-1.27822
2371491	chr17:2371491:C:T	1.8096e-08	-1.57077	-5.17736e-10	4.79086e-05	-1.2193	-5.17736e-10
2371575	chr17:2371575:G:A	1.1806e-08	-1.65056	-0.347289	3.38509e-05	-1.64259	0.0759583
2371579	chr17:2371579:T:C	1.18093e-08	-1.65029	-0.347289	3.37459e-05	-1.6457	0.0759583
2371695	chr17:2371695:G:A	1.50781e-08	-1.57822	-0.175004	5.82485e-05	-1.39933	0.37545
2371723	chr17:2371723:T:C	1.77186e-08	-1.31989	-0.271959	8.88459e-05	-1.06838	0.466684
2371874	chr17:2371874:G:A	2.84716e-08	-1.6107	0.493143	6.75448e-05	-1.61634	0.740533
2371894	chr17:2371894:G:A	2.25533e-08	-1.64028	0.289699	4.98294e-05	-1.64314	0.463146
2371895	chr17:2371895:A:T	2.20921e-08	-1.64001	0.268766	4.87417e-05	-1.6428	0.440738
2371946	chr17:2371946:T:C	2.58474e-08	-1.50226	0.28801	3.21861e-05	-1.55299	-0.0640705
2372064	chr17:2372064:G:A	2.68675e-08	-1.32452e-10	-1.17555	4.92313e-05	-1.32452e-10	-1.19207
2372250	chr17:2372250:C:T	1.93446e-07	-1.32452e-10	0.798533	0.000134736	-1.32452e-10	-0.185275
2372550	chr17:2372550:T:C	1.69576e-08	-1.52766	-0.108086	6.77285e-05	-1.21369	0.340602
2372735	chr17:2372735:C:T	2.26231e-08	-1.32452e-10	-1.34749	3.64708e-05	-1.32452e-10	-1.49208
2372791	chr17:2372791:G:T	1.39391e-08	-1.5185	-0.313262	5.90716e-05	-1.19798	0.188132
2372903	chr17:2372903:G:T	2.44186e-08	-1.32452e-10	-1.27112	3.90286e-05	-1.32452e-10	-1.4243
2372935	chr17:2372935:A:G	1.92988e-08	-1.32452e-10	-1.50642	3.63658e-05	-1.32452e-10	-1.49497
2373107	chr17:2373107:CTGA:C	2.225e-08	-1.06737	-0.296753	9.49802e-05	-1.33535	0.800425
2373138	chr17:2373138:C:T	1.71868e-08	-1.15289	-0.46943	3.62999e-05	-0.979142	-0.517639
2373162	chr17:2373162:C:T	4.84574e-08	-1.32452e-10	-0.585778	0.000125879	-1.32452e-10	-0.253277
2373829	chr17:2373829:G:A	8.33905e-08	-1.32452e-10	-0.0429288	7.13811e-05	-1.32452e-10	-0.820563
2374273	chr17:2374273:T:C	2.92312e-08	-1.32452e-10	-1.09123	4.25881e-05	-1.32452e-10	-1.33702
2374426	chr17:2374426:C:A	1.52694e-08	-0.207186	-1.53342	1.3369e-05	-0.961845	-1.53382
2374540	chr17:2374540:G:A	6.09891e-09	-1.29767	-1.36069	1.5596e-05	-1.03818	-1.3034
2374770	chr17:2374770:T:G	2.55058e-08	0.27462	-1.50218	1.93863e-05	-0.616326	-1.5077
2375091	chr17:2375091:C:T	2.20464e-08	-1.32452e-10	-1.37331	3.60419e-05	-1.32452e-10	-1.50391
2375098	chr17:2375098:G:C	2.63514e-08	0.308305	-1.50325	1.88997e-05	-0.641353	-1.5081
2375261	chr17:2375261:T:C	4.76366e-09	-1.63904	-1.26641	1.66391e-05	-1.56149	-0.715354
2375263	chr17:2375263:C:T	4.69345e-09	-1.64976	-1.27053	1.5852e-05	-1.60084	-0.724457
2375315	chr17:2375315:C:T	8.68364e-09	-0.95722	-1.3478	3.15832e-05	-0.161386	-1.47458
2375350	chr17:2375350:C:T	1.4314e-07	0.965319	-0.467957	0.00020778	0.0722877	0.175596
2375391	chr17:2375391:G:T	4.26471e-09	-1.58724	-1.42885	1.31654e-05	-1.50547	-1.00553
2375430	chr17:2375430:A:C	2.36366e-08	-1.32452e-10	-1.30367	3.86872e-05	-1.32452e-10	-1.43309
2375578	chr17:2375578:C:T	2.65198e-08	-1.32452e-10	-1.18857	7.57376e-05	-1.32452e-10	-0.761321
2376060	chr17:2376060:T:C	4.82892e-09	-1.65044	-1.2414	1.01271e-05	-1.60133	-1.17205
2376324	chr17:2376324:A:C	5.33253e-09	-1.31989	-1.47275	6.84999e-06	-1.64146	-1.52289
2376327	chr17:2376327:A:G	3.25757e-06	5.09713	-1.47485	0.00021507	1.80213	-1.51976
2376397	chr17:2376397:T:C	6.69784e-08	-1.32452e-10	-0.262093	0.000105406	-1.32452e-10	-0.430776
2376401	chr17:2376401:T:C	4.0142e-09	-1.64375	-1.43288	7.40442e-06	-1.57645	-1.51007
2376465	chr17:2376465:C:T	2.16712e-08	-1.32452e-10	-1.39048	4.48252e-05	-1.32452e-10	-1.28583
2376622	chr17:2376622:G:A	2.11704e-08	-1.32452e-10	-1.41386	3.85353e-05	-1.32452e-10	-1.43702
2376658	chr17:2376658:G:C	1.94171e-08	-1.32452e-10	-1.50031	4.61623e-05	-1.32452e-10	-1.25643
2376790	chr17:2376790:G:A	3.06794e-08	-1.32452e-10	-1.04287	5.36852e-05	-1.32452e-10	-1.10546
2376858	chr17:2376858:G:A	1.93668e-08	-1.5029	-5.17736e-10	3.13555e-05	-1.64321	-5.17736e-10
2377769	chr17:2377769:A:G	1.09054e-07	-1.32452e-10	0.225384	0.000240767	-1.32452e-10	0.395234
2378433	chr17:2378433:G:A	2.71572e-08	-1.32452e-10	-1.16482	4.19587e-05	-1.32452e-10	-1.35191
2378779	chr17:2378779:C:T	2.65451e-08	-1.32452e-10	-1.18762	4.08476e-05	-1.32452e-10	-1.37875
2379154	chr17:2379154:C:T	1.03528e-07	-1.32452e-10	0.17338	0.000347002	-1.32452e-10	0.760735
2379485	chr17:2379485:G:A	2.04628e-07	0.854732	-5.17736e-10	0.000253007	0.444821	-5.17736e-10
2379545	chr17:2379545:T:C	3.59869e-09	-1.65003	-1.53587	6.87163e-06	-1.62375	-1.53744
2379658	chr17:2379658:G:A	2.04214e-08	-1.32452e-10	-1.44988	3.73629e-05	-1.32452e-10	-1.46792
2380005	chr17:2380005:A:G	3.59229e-09	-1.64951	-1.53816	6.8981e-06	-1.62682	-1.53053
2380373	chr17:2380373:A:G	3.77914e-09	-1.59894	-1.53803	7.7725e-06	-1.5117	-1.5263
2380374	chr17:2380374:G:C	3.77933e-09	-1.59888	-1.53804	7.77277e-06	-1.51159	-1.52638
2380594	chr17:2380594:T:C	3.82114e-09	-1.59349	-1.53242	7.74834e-06	-1.50301	-1.5381
2380856	chr17:2380856:G:GCA	5.64306e-08	-1.32452e-10	-0.433453	9.04998e-05	-1.32452e-10	-0.583248
2381004	chr17:2381004:C:T	4.75219e-08	-0.605274	-5.17736e-10	0.000125023	-0.260097	-5.17736e-10
2381408	chr17:2381408:A:G	3.80028e-09	-1.59947	-1.53192	7.67423e-06	-1.51271	-1.53802
2381843	chr17:2381843:G:A	3.05706e-08	-1.04642	-5.17736e-10	5.99045e-05	-0.995843	-5.17736e-10
2381877	chr17:2381877:A:C	3.62958e-09	-1.64979	-1.52756	7.00859e-06	-1.60459	-1.53687
2382009	chr17:2382009:C:G	1.9359e-08	-1.32452e-10	-1.50331	3.59002e-05	-1.32452e-10	-1.50785
2382169	chr17:2382169:T:C	5.52747e-09	-1.58628	-1.17045	1.2671e-05	-1.49417	-1.05511
2382324	chr17:2382324:C:T	3.68075e-08	-0.860763	-5.17736e-10	6.86919e-05	-0.858964	-5.17736e-10
2383322	chr17:2383322:C:T	4.01928e-08	-1.32452e-10	-0.772776	6.39403e-05	-1.32452e-10	-0.930645
2383335	chr17:2383335:G:A	1.90407e-08	-1.32452e-10	-1.51988	4.00589e-05	-1.32452e-10	-1.39824
2384745	chr17:2384745:C:G	2.70906e-08	-1.32452e-10	-1.16728	4.17243e-05	-1.32452e-10	-1.35751
2384961	chr17:2384961:G:A	1.22218e-07	0.339339	-5.17736e-10	0.000213527	0.275168	-5.17736e-10
2385800	chr17:2385800:G:A	1.04612e-06	2.48638	-5.17736e-10	0.000717747	1.48752	-5.17736e-10
2386405	chr17:2386405:A:G	3.64201e-09	-1.63629	-1.53764	7.37635e-06	-1.55764	-1.53267
2388294	chr17:2388294:T:A	1.875e-08	-1.32452e-10	-1.53527	3.51645e-05	-1.32452e-10	-1.52856
2388957	chr17:2388957:C:T	1.92459e-08	-1.32452e-10	-1.50917	3.59328e-05	-1.32452e-10	-1.50694
2389086	chr17:2389086:C:T	1.97192e-08	-1.32452e-10	-1.48487	3.51156e-05	-1.32452e-10	-1.52995
2389517	chr17:2389517:T:C	1.87624e-08	-1.32452e-10	-1.53461	3.48523e-05	-1.32452e-10	-1.53748
2389622	chr17:2389622:T:C	3.58965e-09	-1.65021	-1.5382	6.86949e-06	-1.62603	-1.53548
2389889	chr17:2389889:A:C	3.59295e-09	-1.64926	-1.53823	7.03889e-06	-1.60183	-1.53531
2390126	chr17:2390126:A:G	2.53356e-08	0.284834	-1.51909	1.82784e-05	-0.645413	-1.53747
2390431	chr17:2390431:C:A	1.68382e-08	-1.64281	-5.17736e-10	3.87495e-05	-1.43148	-5.17736e-10
2390451	chr17:2390451:T:C	1.87266e-08	-1.32452e-10	-1.53652	3.62853e-05	-1.32452e-10	-1.49718
2391370	chr17:2391370:G:T	2.26828e-08	-1.32452e-10	-1.34486	3.67364e-05	-1.32452e-10	-1.48483
2391636	chr17:2391636:T:C	6.00608e-09	-1.63109	-1.0426	1.29399e-05	-1.54624	-0.982041
2391824	chr17:2391824:C:T	1.86492e-08	-1.54066	-5.17736e-10	4.06898e-05	-1.38262	-5.17736e-10
2391946	chr17:2391946:T:C	2.46655e-08	-1.32452e-10	-1.26106	7.09217e-05	-1.32452e-10	-0.827019
2392077	chr17:2392077:G:A	4.17191e-09	-1.64699	-1.3911	7.9293e-06	-1.59144	-1.42659
2392217	chr17:2392217:G:C	3.72042e-09	-1.64896	-1.50367	7.14743e-06	-1.59955	-1.52229
2392339	chr17:2392339:C:A	6.57338e-09	-1.0717	-1.51173	8.54156e-06	-1.42946	-1.51419
2392341	chr17:2392341:T:C	6.64477e-09	-1.0521	-1.52053	8.57474e-06	-1.41738	-1.52239
2392912	chr17:2392912:C:G	3.60659e-09	-1.64573	-1.53797	6.78699e-06	-1.63697	-1.53662
2393016	chr17:2393016:GC:G	3.11016e-08	-1.32452e-10	-1.02921	5.6136e-05	-1.32452e-10	-1.06082
2393108	chr17:2393108:G:A	2.91207e-08	-1.32452e-10	-1.09502	5.15056e-05	-1.32452e-10	-1.14691
2393387	chr17:2393387:A:G	3.59409e-09	-1.64936	-1.53781	6.84222e-06	-1.62801	-1.53747
2393418	chr17:2393418:G:A	3.6033e-09	-1.64642	-1.53819	7.11324e-06	-1.58981	-1.53683
2393474	chr17:2393474:A:G	3.61262e-09	-1.65054	-1.53149	6.94177e-06	-1.61428	-1.53676
2393864	chr17:2393864:C:T	1.90247e-08	-1.32452e-10	-1.52072	3.76939e-05	-1.32452e-10	-1.4591
2393910	chr17:2393910:G:T	2.05644e-08	-1.32452e-10	-1.4429	5.15328e-05	-1.32452e-10	-1.14638
2394691	chr17:2394691:A:C	1.00711e-07	-1.32452e-10	0.145787	9.48334e-05	-1.32452e-10	-0.536474
2395321	chr17:2395321:T:C	4.24936e-09	-1.48948	-1.53022	9.22365e-06	-1.33354	-1.53329
2395836	chr17:2395836:GGA:G	3.63316e-09	-1.64289	-1.53347	7.17314e-06	-1.58082	-1.53743
2396472	chr17:2396472:A:G	8.99879e-09	-0.789984	-1.47939	1.09286e-05	-1.55098	-1.14623
2396844	chr17:2396844:C:G	2.06427e-08	-1.32452e-10	-1.4391	3.76385e-05	-1.32452e-10	-1.46057
2396845	chr17:2396845:G:A	4.04704e-08	-1.32452e-10	-0.765892	7.47266e-05	-1.32452e-10	-0.774759
2397635	chr17:2397635:G:A	1.68397e-08	-1.64273	-5.17736e-10	3.24412e-05	-1.60917	-5.17736e-10
2397827	chr17:2397827:C:T	2.12717e-08	-1.40909	-5.17736e-10	3.11975e-05	-1.64826	-5.17736e-10
2398840	chr17:2398840:A:G	3.71993e-08	-1.32452e-10	-0.850173	5.0922e-05	-1.32452e-10	-1.1583
2399321	chr17:2399321:T:C	1.69295e-08	-1.63741	-5.17736e-10	3.78978e-05	-1.4537	-5.17736e-10
2399355	chr17:2399355:G:A	4.00745e-09	-1.60532	-1.47299	7.24255e-06	-1.64896	-1.45966
2399609	chr17:2399609:G:A	2.0359e-08	-1.32452e-10	-1.45294	3.57986e-05	-1.32452e-10	-1.51069
2399831	chr17:2399831:G:A	2.41365e-08	-1.32452e-10	-1.28274	4.24143e-05	-1.32452e-10	-1.34111
2400579	chr17:2400579:G:A	1.98328e-08	-1.32452e-10	-1.47913	3.5074e-05	-1.32452e-10	-1.53113
2401361	chr17:2401361:T:C	4.62871e-09	-1.5835	-1.35068	7.74479e-06	-1.64084	-1.40074
2401462	chr17:2401462:C:G	2.10444e-08	-1.32452e-10	-1.41983	5.49141e-05	-1.32452e-10	-1.08283
2401501	chr17:2401501:C:A	1.77801e-08	-0.375569	-1.21281	7.66155e-05	0.200443	-0.950239
2402522	chr17:2402522:G:A	1.87049e-08	-1.32452e-10	-1.53768	3.62004e-05	-1.32452e-10	-1.49953
2402690	chr17:2402690:C:A	5.24382e-08	-1.32452e-10	-0.506828	0.000106804	-1.32452e-10	-0.417604
2404678	chr17:2404678:C:A	1.8305e-08	-1.55929	-5.17736e-10	3.59342e-05	-1.50691	-5.17736e-10
2404752	chr17:2404752:T:C	1.81999e-08	-0.225346	-1.3397	1.896e-05	-1.23429	-0.911978
2404807	chr17:2404807:A:G	2.20948e-08	-1.32452e-10	-1.37112	3.98774e-05	-1.32452e-10	-1.40278
2405836	chr17:2405836:C:T	2.92338e-07	1.89089	-0.67944	4.77215e-05	-0.0607797	-1.16243
2405894	chr17:2405894:A:G	2.48171e-08	0.251201	-1.50613	1.24188e-05	-1.03137	-1.53802
2406119	chr17:2406119:C:T	4.50885e-09	-1.45316	-1.50726	7.41074e-06	-1.57682	-1.50885
2406635	chr17:2406635:A:G	2.37954e-08	0.241083	-1.53805	1.28617e-05	-1.03659	-1.49775
2406890	chr17:2406890:T:A	2.05389e-08	-1.32452e-10	-1.44414	3.82104e-05	-1.32452e-10	-1.44549
2407038	chr17:2407038:G:A	1.68078e-08	-1.64462	-5.17736e-10	3.63071e-05	-1.49658	-5.17736e-10
2407317	chr17:2407317:C:T	5.49788e-09	-1.54167	-1.22043	9.17603e-06	-1.49339	-1.37861
2407499	chr17:2407499:G:A	1.9504e-08	-1.49585	-5.17736e-10	3.11918e-05	-1.64844	-5.17736e-10
2408081	chr17:2408081:T:C	9.75391e-09	-0.991301	-1.19749	1.24948e-05	-1.60368	-0.959606
2408749	chr17:2408749:G:A	3.8393e-08	-1.32452e-10	-0.81859	0.000146878	-1.32452e-10	-0.0989961
2409352	chr17:2409352:C:A	1.87096e-08	-1.32452e-10	-1.53743	3.48643e-05	-1.32452e-10	-1.53713
2409369	chr17:2409369:T:C	8.18599e-07	2.24113	-5.17736e-10	0.00065283	1.39272	-5.17736e-10
2409548	chr17:2409548:A:G	8.57496e-09	-0.786539	-1.53108	3.06957e-05	-0.135688	-1.52879
2409790	chr17:2409790:C:T	5.00203e-09	-1.422	-1.43463	8.05077e-06	-1.6504	-1.35243
2410074	chr17:2410074:G:A	5.7843e-09	-1.20667	-1.50465	2.51457e-05	-0.394618	-1.46929
2410237	chr17:2410237:A:G	4.01301e-09	-1.57668	-1.50024	7.22981e-06	-1.59249	-1.51789
2410258	chr17:2410258:A:AG	1.94936e-08	-1.32452e-10	-1.49638	3.48737e-05	-1.32452e-10	-1.53686
2410535	chr17:2410535:GGCAGGAGAATC:G	2.29237e-08	-1.32452e-10	-1.33429	4.14441e-05	-1.32452e-10	-1.36425
2411487	chr17:2411487:G:A	1.72704e-08	-1.61747	-5.17736e-10	3.41354e-05	-1.55826	-5.17736e-10
2411505	chr17:2411505:C:T	4.38245e-08	-1.32452e-10	-0.68627	7.48692e-05	-1.32452e-10	-0.772853
2411562	chr17:2411562:A:G	7.20928e-09	-1.29038	-1.20072	1.84766e-05	-0.80191	-1.37018
2411904	chr17:2411904:G:A	6.79429e-09	-1.23126	-1.31912	1.85696e-05	-0.717661	-1.44941
2412132	chr17:2412132:T:C	2.00692e-08	-1.32452e-10	-1.46728	4.83112e-05	-1.32452e-10	-1.21093
2412359	chr17:2412359:G:A	7.52389e-08	-0.145795	-5.17736e-10	8.12292e-05	-0.691321	-5.17736e-10
2412555	chr17:2412555:C:T	4.12444e-09	-1.63534	-1.4142	1.10892e-05	-1.32808	-1.35455
2412563	chr17:2412563:C:T	6.5716e-07	-1.32452e-10	2.02146	0.00090692	-1.32452e-10	1.72146
2412866	chr17:2412866:G:A	1.98207e-08	-1.47974	-5.17736e-10	3.16761e-05	-1.63303	-5.17736e-10
2412894	chr17:2412894:T:C	2.22054e-08	-1.32452e-10	-1.36613	3.74306e-05	-1.32452e-10	-1.46611
2413390	chr17:2413390:C:T	8.17593e-09	-1.38268	-0.982593	1.82949e-05	-0.946546	-1.23542
2413417	chr17:2413417:G:A	7.902e-09	-1.38089	-1.01846	1.78266e-05	-0.943798	-1.2641
2413537	chr17:2413537:C:T	9.74528e-09	-1.25831	-0.931372	2.20976e-05	-0.746273	-1.24685
2413753	chr17:2413753:A:G	4.17052e-08	-1.32452e-10	-0.735838	5.30002e-05	-1.32452e-10	-1.1183
2414245	chr17:2414245:A:G	1.91406e-08	-1.32452e-10	-1.51465	3.80572e-05	-1.32452e-10	-1.44951
2414883	chr17:2414883:A:G	3.71745e-09	-1.61835	-1.53508	9.72423e-06	-1.30086	-1.51311
2415099	chr17:2415099:C:T	1.90686e-08	-1.32452e-10	-1.51842	3.68162e-05	-1.32452e-10	-1.48266
2415401	chr17:2415401:G:A	4.16936e-09	-1.6505	-1.3882	1.01363e-05	-1.48616	-1.28631
2415772	chr17:2415772:G:A	2.59883e-08	-1.20882	-5.17736e-10	4.27891e-05	-1.33231	-5.17736e-10
2416014	chr17:2416014:A:G	2.56983e-08	-1.32452e-10	-1.22004	4.75076e-05	-1.32452e-10	-1.22771
2416776	chr17:2416776:T:C	4.99686e-09	-1.35654	-1.50111	1.63321e-05	-0.757549	-1.53791
2416881	chr17:2416881:A:G	4.76861e-09	-1.43943	-1.46498	6.85953e-06	-1.64569	-1.51726
2417261	chr17:2417261:G:A	2.02569e-08	-1.32452e-10	-1.45797	4.11307e-05	-1.32452e-10	-1.37184
2417545	chr17:2417545:C:T	2.15368e-08	-1.32452e-10	-1.3967	4.15698e-05	-1.32452e-10	-1.36122
2417959	chr17:2417959:A:G	5.93073e-09	-1.15195	-1.53436	7.2458e-06	-1.58098	-1.5272
2418922	chr17:2418922:T:C	8.34414e-08	-0.601987	0.559668	4.68435e-05	-1.28109	0.0393094
2419111	chr17:2419111:C:A	6.45797e-08	-1.32452e-10	-0.298563	0.000103027	-1.32452e-10	-0.453604
2419170	chr17:2419170:T:C	2.35875e-08	-1.32452e-10	-1.30575	4.68219e-05	-1.32452e-10	-1.24224
2419482	chr17:2419482:T:C	5.84507e-09	-1.16325	-1.53761	7.21215e-06	-1.58444	-1.52839
2420247	chr17:2420247:T:C	2.00573e-08	-1.32452e-10	-1.46787	3.80371e-05	-1.32452e-10	-1.45003
2420798	chr17:2420798:C:T	1.01359e-07	-1.32452e-10	0.152208	0.000114892	-1.32452e-10	-0.344606
2421135	chr17:2421135:C:T	4.02433e-08	-0.77152	-5.17736e-10	0.000106692	-0.418645	-5.17736e-10
2421370	chr17:2421370:T:A	7.23058e-08	-1.32452e-10	-0.18556	0.0001779	-1.32452e-10	0.0926287
2421612	chr17:2421612:T:C	7.6738e-09	-1.38687	-1.04178	1.02463e-05	-1.59716	-1.16451
2421751	chr17:2421751:A:G	5.9374e-09	-1.14704	-1.53815	2.43712e-05	-0.404745	-1.49045
2421933	chr17:2421933:C:T	2.53704e-08	-1.32452e-10	-1.23288	4.53425e-05	-1.32452e-10	-1.27435
2422155	chr17:2422155:T:C	1.87005e-08	-1.32452e-10	-1.53791	3.51213e-05	-1.32452e-10	-1.52979
2423186	chr17:2423186:C:T	4.59221e-09	-1.49602	-1.44608	7.53973e-06	-1.54559	-1.52282
2424119	chr17:2424119:TA:T	1.1822e-08	-1.63516	-0.361347	3.53164e-05	-1.40059	-0.123661
2424324	chr17:2424324:G:A	2.75079e-08	-1.32452e-10	-1.15199	5.42842e-05	-1.32452e-10	-1.09436
2424328	chr17:2424328:T:C	2.59916e-08	-1.32452e-10	-1.20869	5.12471e-05	-1.32452e-10	-1.15194
2424344	chr17:2424344:A:G	2.40048e-08	-1.32452e-10	-1.28821	3.86675e-05	-1.32452e-10	-1.4336
2424612	chr17:2424612:C:T	1.68422e-08	-1.64257	-5.17736e-10	3.51275e-05	-1.52961	-5.17736e-10
2424873	chr17:2424873:G:A	3.09173e-08	-1.03515	-5.17736e-10	3.88991e-05	-1.42762	-5.17736e-10
2424994	chr17:2424994:G:C	1.89859e-08	-1.32452e-10	-1.52277	3.68612e-05	-1.32452e-10	-1.48144
2425459	chr17:2425459:T:C	3.58212e-08	-1.32452e-10	-0.887923	7.74083e-05	-1.32452e-10	-0.739501
2426055	chr17:2426055:G:C	1.71129e-08	-1.62663	-5.17736e-10	3.15099e-05	-1.63829	-5.17736e-10
2426173	chr17:2426173:A:G	1.88823e-08	-1.32452e-10	-1.52824	3.55132e-05	-1.32452e-10	-1.51869
2426422	chr17:2426422:G:A	2.41247e-08	-1.32452e-10	-1.28323	4.41266e-05	-1.32452e-10	-1.30153
2426709	chr17:2426709:AC:A	5.86764e-08	0.368209	-0.762636	0.000129947	-0.192725	-0.0287474
2427722	chr17:2427722:C:T	3.10825e-08	-1.32452e-10	-1.02982	6.25482e-05	-1.32452e-10	-0.952657
2428081	chr17:2428081:G:A	1.86994e-08	-1.32452e-10	-1.53797	3.59257e-05	-1.32452e-10	-1.50714
2428118	chr17:2428118:A:G	2.07623e-08	-1.32452e-10	-1.43333	3.67047e-05	-1.32452e-10	-1.48569
2429241	chr17:2429241:T:G	1.87544e-08	-1.32452e-10	-1.53504	3.4841e-05	-1.32452e-10	-1.5378
2429403	chr17:2429403:G:C	1.904e-08	-1.32452e-10	-1.51992	3.62031e-05	-1.32452e-10	-1.49945
2429483	chr17:2429483:C:T	9.58002e-09	-1.2531	-0.953685	3.02313e-05	-0.63406	-1.04566
2429841	chr17:2429841:C:T	2.0017e-08	-1.32452e-10	-1.46988	3.53108e-05	-1.32452e-10	-1.52441
2429959	chr17:2429959:C:T	1.67602e-08	-1.64745	-5.17736e-10	3.13677e-05	-1.64282	-5.17736e-10
2429967	chr17:2429967:T:C	2.16419e-08	-1.39183	-5.17736e-10	3.16176e-05	-1.63488	-5.17736e-10
2429985	chr17:2429985:C:G	4.70851e-09	-1.3991	-1.51799	6.7705e-06	-1.63873	-1.5373
2429996	chr17:2429996:G:A	4.83837e-09	-1.37333	-1.51655	6.8227e-06	-1.6315	-1.53684
2430033	chr17:2430033:C:T	4.02246e-09	-1.53643	-1.53814	6.76371e-06	-1.64874	-1.52829
2430034	chr17:2430034:A:G	4.40011e-09	-1.44669	-1.53814	6.8139e-06	-1.64593	-1.52371
2430439	chr17:2430439:G:A	2.00645e-08	-1.32452e-10	-1.46751	3.81832e-05	-1.32452e-10	-1.4462
2430660	chr17:2430660:C:T	2.33575e-08	-1.32452e-10	-1.31554	4.13455e-05	-1.32452e-10	-1.36663
2432065	chr17:2432065:C:T	3.4734e-08	-1.32452e-10	-0.918746	7.42652e-05	-1.32452e-10	-0.780954
2432265	chr17:2432265:G:A	1.32481e-08	-1.50979	-0.372821	2.143e-05	-1.57599	-0.447818
2432515	chr17:2432515:G:A	2.28154e-08	-1.32452e-10	-1.33903	4.8519e-05	-1.32452e-10	-1.20664
2432554	chr17:2432554:G:A	2.29707e-08	-1.32452e-10	-1.33224	4.89666e-05	-1.32452e-10	-1.19746
2432846	chr17:2432846:A:G	2.04388e-08	-1.32452e-10	-1.44903	3.8861e-05	-1.32452e-10	-1.42861
2433057	chr17:2433057:A:G	4.37805e-09	-1.59278	-1.39708	7.29809e-06	-1.5856	-1.51538
2433076	chr17:2433076:T:C	1.36016e-08	-1.46791	-0.388361	2.17717e-05	-1.54578	-0.46221
2433225	chr17:2433225:A:G	4.72991e-08	-1.32452e-10	-0.609973	0.000189929	-1.32452e-10	0.158056
2433442	chr17:2433442:C:CA	2.44885e-08	-1.50478	0.236519	4.13006e-05	-1.57161	0.203893
2433633	chr17:2433633:C:T	1.35793e-08	-1.48631	-0.371604	2.1829e-05	-1.55894	-0.446419
2433645	chr17:2433645:G:A	2.16309e-08	-1.32452e-10	-1.39234	6.14886e-05	-1.32452e-10	-0.969743
2433773	chr17:2433773:C:T	2.41541e-08	-1.4915	0.209494	4.05015e-05	-1.56172	0.174463
2433851	chr17:2433851:C:T	2.25041e-08	-1.32452e-10	-1.35277	6.55508e-05	-1.32452e-10	-0.90577
2433973	chr17:2433973:C:T	2.17287e-08	-1.32452e-10	-1.38783	4.4495e-05	-1.32452e-10	-1.29322
2434236	chr17:2434236:T:C	2.05112e-08	-1.32452e-10	-1.44549	3.88444e-05	-1.32452e-10	-1.42903
2434248	chr17:2434248:G:A	3.44718e-08	-1.32452e-10	-0.926322	7.39068e-05	-1.32452e-10	-0.78579
2434256	chr17:2434256:C:T	2.21245e-08	-1.5186	0.148826	3.73763e-05	-1.58171	0.114149
2434600	chr17:2434600:G:A	1.39617e-08	-1.48529	-0.344852	2.23977e-05	-1.55742	-0.422218
2435388	chr17:2435388:C:A	2.48528e-08	-1.49926	0.245763	4.15102e-05	-1.56631	0.203656
2435904	chr17:2435904:G:A	1.81395e-08	-1.56837	-5.17736e-10	3.1175e-05	-1.64898	-5.17736e-10
2436022	chr17:2436022:G:A	2.32355e-08	-1.32452e-10	-1.32078	6.95552e-05	-1.32452e-10	-0.846475
2436764	chr17:2436764:G:C	1.29669e-07	0.398522	-5.17736e-10	0.000126848	-0.245604	-5.17736e-10
2437578	chr17:2437578:G:A	6.78784e-08	-0.850907	0.602161	4.26997e-05	-1.41696	0.0825533
2438056	chr17:2438056:T:C	2.13759e-08	-1.47739	0.0731915	3.62539e-05	-1.54985	0.0518001
2438079	chr17:2438079:G:A	4.62394e-09	-1.58847	-1.34675	7.49882e-06	-1.58105	-1.4928
2438266	chr17:2438266:G:A	1.88714e-08	-1.32452e-10	-1.52882	3.50461e-05	-1.32452e-10	-1.53193
2438514	chr17:2438514:T:A	1.45349e-08	-1.42233	-0.367583	2.30794e-05	-1.5086	-0.441052
2439170	chr17:2439170:C:T	1.63853e-08	-0.191055	-1.47903	3.08346e-05	-0.14338	-1.51658
2439606	chr17:2439606:G:A	6.72748e-08	-1.32452e-10	-0.257678	0.000184983	-1.32452e-10	0.131669
2440295	chr17:2440295:C:T	2.64548e-08	-1.19103	-5.17736e-10	5.85252e-05	-1.01914	-5.17736e-10
2441074	chr17:2441074:C:T	1.20191e-08	-1.33956	-0.640411	2.03686e-05	-1.44356	-0.631042
2441199	chr17:2441199:C:T	1.73819e-08	-1.61104	-5.17736e-10	3.11833e-05	-1.64871	-5.17736e-10
2441251	chr17:2441251:G:A	5.48166e-09	-1.34039	-1.42466	9.50084e-06	-1.32261	-1.51461
2441764	chr17:2441764:T:A	1.46428e-08	-1.56341	-0.219104	5.35331e-05	-1.61624	0.507948
2442410	chr17:2442410:G:A	3.49807e-08	-1.32452e-10	-0.911668	7.49394e-05	-1.32452e-10	-0.771916
2442884	chr17:2442884:G:A	1.87716e-08	-1.32452e-10	-1.53412	3.59047e-05	-1.32452e-10	-1.50773
2443105	chr17:2443105:C:T	7.56595e-09	-1.19489	-1.24791	9.92948e-06	-1.46462	-1.32847
2443264	chr17:2443264:A:G	3.46574e-08	-1.32452e-10	-0.920953	7.41592e-05	-1.32452e-10	-0.782382
2443631	chr17:2443631:C:T	8.6399e-08	-1.32452e-10	-0.00748803	0.000153024	-1.32452e-10	-0.0580035
2443741	chr17:2443741:C:T	2.53908e-08	-1.32452e-10	-1.23208	5.36701e-05	-1.32452e-10	-1.10574
2444011	chr17:2444011:G:T	2.1166e-08	-1.32452e-10	-1.41407	3.78989e-05	-1.32452e-10	-1.45367
2444440	chr17:2444440:ACT:A	3.43384e-08	-1.32452e-10	-0.9302	6.87579e-05	-1.32452e-10	-0.858004
2445137	chr17:2445137:G:A	2.14862e-08	-1.63164	0.232583	3.68884e-05	-1.65044	0.169738
2445200	chr17:2445200:C:G	6.5275e-09	-1.46043	-1.13001	9.97557e-06	-1.44751	-1.34094
2445402	chr17:2445402:T:C	1.73988e-08	-1.61006	-5.17736e-10	3.53718e-05	-1.52268	-5.17736e-10
2445523	chr17:2445523:C:T	3.27218e-08	-1.39809	0.419668	6.22081e-05	-1.49207	0.533958
2445548	chr17:2445548:G:A	2.36859e-08	-1.32452e-10	-1.30158	7.16227e-05	-1.32452e-10	-0.817184
2445843	chr17:2445843:C:T	4.96119e-08	-1.44554	0.88331	7.73897e-05	-1.52718	0.787438
2446792	chr17:2446792:G:A	3.75137e-09	-1.6223	-1.52204	1.23282e-05	-1.10799	-1.46872
2448697	chr17:2448697:C:A	3.07709e-08	-1.03989	-5.17736e-10	4.92613e-05	-1.19146	-5.17736e-10
2448708	chr17:2448708:C:T	2.47086e-08	-1.32452e-10	-1.25931	7.7549e-05	-1.32452e-10	-0.737686
2449520	chr17:2449520:G:GAAAACAA	1.74943e-08	-1.40157	-0.203022	3.09057e-05	-1.48612	-0.171531
2450015	chr17:2450015:T:C	3.5511e-08	-1.37135	0.474729	5.80873e-05	-1.46813	0.44148
2450674	chr17:2450674:G:T	1.8695e-08	-1.32452e-10	-1.53821	3.51759e-05	-1.32452e-10	-1.52824
2451112	chr17:2451112:C:T	2.23519e-08	-0.997516	-0.362038	3.75183e-05	-1.15842	-0.305345
2451224	chr17:2451224:T:C	2.07111e-08	-1.32452e-10	-1.4358	4.04438e-05	-1.32452e-10	-1.38868
2451416	chr17:2451416:C:T	2.10528e-08	-1.32452e-10	-1.41943	3.67847e-05	-1.32452e-10	-1.48351
2451956	chr17:2451956:G:A	2.14896e-08	-1.32452e-10	-1.39889	3.93094e-05	-1.32452e-10	-1.41713
2452223	chr17:2452223:A:C	1.06739e-08	-0.686635	-1.41203	1.39848e-05	-1.20426	-1.24636
2454562	chr17:2454562:TA:T	3.6774e-09	-1.63378	-1.53048	9.51134e-06	-1.65057	-1.18554
2454569	chr17:2454569:T:A	1.87423e-08	-1.32452e-10	-1.53568	3.69205e-05	-1.32452e-10	-1.47983
2454634	chr17:2454634:A:G	2.29784e-08	-1.32452e-10	-1.33191	4.88952e-05	-1.32452e-10	-1.19892
2454955	chr17:2454955:C:T	2.17596e-08	-1.38641	-5.17736e-10	4.62224e-05	-1.25513	-5.17736e-10
2456287	chr17:2456287:AC:A	4.77574e-08	-1.32452e-10	-0.600329	8.91664e-05	-1.32452e-10	-0.598091
2456448	chr17:2456448:A:C	1.68267e-08	-1.64349	-5.17736e-10	3.11291e-05	-1.65045	-5.17736e-10
2456565	chr17:2456565:C:A	3.6273e-08	-1.32452e-10	-0.875391	7.37327e-05	-1.32452e-10	-0.788149
2456658	chr17:2456658:A:G	4.5672e-09	-1.44175	-1.50581	6.77221e-06	-1.64229	-1.53348
2457100	chr17:2457100:A:G	3.82806e-08	-1.15167	0.330146	5.97274e-05	-1.28664	0.287839
2457270	chr17:2457270:G:A	3.99438e-08	-1.32452e-10	-0.778989	8.18791e-05	-1.32452e-10	-0.683351
2457295	chr17:2457295:G:A	2.24749e-08	-1.32452e-10	-1.35406	3.68675e-05	-1.32452e-10	-1.48127
2457517	chr17:2457517:G:A	5.4337e-09	-1.42382	-1.35002	9.15397e-06	-1.40606	-1.46835
2458213	chr17:2458213:A:G	3.28195e-08	-1.30888	0.333435	5.34115e-05	-1.41855	0.307976
2458268	chr17:2458268:C:T	1.87646e-08	-1.32452e-10	-1.53449	3.5294e-05	-1.32452e-10	-1.52488
2458433	chr17:2458433:AG:A	1.07827e-08	-1.58657	-0.501956	1.59963e-05	-1.64955	-0.666688
2458829	chr17:2458829:T:C	2.2793e-08	-1.32452e-10	-1.34001	4.85309e-05	-1.32452e-10	-1.20639
2461088	chr17:2461088:C:T	5.43606e-09	-1.41895	-1.35446	9.14767e-06	-1.40263	-1.47246
2461372	chr17:2461372:C:CA	2.02293e-08	-1.32452e-10	-1.45933	3.93173e-05	-1.32452e-10	-1.41693
2461618	chr17:2461618:C:T	5.97521e-09	-1.4504	-1.22845	9.60676e-06	-1.43387	-1.39226
2461885	chr17:2461885:T:C	3.7176e-08	-1.32452e-10	-0.850801	8.05927e-05	-1.32452e-10	-0.699188
2462661	chr17:2462661:G:A	5.86274e-09	-1.39603	-1.30181	1.07709e-05	-1.57369	-1.13805
2463182	chr17:2463182:A:T	5.78079e-09	-1.42876	-1.28317	1.08446e-05	-1.5912	-1.11373
2463859	chr17:2463859:C:T	2.03074e-08	-1.32452e-10	-1.45548	5.45118e-05	-1.32452e-10	-1.09018
2464824	chr17:2464824:GATTAATTTTCATTAAGAAA:G	3.85281e-08	-1.32452e-10	-0.815076	0.000135931	-1.32452e-10	-0.176445
2464847	chr17:2464847:A:G	1.90261e-08	-1.32452e-10	-1.52065	3.66448e-05	-1.32452e-10	-1.48732
2465779	chr17:2465779:T:G	3.32107e-08	-1.32452e-10	-0.963591	5.74327e-05	-1.32452e-10	-1.03798
2465868	chr17:2465868:A:G	5.77895e-09	-1.63845	-1.07379	1.19991e-05	-1.64974	-0.95402
2466196	chr17:2466196:A:C	2.20831e-08	-1.37165	-5.17736e-10	3.63748e-05	-1.49472	-5.17736e-10
2466198	chr17:2466198:A:C	1.31304e-07	-1.39215	1.8032	0.000183331	-1.50893	1.63163
2466200	chr17:2466200:A:C	4.46044e-08	-1.41606	0.747426	6.08399e-05	-1.5257	0.545346
2466204	chr17:2466204:A:C	3.06619e-08	-1.32452e-10	-1.04344	5.55626e-05	-1.32452e-10	-1.07109
2466272	chr17:2466272:G:A	3.89001e-08	-1.32452e-10	-0.805468	5.90023e-05	-1.32452e-10	-1.01102
2466284	chr17:2466284:G:A	1.8709e-08	-1.32452e-10	-1.53746	4.07633e-05	-1.32452e-10	-1.38081
2466578	chr17:2466578:C:T	1.70643e-08	-1.62948	-5.17736e-10	3.38637e-05	-1.56625	-5.17736e-10
2466850	chr17:2466850:T:C	5.43259e-08	-1.32452e-10	-0.471463	9.66838e-05	-1.32452e-10	-0.51715
2467064	chr17:2467064:CA:C	1.90162e-08	-1.32452e-10	-1.52117	4.52628e-05	-1.32452e-10	-1.27611
2467087	chr17:2467087:G:A	1.86969e-08	-1.32452e-10	-1.53811	4.02728e-05	-1.32452e-10	-1.39292
2467145	chr17:2467145:G:A	4.18591e-08	-1.32452e-10	-0.732154	7.16553e-05	-1.32452e-10	-0.816729
2467377	chr17:2467377:A:G	9.34132e-08	0.0705685	-5.17736e-10	0.000116213	-0.333167	-5.17736e-10
2467487	chr17:2467487:G:A	4.93834e-09	-1.47774	-1.39169	7.73537e-06	-1.57474	-1.46806
2467648	chr17:2467648:A:G	1.12886e-08	-1.6315	-0.411178	1.37546e-05	-1.64982	-0.817399
2467706	chr17:2467706:G:A	8.24637e-09	-1.36817	-0.988517	1.20048e-05	-1.51907	-1.08422
2467988	chr17:2467988:G:A	3.03125e-08	-1.32452e-10	-1.05491	5.10328e-05	-1.32452e-10	-1.15613
2468015	chr17:2468015:G:A	1.90374e-08	-1.32452e-10	-1.52006	4.53534e-05	-1.32452e-10	-1.27411
2468652	chr17:2468652:G:A	1.90139e-08	-1.32452e-10	-1.52129	3.4829e-05	-1.32452e-10	-1.53815
2469035	chr17:2469035:G:A	1.93415e-08	-1.32452e-10	-1.50421	3.49505e-05	-1.32452e-10	-1.53466
2469191	chr17:2469191:T:C	1.86554e-08	-1.54033	-5.17736e-10	3.52946e-05	-1.52487	-5.17736e-10
2469564	chr17:2469564:A:C	2.06276e-08	-1.43984	-5.17736e-10	4.60549e-05	-1.25876	-5.17736e-10
2469810	chr17:2469810:C:T	2.73122e-08	-1.32452e-10	-1.15913	4.6328e-05	-1.32452e-10	-1.25285
2470284	chr17:2470284:C:G	1.89418e-08	-1.32452e-10	-1.52509	3.48485e-05	-1.32452e-10	-1.53759
2470373	chr17:2470373:G:A	3.39292e-08	-1.32452e-10	-0.942187	5.85256e-05	-1.32452e-10	-1.01913
2471039	chr17:2471039:T:C	2.08924e-08	-1.32452e-10	-1.42708	5.85351e-05	-1.32452e-10	-1.01897
2471117	chr17:2471117:T:A	2.14974e-08	-1.32452e-10	-1.39853	3.56566e-05	-1.32452e-10	-1.51466
2471307	chr17:2471307:G:A	5.80022e-08	-1.32452e-10	-0.405982	9.47235e-05	-1.32452e-10	-0.537633
2471577	chr17:2471577:C:A	5.28212e-08	-1.32452e-10	-0.499551	8.67451e-05	-1.32452e-10	-0.625621
2471682	chr17:2471682:G:A	5.02237e-07	-1.32452e-10	1.75261	0.00124005	-1.32452e-10	2.03431
2471971	chr17:2471971:G:A	2.11451e-07	-1.32452e-10	0.887529	0.000548885	-1.32452e-10	1.21929
2472934	chr17:2472934:T:C	8.55572e-09	-1.4613	-0.85856	1.23201e-05	-1.4662	-1.11116
2473824	chr17:2473824:A:G	4.34406e-09	-1.64037	-1.35729	8.69366e-06	-1.64817	-1.27784
2474018	chr17:2474018:C:T	4.72944e-09	-1.64531	-1.26734	9.68068e-06	-1.64448	-1.17398
2474126	chr17:2474126:A:G	1.87849e-08	-1.32452e-10	-1.53341	3.5647e-05	-1.32452e-10	-1.51493
2474156	chr17:2474156:C:G	1.30006e-07	-1.32452e-10	0.401115	0.000342953	-1.32452e-10	0.748997
2474535	chr17:2474535:G:A	1.20777e-08	-1.57934	-0.395759	2.71125e-05	-1.56107	-0.227531
2474548	chr17:2474548:A:G	1.75519e-08	-1.6013	-5.17736e-10	3.12078e-05	-1.64793	-5.17736e-10
2474633	chr17:2474633:T:C	2.07132e-08	-1.32452e-10	-1.43569	5.75279e-05	-1.32452e-10	-1.03633
2474836	chr17:2474836:C:T	8.52456e-07	-1.32452e-10	2.28166	0.00216492	-1.32452e-10	2.59154
2474838	chr17:2474838:C:T	2.10106e-08	-1.32452e-10	-1.42144	3.58624e-05	-1.32452e-10	-1.50891
2474984	chr17:2474984:G:C	2.2141e-08	-1.32452e-10	-1.36903	3.87029e-05	-1.32452e-10	-1.43268
2475076	chr17:2475076:T:C	2.13059e-08	-1.32452e-10	-1.40748	4.26957e-05	-1.32452e-10	-1.3345
2475156	chr17:2475156:T:C	2.06763e-08	-1.32452e-10	-1.43748	5.73558e-05	-1.32452e-10	-1.03932
2475244	chr17:2475244:T:G	4.27703e-09	-1.6457	-1.36751	8.64113e-06	-1.644	-1.28806
2475569	chr17:2475569:G:A	4.72136e-09	-1.6305	-1.28387	9.21601e-06	-1.605	-1.26265
2476911	chr17:2476911:G:A	4.28839e-07	-1.32452e-10	1.59462	0.0011006	-1.32452e-10	1.91502
2477337	chr17:2477337:G:A	1.92089e-08	-1.51109	-5.17736e-10	4.54677e-05	-1.27159	-5.17736e-10
2478201	chr17:2478201:G:C	4.35777e-07	-1.32452e-10	1.61067	0.00106459	-1.32452e-10	1.88175
2479850	chr17:2479850:G:A	2.83802e-08	-1.32452e-10	-1.12077	4.34925e-05	-1.32452e-10	-1.31601
2480054	chr17:2480054:C:T	1.07547e-08	-1.29101	-0.80011	2.18915e-05	-1.4446	-0.557895
2480821	chr17:2480821:A:C	3.57255e-08	-1.32452e-10	-0.890598	6.51503e-05	-1.32452e-10	-0.911899
2481343	chr17:2481343:A:T	2.06874e-08	-1.43694	-5.17736e-10	3.29675e-05	-1.59307	-5.17736e-10
2481946	chr17:2481946:T:C	1.3309e-08	-1.59938	-0.278646	2.83728e-05	-1.57233	-0.170839
2482044	chr17:2482044:A:G	3.75969e-07	1.46304	-5.17736e-10	0.00165794	2.32474	-5.17736e-10
2482247	chr17:2482247:A:G	3.14684e-08	-1.32452e-10	-1.01748	6.25683e-05	-1.32452e-10	-0.952337
2482796	chr17:2482796:G:A	6.36923e-09	-1.6492	-0.96579	1.14331e-05	-1.63912	-1.01297
2482916	chr17:2482916:T:A	3.15239e-08	-1.65015	0.634433	9.94189e-05	-1.65057	1.16131
2483245	chr17:2483245:T:C	4.4112e-08	-1.64054	0.960806	0.000130327	-1.63536	1.41681
2484653	chr17:2484653:C:T	2.87276e-08	-1.32452e-10	-1.10861	5.95739e-05	-1.32452e-10	-1.00138
2484969	chr17:2484969:G:T	2.32004e-08	-1.32452e-10	-1.3223	4.78726e-05	-1.32452e-10	-1.22005
2485190	chr17:2485190:C:T	9.18423e-08	-1.32452e-10	0.0536091	0.000168371	-1.32452e-10	0.0375763
2485271	chr17:2485271:T:C	1.36656e-07	-1.1569	1.60791	0.000198183	-1.2497	1.4503
2485326	chr17:2485326:A:G	4.79533e-08	-1.32452e-10	-0.596236	0.000174236	-1.32452e-10	0.0718164
2485371	chr17:2485371:C:T	2.0892e-08	-1.32452e-10	-1.4271	3.6085e-05	-1.32452e-10	-1.50272
2485737	chr17:2485737:T:C	4.44843e-08	-1.32452e-10	-0.671328	7.71368e-05	-1.32452e-10	-0.743015
2485790	chr17:2485790:G:A	7.99219e-08	-1.32452e-10	-0.0854137	0.000146483	-1.32452e-10	-0.101689
2486012	chr17:2486012:A:AG	1.69015e-08	-1.63906	-5.17736e-10	3.23485e-05	-1.61203	-5.17736e-10
2486200	chr17:2486200:A:G	1.70495e-08	-1.63034	-5.17736e-10	3.1282e-05	-1.64555	-5.17736e-10
2486818	chr17:2486818:C:T	8.88293e-08	-1.32452e-10	0.0202529	0.000163372	-1.32452e-10	0.00743458
2487417	chr17:2487417:C:A	1.79038e-07	-0.959959	1.68109	0.00025832	-1.07215	1.53775
2488147	chr17:2488147:GCAGCATTAACCCCAA:G	4.51805e-08	-1.32452e-10	-0.655797	0.000132073	-1.32452e-10	-0.20524
2488321	chr17:2488321:C:G	4.05361e-08	-1.32452e-10	-0.764272	6.9457e-05	-1.32452e-10	-0.847887
2489073	chr17:2489073:A:G	2.33289e-08	-1.64987	0.333101	6.16556e-05	-1.65055	0.683517
2489180	chr17:2489180:ACTC:A	1.87775e-08	-1.65024	0.116436	4.87706e-05	-1.6504	0.448933
2489246	chr17:2489246:G:A	2.20655e-08	-1.65057	0.278123	5.81476e-05	-1.64964	0.624026
2489375	chr17:2489375:C:A	2.96805e-08	-1.39962	0.323645	5.33988e-05	-1.45714	0.346332
2489538	chr17:2489538:G:A	1.18861e-07	-1.32452e-10	0.311494	0.000213992	-1.32452e-10	0.277345
2490025	chr17:2490025:T:C	1.88372e-08	-1.65055	0.119925	4.89762e-05	-1.64987	0.452607
2490266	chr17:2490266:C:T	2.55889e-07	1.07828	-5.17736e-10	0.000259989	0.472044	-5.17736e-10
2490305	chr17:2490305:C:A	3.75627e-08	-0.840451	-5.17736e-10	4.59029e-05	-1.26207	-5.17736e-10
2490489	chr17:2490489:C:T	9.83832e-08	-1.32452e-10	0.122406	0.000325463	-1.32452e-10	0.696654
2490519	chr17:2490519:A:G	1.74687e-08	-1.60605	-5.17736e-10	3.17084e-05	-1.63201	-5.17736e-10
2490561	chr17:2490561:G:C	2.37546e-08	-1.32452e-10	-1.29869	3.9223e-05	-1.32452e-10	-1.41933
2490632	chr17:2490632:C:T	4.54419e-08	-1.32452e-10	-0.650028	6.06182e-05	-1.32452e-10	-0.984
2490658	chr17:2490658:C:T	2.39482e-08	-1.2867	-0.00386713	5.91104e-05	-1.36819	0.359003
2490682	chr17:2490682:T:C	8.83642e-09	-0.755507	-1.53207	1.46853e-05	-0.880938	-1.52081
2491000	chr17:2491000:T:C	4.88416e-08	-1.32452e-10	-0.577882	6.42465e-05	-1.32452e-10	-0.925869
2491502	chr17:2491502:T:C	7.19196e-08	-1.32452e-10	-0.190914	0.000117373	-1.32452e-10	-0.32324
2491658	chr17:2491658:G:A	5.0452e-08	-1.32452e-10	-0.545442	7.94208e-05	-1.32452e-10	-0.713836
2491693	chr17:2491693:G:A	3.09251e-08	-1.32452e-10	-1.0349	5.75246e-05	-1.32452e-10	-1.03638
2491732	chr17:2491732:A:G	9.26506e-09	-1.64689	-0.593323	1.53977e-05	-1.61765	-0.736722
2491740	chr17:2491740:T:TA	4.30047e-08	-1.32452e-10	-0.705153	6.8969e-05	-1.32452e-10	-0.854939
2491742	chr17:2491742:G:T	5.7328e-08	-1.32452e-10	-0.417674	9.04148e-05	-1.32452e-10	-0.584187
2491837	chr17:2491837:T:C	1.67874e-08	-1.64584	-5.17736e-10	3.11622e-05	-1.64939	-5.17736e-10
2492038	chr17:2492038:T:C	3.54936e-08	-0.897112	-5.17736e-10	6.28312e-05	-0.948145	-5.17736e-10
2492695	chr17:2492695:G:C	8.3031e-09	-1.07574	-1.27409	9.60316e-06	-1.54566	-1.28084
2492766	chr17:2492766:T:G	2.23969e-06	0.640571	2.60706	0.00294156	0.500009	2.39809
2492975	chr17:2492975:C:G	1.02416e-06	2.46516	-5.17736e-10	0.00434334	3.2878	-5.17736e-10
2493296	chr17:2493296:A:G	1.87058e-08	-1.32452e-10	-1.53763	3.52754e-05	-1.32452e-10	-1.52541
2493340	chr17:2493340:T:C	1.92428e-08	-1.32452e-10	-1.50933	3.48914e-05	-1.32452e-10	-1.53635
2493737	chr17:2493737:A:G	2.5835e-08	-1.32452e-10	-1.21473	5.55433e-05	-1.32452e-10	-1.07143
2493822	chr17:2493822:T:C	3.71066e-09	-1.62052	-1.53473	7.17346e-06	-1.58027	-1.53794
2494171	chr17:2494171:G:A	2.38557e-08	-1.32452e-10	-1.29444	3.82952e-05	-1.32452e-10	-1.44327
2494310	chr17:2494310:C:G	1.30648e-07	-1.32452e-10	0.406047	0.000179192	-1.32452e-10	0.0998631
2494434	chr17:2494434:AGT:A	1.69602e-08	-1.63559	-5.17736e-10	3.12612e-05	-1.64622	-5.17736e-10
2494721	chr17:2494721:C:T	3.66726e-09	-1.63077	-1.53625	7.06324e-06	-1.59655	-1.53714
2494998	chr17:2494998:A:G	3.69395e-09	-1.62159	-1.53818	7.1944e-06	-1.58191	-1.53339
2495121	chr17:2495121:A:G	2.20676e-08	-1.32452e-10	-1.37235	5.07911e-05	-1.32452e-10	-1.16088
2495282	chr17:2495282:A:G	5.38875e-08	-0.0474882	-0.432077	6.69422e-05	-0.135554	-0.749212
2495394	chr17:2495394:G:A	1.94595e-08	-1.32452e-10	-1.49813	3.69531e-05	-1.32452e-10	-1.47895
2495510	chr17:2495510:C:T	1.8388e-08	-1.55477	-5.17736e-10	3.64846e-05	-1.4917	-5.17736e-10
2495851	chr17:2495851:G:A	3.77205e-09	-1.62525	-1.51359	7.5306e-06	-1.58783	-1.48179
2495954	chr17:2495954:A:G	3.71132e-09	-1.62594	-1.52914	7.3345e-06	-1.58884	-1.50717
2496023	chr17:2496023:T:C	3.90598e-09	-1.63343	-1.47053	8.15665e-06	-1.60003	-1.38973
2496085	chr17:2496085:C:G	1.82038e-08	-1.56483	-5.17736e-10	3.59837e-05	-1.50553	-5.17736e-10
2496248	chr17:2496248:T:C	1.48501e-08	-1.11503	-0.653435	1.71737e-05	-1.55949	-0.685725
2496279	chr17:2496279:A:T	1.92979e-08	-1.32452e-10	-1.50647	3.50079e-05	-1.32452e-10	-1.53302
2496320	chr17:2496320:A:G	2.02236e-08	-1.32452e-10	-1.45961	3.88762e-05	-1.32452e-10	-1.42821
2496413	chr17:2496413:C:T	3.73325e-09	-1.62366	-1.52552	7.4082e-06	-1.58525	-1.50075
2496446	chr17:2496446:G:A	1.88649e-08	-1.32452e-10	-1.52916	3.67168e-05	-1.32452e-10	-1.48536
2497030	chr17:2497030:G:A	1.87663e-08	-1.32452e-10	-1.5344	3.61925e-05	-1.32452e-10	-1.49974
2497057	chr17:2497057:C:G	3.75238e-09	-1.61435	-1.52972	7.45685e-06	-1.57133	-1.50814
2497062	chr17:2497062:G:C	1.88294e-08	-1.32452e-10	-1.53105	3.65373e-05	-1.32452e-10	-1.49026
2497069	chr17:2497069:A:G	1.56771e-06	0.490535	2.40037	0.00230761	0.376285	2.27909
2497552	chr17:2497552:A:G	3.72374e-09	-1.62281	-1.52892	7.37346e-06	-1.58403	-1.50668
2497582	chr17:2497582:T:C	6.25339e-09	-1.13438	-1.49896	1.71023e-05	-0.715628	-1.53375
2497728	chr17:2497728:C:G	3.78107e-09	-1.61722	-1.51924	7.56109e-06	-1.57554	-1.49004
2497757	chr17:2497757:T:C	3.75972e-09	-1.6199	-1.52222	7.48916e-06	-1.57961	-1.49553
2497995	chr17:2497995:C:T	4.90028e-09	-1.639	-1.23817	9.58576e-06	-1.43221	-1.39611
2498131	chr17:2498131:T:C	1.89295e-08	-1.52574	-5.17736e-10	3.79029e-05	-1.45357	-5.17736e-10
2498165	chr17:2498165:G:A	3.73126e-09	-1.61735	-1.53237	7.38602e-06	-1.57549	-1.51352
2498174	chr17:2498174:A:G	3.754e-09	-1.60541	-1.53823	7.39207e-06	-1.55664	-1.53155
2498513	chr17:2498513:A:G	6.47454e-09	-1.27963	-1.31896	1.25621e-05	-1.15986	-1.39805
2498597	chr17:2498597:G:A	1.17952e-08	-1.64773	-0.351041	2.33106e-05	-1.60143	-0.33826
2498685	chr17:2498685:A:G	3.72995e-09	-1.61193	-1.53813	7.32459e-06	-1.56753	-1.52983
2498693	chr17:2498693:G:A	1.39963e-08	-1.07177	-0.755902	1.59493e-05	-1.54123	-0.777954
2498911	chr17:2498911:C:G	4.16452e-09	-1.64937	-1.3905	8.67446e-06	-1.61039	-1.31782
2499067	chr17:2499067:A:C	1.89635e-08	-1.52395	-5.17736e-10	4.38009e-05	-1.30894	-5.17736e-10
2499115	chr17:2499115:G:A	3.65435e-09	-1.63585	-1.53469	7.13012e-06	-1.60564	-1.51863
2499140	chr17:2499140:C:T	4.0494e-09	-1.65047	-1.41742	8.26209e-06	-1.62666	-1.35026
2500233	chr17:2500233:T:G	1.58228e-06	-1.32452e-10	2.90016	0.00234886	-1.32452e-10	2.67309
2500309	chr17:2500309:G:C	3.68811e-09	-1.62312	-1.53823	7.18803e-06	-1.58438	-1.5318
2500451	chr17:2500451:T:C	1.87712e-08	-1.32452e-10	-1.53414	3.49854e-05	-1.32452e-10	-1.53367
2500482	chr17:2500482:C:A	3.66902e-09	-1.62831	-1.53823	7.12343e-06	-1.59254	-1.53266
2500602	chr17:2500602:T:C	3.69174e-09	-1.623	-1.53737	7.22553e-06	-1.58404	-1.52693
2500636	chr17:2500636:A:G	3.67876e-09	-1.62586	-1.53803	7.1707e-06	-1.58873	-1.52986
2500892	chr17:2500892:G:A	2.09721e-08	-1.32452e-10	-1.42327	4.07991e-05	-1.32452e-10	-1.37994
2501107	chr17:2501107:C:T	2.5755e-08	-1.32452e-10	-1.21784	5.50869e-05	-1.32452e-10	-1.07968
2501312	chr17:2501312:T:C	8.01088e-09	-1.37649	-1.00917	1.4408e-05	-1.30189	-1.11892
2501381	chr17:2501381:A:C	9.65472e-08	-1.32452e-10	0.103568	0.000191263	-1.32452e-10	0.165051
2501406	chr17:2501406:G:A	1.13355e-07	-1.32452e-10	0.264057	0.000113879	-1.32452e-10	-0.353462
2501462	chr17:2501462:C:A	2.57332e-08	-1.32452e-10	-1.21868	5.49939e-05	-1.32452e-10	-1.08137
2501582	chr17:2501582:A:G	3.84338e-09	-1.58224	-1.53787	7.64155e-06	-1.52592	-1.52907
2501630	chr17:2501630:T:C	3.72197e-09	-1.61451	-1.5377	7.30699e-06	-1.57139	-1.52837
2502101	chr17:2502101:C:T	1.92312e-08	-1.32452e-10	-1.50993	3.49558e-05	-1.32452e-10	-1.53451
2502265	chr17:2502265:G:A	2.57186e-08	-1.32452e-10	-1.21925	5.49561e-05	-1.32452e-10	-1.08206
2502710	chr17:2502710:G:A	9.44354e-08	-1.32452e-10	0.0814524	0.000187296	-1.32452e-10	0.144096
2502870	chr17:2502870:G:C	3.68509e-09	-1.624	-1.53817	7.16642e-06	-1.58574	-1.53345
2502984	chr17:2502984:A:G	3.69236e-09	-1.62196	-1.53824	7.1985e-06	-1.58257	-1.53215
2503173	chr17:2503173:A:G	1.81249e-08	-1.56918	-5.17736e-10	3.57885e-05	-1.51097	-5.17736e-10
2503394	chr17:2503394:AAAT:A	1.88137e-08	-1.32452e-10	-1.53188	3.492e-05	-1.32452e-10	-1.53554
2503505	chr17:2503505:A:C	2.99356e-08	-0.422055	-0.64536	3.90364e-05	-0.690589	-0.733511
2503695	chr17:2503695:G:A	6.44492e-09	-1.1418	-1.46138	1.07764e-05	-1.20255	-1.50869
2503730	chr17:2503730:A:G	2.00461e-08	-1.32452e-10	-1.46843	3.94442e-05	-1.32452e-10	-1.41371
2504004	chr17:2504004:C:T	7.80339e-09	-1.63561	-0.776301	1.31926e-05	-1.64842	-0.860523
2504044	chr17:2504044:A:G	5.33699e-08	-0.0627799	-0.426437	6.64874e-05	-0.148313	-0.743271
2504649	chr17:2504649:A:G	5.69039e-08	-0.0308885	-0.394211	6.71798e-05	-0.119989	-0.761234
2505872	chr17:2505872:C:T	1.79882e-08	-1.57675	-5.17736e-10	3.70002e-05	-1.47767	-5.17736e-10
2505967	chr17:2505967:C:G	4.00684e-09	-1.6301	-1.44836	8.57201e-06	-1.59454	-1.34555
2506102	chr17:2506102:A:C	4.11595e-09	-1.60421	-1.44738	8.84538e-06	-1.55476	-1.35394
2506521	chr17:2506521:C:T	4.36869e-09	-1.63183	-1.36017	9.61286e-06	-1.54722	-1.27827
2506548	chr17:2506548:A:G	4.52601e-08	-0.129172	-0.524867	5.73926e-05	-0.212205	-0.826475
2506556	chr17:2506556:G:A	8.36169e-09	-1.43599	-0.906811	1.45452e-05	-1.38648	-1.02486
2506725	chr17:2506725:G:A	1.37608e-07	-1.32452e-10	0.457945	0.000504599	-1.32452e-10	1.13517
2506735	chr17:2506735:G:A	8.22803e-09	-1.37132	-0.987593	1.4227e-05	-1.33538	-1.09808
2507413	chr17:2507413:C:T	1.9289e-08	-1.32452e-10	-1.50693	3.96356e-05	-1.32452e-10	-1.40887
2507565	chr17:2507565:G:A	4.06618e-09	-1.57153	-1.49223	7.73005e-06	-1.50945	-1.53403
2507593	chr17:2507593:C:T	4.1385e-08	-0.743545	-5.17736e-10	7.5598e-05	-0.763166	-5.17736e-10
2507662	chr17:2507662:A:G	2.53443e-08	-1.32452e-10	-1.23391	5.91443e-05	-1.32452e-10	-1.00862
2507899	chr17:2507899:A:G	5.78824e-08	0.0892379	-0.497289	7.40612e-05	0.000139808	-0.783843
2507917	chr17:2507917:G:A	2.73508e-08	-1.32452e-10	-1.15772	5.99192e-05	-1.32452e-10	-0.995599
2508634	chr17:2508634:T:C	3.82576e-09	-1.58746	-1.53725	7.77534e-06	-1.532	-1.50564
2508974	chr17:2508974:C:T	2.03261e-08	-1.32452e-10	-1.45456	4.04926e-05	-1.32452e-10	-1.38748
2509459	chr17:2509459:C:T	3.63053e-08	0.65801	-1.53251	4.86706e-05	0.329009	-1.53253
2509464	chr17:2509464:GTTCCTAGC:G	2.81087e-08	-1.32452e-10	-1.13039	4.513e-05	-1.32452e-10	-1.27905
2509804	chr17:2509804:T:C	4.42674e-09	-1.50617	-1.47263	8.40768e-06	-1.42597	-1.53348
2509814	chr17:2509814:G:A	2.16235e-08	-1.39268	-5.17736e-10	3.45409e-05	-1.54645	-5.17736e-10
2510206	chr17:2510206:C:G	7.27997e-08	0.232275	-0.411026	9.1416e-05	0.139442	-0.712616
2510287	chr17:2510287:C:T	1.12865e-08	-1.15962	-0.883231	1.34586e-05	-1.57722	-0.911754
2510318	chr17:2510318:T:C	2.92999e-08	-1.32452e-10	-1.08888	4.81237e-05	-1.32452e-10	-1.21482
2510593	chr17:2510593:A:G	1.15803e-08	-1.15612	-0.861039	1.38138e-05	-1.5758	-0.887129
2510601	chr17:2510601:A:C	1.23865e-08	-1.62857	-0.32129	2.59023e-05	-1.53409	-0.300172
2510650	chr17:2510650:A:G	3.10085e-08	-1.32452e-10	-1.0322	4.92479e-05	-1.32452e-10	-1.19173
2510806	chr17:2510806:G:A	2.80863e-08	-1.32452e-10	-1.13118	5.71615e-05	-1.32452e-10	-1.04272
2510812	chr17:2510812:A:G	4.36979e-09	-1.51976	-1.47199	8.26741e-06	-1.44297	-1.5333
2510819	chr17:2510819:C:T	4.44718e-09	-1.51519	-1.45901	8.34796e-06	-1.43725	-1.52933
2510914	chr17:2510914:G:A	9.0339e-09	-1.44122	-0.82426	1.54837e-05	-1.39614	-0.952665
2511046	chr17:2511046:T:C	4.46152e-09	-1.50966	-1.46131	8.39932e-06	-1.43037	-1.53008
2511181	chr17:2511181:C:T	9.98617e-09	-1.49666	-0.668605	1.38662e-05	-1.4777	-0.981442
2511255	chr17:2511255:T:C	7.45803e-09	-1.60384	-0.853334	1.45201e-05	-1.48332	-0.929748
2511321	chr17:2511321:C:G	4.0704e-09	-1.61379	-1.44894	8.6999e-06	-1.56898	-1.3563
2511919	chr17:2511919:C:A	1.10795e-07	0.730953	-0.489738	0.000180633	0.749789	-0.641919
2512056	chr17:2512056:G:A	1.70322e-07	0.743939	-0.0727098	0.000179641	0.629564	-0.527199
2512268	chr17:2512268:G:A	5.85273e-09	-1.47104	-1.22852	1.04002e-05	-1.4328	-1.31397
2512460	chr17:2512460:G:A	2.91062e-08	-1.32452e-10	-1.09551	5.29818e-05	-1.32452e-10	-1.11865
2513116	chr17:2513116:T:C	7.54546e-09	-1.39371	-1.0518	1.92024e-05	-1.11246	-1.0211
2513203	chr17:2513203:G:A	9.74326e-09	-1.36673	-0.823163	2.50808e-05	-1.07416	-0.792332
2513302	chr17:2513302:T:C	1.73017e-07	0.435509	0.251416	0.000223563	0.352253	-0.0311566
2513310	chr17:2513310:C:G	1.76556e-07	0.439119	0.268056	0.000227808	0.35579	-0.0158834
2513405	chr17:2513405:C:T	6.37392e-09	-1.45322	-1.16103	1.12374e-05	-1.41504	-1.25431
2514204	chr17:2514204:T:C	5.5708e-09	-1.62721	-1.12171	9.44912e-06	-1.61441	-1.22827
2514423	chr17:2514423:C:G	1.58157e-08	-1.29335	-0.412114	2.48762e-05	-1.37591	-0.498775
2514583	chr17:2514583:C:T	1.90278e-08	-1.32452e-10	-1.52056	3.48324e-05	-1.32452e-10	-1.53805
2514592	chr17:2514592:C:T	2.8242e-08	-1.32452e-10	-1.12565	6.14811e-05	-1.32452e-10	-0.969865
2514730	chr17:2514730:G:T	1.76086e-08	-1.59808	-5.17736e-10	3.58519e-05	-1.5092	-5.17736e-10
2514765	chr17:2514765:C:A	6.12836e-09	-1.47	-1.18354	1.08196e-05	-1.43355	-1.27369
2514919	chr17:2514919:A:G	1.87057e-08	-1.32452e-10	-1.53763	3.522e-05	-1.32452e-10	-1.52698
2515084	chr17:2515084:C:A	5.8616e-09	-1.45665	-1.24139	1.03994e-05	-1.419	-1.32785
2515695	chr17:2515695:A:G	6.30603e-07	0.695458	1.28476	0.00106657	0.598694	1.28491
2516092	chr17:2516092:C:T	1.67154e-08	-0.832979	-0.817155	2.69398e-05	-0.633875	-1.16112
2516140	chr17:2516140:G:A	1.73676e-07	0.37649	0.31424	0.000223143	0.29461	0.0246079
2516473	chr17:2516473:C:G	1.88004e-08	-1.32452e-10	-1.53259	3.49451e-05	-1.32452e-10	-1.53482
2516548	chr17:2516548:G:T	1.42457e-07	-1.32452e-10	0.492576	0.000526197	-1.32452e-10	1.17708
2516733	chr17:2516733:A:G	1.00703e-07	0.60664	-0.460925	0.00012245	0.493516	-0.774412
2517006	chr17:2517006:G:A	9.25849e-09	-1.29211	-0.948813	1.21666e-05	-1.62211	-0.967794
2517071	chr17:2517071:G:A	5.11096e-08	-1.32452e-10	-0.532492	0.000109853	-1.32452e-10	-0.389449
2517434	chr17:2517434:A:T	1.64912e-07	-1.32452e-10	0.63895	0.000628873	-1.32452e-10	1.35533
2517610	chr17:2517610:C:T	2.51636e-08	-1.32452e-10	-1.24107	5.90938e-05	-1.32452e-10	-1.00947
2517640	chr17:2517640:C:T	1.55976e-08	-1.34312	-0.376234	2.45904e-05	-1.41847	-0.467767
2517714	chr17:2517714:C:T	1.01533e-08	-1.23886	-0.909802	1.28632e-05	-1.60551	-0.928713
2517811	chr17:2517811:GT:G	2.55872e-08	-1.32452e-10	-1.22437	6.03875e-05	-1.32452e-10	-0.987814
2517918	chr17:2517918:C:G	3.67234e-09	-1.62765	-1.53798	7.08723e-06	-1.59299	-1.53731
2518013	chr17:2518013:AG:A	4.07053e-08	-1.32452e-10	-0.760105	8.43513e-05	-1.32452e-10	-0.653606
2518149	chr17:2518149:A:C	2.80089e-08	-1.13394	-5.17736e-10	3.75894e-05	-1.46187	-5.17736e-10
2518185	chr17:2518185:C:T	6.28925e-09	-1.3628	-1.26482	1.18015e-05	-1.28123	-1.33914
2518199	chr17:2518199:A:T	9.65671e-09	-1.30935	-0.889461	1.2807e-05	-1.62952	-0.909082
2518589	chr17:2518589:T:C	1.47008e-08	-1.47476	-0.303806	2.22409e-05	-1.53875	-0.447912
2518590	chr17:2518590:G:A	2.52749e-08	-1.23665	-5.17736e-10	3.2477e-05	-1.60806	-5.17736e-10
2518986	chr17:2518986:A:G	2.71599e-08	-1.32452e-10	-1.16472	5.94946e-05	-1.32452e-10	-1.00271
2519027	chr17:2519027:T:C	1.87035e-08	-1.32452e-10	-1.53775	3.52408e-05	-1.32452e-10	-1.52639
2519300	chr17:2519300:G:A	3.87208e-08	-1.32452e-10	-0.810086	5.25375e-05	-1.32452e-10	-1.12707
2519691	chr17:2519691:C:T	1.87305e-08	-1.32452e-10	-1.53631	3.54571e-05	-1.32452e-10	-1.52027
2519888	chr17:2519888:C:T	7.56598e-08	-1.32452e-10	-0.140217	0.000147276	-1.32452e-10	-0.0962884
2520132	chr17:2520132:T:C	1.94833e-08	-1.32452e-10	-1.49691	3.51781e-05	-1.32452e-10	-1.52817
2520247	chr17:2520247:A:G	1.05066e-08	-1.45421	-0.660252	1.62611e-05	-1.53738	-0.762437
2520267	chr17:2520267:C:A	1.39456e-07	-1.32452e-10	0.471287	0.00051682	-1.32452e-10	1.1591
2520438	chr17:2520438:C:G	1.19183e-08	-1.40576	-0.58263	1.81856e-05	-1.49971	-0.68825
2520459	chr17:2520459:C:T	1.3115e-07	0.375363	0.0345143	0.000174105	0.297377	-0.226314
2520705	chr17:2520705:G:A	1.21446e-07	0.696994	-0.363988	0.000143888	0.585929	-0.705488
2520742	chr17:2520742:C:T	3.55362e-06	1.45432	2.25494	0.00476925	1.30034	2.08101
2521503	chr17:2521503:A:AG	2.40342e-08	-1.32452e-10	-1.28698	4.25167e-05	-1.32452e-10	-1.3387
2521625	chr17:2521625:C:T	1.90111e-08	-1.52144	-5.17736e-10	3.81369e-05	-1.44741	-5.17736e-10
2521821	chr17:2521821:G:A	1.48709e-07	-1.32452e-10	0.53553	0.0002006	-1.32452e-10	0.212719
2522043	chr17:2522043:G:T	5.38946e-09	-1.50748	-1.27453	9.94508e-06	-1.43362	-1.3579
2522147	chr17:2522147:C:T	2.27248e-08	-1.32452e-10	-1.34301	3.74087e-05	-1.32452e-10	-1.46669
2522173	chr17:2522173:G:A	1.76284e-08	-1.59695	-5.17736e-10	3.44663e-05	-1.54861	-5.17736e-10
2522192	chr17:2522192:A:T	1.45711e-06	0.726148	2.0916	0.000946465	0.590313	1.17383
2522253	chr17:2522253:C:G	2.93712e-08	-1.32452e-10	-1.08645	4.71527e-05	-1.32452e-10	-1.2352
2522274	chr17:2522274:A:C	1.80549e-08	-1.57304	-5.17736e-10	3.56397e-05	-1.51513	-5.17736e-10
2522435	chr17:2522435:C:CT	2.4895e-08	-1.32452e-10	-1.2518	5.84229e-05	-1.32452e-10	-1.02089
2522456	chr17:2522456:C:G	5.34985e-09	-1.51857	-1.27083	9.80676e-06	-1.44677	-1.35876
2522771	chr17:2522771:G:C	2.36091e-06	0.986829	2.31351	0.00168844	0.843499	1.49947
2522828	chr17:2522828:A:G	8.05117e-07	0.11831	2.10621	0.000797953	0.112946	1.48051
2523024	chr17:2523024:A:G	8.54513e-07	0.329987	1.95408	0.000796597	0.234369	1.35738
2523231	chr17:2523231:G:T	2.62006e-08	-1.32452e-10	-1.20068	4.62236e-05	-1.32452e-10	-1.25511
2523366	chr17:2523366:C:T	1.80764e-07	-1.32452e-10	0.730727	0.00024088	-1.32452e-10	0.395702
2523453	chr17:2523453:G:A	3.17032e-08	-1.32452e-10	-1.01005	5.74573e-05	-1.32452e-10	-1.03755
2523752	chr17:2523752:A:G	2.79549e-08	-1.32452e-10	-1.13587	4.51207e-05	-1.32452e-10	-1.27925
2523757	chr17:2523757:A:G	1.8796e-08	-1.32452e-10	-1.53282	3.4862e-05	-1.32452e-10	-1.5372
2523798	chr17:2523798:C:T	6.55513e-09	-1.48028	-1.10593	1.20985e-05	-1.39961	-1.1959
2524389	chr17:2524389:T:C	2.22656e-08	-1.32452e-10	-1.36342	4.39398e-05	-1.32452e-10	-1.30578
2524432	chr17:2524432:C:A	8.18852e-07	0.32359	1.91785	0.000766777	0.228915	1.32468
2524501	chr17:2524501:G:A	1.22714e-07	-1.32452e-10	0.343394	0.000442053	-1.32452e-10	1.00283
2525081	chr17:2525081:A:G	1.87724e-06	0.793289	2.2778	0.00116275	0.654083	1.31586
2525214	chr17:2525214:C:T	1.58858e-08	-1.39974	-0.301295	2.36356e-05	-1.46314	-0.462701
2525227	chr17:2525227:G:C	2.5012e-08	-1.32452e-10	-1.24711	5.89615e-05	-1.32452e-10	-1.01171
2525409	chr17:2525409:T:C	7.32999e-06	0.76737	3.6659	0.0102349	0.654782	3.49018
2525471	chr17:2525471:G:A	1.0675e-08	-1.27351	-0.825052	1.3853e-05	-1.61637	-0.843725
2525571	chr17:2525571:T:C	2.51603e-08	-1.32452e-10	-1.2412	5.93186e-05	-1.32452e-10	-1.00567
2525730	chr17:2525730:G:A	1.84791e-08	-1.54983	-5.17736e-10	3.67083e-05	-1.48559	-5.17736e-10
2526210	chr17:2526210:A:G	1.07078e-08	-1.22592	-0.869577	1.3374e-05	-1.60126	-0.894028
2526357	chr17:2526357:A:G	7.44864e-09	-1.35873	-1.0997	1.31148e-05	-1.25485	-1.26
2526797	chr17:2526797:A:C	1.61395e-08	-1.35947	-0.325721	2.46557e-05	-1.29725	-0.58634
2527036	chr17:2527036:C:T	5.14417e-09	-1.31221	-1.51639	1.12246e-05	-1.1381	-1.53239
2527129	chr17:2527129:C:CA	1.44762e-07	-1.32452e-10	0.50863	0.000536857	-1.32452e-10	1.19714
2527914	chr17:2527914:A:G	1.58787e-08	-1.33863	-0.362858	2.71753e-05	-1.19379	-0.592493
2527943	chr17:2527943:G:A	3.95436e-09	-1.64578	-1.44586	7.67638e-06	-1.62544	-1.42501
2527947	chr17:2527947:C:T	3.94209e-09	-1.64724	-1.44751	7.6032e-06	-1.62906	-1.43097
2527998	chr17:2527998:A:G	1.87432e-08	-1.32452e-10	-1.53563	3.55082e-05	-1.32452e-10	-1.51883
2528221	chr17:2528221:T:A	2.25266e-08	-1.31685	-0.0349194	3.4633e-05	-1.39081	-0.152974
2528245	chr17:2528245:C:A	1.13284e-08	-1.21258	-0.826571	1.40767e-05	-1.59614	-0.847932
2528316	chr17:2528316:G:A	2.20036e-08	-1.27468	-0.10058	3.37425e-05	-1.35347	-0.216362
2528502	chr17:2528502:T:C	5.50905e-09	-1.52912	-1.23095	1.24623e-05	-1.35708	-1.20881
2528514	chr17:2528514:A:G	1.87446e-08	-1.32452e-10	-1.53556	3.55145e-05	-1.32452e-10	-1.51865
2528691	chr17:2528691:C:T	1.83745e-07	-1.32452e-10	0.747085	0.000246908	-1.32452e-10	0.42042
2528735	chr17:2528735:C:T	2.00574e-08	-1.32452e-10	-1.46787	3.54691e-05	-1.32452e-10	-1.51993
2528774	chr17:2528774:T:C	3.0047e-08	-1.32452e-10	-1.0637	5.04045e-05	-1.32452e-10	-1.16852
2529189	chr17:2529189:G:A	4.81633e-07	-1.32452e-10	1.71072	0.000676306	-1.32452e-10	1.42805
2529331	chr17:2529331:A:G	8.47865e-08	-0.0263273	-5.17736e-10	0.000243101	0.40488	-5.17736e-10
2529789	chr17:2529789:G:T	4.02069e-08	-1.32452e-10	-0.772425	6.6344e-05	-1.32452e-10	-0.893743
2530023	chr17:2530023:C:T	1.8746e-08	-1.32452e-10	-1.53549	3.48555e-05	-1.32452e-10	-1.53739
2530117	chr17:2530117:T:G	1.13479e-08	-1.08698	-0.950453	1.33008e-05	-1.54146	-0.959307
2530257	chr17:2530257:T:C	5.67735e-07	0.70434	1.17085	0.000456778	0.586124	0.449478
2530385	chr17:2530385:A:G	2.02334e-08	-1.32452e-10	-1.45913	3.55717e-05	-1.32452e-10	-1.51705
2530683	chr17:2530683:C:G	1.67149e-08	-1.65017	-5.17736e-10	3.12229e-05	-1.64744	-5.17736e-10
2530807	chr17:2530807:T:C	4.22184e-08	-1.32452e-10	-0.723608	7.06288e-05	-1.32452e-10	-0.831157
2530950	chr17:2530950:A:G	1.95209e-08	-1.32452e-10	-1.49498	3.77871e-05	-1.32452e-10	-1.45663
2530979	chr17:2530979:C:T	4.22565e-08	-1.32452e-10	-0.722705	7.06854e-05	-1.32452e-10	-0.830357
2531324	chr17:2531324:T:C	1.8898e-08	-1.32452e-10	-1.52741	3.55802e-05	-1.32452e-10	-1.51681
2531386	chr17:2531386:T:C	1.8859e-08	-1.32452e-10	-1.52947	3.56931e-05	-1.32452e-10	-1.51364
2531531	chr17:2531531:T:C	4.067e-08	-1.32452e-10	-0.760974	6.82823e-05	-1.32452e-10	-0.864945
2531557	chr17:2531557:T:C	2.042e-08	-1.32452e-10	-1.44995	3.61573e-05	-1.32452e-10	-1.50072
2531603	chr17:2531603:C:T	1.88846e-08	-1.32452e-10	-1.52812	3.56163e-05	-1.32452e-10	-1.51579
2532114	chr17:2532114:TC:T	2.57662e-08	-1.32452e-10	-1.2174	4.33974e-05	-1.32452e-10	-1.31819
2532131	chr17:2532131:A:G	1.05767e-08	-1.223	-0.884817	2.23273e-05	-1.38957	-0.593213
2532284	chr17:2532284:A:G	1.8696e-08	-1.32452e-10	-1.53815	3.50298e-05	-1.32452e-10	-1.5324
2532300	chr17:2532300:C:T	3.59887e-08	-1.32452e-10	-0.883259	5.23554e-05	-1.32452e-10	-1.13054
2532366	chr17:2532366:G:A	2.43835e-08	-1.32452e-10	-1.27256	4.20405e-05	-1.32452e-10	-1.34996
2533018	chr17:2533018:G:T	1.88327e-08	-1.32452e-10	-1.53087	3.57763e-05	-1.32452e-10	-1.51131
2533052	chr17:2533052:T:C	2.43832e-08	-1.32452e-10	-1.27257	4.12943e-05	-1.32452e-10	-1.36787
2533239	chr17:2533239:G:C	1.88672e-08	-1.32452e-10	-1.52904	3.56657e-05	-1.32452e-10	-1.51441
2533491	chr17:2533491:G:A	1.46056e-08	-1.42414	-0.360915	3.65234e-05	-1.23412	-0.25652
2533543	chr17:2533543:G:C	1.88546e-08	-1.32452e-10	-1.52971	3.57077e-05	-1.32452e-10	-1.51323
2533623	chr17:2533623:A:G	2.55625e-08	-1.32452e-10	-1.22534	4.52766e-05	-1.32452e-10	-1.2758
2534084	chr17:2534084:C:A	2.0605e-08	-1.44093	-5.17736e-10	4.12495e-05	-1.36896	-5.17736e-10
2534093	chr17:2534093:C:T	1.88034e-08	-1.32452e-10	-1.53243	3.59035e-05	-1.32452e-10	-1.50776
2534197	chr17:2534197:T:G	4.11874e-09	-1.52702	-1.5239	8.49625e-06	-1.41478	-1.53419
2534352	chr17:2534352:T:C	1.70832e-08	-1.62837	-5.17736e-10	3.11256e-05	-1.65057	-5.17736e-10
2534397	chr17:2534397:TG:T	4.19236e-08	-0.730615	-5.17736e-10	0.000109963	-0.388454	-5.17736e-10
2534441	chr17:2534441:A:G	2.39546e-08	-1.32452e-10	-1.2903	4.24761e-05	-1.32452e-10	-1.33965
2534541	chr17:2534541:T:TACC	1.90481e-08	-1.32452e-10	-1.51949	3.52857e-05	-1.32452e-10	-1.52512
2534670	chr17:2534670:C:T	2.04085e-08	-1.45051	-5.17736e-10	4.87937e-05	-1.20099	-5.17736e-10
2535055	chr17:2535055:G:A	1.87473e-08	-1.32452e-10	-1.53541	3.54487e-05	-1.32452e-10	-1.52051
2535186	chr17:2535186:C:T	2.01011e-08	-1.32452e-10	-1.46569	3.55094e-05	-1.32452e-10	-1.5188
2535206	chr17:2535206:G:A	1.90784e-08	-1.32452e-10	-1.51791	3.64447e-05	-1.32452e-10	-1.4928
2535257	chr17:2535257:G:A	4.78508e-09	-1.37022	-1.53074	7.98028e-06	-1.47969	-1.53193
2535393	chr17:2535393:G:A	3.3089e-08	-1.32452e-10	-0.967264	5.46812e-05	-1.32452e-10	-1.08708
2535419	chr17:2535419:T:C	7.81673e-08	-1.32452e-10	-0.107612	0.000140894	-1.32452e-10	-0.140591
2535653	chr17:2535653:G:A	2.87318e-08	-1.32452e-10	-1.10846	4.9383e-05	-1.32452e-10	-1.18899
2535675	chr17:2535675:G:A	7.79779e-08	-1.32452e-10	-0.110038	0.000140616	-1.32452e-10	-0.14256
2535716	chr17:2535716:C:T	9.29023e-09	-1.09558	-1.14192	1.04885e-05	-1.55219	-1.18613
2535877	chr17:2535877:A:G	1.89892e-08	-1.32452e-10	-1.52259	3.53826e-05	-1.32452e-10	-1.52237
2536101	chr17:2536101:T:C	1.92138e-08	-1.32452e-10	-1.51084	3.51003e-05	-1.32452e-10	-1.53039
2536267	chr17:2536267:C:G	3.0504e-08	-1.32452e-10	-1.04861	5.15823e-05	-1.32452e-10	-1.14542
2536351	chr17:2536351:G:A	1.89874e-08	-1.32452e-10	-1.52269	3.5397e-05	-1.32452e-10	-1.52197
2536456	chr17:2536456:T:C	1.89795e-08	-1.32452e-10	-1.5231	3.54127e-05	-1.32452e-10	-1.52153
2536477	chr17:2536477:A:G	1.89583e-08	-1.32452e-10	-1.52422	3.54559e-05	-1.32452e-10	-1.5203
2536943	chr17:2536943:A:G	8.94849e-09	-1.11476	-1.16022	1.02194e-05	-1.56018	-1.20412
2536989	chr17:2536989:T:C	1.84197e-06	2.20892	0.843207	0.00120715	1.7525	0.254921
2537118	chr17:2537118:G:A	1.88622e-08	-1.32452e-10	-1.5293	3.57269e-05	-1.32452e-10	-1.51269
2537299	chr17:2537299:C:G	2.04038e-08	-1.45074	-5.17736e-10	4.07438e-05	-1.38129	-5.17736e-10
2537410	chr17:2537410:G:T	2.10465e-08	-1.32452e-10	-1.41973	3.97809e-05	-1.32452e-10	-1.40521
2537590	chr17:2537590:T:C	9.26044e-09	-0.848903	-1.39181	2.20712e-05	-0.538977	-1.45534
2537707	chr17:2537707:T:A	1.89476e-08	-1.32452e-10	-1.52479	3.54458e-05	-1.32452e-10	-1.52059
2537839	chr17:2537839:G:A	2.03606e-08	-1.45286	-5.17736e-10	4.06851e-05	-1.38273	-5.17736e-10
2537894	chr17:2537894:T:C	2.12714e-08	-1.32452e-10	-1.4091	3.51395e-05	-1.32452e-10	-1.52927
2537996	chr17:2537996:T:C	1.89728e-08	-1.32452e-10	-1.52346	3.54211e-05	-1.32452e-10	-1.52129
2538002	chr17:2538002:C:T	3.37751e-08	-1.32452e-10	-0.946739	4.67198e-05	-1.32452e-10	-1.24443
2538015	chr17:2538015:C:T	1.90647e-08	-1.32452e-10	-1.51862	3.52641e-05	-1.32452e-10	-1.52573
2538056	chr17:2538056:T:G	3.94662e-07	1.90445	-0.392882	0.000330364	1.45002	-0.738421
2538131	chr17:2538131:C:G	1.89245e-08	-1.32452e-10	-1.52601	3.55295e-05	-1.32452e-10	-1.51823
2538297	chr17:2538297:T:C	1.89171e-08	-1.32452e-10	-1.5264	3.55504e-05	-1.32452e-10	-1.51764
2538304	chr17:2538304:A:G	2.59899e-08	-1.20875	-5.17736e-10	5.32534e-05	-1.11353	-5.17736e-10
2538331	chr17:2538331:C:T	1.89523e-08	-1.32452e-10	-1.52454	3.54634e-05	-1.32452e-10	-1.52009
2538667	chr17:2538667:G:A	8.133e-08	-0.306223	0.238274	0.000137101	-0.300934	0.133058
2538837	chr17:2538837:A:C	2.19865e-08	-1.32452e-10	-1.37603	4.79555e-05	-1.32452e-10	-1.21832
2538928	chr17:2538928:G:A	1.67216e-08	-1.64976	-5.17736e-10	3.11983e-05	-1.64823	-5.17736e-10
2538971	chr17:2538971:A:G	1.92395e-08	-1.32452e-10	-1.5095	3.51057e-05	-1.32452e-10	-1.53023
2539033	chr17:2539033:T:C	8.24437e-09	-1.18927	-1.16766	9.84173e-06	-1.59015	-1.21182
2539293	chr17:2539293:G:GTTTCTTT	1.8989e-08	-1.32452e-10	-1.5226	3.53922e-05	-1.32452e-10	-1.5221
2539465	chr17:2539465:G:A	3.08868e-08	-1.32452e-10	-1.03613	5.20259e-05	-1.32452e-10	-1.13685
2539551	chr17:2539551:A:G	3.01087e-08	-1.32452e-10	-1.06165	5.08821e-05	-1.32452e-10	-1.15908
2539581	chr17:2539581:C:T	2.28803e-08	-1.32452e-10	-1.33619	4.33979e-05	-1.32452e-10	-1.31818
2539600	chr17:2539600:T:G	1.51145e-08	-0.872765	-0.878041	2.16769e-05	-0.780753	-1.23159
2539628	chr17:2539628:T:C	1.98135e-08	-1.4801	-5.17736e-10	3.94644e-05	-1.4132	-5.17736e-10
2539827	chr17:2539827:C:T	9.33911e-09	-1.06567	-1.16658	1.03555e-05	-1.53906	-1.21201
2539961	chr17:2539961:T:A	2.88542e-08	-1.32452e-10	-1.10421	5.056e-05	-1.32452e-10	-1.16544
2540012	chr17:2540012:T:C	1.88814e-08	-1.32452e-10	-1.52828	3.565e-05	-1.32452e-10	-1.51485
2540072	chr17:2540072:T:C	2.01809e-08	-1.46172	-5.17736e-10	4.02413e-05	-1.3937	-5.17736e-10
2540096	chr17:2540096:C:T	7.50346e-08	-1.32452e-10	-0.148515	0.000135392	-1.32452e-10	-0.180423
2540378	chr17:2540378:C:T	5.78361e-07	2.33473	-0.440996	0.000478164	1.85869	-0.777331
2540472	chr17:2540472:C:T	1.9462e-08	-1.32452e-10	-1.498	3.49322e-05	-1.32452e-10	-1.53519
2540523	chr17:2540523:CATT:C	3.62531e-09	-1.64855	-1.52997	6.82925e-06	-1.62951	-1.53787
2540739	chr17:2540739:C:T	2.10234e-08	-1.32452e-10	-1.42083	3.57255e-05	-1.32452e-10	-1.51273
2540813	chr17:2540813:C:T	1.8882e-08	-1.52825	-5.17736e-10	3.71939e-05	-1.47245	-5.17736e-10
2540820	chr17:2540820:A:G	1.95626e-08	-1.32452e-10	-1.49284	3.48878e-05	-1.32452e-10	-1.53646
2540880	chr17:2540880:C:T	6.39253e-08	-1.32452e-10	-0.308749	0.000212253	-1.32452e-10	0.269186
2541183	chr17:2541183:T:A	3.01008e-08	-1.32452e-10	-1.06191	5.16881e-05	-1.32452e-10	-1.14337
2541529	chr17:2541529:A:G	1.97904e-08	-1.32452e-10	-1.48127	3.48342e-05	-1.32452e-10	-1.538
2541630	chr17:2541630:T:C	1.16788e-08	-0.525375	-1.48332	2.50899e-05	-0.369841	-1.49629
2541744	chr17:2541744:C:T	1.97881e-08	-1.32452e-10	-1.48138	3.48351e-05	-1.32452e-10	-1.53797
2541880	chr17:2541880:G:A	3.36227e-08	-1.32452e-10	-0.951263	7.19908e-05	-1.32452e-10	-0.812057
2542019	chr17:2542019:A:G	2.97273e-08	-1.06117	-0.0132323	2.11809e-05	-1.53941	-0.496085
2542294	chr17:2542294:C:T	1.88836e-08	-1.32452e-10	-1.52817	3.52855e-05	-1.32452e-10	-1.52512
2542384	chr17:2542384:A:G	1.97479e-08	-1.32452e-10	-1.48342	3.48391e-05	-1.32452e-10	-1.53786
2542610	chr17:2542610:A:G	6.99554e-09	-0.990553	-1.53064	1.73286e-05	-0.732524	-1.50371
2542730	chr17:2542730:C:T	9.45307e-09	-0.909435	-1.31069	1.90058e-05	-0.7795	-1.36435
2542896	chr17:2542896:C:T	2.16519e-08	-1.32452e-10	-1.39137	3.80893e-05	-1.32452e-10	-1.44866
2542951	chr17:2542951:T:C	2.39299e-08	-1.32452e-10	-1.29133	5.26159e-05	-1.32452e-10	-1.12558
2542977	chr17:2542977:C:T	1.93758e-08	-1.32452e-10	-1.50244	3.49676e-05	-1.32452e-10	-1.53417
2542985	chr17:2542985:T:C	6.27934e-08	-1.32452e-10	-0.326613	0.000144154	-1.32452e-10	-0.117717
2543540	chr17:2543540:G:A	3.87619e-07	-1.32452e-10	1.49356	0.000927904	-1.32452e-10	1.74433
2543731	chr17:2543731:C:T	1.67159e-08	-1.6501	-5.17736e-10	3.12523e-05	-1.6465	-5.17736e-10
2543907	chr17:2543907:G:C	2.64592e-08	-0.228254	-0.962605	4.62471e-05	-0.532847	-0.72175
2544161	chr17:2544161:G:A	2.53057e-08	-1.32452e-10	-1.23543	5.02326e-05	-1.32452e-10	-1.17193
2544367	chr17:2544367:G:A	1.87043e-08	-1.32452e-10	-1.53771	3.48852e-05	-1.32452e-10	-1.53653
2544706	chr17:2544706:C:T	9.06613e-09	-1.00969	-1.25222	9.82066e-06	-1.51384	-1.29026
2544764	chr17:2544764:G:A	2.17511e-08	-1.32452e-10	-1.3868	4.25948e-05	-1.32452e-10	-1.33686
2545080	chr17:2545080:A:G	3.14052e-08	-1.32452e-10	-1.01949	5.26647e-05	-1.32452e-10	-1.12465
2545105	chr17:2545105:C:T	2.32523e-08	-1.32452e-10	-1.32006	4.60386e-05	-1.32452e-10	-1.25912
2545135	chr17:2545135:A:T	1.91394e-08	-1.32452e-10	-1.51471	3.62068e-05	-1.32452e-10	-1.49935
2545188	chr17:2545188:A:G	1.79162e-08	-1.58076	-5.17736e-10	3.48745e-05	-1.53684	-5.17736e-10
2545201	chr17:2545201:A:G	6.02084e-09	-1.15285	-1.51838	1.20835e-05	-1.06694	-1.52981
2545368	chr17:2545368:C:T	2.292e-08	-1.33445	-5.17736e-10	3.7554e-05	-1.46281	-5.17736e-10
2545796	chr17:2545796:A:G	1.87132e-08	-1.32452e-10	-1.53724	3.48315e-05	-1.32452e-10	-1.53807
2546062	chr17:2546062:T:C	6.30728e-09	-1.42741	-1.19735	1.0845e-05	-1.38827	-1.31662
2546069	chr17:2546069:A:G	1.6921e-08	-1.63791	-5.17736e-10	3.2965e-05	-1.59315	-5.17736e-10
2546104	chr17:2546104:ATT:A	1.82476e-08	-1.56243	-5.17736e-10	3.57508e-05	-1.51202	-5.17736e-10
2546189	chr17:2546189:C:T	1.9259e-08	-1.32452e-10	-1.50849	3.50106e-05	-1.32452e-10	-1.53295
2546256	chr17:2546256:G:T	1.89882e-08	-1.32452e-10	-1.52265	3.48439e-05	-1.32452e-10	-1.53772
2546481	chr17:2546481:T:C	4.44937e-09	-1.50541	-1.46829	8.43173e-06	-1.46716	-1.48943
2546605	chr17:2546605:A:G	1.86967e-08	-1.53812	-5.17736e-10	4.27723e-05	-1.33271	-5.17736e-10
2546635	chr17:2546635:G:A	1.05642e-08	-1.08985	-1.01914	1.15568e-05	-1.54649	-1.09483
2547230	chr17:2547230:T:C	6.54037e-09	-1.0509	-1.53757	9.19677e-06	-1.33163	-1.53811
2547330	chr17:2547330:T:C	5.62077e-09	-1.39899	-1.341	1.06102e-05	-1.35016	-1.37662
2547587	chr17:2547587:A:G	1.85684e-08	-1.545	-5.17736e-10	3.6515e-05	-1.49087	-5.17736e-10
2547974	chr17:2547974:A:G	1.01137e-08	-1.07551	-1.07707	1.10153e-05	-1.54193	-1.14738
2548103	chr17:2548103:G:A	1.12491e-08	-0.900132	-1.14604	1.14227e-05	-1.45944	-1.19355
2548115	chr17:2548115:C:T	2.16962e-08	-1.32452e-10	-1.38933	3.64034e-05	-1.32452e-10	-1.49393
2548171	chr17:2548171:G:A	9.68253e-09	-1.10883	-1.08731	1.07576e-05	-1.55601	-1.15697
2548683	chr17:2548683:G:A	2.06266e-08	-1.32452e-10	-1.43988	3.52077e-05	-1.32452e-10	-1.52733
2548730	chr17:2548730:A:G	1.86976e-08	-1.32452e-10	-1.53807	3.52383e-05	-1.32452e-10	-1.52646
2548829	chr17:2548829:G:A	4.24426e-08	-1.32452e-10	-0.718312	9.05118e-05	-1.32452e-10	-0.583115
2548863	chr17:2548863:A:T	4.0282e-09	-1.5351	-1.53804	7.19041e-06	-1.57797	-1.53788
2549033	chr17:2549033:G:A	2.15068e-08	-1.32452e-10	-1.39809	3.56406e-05	-1.32452e-10	-1.51511
2549071	chr17:2549071:A:G	8.54758e-08	-0.588108	0.569877	8.44388e-05	-1.00644	0.353871
2549183	chr17:2549183:C:T	9.97851e-09	-1.1051	-1.06093	1.1039e-05	-1.55447	-1.13269
2549556	chr17:2549556:G:A	7.01621e-08	-0.543957	0.328302	6.95636e-05	-0.968263	0.121909
2549986	chr17:2549986:T:C	5.67501e-09	-1.35461	-1.37578	1.06587e-05	-1.29509	-1.42713
2550136	chr17:2550136:T:C	7.04916e-09	-0.982275	-1.53128	7.86467e-06	-1.49747	-1.52874
2550177	chr17:2550177:A:G	6.58037e-09	-1.05165	-1.53072	7.59856e-06	-1.53295	-1.52769
2550388	chr17:2550388:A:C	1.55677e-07	0.501131	0.080186	0.000170046	0.156121	-0.108649
2550503	chr17:2550503:A:G	7.13682e-09	-0.963229	-1.53797	7.86604e-06	-1.48781	-1.53824
2550591	chr17:2550591:T:C	5.99044e-08	-1.32452e-10	-0.373713	9.59399e-05	-1.32452e-10	-0.524874
2550605	chr17:2550605:C:T	2.07534e-08	-1.32452e-10	-1.43375	3.49989e-05	-1.32452e-10	-1.53328
2550614	chr17:2550614:C:T	7.50552e-09	-0.916721	-1.5341	8.10146e-06	-1.46498	-1.53157
2550821	chr17:2550821:G:A	4.60819e-08	-1.32452e-10	-0.636043	6.8954e-05	-1.32452e-10	-0.855156
2550830	chr17:2550830:G:A	7.23556e-09	-0.949274	-1.53818	7.91667e-06	-1.48148	-1.53814
2550999	chr17:2550999:G:A	7.16738e-09	-0.958785	-1.53814	7.88897e-06	-1.48568	-1.53745
2551119	chr17:2551119:C:A	1.8706e-08	-1.32452e-10	-1.53762	3.51334e-05	-1.32452e-10	-1.52944
2551292	chr17:2551292:C:T	8.64245e-09	-0.772621	-1.53716	8.7349e-06	-1.38599	-1.53528
2551308	chr17:2551308:C:T	8.83698e-09	-0.752577	-1.53494	8.86093e-06	-1.3749	-1.53204
2551355	chr17:2551355:A:G	7.97178e-09	-0.853703	-1.53685	8.36125e-06	-1.43018	-1.53481
2551357	chr17:2551357:C:T	8.06945e-09	-0.842542	-1.53584	8.42703e-06	-1.42386	-1.53329
2551409	chr17:2551409:C:A	1.92082e-08	-1.32452e-10	-1.51113	3.49323e-05	-1.32452e-10	-1.53518
2551665	chr17:2551665:C:T	2.78949e-08	-1.32452e-10	-1.13802	5.94147e-05	-1.32452e-10	-1.00405
2551704	chr17:2551704:A:G	2.01848e-08	-1.32452e-10	-1.46153	4.02824e-05	-1.32452e-10	-1.39268
2551753	chr17:2551753:C:T	5.79032e-08	-0.958471	0.550781	6.19846e-05	-1.28866	0.326949
2551808	chr17:2551808:C:A	4.05507e-08	-0.86279	0.0988779	4.39868e-05	-1.21636	-0.0883479
2552036	chr17:2552036:C:A	1.12496e-08	-0.511737	-1.53439	1.01781e-05	-1.23187	-1.53648
2552362	chr17:2552362:AAGGGC:A	9.19997e-09	-0.748655	-1.49861	9.14671e-06	-1.37287	-1.50233
2552371	chr17:2552371:G:T	9.1655e-09	-0.753788	-1.49723	9.13212e-06	-1.37577	-1.50103
2552376	chr17:2552376:GTGGC:G	9.53908e-09	-0.713393	-1.49767	9.33648e-06	-1.35321	-1.50145
2552433	chr17:2552433:G:A	2.97368e-08	-1.32452e-10	-1.07408	5.03671e-05	-1.32452e-10	-1.16926
2552611	chr17:2552611:T:A	9.02993e-09	-0.830005	-1.43591	9.06699e-06	-1.42094	-1.46301
2552683	chr17:2552683:A:G	1.27352e-07	-1.05995	1.44044	0.000103662	-1.52635	1.07889
2553033	chr17:2553033:T:G	2.92724e-08	-1.32452e-10	-1.08982	4.97185e-05	-1.32452e-10	-1.18222
2553106	chr17:2553106:G:A	2.43361e-08	-1.32452e-10	-1.2745	5.48352e-05	-1.32452e-10	-1.08426
2553138	chr17:2553138:A:C	4.97886e-09	-1.64557	-1.2157	9.17512e-06	-1.64121	-1.23089
2553175	chr17:2553175:T:G	1.4104e-07	-0.951923	1.4345	0.000111475	-1.47417	1.09938
2553718	chr17:2553718:G:A	3.54587e-08	-1.32452e-10	-0.898096	5.88099e-05	-1.32452e-10	-1.01428
2553724	chr17:2553724:G:T	1.87137e-08	-1.32452e-10	-1.53721	3.52907e-05	-1.32452e-10	-1.52498
2553848	chr17:2553848:C:T	6.2633e-08	-0.649852	0.320681	6.23748e-05	-1.0499	0.0944662
2553910	chr17:2553910:G:C	2.13653e-08	-1.40469	-5.17736e-10	4.30821e-05	-1.32549	-5.17736e-10
2554350	chr17:2554350:C:T	1.10083e-06	2.53736	-5.17736e-10	0.000920434	1.73625	-5.17736e-10
2555709	chr17:2555709:G:A	1.87014e-08	-1.32452e-10	-1.53787	3.48844e-05	-1.32452e-10	-1.53655
2556268	chr17:2556268:C:G	2.99458e-08	-1.32452e-10	-1.06708	5.08525e-05	-1.32452e-10	-1.15967
2556363	chr17:2556363:C:T	4.74464e-08	-0.606863	-5.17736e-10	7.63201e-05	-0.75366	-5.17736e-10
2556675	chr17:2556675:T:G	4.96738e-08	-1.32452e-10	-0.560987	8.90909e-05	-1.32452e-10	-0.598938
2557549	chr17:2557549:T:C	6.34434e-09	-1.48031	-1.13859	1.20515e-05	-1.43548	-1.16392
2557964	chr17:2557964:T:C	2.16898e-08	-1.38962	-5.17736e-10	4.36106e-05	-1.3133	-5.17736e-10
2558137	chr17:2558137:T:A	4.04245e-09	-1.56956	-1.50006	7.62129e-06	-1.54899	-1.50866
2558202	chr17:2558202:G:A	7.75123e-09	-1.39326	-1.02535	1.40719e-05	-1.33639	-1.10802
2558217	chr17:2558217:G:A	6.86205e-08	-1.32452e-10	-0.237872	0.000105847	-1.32452e-10	-0.426601
2558413	chr17:2558413:C:T	2.47585e-08	-0.862873	-0.39442	5.06039e-05	-0.732294	-0.432273
2558666	chr17:2558666:G:C	2.83607e-08	-1.32452e-10	-1.12146	4.77615e-05	-1.32452e-10	-1.22238
2558745	chr17:2558745:C:T	2.54989e-08	-0.945154	-0.282675	5.19355e-05	-0.817574	-0.321018
2558880	chr17:2558880:G:A	2.17258e-08	-1.57465	0.186684	3.41591e-05	-1.62713	0.0695596
2559496	chr17:2559496:T:G	1.33145e-08	-1.17706	-0.700551	3.09294e-05	-1.2907	-0.366188
2559687	chr17:2559687:C:T	1.67503e-08	-1.64805	-5.17736e-10	3.13074e-05	-1.64474	-5.17736e-10
2559708	chr17:2559708:A:T	1.28734e-08	-0.614216	-1.29709	1.95351e-05	-0.956157	-1.16023
2559902	chr17:2559902:TG:T	1.47593e-08	-0.238478	-1.53611	1.84238e-05	-0.643881	-1.53107
2559953	chr17:2559953:C:T	8.49878e-08	-1.32452e-10	-0.0239563	0.000167943	-1.32452e-10	0.0350308
2559956	chr17:2559956:G:A	2.10415e-08	-1.63986	0.219887	3.43885e-05	-1.65022	0.0993506
2560003	chr17:2560003:C:T	2.47085e-08	-1.32452e-10	-1.25932	4.38685e-05	-1.32452e-10	-1.3074
2560051	chr17:2560051:G:A	2.60066e-08	-1.32452e-10	-1.20811	4.43105e-05	-1.32452e-10	-1.29737
2560645	chr17:2560645:G:A	2.13716e-08	-1.4044	-5.17736e-10	3.65858e-05	-1.48893	-5.17736e-10
2560649	chr17:2560649:A:G	1.20361e-08	-0.561506	-1.41705	1.51887e-05	-0.889086	-1.47896
2560857	chr17:2560857:G:A	1.01247e-08	-1.63408	-0.517405	1.90128e-05	-1.65036	-0.493128
2560897	chr17:2560897:T:A	2.88267e-08	-0.102018	-1.00314	3.55753e-05	-0.381108	-1.13584
2560903	chr17:2560903:C:T	1.87253e-08	-1.32452e-10	-1.53659	3.55144e-05	-1.32452e-10	-1.51866
2561081	chr17:2561081:G:A	8.07172e-08	0.459576	-0.535088	9.17776e-05	0.12391	-0.693138
2561400	chr17:2561400:T:C	2.43058e-08	-1.32452e-10	-1.27575	5.43875e-05	-1.32452e-10	-1.09246
2561415	chr17:2561415:T:A	2.83306e-08	-0.121795	-1.00072	3.50019e-05	-0.399514	-1.13368
2561561	chr17:2561561:A:G	5.96721e-09	-1.3518	-1.32839	1.0989e-05	-1.31221	-1.37949
2561567	chr17:2561567:G:A	6.53087e-08	-1.32452e-10	-0.287339	0.00010361	-1.32452e-10	-0.447967
2561583	chr17:2561583:T:C	2.12817e-08	-1.32452e-10	-1.40862	4.73107e-05	-1.32452e-10	-1.23186
2561643	chr17:2561643:G:A	1.91034e-08	-1.32452e-10	-1.5166	3.71874e-05	-1.32452e-10	-1.47262
2561698	chr17:2561698:A:G	3.7358e-08	-0.0610132	-0.784903	4.42874e-05	-0.345759	-0.952135
2561749	chr17:2561749:C:T	8.33437e-08	0.272761	-0.316251	0.00010889	-0.0361524	-0.362108
2562065	chr17:2562065:T:C	4.06305e-08	-1.32452e-10	-0.761944	7.53468e-05	-1.32452e-10	-0.766494
2562151	chr17:2562151:G:A	2.10158e-08	-1.42119	-5.17736e-10	4.175e-05	-1.3569	-5.17736e-10
2562169	chr17:2562169:C:T	1.8915e-08	-1.32452e-10	-1.52651	3.54429e-05	-1.32452e-10	-1.52067
2562202	chr17:2562202:C:T	2.18162e-08	-1.38381	-5.17736e-10	5.34833e-05	-1.10923	-5.17736e-10
2562208	chr17:2562208:T:G	2.27088e-08	-1.32452e-10	-1.34371	4.1343e-05	-1.32452e-10	-1.36669
2562292	chr17:2562292:A:G	9.44899e-09	-0.719913	-1.50064	9.22611e-06	-1.3506	-1.51596
2563053	chr17:2563053:G:A	1.87308e-08	-1.32452e-10	-1.53629	3.48396e-05	-1.32452e-10	-1.53784
2563058	chr17:2563058:C:T	5.48798e-09	-1.51446	-1.24944	1.2353e-05	-1.23063	-1.34406
2563355	chr17:2563355:G:C	3.19927e-08	-1.32452e-10	-1.00096	6.44519e-05	-1.32452e-10	-0.922677
2563446	chr17:2563446:G:A	1.51505e-08	-0.736153	-1.01228	2.36672e-05	-0.965082	-0.959425
2563528	chr17:2563528:T:C	3.60998e-08	-1.6453	0.76512	5.46289e-05	-1.64656	0.558525
2563582	chr17:2563582:G:A	4.45219e-08	-0.0418204	-0.628662	8.3235e-05	-0.233711	-0.433217
2563673	chr17:2563673:C:T	1.89388e-08	-1.32452e-10	-1.52525	3.50887e-05	-1.32452e-10	-1.53072
2563910	chr17:2563910:C:T	3.0687e-08	-1.32452e-10	-1.04263	4.68518e-05	-1.32452e-10	-1.24161
2564418	chr17:2564418:T:C	2.32023e-08	-1.32452e-10	-1.32221	4.07846e-05	-1.32452e-10	-1.38029
2564425	chr17:2564425:G:A	4.74478e-08	-1.32452e-10	-0.606834	8.33068e-05	-1.32452e-10	-0.666066
2564595	chr17:2564595:T:C	4.24071e-09	-1.50533	-1.5164	7.93525e-06	-1.52342	-1.49387
2564752	chr17:2564752:G:T	2.81093e-08	-1.13036	-5.17736e-10	4.42229e-05	-1.29935	-5.17736e-10
2564875	chr17:2564875:A:C	2.411e-08	0.215958	-1.4998	5.65403e-05	0.413409	-1.46705
2564910	chr17:2564910:C:G	1.90961e-08	-1.32452e-10	-1.51698	3.5126e-05	-1.32452e-10	-1.52966
2564925	chr17:2564925:C:T	1.89534e-08	-1.32452e-10	-1.52448	3.49969e-05	-1.32452e-10	-1.53334
2565075	chr17:2565075:T:G	2.14575e-08	-1.32452e-10	-1.40039	4.02822e-05	-1.32452e-10	-1.39269
2565615	chr17:2565615:C:T	3.47748e-08	-1.32452e-10	-0.91757	5.16712e-05	-1.32452e-10	-1.1437
2565681	chr17:2565681:A:T	4.03199e-08	0.245041	-1.01466	7.27594e-05	0.0334172	-0.834855
2565713	chr17:2565713:C:T	2.03384e-08	-1.32452e-10	-1.45395	3.95934e-05	-1.32452e-10	-1.40993
2565717	chr17:2565717:G:A	4.40593e-08	-1.32452e-10	-0.680927	9.67079e-05	-1.32452e-10	-0.516901
2565779	chr17:2565779:C:T	1.87614e-08	-1.32452e-10	-1.53466	3.4829e-05	-1.32452e-10	-1.53814
2565934	chr17:2565934:G:A	1.88997e-08	-1.32452e-10	-1.52732	3.56599e-05	-1.32452e-10	-1.51457
2566411	chr17:2566411:T:A	1.88262e-08	-1.32452e-10	-1.53121	3.53628e-05	-1.32452e-10	-1.52293
2566743	chr17:2566743:A:AC	2.35985e-08	-1.30528	-5.17736e-10	4.79009e-05	-1.21946	-5.17736e-10
2566831	chr17:2566831:A:AAAAC	1.6912e-08	-1.0256	-0.612846	4.15047e-05	-0.747797	-0.614993
2567063	chr17:2567063:C:T	2.62068e-08	-1.32452e-10	-1.20044	5.95986e-05	-1.32452e-10	-1.00096
2567210	chr17:2567210:G:A	1.92641e-08	-1.32452e-10	-1.50822	3.55439e-05	-1.32452e-10	-1.51783
2567467	chr17:2567467:G:A	4.84573e-08	0.452366	-1.03815	9.34181e-05	0.24819	-0.7997
2567582	chr17:2567582:C:T	3.88337e-09	-1.57856	-1.5312	9.14851e-06	-1.35704	-1.51796
2568140	chr17:2568140:C:T	2.44456e-08	-1.27001	-5.17736e-10	4.98678e-05	-1.17922	-5.17736e-10
2568285	chr17:2568285:C:T	1.66546e-08	-1.18587	-0.467901	3.9309e-05	-0.965233	-0.45191
2568353	chr17:2568353:A:G	1.78234e-08	-1.58595	-5.17736e-10	3.17684e-05	-1.63012	-5.17736e-10
2568540	chr17:2568540:T:C	1.9006e-08	-1.32452e-10	-1.52171	3.51636e-05	-1.32452e-10	-1.52858
2568738	chr17:2568738:A:G	1.08376e-08	-0.953677	-1.12976	1.67185e-05	-1.20058	-1.0715
2569340	chr17:2569340:G:T	4.56489e-08	0.396239	-1.04172	9.24664e-05	0.241903	-0.803653
2569822	chr17:2569822:G:A	1.96081e-08	-1.32452e-10	-1.49052	3.74825e-05	-1.32452e-10	-1.46472
2569843	chr17:2569843:C:T	4.28328e-08	0.541991	-1.25115	7.39834e-05	0.458543	-1.2433
2570390	chr17:2570390:G:A	2.0164e-08	-1.32452e-10	-1.46256	3.7761e-05	-1.32452e-10	-1.45732
2570402	chr17:2570402:G:A	7.39389e-08	1.22148	-1.3847	0.000122525	0.980445	-1.26073
2570629	chr17:2570629:G:A	5.26612e-09	-1.55452	-1.25064	1.00384e-05	-1.54901	-1.23317
2570927	chr17:2570927:A:T	2.0746e-08	-1.32452e-10	-1.43411	4.09603e-05	-1.32452e-10	-1.37599
2571535	chr17:2571535:C:T	2.20211e-08	-1.32452e-10	-1.37446	3.94799e-05	-1.32452e-10	-1.4128
2571582	chr17:2571582:A:C	3.72173e-08	-1.32452e-10	-0.84969	5.4672e-05	-1.32452e-10	-1.08724
2571635	chr17:2571635:A:G	1.20379e-08	-1.10952	-0.868886	1.85082e-05	-1.32416	-0.846223
2572089	chr17:2572089:A:T	3.72191e-08	-0.849642	-5.17736e-10	7.08044e-05	-0.828674	-5.17736e-10
2572109	chr17:2572109:C:T	2.22678e-08	-1.36332	-5.17736e-10	4.48628e-05	-1.28499	-5.17736e-10
2572317	chr17:2572317:A:G	1.94431e-08	-1.32452e-10	-1.49897	3.65649e-05	-1.32452e-10	-1.48951
2572445	chr17:2572445:C:T	1.32809e-08	-1.06224	-0.817897	3.17265e-05	-0.804243	-0.827201
2572583	chr17:2572583:T:C	1.49254e-08	-1.0907	-0.672694	2.67938e-05	-1.30744	-0.492991
2572622	chr17:2572622:C:T	3.47203e-08	-1.32452e-10	-0.919139	5.18245e-05	-1.32452e-10	-1.14073
2572634	chr17:2572634:C:T	1.28357e-08	-1.05351	-0.860726	3.06274e-05	-0.797096	-0.869605
2572888	chr17:2572888:G:A	1.87896e-08	-1.32452e-10	-1.53316	3.53751e-05	-1.32452e-10	-1.52259
2572904	chr17:2572904:CTGGCTCACCATGCTTTT:C	6.43494e-09	-1.56748	-1.03724	1.36906e-05	-1.34208	-1.1298
2573006	chr17:2573006:T:A	1.74143e-08	-1.11419	-0.494979	2.71124e-05	-1.32801	-0.460594
2573084	chr17:2573084:G:A	3.85381e-08	-0.814816	-5.17736e-10	6.86339e-05	-0.85981	-5.17736e-10
2573195	chr17:2573195:C:T	1.95284e-08	-1.32452e-10	-1.4946	3.70972e-05	-1.32452e-10	-1.47505
2573232	chr17:2573232:TAAAC:T	2.38985e-08	-1.32452e-10	-1.29265	4.71583e-05	-1.32452e-10	-1.23509
2573642	chr17:2573642:C:A	2.04379e-07	2.15429	-1.30078	0.000338475	1.90008	-1.16422
2573758	chr17:2573758:G:A	4.33478e-08	-1.32452e-10	-0.697209	6.67199e-05	-1.32452e-10	-0.888092
2573769	chr17:2573769:G:GC	2.32719e-07	2.29549	-1.31212	0.000378821	2.02984	-1.18137
2573955	chr17:2573955:C:T	1.94722e-08	-1.32452e-10	-1.49747	3.58588e-05	-1.32452e-10	-1.50901
2574294	chr17:2574294:C:T	4.7958e-09	-1.58451	-1.31422	9.84359e-06	-1.37482	-1.42695
2574383	chr17:2574383:C:T	4.04205e-07	2.98625	-1.45079	0.000596375	2.68937	-1.3871
2574401	chr17:2574401:C:T	3.67956e-09	-1.64674	-1.51693	7.22101e-06	-1.62804	-1.48357
2574493	chr17:2574493:A:G	3.19445e-08	-0.916659	-0.0858035	5.09747e-05	-1.15507	-0.00219971
2574897	chr17:2574897:G:A	2.06105e-08	-1.32452e-10	-1.44066	4.08049e-05	-1.32452e-10	-1.37979
2574901	chr17:2574901:T:C	1.93853e-08	-1.32452e-10	-1.50195	3.64319e-05	-1.32452e-10	-1.49315
2575385	chr17:2575385:C:T	1.88712e-08	-1.32452e-10	-1.52883	3.57706e-05	-1.32452e-10	-1.51147
2575424	chr17:2575424:G:A	2.03693e-08	-1.32452e-10	-1.45243	4.01698e-05	-1.32452e-10	-1.39548
2575562	chr17:2575562:G:C	7.97551e-08	-1.32452e-10	-0.0875034	0.00013267	-1.32452e-10	-0.200727
2575824	chr17:2575824:C:T	1.904e-08	-1.32452e-10	-1.51992	3.603e-05	-1.32452e-10	-1.50424
2576441	chr17:2576441:C:T	1.89539e-08	-1.32452e-10	-1.52445	3.54135e-05	-1.32452e-10	-1.5215
2576824	chr17:2576824:C:T	3.61157e-08	-1.32452e-10	-0.879736	6.20696e-05	-1.32452e-10	-0.960339
2577032	chr17:2577032:T:C	1.51846e-08	-0.982626	-0.763555	3.71076e-05	-0.698573	-0.7762
2577050	chr17:2577050:A:G	9.64167e-08	-1.32452e-10	0.102216	0.000158222	-1.32452e-10	-0.0245982
2577052	chr17:2577052:G:A	1.35175e-08	-1.12838	-0.734104	3.2066e-05	-0.87534	-0.74546
2577182	chr17:2577182:G:A	2.30927e-08	-1.32452e-10	-1.32695	4.38669e-05	-1.32452e-10	-1.30744
2577261	chr17:2577261:C:T	2.24186e-08	-1.32452e-10	-1.35657	4.4329e-05	-1.32452e-10	-1.29696
2577391	chr17:2577391:G:A	2.0459e-08	-1.32452e-10	-1.44804	3.61939e-05	-1.32452e-10	-1.49971
2578198	chr17:2578198:G:A	4.71786e-08	-0.612523	-5.17736e-10	8.30443e-05	-0.669221	-5.17736e-10
2578463	chr17:2578463:G:A	2.06832e-08	-1.32452e-10	-1.43714	3.90972e-05	-1.32452e-10	-1.42255
2578684	chr17:2578684:C:T	2.04634e-08	-1.32452e-10	-1.44783	4.0402e-05	-1.32452e-10	-1.38972
2579164	chr17:2579164:C:T	9.76306e-08	-1.32452e-10	0.114727	0.000158229	-1.32452e-10	-0.0245552
2579333	chr17:2579333:G:A	5.82252e-09	-1.31915	-1.38558	1.02485e-05	-1.34649	-1.41497
2579382	chr17:2579382:G:A	1.76762e-08	-1.16276	-0.43148	3.08501e-05	-1.19034	-0.46912
2579729	chr17:2579729:C:G	7.47386e-08	-1.32452e-10	-0.152466	0.000116988	-1.32452e-10	-0.326522
2581041	chr17:2581041:A:C	1.89256e-08	-1.52595	-5.17736e-10	3.43449e-05	-1.55214	-5.17736e-10
2581132	chr17:2581132:T:C	1.62427e-07	-1.32452e-10	0.623768	0.00034034	-1.32452e-10	0.741349
2581519	chr17:2581519:T:C	8.10063e-09	-1.60989	-0.764634	1.39181e-05	-1.48826	-0.967142
2581920	chr17:2581920:A:C	4.60613e-09	-1.46076	-1.47832	7.47578e-06	-1.55052	-1.52641
2581985	chr17:2581985:T:C	2.51603e-08	-1.32452e-10	-1.2412	5.56676e-05	-1.32452e-10	-1.0692
2581999	chr17:2581999:A:C	2.36691e-08	-1.32452e-10	-1.30229	4.82393e-05	-1.32452e-10	-1.21242
2582891	chr17:2582891:T:C	2.66368e-08	-1.32452e-10	-1.18417	5.03252e-05	-1.32452e-10	-1.17009
2582910	chr17:2582910:A:T	2.6658e-08	-1.32452e-10	-1.18337	5.01596e-05	-1.32452e-10	-1.17339
2583728	chr17:2583728:G:A	4.87609e-09	-1.42575	-1.45637	1.29987e-05	-1.11685	-1.40689
2583801	chr17:2583801:G:A	7.94415e-08	-0.0914434	-5.17736e-10	0.000176029	0.0820532	-5.17736e-10
2584741	chr17:2584741:T:C	4.91574e-09	-1.57338	-1.30064	8.23699e-06	-1.62746	-1.3525
2585040	chr17:2585040:C:T	9.283e-09	-0.701911	-1.53637	2.21694e-05	-0.452742	-1.53714
2585839	chr17:2585839:A:T	3.17254e-08	-1.32452e-10	-1.00935	6.22986e-05	-1.32452e-10	-0.956657
2586244	chr17:2586244:G:A	1.93316e-08	-1.50472	-5.17736e-10	3.3446e-05	-1.57866	-5.17736e-10
2586653	chr17:2586653:G:A	2.05733e-08	-1.32452e-10	-1.44247	3.89754e-05	-1.32452e-10	-1.42567
2587306	chr17:2587306:T:C	5.86282e-09	-1.35555	-1.34229	1.54506e-05	-1.01348	-1.33746
2587558	chr17:2587558:C:A	2.35366e-08	-1.32452e-10	-1.30791	4.59495e-05	-1.32452e-10	-1.26105
2587933	chr17:2587933:A:T	5.80022e-09	-1.37316	-1.33541	1.52258e-05	-1.03706	-1.32854
2587953	chr17:2587953:ATATG:A	9.12545e-09	-1.17757	-1.07783	1.54717e-05	-1.22139	-1.12819
2587955	chr17:2587955:ATG:A	1.94587e-08	-1.49817	-5.17736e-10	3.66984e-05	-1.48586	-5.17736e-10
2588003	chr17:2588003:ATATG:GTATG	4.40246e-08	-0.681716	-5.17736e-10	0.000113895	-0.353318	-5.17736e-10
2588581	chr17:2588581:A:G	6.59875e-09	-1.25668	-1.3229	1.80314e-05	-0.871516	-1.32496
2588587	chr17:2588587:C:G	2.44489e-08	-1.26988	-5.17736e-10	3.96153e-05	-1.40938	-5.17736e-10
2588788	chr17:2588788:G:C	5.55247e-08	-0.449636	-5.17736e-10	0.000100266	-0.480765	-5.17736e-10
2589415	chr17:2589415:A:G	6.48779e-09	-1.28707	-1.30948	1.74951e-05	-0.914387	-1.31229
2589463	chr17:2589463:C:T	1.95405e-08	-1.32452e-10	-1.49398	3.57745e-05	-1.32452e-10	-1.51136
2591165	chr17:2591165:C:T	1.06672e-07	-1.32452e-10	0.203295	0.000141827	-1.32452e-10	-0.133988
2591190	chr17:2591190:C:T	4.54759e-09	-1.41972	-1.53214	1.15032e-05	-1.10881	-1.53717
2591512	chr17:2591512:T:C	1.97333e-08	-1.32452e-10	-1.48416	3.75855e-05	-1.32452e-10	-1.46198
2591663	chr17:2591663:C:T	2.40881e-08	-1.32452e-10	-1.28475	4.9032e-05	-1.32452e-10	-1.19612
2591846	chr17:2591846:G:A	1.81696e-08	-1.56671	-5.17736e-10	3.42786e-05	-1.55407	-5.17736e-10
2592185	chr17:2592185:G:A	3.49452e-08	-1.32452e-10	-0.912683	6.88386e-05	-1.32452e-10	-0.856832
2592492	chr17:2592492:C:T	3.5091e-08	-1.32452e-10	-0.90852	6.81736e-05	-1.32452e-10	-0.866538
2592500	chr17:2592500:T:C	3.09795e-08	-1.32452e-10	-1.03314	6.01261e-05	-1.32452e-10	-0.992152
2593421	chr17:2593421:G:A	2.92836e-08	-1.32452e-10	-1.08944	6.62606e-05	-1.32452e-10	-0.895001
2593443	chr17:2593443:C:T	2.13788e-08	-1.32452e-10	-1.40406	4.05621e-05	-1.32452e-10	-1.38576
2593531	chr17:2593531:T:G	2.65347e-08	-1.32452e-10	-1.18801	5.93318e-05	-1.32452e-10	-1.00545
2593898	chr17:2593898:C:T	2.17524e-08	-1.32452e-10	-1.38674	4.58727e-05	-1.32452e-10	-1.26273
2595162	chr17:2595162:TCTTTC:T	2.86444e-08	-1.32452e-10	-1.1115	5.70036e-05	-1.32452e-10	-1.04548
2595566	chr17:2595566:A:G	2.32992e-08	-1.32452e-10	-1.31804	4.54572e-05	-1.32452e-10	-1.27182
2596196	chr17:2596196:A:G	3.11644e-08	0.313047	-1.34024	5.4595e-05	0.212336	-1.30099
2596253	chr17:2596253:C:T	2.24948e-08	-1.32452e-10	-1.35318	4.02525e-05	-1.32452e-10	-1.39342
2596608	chr17:2596608:C:T	2.85938e-08	-1.32452e-10	-1.11327	7.36163e-05	-1.32452e-10	-0.789729
2596986	chr17:2596986:G:A	5.78599e-08	-1.32452e-10	-0.408439	9.82857e-05	-1.32452e-10	-0.500717
2597149	chr17:2597149:G:A	3.91562e-08	-1.32452e-10	-0.798904	9.4025e-05	-1.32452e-10	-0.545034
2597679	chr17:2597679:A:G	5.36565e-09	-1.60725	-1.1792	1.05809e-05	-1.63805	-1.09149
2597742	chr17:2597742:TTCTC:T	5.20261e-09	-1.61778	-1.19953	1.04023e-05	-1.64316	-1.1034
2598152	chr17:2598152:G:A	2.10776e-08	-1.32452e-10	-1.41825	4.16839e-05	-1.32452e-10	-1.35848
2598722	chr17:2598722:C:A	1.88506e-08	-1.32452e-10	-1.52992	3.55065e-05	-1.32452e-10	-1.51888
2599092	chr17:2599092:T:C	5.12373e-09	-1.62676	-1.20582	1.01698e-05	-1.64722	-1.12196
2599656	chr17:2599656:A:G	3.23052e-08	-1.32452e-10	-0.991235	6.36013e-05	-1.32452e-10	-0.935962
2599712	chr17:2599712:A:G	2.34779e-08	-1.32452e-10	-1.31041	4.74503e-05	-1.32452e-10	-1.22891
2600081	chr17:2600081:A:G	4.09368e-08	-1.32452e-10	-0.754434	5.79115e-05	-1.32452e-10	-1.02968
2600104	chr17:2600104:C:T	1.88035e-08	-1.32452e-10	-1.53242	3.61502e-05	-1.32452e-10	-1.50091
2600122	chr17:2600122:G:A	4.10534e-08	-0.75159	-5.17736e-10	8.79367e-05	-0.611979	-5.17736e-10
2600250	chr17:2600250:C:A	9.0775e-09	-1.34525	-0.915416	1.42773e-05	-1.38868	-1.04125
2600283	chr17:2600283:T:C	1.84722e-08	-1.55019	-5.17736e-10	3.37462e-05	-1.56973	-5.17736e-10
2600819	chr17:2600819:T:C	4.72798e-09	-1.60281	-1.31016	9.28598e-06	-1.63525	-1.22484
2600974	chr17:2600974:T:C	4.58403e-08	-1.32452e-10	-0.641301	9.37082e-05	-1.32452e-10	-0.54841
2601508	chr17:2601508:C:T	1.91859e-08	-1.32452e-10	-1.51229	3.5668e-05	-1.32452e-10	-1.51434
2601511	chr17:2601511:G:C	1.91859e-08	-1.32452e-10	-1.51229	3.5668e-05	-1.32452e-10	-1.51434
2601566	chr17:2601566:C:T	2.37419e-08	-1.32452e-10	-1.29922	4.7918e-05	-1.32452e-10	-1.2191
2601584	chr17:2601584:G:GGT	2.20243e-08	-1.32452e-10	-1.37432	4.81959e-05	-1.32452e-10	-1.21332
2601993	chr17:2601993:A:G	4.489e-09	-1.60326	-1.36157	8.79954e-06	-1.63553	-1.27837
2602264	chr17:2602264:A:G	3.14616e-08	-1.32452e-10	-1.0177	7.20517e-05	-1.32452e-10	-0.811212
2603538	chr17:2603538:T:C	4.13093e-09	-1.59235	-1.45561	7.67557e-06	-1.62942	-1.42114
2603836	chr17:2603836:G:A	2.44928e-08	-1.32452e-10	-1.26808	4.81514e-05	-1.32452e-10	-1.21425
2604203	chr17:2604203:A:G	1.99728e-08	-1.32452e-10	-1.47209	3.60021e-05	-1.32452e-10	-1.50502
2604318	chr17:2604318:G:A	4.279e-08	-1.32452e-10	-0.710158	7.79005e-05	-1.32452e-10	-0.733163
2604955	chr17:2604955:G:A	4.30187e-09	-1.5902	-1.41722	7.5514e-06	-1.6287	-1.43817
2605056	chr17:2605056:T:C	2.10741e-08	-1.32452e-10	-1.41842	4.53535e-05	-1.32452e-10	-1.27411
2605871	chr17:2605871:T:C	6.88129e-08	-0.235073	-5.17736e-10	0.000119039	-0.309144	-5.17736e-10
2605903	chr17:2605903:G:T	2.87973e-08	-1.32452e-10	-1.10618	5.64418e-05	-1.32452e-10	-1.05539
2606803	chr17:2606803:C:T	4.26943e-09	-1.55709	-1.45789	7.58878e-06	-1.61426	-1.44767
2607244	chr17:2607244:G:A	2.34729e-08	-1.32452e-10	-1.31062	4.72378e-05	-1.32452e-10	-1.2334
2607497	chr17:2607497:T:C	4.23605e-08	-1.32452e-10	-0.720248	8.6167e-05	-1.32452e-10	-0.632308
2608281	chr17:2608281:G:T	2.7256e-08	-1.32452e-10	-1.16119	5.18956e-05	-1.32452e-10	-1.13936
2608316	chr17:2608316:C:T	2.12687e-08	-1.32452e-10	-1.40923	4.57007e-05	-1.32452e-10	-1.26648
2608402	chr17:2608402:T:C	2.02752e-08	0.0725574	-1.52962	3.62574e-05	-0.00236563	-1.49559
2608826	chr17:2608826:A:G	2.21042e-08	-1.32452e-10	-1.3707	4.21798e-05	-1.32452e-10	-1.34665
2609191	chr17:2609191:C:T	2.33798e-08	-1.32452e-10	-1.31459	4.64629e-05	-1.32452e-10	-1.24994
2609530	chr17:2609530:T:G	2.16086e-08	-1.32452e-10	-1.39337	4.15447e-05	-1.32452e-10	-1.36183
2609621	chr17:2609621:C:G	1.92062e-08	-1.32452e-10	-1.51123	3.56845e-05	-1.32452e-10	-1.51388
2609756	chr17:2609756:C:T	2.03478e-08	0.0776377	-1.53113	3.62815e-05	0.00165012	-1.49894
2610296	chr17:2610296:A:G	2.03036e-08	-1.32452e-10	-1.45567	4.00312e-05	-1.32452e-10	-1.39894
2610691	chr17:2610691:T:C	2.39631e-08	-1.32452e-10	-1.28995	4.86522e-05	-1.32452e-10	-1.2039
2611265	chr17:2611265:C:T	3.44715e-08	-1.32452e-10	-0.926332	8.83926e-05	-1.32452e-10	-0.606807
2612303	chr17:2612303:G:A	1.21196e-08	-0.884772	-1.08687	2.12519e-05	-0.994954	-1.0372
2613115	chr17:2613115:TTTTC:T	4.21846e-09	-1.56413	-1.46287	7.72938e-06	-1.61134	-1.43223
2613435	chr17:2613435:T:C	5.29351e-08	-1.32452e-10	-0.497397	9.62899e-05	-1.32452e-10	-0.521232
2613474	chr17:2613474:C:A	2.08077e-08	-1.32452e-10	-1.43114	4.44925e-05	-1.32452e-10	-1.29327
2613640	chr17:2613640:T:C	4.28349e-09	-1.57937	-1.43232	7.48239e-06	-1.62244	-1.4536
2613667	chr17:2613667:C:T	3.37899e-08	-1.32452e-10	-0.946301	5.8431e-05	-1.32452e-10	-1.02075
2613928	chr17:2613928:G:A	2.23114e-08	-1.32452e-10	-1.36136	4.25736e-05	-1.32452e-10	-1.33736
2614207	chr17:2614207:G:A	5.30013e-08	-1.32452e-10	-0.496147	0.000124853	-1.32452e-10	-0.261462
2614786	chr17:2614786:C:G	3.73014e-09	-1.64896	-1.50106	7.0209e-06	-1.61148	-1.52822
2614804	chr17:2614804:T:C	6.736e-09	-1.36452	-1.19448	1.30695e-05	-1.20666	-1.31165
2615365	chr17:2615365:A:G	4.12155e-09	-1.5959	-1.45433	7.65819e-06	-1.63177	-1.42105
2615432	chr17:2615432:A:G	4.48813e-09	-1.56694	-1.39808	8.00082e-06	-1.62019	-1.38886
2615578	chr17:2615578:C:T	4.18779e-09	-1.58467	-1.44962	7.36704e-06	-1.62606	-1.46552
2616060	chr17:2616060:A:G	2.8619e-08	-1.32452e-10	-1.11239	5.91727e-05	-1.32452e-10	-1.00814
2617321	chr17:2617321:C:T	2.22528e-08	-1.32452e-10	-1.364	4.92365e-05	-1.32452e-10	-1.19196
2617977	chr17:2617977:G:A	2.90219e-08	-1.32452e-10	-1.09841	5.53931e-05	-1.32452e-10	-1.07414
2618489	chr17:2618489:A:G	4.2815e-08	-1.32452e-10	-0.709575	8.70304e-05	-1.32452e-10	-0.622338
2618502	chr17:2618502:A:G	3.05839e-08	-1.32452e-10	-1.04599	4.58803e-05	-1.32452e-10	-1.26256
2618709	chr17:2618709:G:A	2.16396e-08	-1.32452e-10	-1.39194	4.33244e-05	-1.32452e-10	-1.31988
2618837	chr17:2618837:G:A	4.37995e-09	-1.55353	-1.4359	7.75229e-06	-1.61548	-1.42513
2619382	chr17:2619382:C:T	2.11688e-08	-1.32452e-10	-1.41394	4.5672e-05	-1.32452e-10	-1.26711
2620584	chr17:2620584:C:T	2.67118e-08	-1.32452e-10	-1.18136	6.70578e-05	-1.32452e-10	-0.883041
2620972	chr17:2620972:TC:T	3.6001e-09	-1.65057	-1.53494	6.72585e-06	-1.65028	-1.53236
2621049	chr17:2621049:T:C	6.03842e-08	-0.365736	-5.17736e-10	0.000105619	-0.428755	-5.17736e-10
2621572	chr17:2621572:T:TA	3.22448e-08	-1.32452e-10	-0.993108	8.25943e-05	-1.32452e-10	-0.674655
2621881	chr17:2621881:T:C	1.48817e-08	-1.11989	-0.646444	5.07406e-05	-0.772508	-0.389362
2621949	chr17:2621949:TATTAC:T	2.81033e-08	-1.32452e-10	-1.13058	7.03336e-05	-1.32452e-10	-0.835346
2622234	chr17:2622234:G:A	2.14598e-08	-1.32452e-10	-1.40028	4.66089e-05	-1.32452e-10	-1.2468
2623010	chr17:2623010:A:G	4.25108e-09	-1.57265	-1.44664	7.62679e-06	-1.62069	-1.43623
2623473	chr17:2623473:TGGTC:T	1.89044e-08	-1.32452e-10	-1.52707	3.50972e-05	-1.32452e-10	-1.53048
2624660	chr17:2624660:G:A	2.20238e-08	-1.32452e-10	-1.37434	4.33487e-05	-1.32452e-10	-1.31932
2625537	chr17:2625537:A:G	1.82193e-08	-1.56398	-5.17736e-10	3.21726e-05	-1.61748	-5.17736e-10
2625966	chr17:2625966:A:G	6.2695e-09	-1.64515	-0.985618	1.13535e-05	-1.65017	-1.0089
2626104	chr17:2626104:T:A	3.95809e-09	-1.58016	-1.51054	7.04388e-06	-1.62639	-1.51005
2626799	chr17:2626799:C:T	3.53027e-08	-0.902505	-5.17736e-10	7.55176e-05	-0.76423	-5.17736e-10
2627314	chr17:2627314:G:T	2.64647e-08	-1.32452e-10	-1.19065	6.61409e-05	-1.32452e-10	-0.896809
2627516	chr17:2627516:G:A	3.69457e-08	-1.32452e-10	-0.857016	8.8077e-05	-1.32452e-10	-0.610384
2627834	chr17:2627834:G:C	4.0168e-09	-1.59956	-1.47642	7.45183e-06	-1.63348	-1.44665
2628081	chr17:2628081:T:A	3.86503e-09	-1.62417	-1.49032	7.60565e-06	-1.53503	-1.52468
2628219	chr17:2628219:A:G	2.09008e-08	-1.32452e-10	-1.42667	4.49867e-05	-1.32452e-10	-1.28223
2628296	chr17:2628296:T:C	3.05119e-08	-1.32452e-10	-1.04835	5.33946e-05	-1.32452e-10	-1.11089
2628657	chr17:2628657:G:T	2.29568e-08	-1.32452e-10	-1.33285	4.6287e-05	-1.32452e-10	-1.25373
2628758	chr17:2628758:G:A	3.23352e-08	0.416276	-1.40658	8.24052e-05	0.738023	-1.41497
2628852	chr17:2628852:T:C	5.68554e-09	-1.56316	-1.16538	9.42623e-06	-1.61686	-1.22824
2628978	chr17:2628978:T:C	7.97024e-09	-1.60802	-0.782725	1.27596e-05	-1.62519	-0.917117
2629049	chr17:2629049:ATTTATCT:A	1.97211e-08	-1.32452e-10	-1.48477	3.57395e-05	-1.32452e-10	-1.51234
2630206	chr17:2630206:A:G	5.46741e-08	-1.32452e-10	-0.465074	0.000145175	-1.32452e-10	-0.110655
2630276	chr17:2630276:G:A	4.48514e-09	-1.63943	-1.32627	9.13154e-06	-1.65019	-1.22667
2630329	chr17:2630329:G:C	4.17985e-09	-1.60469	-1.4315	7.87463e-06	-1.63458	-1.39037
2630365	chr17:2630365:C:T	4.03502e-08	-1.32452e-10	-0.768868	5.7553e-05	-1.32452e-10	-1.03589
2630553	chr17:2630553:G:A	2.15773e-08	-1.39482	-5.17736e-10	3.86354e-05	-1.43443	-5.17736e-10
2630780	chr17:2630780:C:T	4.09773e-09	-1.61445	-1.44158	7.67391e-06	-1.63996	-1.41081
2631416	chr17:2631416:A:G	6.10391e-08	-1.32452e-10	-0.354949	8.04265e-05	-1.32452e-10	-0.701253
2631624	chr17:2631624:G:T	1.75937e-08	-1.47665	-0.122272	3.06591e-05	-1.27454	-0.391122
2631666	chr17:2631666:C:G	1.93237e-08	-1.32452e-10	-1.50513	3.58676e-05	-1.32452e-10	-1.50876
2632026	chr17:2632026:T:C	5.78803e-09	-1.5241	-1.18657	9.54549e-06	-1.59141	-1.24112
2632573	chr17:2632573:G:T	4.96461e-09	-1.62076	-1.24337	9.99674e-06	-1.64313	-1.1432
2632584	chr17:2632584:C:T	2.01162e-08	-1.32452e-10	-1.46494	3.61436e-05	-1.32452e-10	-1.5011
2633225	chr17:2633225:T:A	4.25028e-09	-1.59725	-1.42223	7.98137e-06	-1.6302	-1.38128
2633337	chr17:2633337:T:G	4.48342e-08	-1.32452e-10	-0.663493	8.77403e-05	-1.32452e-10	-0.614215
2633658	chr17:2633658:C:A	1.95892e-08	-1.32452e-10	-1.49149	3.70342e-05	-1.32452e-10	-1.47675
2633920	chr17:2633920:C:T	2.1822e-08	-1.32452e-10	-1.38354	4.16008e-05	-1.32452e-10	-1.36048
2634207	chr17:2634207:C:A	4.23753e-09	-1.59572	-1.42677	7.95621e-06	-1.62933	-1.38531
2634257	chr17:2634257:C:T	7.16138e-09	-1.59719	-0.90057	1.15706e-05	-1.61677	-1.02335
2634902	chr17:2634902:G:C	5.29642e-09	-1.62902	-1.17042	1.05868e-05	-1.64703	-1.08196
2635124	chr17:2635124:G:C	5.24824e-09	-1.59437	-1.2142	1.0334e-05	-1.63018	-1.12297
2635830	chr17:2635830:G:A	1.8938e-08	-1.32452e-10	-1.5253	3.61933e-05	-1.32452e-10	-1.49972
2636327	chr17:2636327:G:A	1.97138e-08	-1.32452e-10	-1.48515	3.5731e-05	-1.32452e-10	-1.51258
2636817	chr17:2636817:G:A	2.18738e-08	-1.32452e-10	-1.38117	4.16894e-05	-1.32452e-10	-1.35835
2637263	chr17:2637263:G:A	2.84793e-08	-1.32452e-10	-1.11729	5.88749e-05	-1.32452e-10	-1.01318
2637499	chr17:2637499:G:A	2.93423e-08	-1.32452e-10	-1.08743	5.99149e-05	-1.32452e-10	-0.99567
2637973	chr17:2637973:AATC:A	2.61639e-08	-1.32452e-10	-1.20208	6.52482e-05	-1.32452e-10	-0.910398
2638667	chr17:2638667:C:T	2.25427e-08	-1.32452e-10	-1.35105	4.30485e-05	-1.32452e-10	-1.32627
2638960	chr17:2638960:C:T	9.25528e-09	-0.719746	-1.52152	1.76638e-05	-0.738264	-1.47881
2639656	chr17:2639656:G:T	4.98554e-09	-1.64598	-1.21394	1.014e-05	-1.65031	-1.1218
2640167	chr17:2640167:C:A	4.43323e-09	-1.61619	-1.36115	7.90211e-06	-1.64085	-1.38062
2641261	chr17:2641261:C:T	2.23474e-08	-1.32452e-10	-1.35975	4.26591e-05	-1.32452e-10	-1.33535
2642179	chr17:2642179:A:G	1.13264e-07	1.49117	-1.22791	0.000473407	2.15138	-1.08002
2642377	chr17:2642377:T:G	2.04132e-08	-1.32452e-10	-1.45028	3.66562e-05	-1.32452e-10	-1.48701
2642510	chr17:2642510:A:C	4.23087e-08	-1.32452e-10	-0.721472	5.9763e-05	-1.32452e-10	-0.998209
2642907	chr17:2642907:A:G	2.25885e-08	-1.32452e-10	-1.34902	4.53037e-05	-1.32452e-10	-1.27521
2643046	chr17:2643046:C:T	6.06773e-09	-1.59501	-1.06847	1.0986e-05	-1.64074	-1.05123
2643047	chr17:2643047:CTCTT:C	1.67374e-08	-1.64882	-5.17736e-10	3.18168e-05	-1.6286	-5.17736e-10
2643307	chr17:2643307:C:T	5.31347e-09	-1.53962	-1.2566	8.90015e-06	-1.59698	-1.30555
2644118	chr17:2644118:C:T	5.24482e-09	-1.63569	-1.17353	1.08623e-05	-1.64905	-1.05425
2644377	chr17:2644377:A:T	1.85806e-08	-1.54434	-5.17736e-10	3.69113e-05	-1.48008	-5.17736e-10
2644474	chr17:2644474:C:T	4.34762e-08	-1.32452e-10	-0.694249	0.000105689	-1.32452e-10	-0.428095
2644529	chr17:2644529:G:A	1.96699e-08	-1.32452e-10	-1.48737	3.56657e-05	-1.32452e-10	-1.51441
2645075	chr17:2645075:C:T	5.78189e-09	-1.51982	-1.19191	9.47297e-06	-1.58302	-1.25713
2645562	chr17:2645562:C:T	2.21223e-08	-1.32452e-10	-1.36988	4.45272e-05	-1.32452e-10	-1.29249
2646436	chr17:2646436:TGAGGTCAGGA:T	5.36212e-09	-1.54738	-1.23972	8.87931e-06	-1.60327	-1.3016
2646933	chr17:2646933:G:A	4.13156e-08	-1.32452e-10	-0.745222	5.85947e-05	-1.32452e-10	-1.01795
2647121	chr17:2647121:A:G	5.08553e-09	-1.4163	-1.42376	8.95834e-06	-1.46491	-1.4311
2647964	chr17:2647964:G:A	2.02793e-08	-1.32452e-10	-1.45686	4.29254e-05	-1.32452e-10	-1.32913
2648468	chr17:2648468:A:G	5.40245e-09	-1.64161	-1.138	1.10983e-05	-1.6505	-1.0313
2648759	chr17:2648759:G:GT	4.40706e-09	-1.64961	-1.33365	9.03607e-06	-1.64658	-1.24079
2648762	chr17:2648762:A:T	2.15672e-08	-1.32452e-10	-1.39529	3.66162e-05	-1.32452e-10	-1.4881
2648960	chr17:2648960:G:A	3.72869e-08	-1.32452e-10	-0.847823	5.36777e-05	-1.32452e-10	-1.1056
2649088	chr17:2649088:G:A	4.45184e-09	-1.63587	-1.33728	8.99719e-06	-1.64898	-1.2427
2649140	chr17:2649140:CTG:C	4.18023e-09	-1.6243	-1.4118	7.95888e-06	-1.64442	-1.36989
2649444	chr17:2649444:C:T	2.53044e-08	-1.32452e-10	-1.23549	5.24118e-05	-1.32452e-10	-1.12946
2649858	chr17:2649858:A:G	8.41636e-09	-1.51738	-0.818908	1.32492e-05	-1.54991	-0.954752
2650208	chr17:2650208:T:A	1.8933e-08	-1.52556	-5.17736e-10	3.56518e-05	-1.5148	-5.17736e-10
2650271	chr17:2650271:GGAGGCCGAGGCGGGTGGATCACTT:G	3.7093e-08	-1.32452e-10	-0.853036	8.73328e-05	-1.32452e-10	-0.618869
2650282	chr17:2650282:C:T	5.54356e-09	-1.62814	-1.12569	9.54796e-06	-1.62394	-1.20832
2650542	chr17:2650542:G:A	4.05349e-09	-1.58771	-1.47917	9.00294e-06	-1.44687	-1.44418
2650770	chr17:2650770:G:A	4.19173e-09	-1.61629	-1.41706	7.93518e-06	-1.64099	-1.3763
2650907	chr17:2650907:A:G	3.72172e-09	-1.6418	-1.51048	7.5022e-06	-1.5353	-1.5381
2650908	chr17:2650908:T:C	2.29692e-08	-1.32452e-10	-1.33231	4.6318e-05	-1.32452e-10	-1.25306
2650994	chr17:2650994:G:A	5.35397e-09	-1.63645	-1.15218	1.09475e-05	-1.64956	-1.04592
2651036	chr17:2651036:A:G	5.43895e-09	-1.63926	-1.13362	1.11702e-05	-1.6502	-1.02514
2651193	chr17:2651193:CCTT:C	1.86947e-08	-1.32452e-10	-1.53822	3.49204e-05	-1.32452e-10	-1.53552
2651359	chr17:2651359:C:T	3.36392e-08	-1.32452e-10	-0.950772	5.81979e-05	-1.32452e-10	-1.02475
2651668	chr17:2651668:CTTAAA:C	4.36897e-09	-1.6493	-1.34263	8.90141e-06	-1.6477	-1.25468
2651937	chr17:2651937:A:G	7.18865e-09	-1.33213	-1.16183	2.16015e-05	-1.06584	-0.949989
2651941	chr17:2651941:G:A	6.3836e-09	-1.07803	-1.53471	1.67037e-05	-0.73499	-1.53797
2651979	chr17:2651979:C:T	4.99911e-09	-1.62802	-1.22918	8.66024e-06	-1.64771	-1.28215
2652058	chr17:2652058:A:G	3.84081e-09	-1.63796	-1.48282	7.20476e-06	-1.60895	-1.50491
2652107	chr17:2652107:A:G	3.73895e-09	-1.64402	-1.50363	7.07866e-06	-1.65034	-1.48117
2652177	chr17:2652177:A:G	6.65591e-09	-1.04025	-1.53071	1.79192e-05	-0.669023	-1.5337
2652217	chr17:2652217:T:C	6.26044e-09	-1.14085	-1.49136	1.04799e-05	-1.23138	-1.50775
2652282	chr17:2652282:G:A	2.24299e-08	-1.32452e-10	-1.35607	4.01894e-05	-1.32452e-10	-1.39499
2652356	chr17:2652356:A:C	1.97938e-08	-1.32452e-10	-1.4811	3.58097e-05	-1.32452e-10	-1.51038
2652382	chr17:2652382:T:C	1.77333e-08	-1.59102	-5.17736e-10	3.13312e-05	-1.64398	-5.17736e-10
2652395	chr17:2652395:G:A	1.98578e-08	-1.32452e-10	-1.47787	3.59488e-05	-1.32452e-10	-1.5065
2652842	chr17:2652842:T:C	2.23787e-08	-1.32452e-10	-1.35835	4.92433e-05	-1.32452e-10	-1.19182
2652986	chr17:2652986:C:T	2.81319e-08	-1.32452e-10	-1.12956	5.69644e-05	-1.32452e-10	-1.04617
2653019	chr17:2653019:C:T	2.24948e-08	-1.32452e-10	-1.35318	4.02525e-05	-1.32452e-10	-1.39342
2653677	chr17:2653677:T:C	5.47213e-09	-1.22924	-1.53755	1.34081e-05	-0.958246	-1.53449
2653717	chr17:2653717:A:G	2.11765e-08	-1.32452e-10	-1.41357	3.91983e-05	-1.32452e-10	-1.41996
2653806	chr17:2653806:T:A	1.20267e-08	-0.462191	-1.51715	2.28842e-05	-0.486659	-1.47149
2653953	chr17:2653953:C:T	4.93775e-09	-1.60177	-1.26778	8.38722e-06	-1.63527	-1.32662
2654149	chr17:2654149:C:T	1.87884e-08	-1.32452e-10	-1.53323	3.53197e-05	-1.32452e-10	-1.52415
2654154	chr17:2654154:C:A	1.05493e-08	-0.611794	-1.49861	2.03536e-05	-0.634841	-1.4405
2654369	chr17:2654369:T:C	2.29321e-08	-1.33393	-5.17736e-10	3.85053e-05	-1.4378	-5.17736e-10
2654672	chr17:2654672:G:A	2.09727e-08	-0.222792	-1.20045	6.47864e-05	0.133121	-1.05062
2654683	chr17:2654683:C:T	2.8064e-08	-1.32452e-10	-1.13198	6.34892e-05	-1.32452e-10	-0.937726
2654785	chr17:2654785:G:A	3.84816e-09	-1.60871	-1.51015	7.76971e-06	-1.50443	-1.53393
2654832	chr17:2654832:G:C	5.62599e-08	-1.32452e-10	-0.436482	0.000104369	-1.32452e-10	-0.440663
2655099	chr17:2655099:T:C	7.28965e-09	-1.3517	-1.12831	1.76796e-05	-1.11511	-1.10108
2655490	chr17:2655490:A:G	2.80097e-08	-1.32452e-10	-1.13391	5.5564e-05	-1.32452e-10	-1.07106
2655569	chr17:2655569:G:A	2.32709e-08	-1.32452e-10	-1.31926	4.61645e-05	-1.32452e-10	-1.25638
2655645	chr17:2655645:G:A	2.78176e-08	-1.32452e-10	-1.14079	5.51513e-05	-1.32452e-10	-1.07851
2655724	chr17:2655724:T:C	1.74819e-08	-1.6053	-5.17736e-10	3.12041e-05	-1.64805	-5.17736e-10
2655762	chr17:2655762:C:T	3.8997e-09	-1.62005	-1.48551	7.68908e-06	-1.52704	-1.52176
2655955	chr17:2655955:C:T	3.59294e-08	-1.32452e-10	-0.884908	9.29824e-05	-1.32452e-10	-0.556186
2655986	chr17:2655986:C:T	4.92484e-09	-1.57729	-1.29488	9.23793e-06	-1.45909	-1.40619
2656145	chr17:2656145:C:T	1.23666e-08	-1.20667	-0.744793	2.40047e-05	-1.2424	-0.667948
2656255	chr17:2656255:C:T	2.94934e-08	-1.32452e-10	-1.0823	5.19808e-05	-1.32452e-10	-1.13772
2656481	chr17:2656481:C:T	4.44439e-09	-1.61727	-1.35755	7.76305e-06	-1.64344	-1.39578
2656871	chr17:2656871:GTCTGTT:G	4.49311e-09	-1.61728	-1.34664	7.76694e-06	-1.64343	-1.39529
2656961	chr17:2656961:G:A	1.89333e-08	-1.32452e-10	-1.52554	3.57099e-05	-1.32452e-10	-1.51317
2657137	chr17:2657137:A:T	6.64829e-08	0.777243	-1.04676	0.000253317	1.31251	-0.866467
2657304	chr17:2657304:C:T	4.49823e-09	-1.60887	-1.3539	7.82027e-06	-1.63933	-1.39255
2657708	chr17:2657708:C:A	2.78411e-08	-1.32452e-10	-1.13995	6.35672e-05	-1.32452e-10	-0.936499
2657875	chr17:2657875:T:C	3.10067e-08	0.256277	-1.28854	9.97784e-05	0.691131	-1.17677
2658003	chr17:2658003:T:C	2.11761e-08	-0.261218	-1.15237	6.5918e-05	0.0905329	-0.990717
2658574	chr17:2658574:C:T	7.33514e-08	0.933083	-1.10429	0.000281954	1.48799	-0.934841
2658658	chr17:2658658:C:T	2.02077e-08	-1.32452e-10	-1.4604	3.90424e-05	-1.32452e-10	-1.42395
2658859	chr17:2658859:G:A	2.11943e-08	-0.265742	-1.14699	6.59324e-05	0.0844879	-0.984453
2658946	chr17:2658946:T:C	2.5244e-08	-1.32452e-10	-1.23788	5.24238e-05	-1.32452e-10	-1.12924
2659184	chr17:2659184:G:A	3.41852e-08	-1.32452e-10	-0.934671	8.7457e-05	-1.32452e-10	-0.617448
2659295	chr17:2659295:T:G	2.41456e-08	-1.32452e-10	-1.28236	4.71496e-05	-1.32452e-10	-1.23527
2659430	chr17:2659430:G:A	1.78629e-08	-1.58374	-5.17736e-10	3.37634e-05	-1.56922	-5.17736e-10
2659722	chr17:2659722:A:G	7.98298e-08	-0.0865665	-5.17736e-10	8.88511e-05	-0.601634	-5.17736e-10
2659916	chr17:2659916:A:G	3.67193e-09	-1.62934	-1.5364	6.71336e-06	-1.64839	-1.53611
2660206	chr17:2660206:C:CTTA	9.74898e-09	-1.43705	-0.752253	1.72253e-05	-1.55701	-0.685202
2660349	chr17:2660349:G:A	2.48283e-08	0.190285	-1.44477	6.84043e-05	0.572565	-1.43573
2660973	chr17:2660973:G:A	9.2208e-09	-1.50325	-0.741749	1.68223e-05	-1.59082	-0.67507
2661191	chr17:2661191:T:C	3.62736e-08	-1.32452e-10	-0.875373	9.39541e-05	-1.32452e-10	-0.54579
2661614	chr17:2661614:T:C	1.29516e-07	-1.32452e-10	0.397338	0.000257467	-1.32452e-10	0.462296
2662005	chr17:2662005:T:A	4.15533e-09	-1.64433	-1.39774	7.82268e-06	-1.65054	-1.38103
2662276	chr17:2662276:C:T	3.40107e-08	-1.32452e-10	-0.939789	8.69246e-05	-1.32452e-10	-0.623555
2662343	chr17:2662343:T:C	2.12365e-08	-1.32452e-10	-1.41074	4.55845e-05	-1.32452e-10	-1.26903
2662466	chr17:2662466:CA:C	4.96516e-08	-1.32452e-10	-0.561434	0.000128928	-1.32452e-10	-0.229344
2662866	chr17:2662866:T:G	2.19239e-08	-1.32452e-10	-1.37889	3.99841e-05	-1.32452e-10	-1.40011
2663472	chr17:2663472:C:T	4.85571e-08	-0.583723	-5.17736e-10	6.74786e-05	-0.876785	-5.17736e-10
2664321	chr17:2664321:C:G	4.11495e-08	-1.32452e-10	-0.749251	5.84847e-05	-1.32452e-10	-1.01983
2664466	chr17:2664466:T:C	2.6669e-08	-1.32452e-10	-1.18296	5.61872e-05	-1.32452e-10	-1.05991
2664633	chr17:2664633:G:C	1.91634e-08	-1.32452e-10	-1.51346	3.51027e-05	-1.32452e-10	-1.53032
2664734	chr17:2664734:G:A	6.45243e-08	-1.32452e-10	-0.299422	0.000138766	-1.32452e-10	-0.155804
2664838	chr17:2664838:T:C	1.93908e-08	-1.32452e-10	-1.50167	3.61196e-05	-1.32452e-10	-1.50176
2665298	chr17:2665298:T:C	3.64978e-08	-1.32452e-10	-0.869213	7.08455e-05	-1.32452e-10	-0.828095
2666002	chr17:2666002:T:C	3.08742e-08	-1.32452e-10	-1.03654	5.38812e-05	-1.32452e-10	-1.10181
2666133	chr17:2666133:T:C	2.17278e-08	-1.32452e-10	-1.38787	4.72709e-05	-1.32452e-10	-1.2327
2666139	chr17:2666139:C:T	3.2341e-08	-1.32452e-10	-0.990129	6.30357e-05	-1.32452e-10	-0.944895
2667536	chr17:2667536:CACTA:C	1.9626e-08	-1.32452e-10	-1.48961	3.92126e-05	-1.32452e-10	-1.4196
2667610	chr17:2667610:TCTTAC:T	2.57376e-08	-1.32452e-10	-1.21851	5.03394e-05	-1.32452e-10	-1.16981
2668276	chr17:2668276:A:G	8.5369e-08	-0.0194807	-5.17736e-10	0.000182186	0.116433	-5.17736e-10
2668302	chr17:2668302:C:T	3.38783e-08	-1.32452e-10	-0.943688	6.06292e-05	-1.32452e-10	-0.983819
2668780	chr17:2668780:C:T	6.59681e-09	-1.04167	-1.53821	1.73514e-05	-0.698489	-1.53644
2670358	chr17:2670358:C:T	1.03109e-08	-0.595112	-1.53815	2.77782e-05	-0.257966	-1.50638
2670564	chr17:2670564:C:T	9.90504e-09	-0.635266	-1.53815	2.65216e-05	-0.304502	-1.50613
2670612	chr17:2670612:T:G	2.18726e-08	-1.32452e-10	-1.38123	4.77969e-05	-1.32452e-10	-1.22163
2670658	chr17:2670658:CAG:C	3.32953e-08	-0.961048	-5.17736e-10	6.12404e-05	-0.973789	-5.17736e-10
2671915	chr17:2671915:CAG:C	4.11262e-08	-1.32452e-10	-0.749817	5.80793e-05	-1.32452e-10	-1.02679
2671980	chr17:2671980:C:G	2.17191e-08	-1.32452e-10	-1.38827	4.12336e-05	-1.32452e-10	-1.36934
2672049	chr17:2672049:G:A	4.81399e-09	-1.57486	-1.32007	8.16359e-06	-1.6198	-1.36911
2672325	chr17:2672325:G:A	4.20358e-08	-0.727942	-5.17736e-10	5.61811e-05	-1.06002	-5.17736e-10
2672421	chr17:2672421:G:T	2.80097e-08	-1.32452e-10	-1.13391	5.6703e-05	-1.32452e-10	-1.05077
2673141	chr17:2673141:C:T	2.72099e-08	-1.32452e-10	-1.16288	5.59069e-05	-1.32452e-10	-1.06491
2673797	chr17:2673797:C:T	2.64202e-08	0.343484	-1.53582	7.76022e-05	0.764389	-1.50139
2673883	chr17:2673883:A:T	7.00723e-09	-1.22397	-1.29556	1.47019e-05	-1.00192	-1.3987
2674050	chr17:2674050:A:C	3.06605e-08	-1.32452e-10	-1.04349	5.8669e-05	-1.32452e-10	-1.01668
2674723	chr17:2674723:T:C	2.27508e-08	-1.32452e-10	-1.34186	4.57876e-05	-1.32452e-10	-1.26458
2674741	chr17:2674741:C:T	2.69343e-08	-1.32452e-10	-1.17306	5.52295e-05	-1.32452e-10	-1.0771
2675354	chr17:2675354:G:T	4.20202e-08	0.80842	-1.53673	0.000124634	1.23766	-1.50088
2675393	chr17:2675393:C:G	4.3483e-08	-1.32452e-10	-0.694094	0.000111779	-1.32452e-10	-0.372075
2675662	chr17:2675662:A:G	3.06808e-08	-1.32452e-10	-1.04283	6.39492e-05	-1.32452e-10	-0.930507
2676149	chr17:2676149:C:T	1.03505e-08	-0.909014	-1.22042	3.35785e-05	-0.523788	-1.05092
2676159	chr17:2676159:T:C	2.63886e-08	-1.32452e-10	-1.19353	5.39716e-05	-1.32452e-10	-1.10014
2676249	chr17:2676249:G:A	2.13946e-08	-1.32452e-10	-1.40333	3.85969e-05	-1.32452e-10	-1.43542
2676296	chr17:2676296:T:G	1.02272e-08	-0.63584	-1.50558	1.88528e-05	-0.667927	-1.48401
2676426	chr17:2676426:C:G	2.52429e-08	-1.32452e-10	-1.23792	4.95546e-05	-1.32452e-10	-1.18552
2677077	chr17:2677077:C:T	2.46721e-08	-1.32452e-10	-1.26079	6.03995e-05	-1.32452e-10	-0.987615
2677527	chr17:2677527:CAT:C	1.24277e-07	1.64586	-1.28982	0.000536932	2.35545	-1.15818
2677785	chr17:2677785:C:T	4.51733e-08	-1.32452e-10	-0.655958	0.000111861	-1.32452e-10	-0.371341
2677801	chr17:2677801:C:T	2.4985e-08	-1.32452e-10	-1.24819	4.05532e-05	-1.32452e-10	-1.38598
2677966	chr17:2677966:A:G	2.17733e-08	-1.38578	-5.17736e-10	4.03874e-05	-1.39008	-5.17736e-10
2678114	chr17:2678114:G:A	2.26763e-08	-1.32452e-10	-1.34515	4.31738e-05	-1.32452e-10	-1.32336
2678237	chr17:2678237:G:A	3.39238e-08	0.564963	-1.50731	0.000108345	1.0045	-1.40778
2678334	chr17:2678334:G:A	2.1131e-08	-1.41572	-5.17736e-10	3.56531e-05	-1.51476	-5.17736e-10
2678579	chr17:2678579:G:A	2.29671e-08	-1.32452e-10	-1.3324	4.38025e-05	-1.32452e-10	-1.3089
2679015	chr17:2679015:T:G	2.37276e-08	-1.32452e-10	-1.29982	4.78589e-05	-1.32452e-10	-1.22034
2679198	chr17:2679198:C:A	5.53203e-08	-1.32452e-10	-0.453323	0.000119556	-1.32452e-10	-0.304813
2679361	chr17:2679361:GATGATTAGATGGATGA:G	2.37074e-08	0.236254	-1.53693	6.49599e-05	0.610929	-1.52575
2679626	chr17:2679626:ATGAT:A	5.90091e-09	-1.16778	-1.52358	1.27457e-05	-1.03607	-1.50733
2679814	chr17:2679814:C:A	3.10935e-08	-1.32452e-10	-1.02946	5.41979e-05	-1.32452e-10	-1.09595
2679984	chr17:2679984:G:A	5.6163e-08	-1.32452e-10	-0.438206	9.34724e-05	-1.32452e-10	-0.55093
2680220	chr17:2680220:T:C	1.93513e-08	-1.32452e-10	-1.50371	3.75705e-05	-1.32452e-10	-1.46238
2680682	chr17:2680682:G:T	2.25627e-08	0.184542	-1.53471	6.22135e-05	0.570242	-1.52827
2680684	chr17:2680684:T:C	3.19062e-08	-1.32452e-10	-1.00366	5.61208e-05	-1.32452e-10	-1.06109
2680817	chr17:2680817:C:G	2.07597e-08	-0.013641	-1.41981	5.66617e-05	0.457102	-1.5086
2681596	chr17:2681596:G:T	2.61669e-08	-1.32452e-10	-1.20197	5.14077e-05	-1.32452e-10	-1.14881
2681819	chr17:2681819:C:T	6.78426e-09	-1.01608	-1.53577	1.78557e-05	-0.668133	-1.53814
2681866	chr17:2681866:A:AC	1.90824e-08	-1.32452e-10	-1.5177	3.7243e-05	-1.32452e-10	-1.47113
2682503	chr17:2682503:C:T	3.45963e-08	-1.32452e-10	-0.922717	8.84847e-05	-1.32452e-10	-0.605766
2682595	chr17:2682595:A:G	1.87567e-08	-1.32452e-10	-1.53491	3.48269e-05	-1.32452e-10	-1.5382
2682855	chr17:2682855:G:A	8.56023e-08	-1.32452e-10	-0.0167513	0.00022539	-1.32452e-10	0.329235
2682935	chr17:2682935:A:G	2.68411e-08	0.232737	-1.40927	6.65252e-05	0.591809	-1.48282
2683180	chr17:2683180:G:A	2.46242e-08	-1.32452e-10	-1.26273	5.98893e-05	-1.32452e-10	-0.996097
2683793	chr17:2683793:T:C	2.15701e-08	-1.32452e-10	-1.39516	3.68716e-05	-1.32452e-10	-1.48116
2683942	chr17:2683942:A:G	2.08846e-08	-1.32452e-10	-1.42745	4.01908e-05	-1.32452e-10	-1.39496
2684989	chr17:2684989:C:T	1.92176e-08	-1.32452e-10	-1.51064	3.6984e-05	-1.32452e-10	-1.47811
2685728	chr17:2685728:C:T	1.99219e-08	-1.29085	-0.183797	3.82728e-05	-1.39834	-0.0455161
2685870	chr17:2685870:G:A	2.29434e-08	-1.32452e-10	-1.33343	4.57419e-05	-1.32452e-10	-1.26558
2686194	chr17:2686194:A:T	1.23555e-08	-1.65024	-0.302125	2.19359e-05	-1.61647	-0.384003
2686663	chr17:2686663:C:T	1.87459e-08	-1.32452e-10	-1.53549	3.48289e-05	-1.32452e-10	-1.53815
2688247	chr17:2688247:C:T	1.90867e-08	-1.32452e-10	-1.51747	3.53268e-05	-1.32452e-10	-1.52395
2688728	chr17:2688728:C:CTCAG	2.07213e-08	-1.32452e-10	-1.4353	3.73914e-05	-1.32452e-10	-1.46716
2688737	chr17:2688737:G:A	1.94874e-08	-1.64885	0.152152	4.10381e-05	-1.63394	0.259841
2689796	chr17:2689796:T:C	4.18373e-09	-1.53968	-1.49559	8.256e-06	-1.48055	-1.4971
2689807	chr17:2689807:C:A	9.853e-08	-1.32452e-10	0.123898	0.000170382	-1.32452e-10	0.0494454
2690408	chr17:2690408:C:T	2.70391e-08	-1.32452e-10	-1.16918	4.4798e-05	-1.32452e-10	-1.28643
2690438	chr17:2690438:C:A	1.19389e-07	-1.32452e-10	0.315925	0.000193761	-1.32452e-10	0.178028
2690919	chr17:2690919:A:G	1.80965e-08	-1.57075	-5.17736e-10	3.32247e-05	-1.5853	-5.17736e-10
2690924	chr17:2690924:G:A	8.44575e-09	-1.2032	-1.1296	1.81865e-05	-1.05375	-1.13417
2691601	chr17:2691601:G:A	2.5335e-08	-1.32452e-10	-1.23428	4.88891e-05	-1.32452e-10	-1.19904
2692201	chr17:2692201:C:T	4.79808e-09	-1.60454	-1.29371	7.86287e-06	-1.59411	-1.43233
2692208	chr17:2692208:G:A	2.01204e-08	-1.32452e-10	-1.46473	3.58889e-05	-1.32452e-10	-1.50817
2692531	chr17:2692531:T:C	1.78702e-08	-1.58333	-5.17736e-10	3.61273e-05	-1.50155	-5.17736e-10
2692886	chr17:2692886:G:A	2.17492e-08	-1.38689	-5.17736e-10	4.30529e-05	-1.32617	-5.17736e-10
2693495	chr17:2693495:ACAGCCCTGGCCAGGCAGGGCACCCAGAACCCCACCACAGCCTCCAC:A	4.83889e-09	-1.63409	-1.25569	1.0054e-05	-1.63838	-1.14225
2693617	chr17:2693617:G:A	8.97114e-09	-1.64979	-0.622662	1.60081e-05	-1.6272	-0.6883
2693687	chr17:2693687:G:A	1.87204e-08	-1.32452e-10	-1.53685	3.48637e-05	-1.32452e-10	-1.53715
2693815	chr17:2693815:T:A	2.68888e-08	-1.32452e-10	-1.17475	5.60175e-05	-1.32452e-10	-1.06293
2694288	chr17:2694288:C:T	2.36705e-08	-1.32452e-10	-1.30223	4.82469e-05	-1.32452e-10	-1.21226
2694606	chr17:2694606:G:A	6.36504e-08	-1.32452e-10	-0.313058	0.000133463	-1.32452e-10	-0.194775
2695568	chr17:2695568:C:T	4.17137e-08	-1.32452e-10	-0.735634	6.45479e-05	-1.32452e-10	-0.921189
2695758	chr17:2695758:C:T	2.56695e-08	-1.32452e-10	-1.22116	5.02819e-05	-1.32452e-10	-1.17095
2695840	chr17:2695840:A:G	7.0851e-08	-1.32452e-10	-0.205885	9.26691e-05	-1.32452e-10	-0.559561
2695957	chr17:2695957:G:A	1.73121e-08	-1.61506	-5.17736e-10	3.14645e-05	-1.63974	-5.17736e-10
2695978	chr17:2695978:G:A	8.72668e-09	-1.35361	-0.946467	1.93412e-05	-1.25265	-0.87371
2696265	chr17:2696265:G:A	2.16866e-08	-1.32452e-10	-1.38977	4.4752e-05	-1.32452e-10	-1.28746
2696394	chr17:2696394:C:T	1.87357e-08	-1.32452e-10	-1.53603	3.49102e-05	-1.32452e-10	-1.53582
2697162	chr17:2697162:A:C	8.48608e-09	-1.58401	-0.744023	1.64366e-05	-1.52065	-0.768431
2697171	chr17:2697171:G:T	1.89465e-08	-1.32452e-10	-1.52485	3.70423e-05	-1.32452e-10	-1.47654
2697323	chr17:2697323:C:T	1.92353e-08	-1.32452e-10	-1.50972	3.52957e-05	-1.32452e-10	-1.52484
2697324	chr17:2697324:G:A	1.87135e-08	-1.32452e-10	-1.53722	3.4867e-05	-1.32452e-10	-1.53705
2697575	chr17:2697575:G:A	2.04716e-08	-1.32452e-10	-1.44743	3.82036e-05	-1.32452e-10	-1.44567
2697659	chr17:2697659:G:T	1.25809e-07	-1.32452e-10	0.368297	0.000157327	-1.32452e-10	-0.0302701
2697749	chr17:2697749:G:C	2.39596e-08	-1.32452e-10	-1.2901	4.88826e-05	-1.32452e-10	-1.19917
2697972	chr17:2697972:C:T	3.7874e-08	-0.832198	-5.17736e-10	6.15196e-05	-0.96924	-5.17736e-10
2699178	chr17:2699178:AC:A	5.94936e-09	-1.5788	-1.10438	1.27535e-05	-1.59668	-0.946108
2699187	chr17:2699187:G:A	4.74954e-08	-1.32452e-10	-0.60583	6.60579e-05	-1.32452e-10	-0.898063
2699673	chr17:2699673:C:T	2.06511e-08	-1.32452e-10	-1.43869	4.14594e-05	-1.32452e-10	-1.36388
2699876	chr17:2699876:C:T	3.85552e-09	-1.62522	-1.49174	7.4017e-06	-1.57826	-1.50862
2699945	chr17:2699945:C:G	1.87185e-08	-1.32452e-10	-1.53695	3.48611e-05	-1.32452e-10	-1.53722
2700139	chr17:2700139:T:C	3.65814e-09	-1.63478	-1.53473	7.05442e-06	-1.59748	-1.53746
2700914	chr17:2700914:C:T	2.1816e-08	-1.32452e-10	-1.38382	4.38008e-05	-1.32452e-10	-1.30894
2700975	chr17:2700975:T:G	1.89333e-08	-1.32452e-10	-1.52554	3.50957e-05	-1.32452e-10	-1.53052
2701081	chr17:2701081:C:T	7.64573e-09	-1.27114	-1.16118	1.61194e-05	-1.15684	-1.15173
2701404	chr17:2701404:G:A	3.97424e-08	-1.32452e-10	-0.784045	6.46372e-05	-1.32452e-10	-0.919806
2701854	chr17:2701854:C:G	1.87313e-08	-1.32452e-10	-1.53627	3.49127e-05	-1.32452e-10	-1.53575
2702541	chr17:2702541:A:C	2.05763e-08	-1.32452e-10	-1.44232	3.71395e-05	-1.32452e-10	-1.47391
2702582	chr17:2702582:TTTTCC:T	2.51586e-08	-1.32452e-10	-1.24126	4.44922e-05	-1.32452e-10	-1.29328
2702595	chr17:2702595:C:T	2.51977e-08	-1.32452e-10	-1.23971	4.45549e-05	-1.32452e-10	-1.29187
2702846	chr17:2702846:C:T	2.90128e-08	-1.09873	-5.17736e-10	4.85601e-05	-1.20579	-5.17736e-10
2702930	chr17:2702930:T:G	2.96051e-08	-1.32452e-10	-1.07852	5.96485e-05	-1.32452e-10	-1.00013
2703290	chr17:2703290:G:A	1.9228e-08	-1.32452e-10	-1.5101	3.73965e-05	-1.32452e-10	-1.46702
2703421	chr17:2703421:G:A	7.73763e-09	-1.34883	-1.07154	1.78333e-05	-1.24815	-0.959378
2705194	chr17:2705194:A:G	1.12767e-08	-1.32123	-0.72249	2.65641e-05	-1.22497	-0.584069
2705346	chr17:2705346:A:T	9.17313e-09	-1.38546	-0.864726	2.12282e-05	-1.29904	-0.734223
2705672	chr17:2705672:A:G	5.77741e-08	-1.32452e-10	-0.409924	7.77001e-05	-1.32452e-10	-0.73574
2705818	chr17:2705818:G:A	2.54523e-08	-1.32452e-10	-1.22966	5.41835e-05	-1.32452e-10	-1.09622
2706231	chr17:2706231:G:A	2.35497e-08	-1.32452e-10	-1.30735	4.76478e-05	-1.32452e-10	-1.22476
2706254	chr17:2706254:T:G	2.44664e-08	-1.32452e-10	-1.26916	4.97825e-05	-1.32452e-10	-1.18093
2706547	chr17:2706547:G:A	1.92377e-08	-1.32452e-10	-1.50959	3.5641e-05	-1.32452e-10	-1.5151
2706697	chr17:2706697:G:A	2.12337e-08	-1.32452e-10	-1.41087	3.98854e-05	-1.32452e-10	-1.40259
2706772	chr17:2706772:C:T	2.03141e-08	-1.32452e-10	-1.45515	3.68092e-05	-1.32452e-10	-1.48285
2707088	chr17:2707088:C:T	2.41821e-08	-1.32452e-10	-1.28085	5.14012e-05	-1.32452e-10	-1.14893
2707125	chr17:2707125:G:C	2.77404e-08	-1.32452e-10	-1.14358	4.92301e-05	-1.32452e-10	-1.19209
2707613	chr17:2707613:G:C	1.88658e-08	-1.32452e-10	-1.52911	3.54335e-05	-1.32452e-10	-1.52094
2707637	chr17:2707637:C:A	1.99757e-08	-1.32452e-10	-1.47195	4.02833e-05	-1.32452e-10	-1.39266
2707955	chr17:2707955:A:G	1.90546e-08	-1.32452e-10	-1.51916	3.55129e-05	-1.32452e-10	-1.5187
2708804	chr17:2708804:G:A	2.52026e-07	-1.32452e-10	1.06307	0.000486331	-1.32452e-10	1.09829
2709105	chr17:2709105:T:C	3.96545e-09	-1.59316	-1.49568	7.74369e-06	-1.5629	-1.47881
2709630	chr17:2709630:C:T	2.28207e-08	-1.32452e-10	-1.33879	4.01999e-05	-1.32452e-10	-1.39473
2709638	chr17:2709638:T:G	4.64642e-09	-1.44375	-1.48662	9.80175e-06	-1.35198	-1.45405
2709644	chr17:2709644:G:A	6.5625e-08	-0.282508	-5.17736e-10	0.000130902	-0.214145	-5.17736e-10
2710468	chr17:2710468:A:G	1.01728e-08	-1.45803	-0.68871	2.32415e-05	-1.3728	-0.569862
2710469	chr17:2710469:G:A	2.67016e-08	-1.32452e-10	-1.18174	4.47329e-05	-1.32452e-10	-1.28789
2710515	chr17:2710515:C:G	2.0378e-08	-1.32452e-10	-1.45201	3.80893e-05	-1.32452e-10	-1.44866
2710631	chr17:2710631:G:T	4.05507e-09	-1.64693	-1.41956	8.24903e-06	-1.6493	-1.3292
2710951	chr17:2710951:G:A	2.12972e-08	-1.32452e-10	-1.40789	3.86578e-05	-1.32452e-10	-1.43385
2711132	chr17:2711132:G:A	2.01508e-08	-1.32452e-10	-1.46322	3.74205e-05	-1.32452e-10	-1.46638
2711346	chr17:2711346:G:A	2.89218e-08	-1.32452e-10	-1.10187	5.49979e-05	-1.32452e-10	-1.0813
2712016	chr17:2712016:A:G	7.36071e-08	-0.167723	-5.17736e-10	0.000114752	-0.345826	-5.17736e-10
2712475	chr17:2712475:T:C	4.21249e-08	-1.32452e-10	-0.725824	8.56049e-05	-1.32452e-10	-0.638854
2712613	chr17:2712613:C:T	4.17213e-08	-1.32452e-10	-0.735452	5.92141e-05	-1.32452e-10	-1.00744
2712711	chr17:2712711:T:C	4.69436e-08	-1.32452e-10	-0.617516	9.59862e-05	-1.32452e-10	-0.524391
2712913	chr17:2712913:T:C	2.092e-08	-1.32452e-10	-1.42576	4.26114e-05	-1.32452e-10	-1.33647
2713058	chr17:2713058:T:A	1.21658e-08	-1.09318	-0.874663	2.81902e-05	-0.94879	-0.800831
2713481	chr17:2713481:T:C	1.75241e-07	-1.32452e-10	0.699699	0.000288601	-1.32452e-10	0.576449
2715753	chr17:2715753:T:C	2.07967e-08	-1.32452e-10	-1.43167	4.03869e-05	-1.32452e-10	-1.39009
2715859	chr17:2715859:A:C	3.08085e-08	-1.32452e-10	-1.03867	5.38988e-05	-1.32452e-10	-1.10149
2715956	chr17:2715956:G:A	1.88675e-08	-1.32452e-10	-1.52902	3.54185e-05	-1.32452e-10	-1.52136
2715986	chr17:2715986:C:T	2.65299e-08	-1.32452e-10	-1.18819	4.71124e-05	-1.32452e-10	-1.23606
2716122	chr17:2716122:T:C	7.80226e-09	-0.89063	-1.52142	1.48109e-05	-0.877834	-1.5154
2716199	chr17:2716199:C:T	4.16695e-08	-1.32452e-10	-0.736694	6.10928e-05	-1.32452e-10	-0.976202
2716274	chr17:2716274:G:T	2.13308e-08	-1.32452e-10	-1.40631	4.36814e-05	-1.32452e-10	-1.31167
2716354	chr17:2716354:C:T	2.07525e-07	-1.32452e-10	0.86879	0.000333195	-1.32452e-10	0.720131
2716355	chr17:2716355:G:A	1.63568e-08	-1.1614	-0.510417	4.02015e-05	-1.09715	-0.297542
2716358	chr17:2716358:C:T	2.28588e-08	-1.32452e-10	-1.33713	4.40295e-05	-1.32452e-10	-1.30374
2716524	chr17:2716524:T:C	1.34121e-08	-1.13693	-0.733373	2.2372e-05	-1.12534	-0.855443
2716625	chr17:2716625:C:T	2.1864e-08	-1.32452e-10	-1.38162	3.92879e-05	-1.32452e-10	-1.41768
2716915	chr17:2716915:T:C	2.21133e-08	-1.32452e-10	-1.37028	4.41251e-05	-1.32452e-10	-1.30157
2717034	chr17:2717034:A:G	2.08906e-08	-1.32452e-10	-1.42716	3.77751e-05	-1.32452e-10	-1.45694
2717429	chr17:2717429:C:T	2.15665e-08	-1.32452e-10	-1.39532	3.88559e-05	-1.32452e-10	-1.42874
2717597	chr17:2717597:T:C	2.10496e-08	-1.32452e-10	-1.41958	3.89326e-05	-1.32452e-10	-1.42676
2717859	chr17:2717859:G:A	2.15316e-08	-1.32452e-10	-1.39694	3.88219e-05	-1.32452e-10	-1.42961
2718175	chr17:2718175:C:T	2.99652e-08	-0.829129	-0.2373	4.46596e-05	-1.04907	-0.240459
2718216	chr17:2718216:G:A	1.60177e-08	-1.41556	-0.277207	3.62068e-05	-1.35763	-0.141724
2718558	chr17:2718558:CAT:C	4.26142e-08	-0.634726	-0.0795499	6.22718e-05	-0.877307	-0.0797795
2718617	chr17:2718617:G:A	1.95716e-08	-1.32452e-10	-1.49238	3.65458e-05	-1.32452e-10	-1.49003
2718694	chr17:2718694:C:G	1.99167e-08	-1.32452e-10	-1.4749	3.62856e-05	-1.32452e-10	-1.49717
2718715	chr17:2718715:G:A	2.30582e-08	-1.32452e-10	-1.32844	4.50614e-05	-1.32452e-10	-1.28057
2718966	chr17:2718966:T:C	3.09022e-08	-1.32452e-10	-1.03564	6.35017e-05	-1.32452e-10	-0.937529
2719011	chr17:2719011:G:A	1.57266e-08	-1.01177	-0.699338	2.73131e-05	-0.984324	-0.796905
2719268	chr17:2719268:C:T	2.62145e-08	-1.32452e-10	-1.20015	4.64603e-05	-1.32452e-10	-1.25
2719316	chr17:2719316:G:T	1.00268e-08	-0.678718	-1.48248	1.94541e-05	-0.648976	-1.47156
2719372	chr17:2719372:C:T	2.3959e-08	-1.32452e-10	-1.29012	4.6103e-05	-1.32452e-10	-1.25772
2720430	chr17:2720430:A:T	1.91652e-08	-1.32452e-10	-1.51337	3.562e-05	-1.32452e-10	-1.51569
2720458	chr17:2720458:G:A	2.06543e-08	-1.32452e-10	-1.43854	3.81743e-05	-1.32452e-10	-1.44643
2720627	chr17:2720627:C:T	1.12203e-08	-1.55919	-0.489548	2.03869e-05	-1.59279	-0.480914
2721108	chr17:2721108:C:T	2.77424e-08	-1.32452e-10	-1.1435	4.89127e-05	-1.32452e-10	-1.19856
2721167	chr17:2721167:A:G	7.10461e-08	-1.32452e-10	-0.203135	0.000112324	-1.32452e-10	-0.367205
2721539	chr17:2721539:G:A	1.87498e-08	-1.32452e-10	-1.53528	3.49345e-05	-1.32452e-10	-1.53512
2721613	chr17:2721613:G:A	9.5678e-09	-0.679002	-1.52906	1.44411e-05	-0.894059	-1.52446
2721652	chr17:2721652:G:A	2.46883e-08	-1.32452e-10	-1.26013	4.38762e-05	-1.32452e-10	-1.30722
2721699	chr17:2721699:T:G	2.13371e-08	-0.616014	-0.790003	3.31557e-05	-0.871742	-0.71564
2721933	chr17:2721933:G:A	2.89919e-08	-1.32452e-10	-1.09945	5.59489e-05	-1.32452e-10	-1.06416
2722312	chr17:2722312:G:A	2.03812e-08	-1.32452e-10	-1.45185	3.89099e-05	-1.32452e-10	-1.42735
2723033	chr17:2723033:G:A	4.81581e-08	-1.32452e-10	-0.591974	0.000103404	-1.32452e-10	-0.449954
2723336	chr17:2723336:T:C	2.99988e-08	0.277725	-1.34303	5.75231e-05	0.305342	-1.34175
2723598	chr17:2723598:A:C	3.4267e-08	0.437728	-1.37001	6.56498e-05	0.464768	-1.36903
2723728	chr17:2723728:C:G	1.75676e-08	-0.945101	-0.655307	4.14411e-05	-0.888138	-0.476185
2723869	chr17:2723869:A:C	2.69814e-08	-1.32452e-10	-1.17132	5.17852e-05	-1.32452e-10	-1.14149
2725388	chr17:2725388:G:A	1.87032e-08	-1.32452e-10	-1.53777	3.50436e-05	-1.32452e-10	-1.532
2725668	chr17:2725668:G:A	8.63116e-09	-1.57774	-0.733342	2.03295e-05	-1.54372	-0.532804
2725780	chr17:2725780:C:T	1.88665e-08	-1.32452e-10	-1.52907	3.48286e-05	-1.32452e-10	-1.53816
2725790	chr17:2725790:G:A	5.91974e-09	-1.15241	-1.53576	1.02618e-05	-1.22817	-1.532
2725876	chr17:2725876:T:C	6.19237e-09	-1.64941	-0.993737	1.11097e-05	-1.64865	-1.03212
2726188	chr17:2726188:T:A	3.88419e-09	-1.64178	-1.46777	7.3699e-06	-1.63336	-1.45783
2726477	chr17:2726477:C:T	3.20915e-08	0.0806908	-1.07856	3.68441e-05	-0.388595	-1.09331
2726694	chr17:2726694:C:A	5.45158e-09	-1.65035	-1.12021	9.86838e-06	-1.64657	-1.15269
2726709	chr17:2726709:GTT:G	7.0115e-08	-1.32452e-10	-0.216328	0.000112902	-1.32452e-10	-0.362072
2726762	chr17:2726762:C:T	5.51824e-09	-1.22166	-1.53674	9.65826e-06	-1.29063	-1.53015
2726953	chr17:2726953:C:T	1.97884e-08	-1.32452e-10	-1.48137	3.6168e-05	-1.32452e-10	-1.50042
2727703	chr17:2727703:G:A	9.18465e-09	-1.30606	-0.942873	1.69222e-05	-1.28532	-0.974644
2727793	chr17:2727793:C:T	7.81437e-08	-0.107914	-5.17736e-10	0.000111824	-0.371666	-5.17736e-10
2728057	chr17:2728057:T:C	5.91072e-09	-1.57389	-1.1158	1.26586e-05	-1.60712	-0.943137
2728497	chr17:2728497:A:T	1.64282e-08	-0.761473	-0.905994	2.5368e-05	-0.950234	-0.904871
2728535	chr17:2728535:A:G	3.71915e-09	-1.63942	-1.51355	7.19394e-06	-1.6352	-1.48016
2728561	chr17:2728561:C:G	3.26176e-08	-1.32452e-10	-0.981612	5.51025e-05	-1.32452e-10	-1.0794
2729522	chr17:2729522:G:A	2.25687e-08	-1.26274	-0.0871619	4.94676e-05	-1.17509	-0.0121918
2729905	chr17:2729905:C:T	2.51954e-08	-1.2398	-5.17736e-10	4.02607e-05	-1.39322	-5.17736e-10
2730030	chr17:2730030:G:A	2.64591e-08	-0.407966	-0.7829	4.22674e-05	-0.691554	-0.653026
2731054	chr17:2731054:C:T	1.98723e-08	-1.47714	-5.17736e-10	3.63651e-05	-1.49499	-5.17736e-10
2731098	chr17:2731098:A:G	2.29643e-08	-1.32452e-10	-1.33252	4.59264e-05	-1.32452e-10	-1.26155
2731121	chr17:2731121:C:T	2.10934e-08	-1.32452e-10	-1.4175	4.24321e-05	-1.32452e-10	-1.34069
2731360	chr17:2731360:A:G	3.7518e-08	-1.32452e-10	-0.841642	7.97385e-05	-1.32452e-10	-0.709843
2731449	chr17:2731449:T:C	5.95536e-09	-1.54416	-1.13801	1.20688e-05	-1.51084	-1.08713
2731532	chr17:2731532:A:T	1.2759e-08	-1.65014	-0.270089	2.02022e-05	-1.62474	-0.458066
2732282	chr17:2732282:C:T	1.86945e-08	-1.32452e-10	-1.53824	3.48336e-05	-1.32452e-10	-1.53801
2732380	chr17:2732380:G:C	2.13864e-08	-1.32452e-10	-1.40371	3.74922e-05	-1.32452e-10	-1.46446
2732439	chr17:2732439:G:A	1.92673e-08	-1.32452e-10	-1.50806	3.65132e-05	-1.32452e-10	-1.49092
2732621	chr17:2732621:G:A	2.10661e-08	-1.32452e-10	-1.4188	4.1041e-05	-1.32452e-10	-1.37403
2732788	chr17:2732788:C:T	5.5586e-09	-1.51679	-1.23433	9.81616e-06	-1.61126	-1.19331
2732850	chr17:2732850:A:G	2.07628e-08	-0.541934	-0.891366	4.4259e-05	-0.265058	-1.03348
2733173	chr17:2733173:C:T	2.15283e-08	-1.32452e-10	-1.3971	3.92495e-05	-1.32452e-10	-1.41866
2733420	chr17:2733420:C:T	3.84202e-08	-1.32452e-10	-0.81788	7.45621e-05	-1.32452e-10	-0.776964
2733621	chr17:2733621:G:A	1.89906e-08	-1.32452e-10	-1.52252	3.52763e-05	-1.32452e-10	-1.52538
2733655	chr17:2733655:C:T	1.86965e-08	-1.32452e-10	-1.53813	3.49028e-05	-1.32452e-10	-1.53603
2734085	chr17:2734085:C:T	1.92598e-08	-1.32452e-10	-1.50844	3.51742e-05	-1.32452e-10	-1.52828
2734091	chr17:2734091:G:A	1.89043e-08	-1.32452e-10	-1.52708	3.56354e-05	-1.32452e-10	-1.51526
2734585	chr17:2734585:GT:G	1.35144e-06	-1.32452e-10	2.74246	0.00269597	-1.32452e-10	2.81092
2734635	chr17:2734635:G:A	4.06866e-08	-1.32452e-10	-0.760565	7.57858e-05	-1.32452e-10	-0.760684
2734645	chr17:2734645:G:A	1.56428e-08	-0.245444	-1.47101	2.7865e-05	-0.24572	-1.5155
2734774	chr17:2734774:C:T	3.82514e-08	-0.582088	-0.240196	8.59766e-05	-0.305606	-0.328914
2734881	chr17:2734881:A:C	2.36077e-08	-1.30489	-5.17736e-10	4.06425e-05	-1.38378	-5.17736e-10
2734957	chr17:2734957:T:C	5.27797e-09	-1.32942	-1.4735	9.71589e-06	-1.32884	-1.48599
2735020	chr17:2735020:G:A	1.89448e-08	-1.32452e-10	-1.52493	3.53672e-05	-1.32452e-10	-1.52281
2735035	chr17:2735035:C:T	2.0796e-08	-1.4317	-5.17736e-10	3.62539e-05	-1.49805	-5.17736e-10
2735360	chr17:2735360:A:C	3.80815e-08	-1.32452e-10	-0.826735	6.7e-05	-1.32452e-10	-0.883903
2736068	chr17:2736068:G:A	3.99075e-08	-1.32452e-10	-0.779899	7.46196e-05	-1.32452e-10	-0.776193
2736183	chr17:2736183:C:T	1.06141e-08	-0.600653	-1.50363	2.06214e-05	-0.535984	-1.52628
2736398	chr17:2736398:G:C	1.68032e-08	-1.64489	-5.17736e-10	3.17313e-05	-1.63129	-5.17736e-10
2736412	chr17:2736412:G:A	2.96485e-08	-1.32452e-10	-1.07705	5.73829e-05	-1.32452e-10	-1.03885
2736520	chr17:2736520:G:C	2.21826e-08	-1.32452e-10	-1.36716	4.04552e-05	-1.32452e-10	-1.3884
2736764	chr17:2736764:T:C	3.51289e-08	-1.32452e-10	-0.90744	6.12425e-05	-1.32452e-10	-0.973753
2736806	chr17:2736806:G:A	1.24617e-08	-0.406535	-1.53727	2.48759e-05	-0.33867	-1.53603
2737095	chr17:2737095:C:T	2.21787e-08	-1.32452e-10	-1.36733	4.04418e-05	-1.32452e-10	-1.38873
2737909	chr17:2737909:C:T	2.96671e-08	-1.32452e-10	-1.07643	5.11502e-05	-1.32452e-10	-1.15383
2738632	chr17:2738632:C:T	3.95248e-08	-1.32452e-10	-0.789534	8.19125e-05	-1.32452e-10	-0.682943
2738927	chr17:2738927:C:T	2.81301e-08	-1.32452e-10	-1.12962	5.42085e-05	-1.32452e-10	-1.09576
2739106	chr17:2739106:G:A	2.51029e-07	-1.32452e-10	1.0591	0.000487171	-1.32452e-10	1.10002
2739122	chr17:2739122:C:T	1.00969e-08	-0.759208	-1.39503	1.82434e-05	-0.783788	-1.401
2739142	chr17:2739142:C:T	2.85533e-08	-1.32452e-10	-1.11469	5.31825e-05	-1.32452e-10	-1.11487
2739408	chr17:2739408:C:T	1.97389e-08	-1.48387	-5.17736e-10	3.26205e-05	-1.60365	-5.17736e-10
2739428	chr17:2739428:C:T	2.02556e-08	-1.32452e-10	-1.45803	3.64456e-05	-1.32452e-10	-1.49277
2739554	chr17:2739554:T:C	1.68136e-08	-1.64428	-5.17736e-10	3.16964e-05	-1.63239	-5.17736e-10
2740576	chr17:2740576:T:C	1.94938e-08	-1.32452e-10	-1.49637	3.64699e-05	-1.32452e-10	-1.49211
2741241	chr17:2741241:T:G	1.94796e-08	-1.32452e-10	-1.4971	3.5981e-05	-1.32452e-10	-1.5056
2741504	chr17:2741504:CTG:C	6.67758e-09	-1.25272	-1.31499	1.36877e-05	-1.14634	-1.32575
2741794	chr17:2741794:G:A	4.1731e-08	-1.32452e-10	-0.73522	7.79302e-05	-1.32452e-10	-0.732782
2741839	chr17:2741839:G:A	2.41787e-08	-1.32452e-10	-1.28099	4.71981e-05	-1.32452e-10	-1.23424
2742035	chr17:2742035:A:G	2.26193e-08	-1.32452e-10	-1.34766	4.22884e-05	-1.32452e-10	-1.34408
2742314	chr17:2742314:C:T	2.21571e-08	-1.32452e-10	-1.3683	4.22263e-05	-1.32452e-10	-1.34555
2742366	chr17:2742366:C:T	2.35459e-08	-1.32452e-10	-1.30751	4.02105e-05	-1.32452e-10	-1.39447
2742556	chr17:2742556:C:G	3.73479e-08	-1.32452e-10	-0.846187	6.66632e-05	-1.32452e-10	-0.888943
2742577	chr17:2742577:G:A	5.10194e-09	-1.55247	-1.28438	1.054e-05	-1.46554	-1.26788
2743247	chr17:2743247:T:A	7.00579e-09	-1.18674	-1.33298	1.50167e-05	-1.14105	-1.23838
2743326	chr17:2743326:G:C	5.47939e-09	-1.23488	-1.53059	1.13872e-05	-1.12454	-1.53157
2743693	chr17:2743693:A:C	2.14993e-08	-1.32452e-10	-1.39844	4.19469e-05	-1.32452e-10	-1.35219
2743930	chr17:2743930:T:G	1.8857e-08	-1.32452e-10	-1.52958	3.52727e-05	-1.32452e-10	-1.52549
2743955	chr17:2743955:G:A	1.77739e-08	-1.58873	-5.17736e-10	3.14754e-05	-1.63939	-5.17736e-10
2744196	chr17:2744196:C:T	4.16638e-09	-1.57086	-1.46856	8.09475e-06	-1.51952	-1.47786
2744239	chr17:2744239:G:A	2.19674e-08	-1.32452e-10	-1.3769	4.29797e-05	-1.32452e-10	-1.32787
2744436	chr17:2744436:C:T	1.88516e-08	-1.32452e-10	-1.52986	3.4891e-05	-1.32452e-10	-1.53637
2744621	chr17:2744621:A:G	2.03304e-08	-1.32452e-10	-1.45435	3.90789e-05	-1.32452e-10	-1.42301
2744928	chr17:2744928:G:GCAC	2.19082e-08	-1.32452e-10	-1.3796	3.88314e-05	-1.32452e-10	-1.42937
2744930	chr17:2744930:G:A	2.31726e-08	-1.32452e-10	-1.3235	4.07108e-05	-1.32452e-10	-1.3821
2745488	chr17:2745488:G:C	2.77703e-08	-1.32452e-10	-1.1425	5.39748e-05	-1.32452e-10	-1.10008
2745784	chr17:2745784:G:C	3.34222e-08	-1.32452e-10	-0.957244	6.2304e-05	-1.32452e-10	-0.956571
2746440	chr17:2746440:C:T	1.8833e-08	-1.32452e-10	-1.53085	3.51067e-05	-1.32452e-10	-1.5302
2746633	chr17:2746633:C:T	5.00077e-08	-1.32452e-10	-0.554287	8.47141e-05	-1.32452e-10	-0.649313
2746713	chr17:2746713:C:T	7.02548e-09	-0.981511	-1.53541	1.23133e-05	-1.04489	-1.53302
2746931	chr17:2746931:C:T	3.76293e-09	-1.6149	-1.52636	7.11089e-06	-1.60655	-1.52042
2747049	chr17:2747049:T:G	1.68113e-08	-1.64441	-5.17736e-10	3.21285e-05	-1.61885	-5.17736e-10
2747062	chr17:2747062:C:T	4.5148e-08	-0.656518	-5.17736e-10	9.74879e-05	-0.508867	-5.17736e-10
2747465	chr17:2747465:G:A	6.71218e-09	-1.03388	-1.52866	1.18225e-05	-1.0942	-1.52439
2748047	chr17:2748047:G:T	1.16804e-08	-1.61154	-0.397009	1.94082e-05	-1.63688	-0.486019
2748083	chr17:2748083:T:A	1.88124e-07	-1.32452e-10	0.77064	0.000330789	-1.32452e-10	0.712884
2748786	chr17:2748786:C:T	3.82797e-08	-1.32452e-10	-0.821543	7.81529e-05	-1.32452e-10	-0.729929
2748924	chr17:2748924:G:C	3.63781e-08	-0.872496	-5.17736e-10	6.60437e-05	-0.898279	-5.17736e-10
2750041	chr17:2750041:G:A	4.08887e-09	-1.55883	-1.49936	7.52419e-06	-1.58127	-1.4892
2750080	chr17:2750080:G:A	2.01922e-08	-1.32452e-10	-1.46117	3.78293e-05	-1.32452e-10	-1.45551
2750370	chr17:2750370:G:A	2.61349e-08	-1.32452e-10	-1.20319	4.68683e-05	-1.32452e-10	-1.24125
2750413	chr17:2750413:G:A	5.29836e-09	-1.28908	-1.50999	9.39929e-06	-1.33908	-1.50888
2750421	chr17:2750421:C:T	3.55713e-08	-1.32452e-10	-0.894923	6.80714e-05	-1.32452e-10	-0.868039
2750858	chr17:2750858:A:C	6.64278e-09	-1.42281	-1.15012	1.10117e-05	-1.49186	-1.19778
2750952	chr17:2750952:T:C	2.08269e-08	-0.773446	-0.656774	3.23932e-05	-0.866507	-0.74414
2751335	chr17:2751335:C:T	4.98691e-09	-1.62021	-1.23944	9.16568e-06	-1.5619	-1.31122
2751820	chr17:2751820:C:T	1.9231e-08	-1.32452e-10	-1.50994	3.61239e-05	-1.32452e-10	-1.50164
2751907	chr17:2751907:G:C	2.10363e-08	-1.32452e-10	-1.42021	3.95767e-05	-1.32452e-10	-1.41035
2752052	chr17:2752052:G:A	2.35042e-08	-1.32452e-10	-1.30928	4.48252e-05	-1.32452e-10	-1.28583
2752309	chr17:2752309:A:C	4.31786e-09	-1.50022	-1.50348	7.63011e-06	-1.55562	-1.50087
2752464	chr17:2752464:G:A	5.49735e-09	-1.58886	-1.17333	9.72775e-06	-1.59105	-1.22256
2752996	chr17:2752996:T:G	3.22908e-08	-1.32452e-10	-0.991682	5.83187e-05	-1.32452e-10	-1.02267
2753031	chr17:2753031:G:A	3.73985e-08	-0.844834	-5.17736e-10	8.17585e-05	-0.684826	-5.17736e-10
2753259	chr17:2753259:G:A	1.97097e-08	-1.48535	-5.17736e-10	3.51569e-05	-1.52878	-5.17736e-10
2753469	chr17:2753469:G:A	2.24995e-08	-0.640923	-0.712049	3.58992e-05	-0.7351	-0.772782
2753541	chr17:2753541:C:G	8.90491e-09	-0.972283	-1.30758	1.49455e-05	-1.05494	-1.32925
2753763	chr17:2753763:T:A	3.17832e-08	-1.00753	-5.17736e-10	6.84074e-05	-0.863115	-5.17736e-10
2754304	chr17:2754304:TTTTC:T	9.73413e-08	0.11176	-5.17736e-10	0.000147532	-0.0945512	-5.17736e-10
2754706	chr17:2754706:G:T	2.51568e-08	-1.32452e-10	-1.24134	4.52712e-05	-1.32452e-10	-1.27593
2754871	chr17:2754871:G:A	3.04466e-08	-1.05049	-5.17736e-10	6.51787e-05	-0.911462	-5.17736e-10
2755028	chr17:2755028:T:C	3.20939e-08	-1.32452e-10	-0.997799	6.32942e-05	-1.32452e-10	-0.940802
2755029	chr17:2755029:T:C	1.54123e-08	-0.729528	-1.00177	2.76338e-05	-0.714176	-1.05538
2755091	chr17:2755091:C:G	2.7655e-08	-1.14666	-5.17736e-10	5.85587e-05	-1.01857	-5.17736e-10
2755162	chr17:2755162:T:C	7.36263e-09	-1.28652	-1.18352	1.28625e-05	-1.28447	-1.2498
2755269	chr17:2755269:C:T	2.35078e-08	-1.32452e-10	-1.30913	4.42308e-05	-1.32452e-10	-1.29917
2755658	chr17:2755658:C:T	2.11486e-08	-1.32452e-10	-1.41489	3.91782e-05	-1.32452e-10	-1.42048
2755685	chr17:2755685:G:A	6.99859e-09	-1.45907	-1.06168	1.18349e-05	-1.52381	-1.09373
2755780	chr17:2755780:C:T	7.14468e-09	-1.26164	-1.23845	1.24007e-05	-1.26074	-1.3101
2756124	chr17:2756124:C:T	9.13652e-08	-1.32452e-10	0.0484012	0.000140969	-1.32452e-10	-0.140057
2756294	chr17:2756294:G:T	3.80095e-09	-1.61289	-1.51832	7.10587e-06	-1.61563	-1.51205
2756454	chr17:2756454:T:G	6.24955e-09	-1.20455	-1.4294	1.11421e-05	-1.25771	-1.42015
2756845	chr17:2756845:G:A	3.2032e-08	-1.32452e-10	-0.999728	5.52426e-05	-1.32452e-10	-1.07686
2756936	chr17:2756936:T:C	2.24358e-08	-1.32452e-10	-1.3558	4.02985e-05	-1.32452e-10	-1.39228
2757114	chr17:2757114:T:A	9.18356e-09	-1.01478	-1.23427	1.63826e-05	-1.04951	-1.24287
2757115	chr17:2757115:C:T	9.35499e-09	-1.00902	-1.22153	1.66773e-05	-1.04404	-1.2305
2757412	chr17:2757412:G:A	5.40572e-09	-1.31712	-1.46188	1.00706e-05	-1.34041	-1.43857
2757630	chr17:2757630:G:A	3.47274e-08	-1.32452e-10	-0.918935	6.67898e-05	-1.32452e-10	-0.887046
2757930	chr17:2757930:C:T	4.51986e-08	-0.655397	-5.17736e-10	9.63805e-05	-0.520292	-5.17736e-10
2758038	chr17:2758038:T:G	6.11897e-09	-1.42916	-1.22591	1.08237e-05	-1.48699	-1.21987
2758751	chr17:2758751:G:A	1.6514e-08	-0.68919	-0.973068	2.70267e-05	-0.840149	-0.951622
2759512	chr17:2759512:A:G	6.64444e-08	0.12037	-0.390468	9.31289e-05	-0.0909039	-0.463707
2759870	chr17:2759870:G:A	1.31339e-08	-0.952481	-0.938783	2.17645e-05	-1.08464	-0.923678
2759926	chr17:2759926:T:G	1.27144e-08	-0.985942	-0.937785	2.11343e-05	-1.11495	-0.922747
2759944	chr17:2759944:A:G	1.71793e-08	-0.835142	-0.787617	3.06067e-05	-0.898398	-0.768977
2759952	chr17:2759952:C:T	4.36948e-08	-1.32452e-10	-0.689235	8.90012e-05	-1.32452e-10	-0.599945
2760121	chr17:2760121:G:A	4.11519e-09	-1.56355	-1.48823	7.39143e-06	-1.60064	-1.48763
2760602	chr17:2760602:G:A	2.60048e-08	-0.173035	-1.03515	4.09655e-05	-0.290922	-1.08494
2761011	chr17:2761011:A:G	1.92799e-08	-1.32452e-10	-1.5074	3.51105e-05	-1.32452e-10	-1.53009
2761084	chr17:2761084:A:G	9.91492e-09	-0.905762	-1.26666	1.72007e-05	-0.969717	-1.27393
2761332	chr17:2761332:A:G	1.11697e-08	-0.745717	-1.30755	2.31697e-05	-0.58435	-1.3614
2761718	chr17:2761718:G:A	1.03373e-08	-0.68315	-1.44755	1.84369e-05	-0.743193	-1.43105
2761729	chr17:2761729:C:T	2.85402e-08	-1.32452e-10	-1.11515	5.50185e-05	-1.32452e-10	-1.08093
2762339	chr17:2762339:G:A	8.87995e-08	0.141476	-0.121559	0.000128344	-0.0471894	-0.186688
2762369	chr17:2762369:T:C	1.87162e-08	-1.32452e-10	-1.53708	3.48262e-05	-1.32452e-10	-1.53823
2762390	chr17:2762390:T:C	3.31321e-08	-1.32452e-10	-0.965962	6.16115e-05	-1.32452e-10	-0.967747
2762401	chr17:2762401:T:C	1.87756e-08	-1.32452e-10	-1.53391	3.48712e-05	-1.32452e-10	-1.53693
2762621	chr17:2762621:G:A	2.76844e-08	-1.32452e-10	-1.14559	5.33388e-05	-1.32452e-10	-1.11193
2762866	chr17:2762866:A:G	1.13925e-07	0.376161	-0.107085	0.000164992	0.186748	-0.169449
2763086	chr17:2763086:T:C	1.30053e-08	-0.770179	-1.13093	2.43371e-05	-0.832498	-1.0641
2763333	chr17:2763333:T:C	2.12248e-08	-1.32452e-10	-1.41129	3.81062e-05	-1.32452e-10	-1.44822
2763418	chr17:2763418:G:A	2.49128e-07	-1.32452e-10	1.0515	0.000455574	-1.32452e-10	1.03296
2763502	chr17:2763502:G:C	2.66615e-08	-1.32452e-10	-1.18324	5.18974e-05	-1.32452e-10	-1.13933
2763767	chr17:2763767:G:A	3.15108e-07	-1.32452e-10	1.28645	0.000578149	-1.32452e-10	1.27124
2763908	chr17:2763908:C:T	4.39683e-08	-0.682996	-5.17736e-10	9.74019e-05	-0.50975	-5.17736e-10
2764169	chr17:2764169:C:T	5.36974e-08	-1.32452e-10	-0.483099	9.47049e-05	-1.32452e-10	-0.53783
2764186	chr17:2764186:T:C	1.53626e-07	0.52873	0.039327	0.000226648	0.35504	-0.020236
2764402	chr17:2764402:C:T	4.82847e-09	-1.40937	-1.48256	9.12082e-06	-1.41737	-1.46067
2764460	chr17:2764460:C:T	1.86177e-08	-1.63562	0.0932641	2.98066e-05	-1.65055	-0.0433148
2764572	chr17:2764572:T:C	4.17071e-09	-1.50768	-1.5307	7.45401e-06	-1.5443	-1.53555
2764812	chr17:2764812:A:G	2.04529e-08	-1.32452e-10	-1.44834	3.69366e-05	-1.32452e-10	-1.47939
2765400	chr17:2765400:C:T	2.72291e-08	-0.659191	-0.502986	5.08254e-05	-0.721923	-0.438277
2765977	chr17:2765977:C:G	4.17922e-09	-1.50463	-1.5317	7.46185e-06	-1.54268	-1.53611
2766567	chr17:2766567:G:A	4.73055e-08	-1.32452e-10	-0.609837	9.92517e-05	-1.32452e-10	-0.490937
2766650	chr17:2766650:T:C	1.63323e-07	0.29724	0.332024	0.000212356	0.0772116	0.192455
2766671	chr17:2766671:G:C	2.04066e-08	-1.32452e-10	-1.4506	3.61537e-05	-1.32452e-10	-1.50082
2766672	chr17:2766672:A:G	1.77502e-07	0.336287	0.376231	0.000229926	0.113565	0.235596
2766766	chr17:2766766:A:G	1.73466e-07	0.281064	0.408451	0.000226016	0.0628751	0.269137
2766845	chr17:2766845:A:G	2.10362e-08	-1.32452e-10	-1.42022	3.78351e-05	-1.32452e-10	-1.45536
2766965	chr17:2766965:A:G	2.46424e-08	-1.32452e-10	-1.26199	4.58056e-05	-1.32452e-10	-1.26419
2766973	chr17:2766973:A:G	1.13157e-08	-0.852541	-1.18773	2.10014e-05	-0.909778	-1.13423
2766975	chr17:2766975:C:CT	1.90177e-08	-1.32452e-10	-1.52109	3.51877e-05	-1.32452e-10	-1.5279
2767214	chr17:2767214:T:G	2.40084e-08	-1.32452e-10	-1.28806	4.38176e-05	-1.32452e-10	-1.30856
2767767	chr17:2767767:C:G	1.91589e-08	-1.32452e-10	-1.51369	3.53395e-05	-1.32452e-10	-1.52359
2767930	chr17:2767930:C:T	6.48498e-09	-1.62667	-0.970309	1.16741e-05	-1.59376	-1.03747
2767966	chr17:2767966:T:C	1.96779e-08	-1.32452e-10	-1.48697	3.53628e-05	-1.32452e-10	-1.52293
2768189	chr17:2768189:T:C	3.32648e-08	-1.32452e-10	-0.961965	5.99618e-05	-1.32452e-10	-0.994888
2768537	chr17:2768537:C:T	3.4181e-08	-1.32452e-10	-0.934794	6.83779e-05	-1.32452e-10	-0.863546
2768719	chr17:2768719:T:C	3.1337e-08	-0.454086	-0.56758	4.14837e-05	-0.585017	-0.778277
2768845	chr17:2768845:G:C	4.42368e-08	-0.715899	0.0389924	8.00143e-05	-0.805632	0.0992415
2768940	chr17:2768940:T:TGAGTAG	2.72551e-08	-1.32452e-10	-1.16122	5.24617e-05	-1.32452e-10	-1.12851
2768942	chr17:2768942:C:CCTTCTCCTGCTGTGAA	2.70982e-08	-1.32452e-10	-1.167	5.21557e-05	-1.32452e-10	-1.13436
2768944	chr17:2768944:TGG:T	2.71504e-08	-1.32452e-10	-1.16507	5.22734e-05	-1.32452e-10	-1.13211
2769112	chr17:2769112:G:C	1.87205e-08	-1.32452e-10	-1.53685	3.48402e-05	-1.32452e-10	-1.53782
2769143	chr17:2769143:G:A	3.0594e-08	-1.04566	-5.17736e-10	4.99271e-05	-1.17803	-5.17736e-10
2769461	chr17:2769461:G:A	2.57269e-08	-1.64397	0.425045	4.54487e-05	-1.64745	0.37544
2769901	chr17:2769901:C:T	1.63604e-08	-0.192581	-1.47902	3.58088e-05	0.0134522	-1.52385
2770085	chr17:2770085:AAAAAAAAAAG:A	1.86989e-08	-1.32452e-10	-1.538	3.49212e-05	-1.32452e-10	-1.5355
2770095	chr17:2770095:G:A	6.9574e-09	-1.58315	-0.943509	1.42832e-05	-1.53946	-0.890054
2770238	chr17:2770238:C:T	5.4095e-09	-1.63473	-1.14358	9.9993e-06	-1.59958	-1.1865
2770846	chr17:2770846:G:T	9.14954e-09	-1.58137	-0.671395	1.74015e-05	-1.51159	-0.720446
2771224	chr17:2771224:C:T	1.9257e-08	-1.32452e-10	-1.50859	3.55971e-05	-1.32452e-10	-1.51633
2771346	chr17:2771346:A:G	2.70459e-08	-1.32452e-10	-1.16893	5.25062e-05	-1.32452e-10	-1.12766
2771426	chr17:2771426:C:G	2.60084e-08	-1.32452e-10	-1.20805	5.30737e-05	-1.32452e-10	-1.11691
2771485	chr17:2771485:TG:T	3.09803e-08	-1.32452e-10	-1.03311	5.83997e-05	-1.32452e-10	-1.02128
2771498	chr17:2771498:TG:T	2.36019e-08	-1.32452e-10	-1.30514	4.53823e-05	-1.32452e-10	-1.27347
2771718	chr17:2771718:G:C	1.89649e-08	-1.32452e-10	-1.52387	3.51314e-05	-1.32452e-10	-1.5295
2771760	chr17:2771760:G:A	2.68489e-08	-1.32452e-10	-1.17624	5.15896e-05	-1.32452e-10	-1.14528
2771801	chr17:2771801:G:T	2.8297e-08	-1.32452e-10	-1.12371	5.54457e-05	-1.32452e-10	-1.07319
2772638	chr17:2772638:T:C	1.88923e-08	-1.32452e-10	-1.52771	3.51101e-05	-1.32452e-10	-1.53011
2774222	chr17:2774222:G:A	2.86385e-07	2.44997	-1.2591	0.000449476	2.33083	-1.31134
2774588	chr17:2774588:C:T	2.59367e-08	-0.858535	-0.35227	4.1783e-05	-0.930916	-0.425191
2775047	chr17:2775047:G:T	4.83589e-09	-1.36937	-1.52102	8.58627e-06	-1.41123	-1.5272
2775048	chr17:2775048:C:T	1.39434e-08	-0.345624	-1.48584	2.59496e-05	-0.313481	-1.51896
2775074	chr17:2775074:C:T	2.79342e-07	-1.32452e-10	1.16597	0.000557962	-1.32452e-10	1.23569
2775113	chr17:2775113:T:C	1.99856e-08	-1.32452e-10	-1.47145	3.6904e-05	-1.32452e-10	-1.48027
2775213	chr17:2775213:A:G	4.09277e-07	1.43166	0.116273	0.000928259	1.48251	0.262205
2775393	chr17:2775393:T:A	2.35039e-08	-1.39996	0.0906574	4.08002e-05	-1.39931	0.0193994
2775638	chr17:2775638:C:T	5.39909e-09	-1.56189	-1.21834	9.59367e-06	-1.55988	-1.26761
2775885	chr17:2775885:A:G	4.66241e-09	-1.55499	-1.37194	8.81349e-06	-1.51162	-1.40069
2776007	chr17:2776007:C:T	1.87834e-08	-1.32452e-10	-1.53349	3.50576e-05	-1.32452e-10	-1.5316
2776169	chr17:2776169:ACT:A	1.67901e-07	1.51805	-0.86114	0.000347073	1.5919	-0.830963
2776354	chr17:2776354:T:G	2.46521e-08	-1.2616	-5.17736e-10	4.66588e-05	-1.24573	-5.17736e-10
2776479	chr17:2776479:G:A	1.44886e-06	-1.32452e-10	2.81207	0.00329154	-1.32452e-10	3.01052
2776502	chr17:2776502:A:C	1.95612e-08	-1.32452e-10	-1.49291	3.66992e-05	-1.32452e-10	-1.48584
2776652	chr17:2776652:G:A	3.63352e-09	-1.65034	-1.52592	6.786e-06	-1.64049	-1.53324
2776779	chr17:2776779:T:C	2.25423e-08	-1.35107	-5.17736e-10	3.76227e-05	-1.46099	-5.17736e-10
2776902	chr17:2776902:C:T	2.0616e-08	-1.32452e-10	-1.4404	3.78164e-05	-1.32452e-10	-1.45585
2777428	chr17:2777428:G:A	2.94709e-08	-1.08306	-5.17736e-10	5.1346e-05	-1.15001	-5.17736e-10
2777565	chr17:2777565:G:A	2.08345e-07	2.06988	-1.19715	0.000427767	2.13885	-1.16887
2777749	chr17:2777749:G:C	2.02632e-08	-0.161502	-1.29616	3.3149e-05	-0.289761	-1.29782
2777773	chr17:2777773:T:A	4.20856e-08	0.237769	-0.964528	6.94393e-05	0.103672	-0.951814
2777837	chr17:2777837:A:G	1.23458e-07	-1.32452e-10	0.349441	0.000222092	-1.32452e-10	0.314494
2777866	chr17:2777866:G:A	2.34329e-07	0.990261	-5.17736e-10	0.00038782	0.871946	-5.17736e-10
2778293	chr17:2778293:C:T	1.45203e-07	2.04978	-1.53811	0.00028997	2.11615	-1.53496
2778300	chr17:2778300:G:C	2.097e-08	-1.32452e-10	-1.42337	3.88809e-05	-1.32452e-10	-1.42809
2778347	chr17:2778347:C:T	2.66295e-07	1.98056	-0.862421	0.000524986	2.04912	-0.874341
2778434	chr17:2778434:C:T	1.90197e-08	-1.32452e-10	-1.52099	3.55215e-05	-1.32452e-10	-1.51846
2778501	chr17:2778501:C:T	2.68182e-07	2.29491	-1.1697	0.000513081	2.32299	-1.17115
2778504	chr17:2778504:G:A	3.99708e-09	-1.61636	-1.46454	7.36218e-06	-1.63939	-1.45285
2778513	chr17:2778513:T:C	3.62431e-09	-1.64237	-1.53643	6.89923e-06	-1.62038	-1.53681
2778678	chr17:2778678:C:T	3.80453e-08	0.707271	-1.53496	7.3858e-05	0.748364	-1.53481
2778719	chr17:2778719:G:A	2.56174e-08	-1.32452e-10	-1.22319	4.92056e-05	-1.32452e-10	-1.19259
2778785	chr17:2778785:A:G	6.88991e-09	-1.03888	-1.49753	1.36123e-05	-0.978063	-1.49956
2778944	chr17:2778944:C:A	3.61255e-09	-1.64912	-1.53293	6.73841e-06	-1.64825	-1.53252
2778976	chr17:2778976:C:T	1.88115e-08	-1.32452e-10	-1.53199	3.51633e-05	-1.32452e-10	-1.52859
2779084	chr17:2779084:A:G	4.19817e-09	-1.59696	-1.43485	8.09021e-06	-1.57045	-1.42749
2779198	chr17:2779198:C:T	4.09854e-09	-1.60472	-1.45111	7.72437e-06	-1.57875	-1.46547
2779205	chr17:2779205:C:T	5.62287e-09	-1.20374	-1.53588	1.1503e-05	-1.10992	-1.53607
2779208	chr17:2779208:C:T	3.72414e-08	-1.32452e-10	-0.849042	7.61996e-05	-1.32452e-10	-0.755239
2779260	chr17:2779260:G:A	2.91279e-08	-1.32452e-10	-1.09477	5.66345e-05	-1.32452e-10	-1.05198
2779465	chr17:2779465:G:T	1.80627e-08	-0.105912	-1.4667	3.12893e-05	-0.176093	-1.46923
2779991	chr17:2779991:C:G	7.47366e-09	-1.62846	-0.826616	1.34846e-05	-1.63875	-0.848304
2780099	chr17:2780099:G:T	7.64717e-08	-1.32452e-10	-0.129544	0.000133343	-1.32452e-10	-0.195672
2780114	chr17:2780114:G:A	1.90376e-08	-1.32452e-10	-1.52005	3.54039e-05	-1.32452e-10	-1.52177
2780180	chr17:2780180:T:A	7.86784e-09	-1.21034	-1.19334	1.4295e-05	-1.26822	-1.16046
2780287	chr17:2780287:G:A	5.0265e-09	-1.35394	-1.4978	8.89283e-06	-1.40317	-1.50018
2780294	chr17:2780294:G:A	4.66828e-09	-1.40228	-1.52339	8.32046e-06	-1.44561	-1.52427
2780297	chr17:2780297:C:T	4.85479e-09	-1.38497	-1.50153	8.61814e-06	-1.4302	-1.50452
2780613	chr17:2780613:C:T	6.29591e-09	-1.09118	-1.53538	1.02162e-05	-1.23084	-1.53377
2780654	chr17:2780654:A:T	1.87952e-08	-1.32452e-10	-1.53286	3.51793e-05	-1.32452e-10	-1.52814
2780826	chr17:2780826:G:A	2.43924e-08	-1.32452e-10	-1.27219	4.67896e-05	-1.32452e-10	-1.24293
2780875	chr17:2780875:T:C	7.06857e-09	-0.972584	-1.53822	1.12688e-05	-1.12887	-1.53769
2781105	chr17:2781105:C:T	2.42824e-08	-1.32452e-10	-1.27671	4.67233e-05	-1.32452e-10	-1.24435
2781971	chr17:2781971:C:G	2.48536e-08	-1.32452e-10	-1.25346	4.37023e-05	-1.32452e-10	-1.31119
2782143	chr17:2782143:C:T	1.94889e-08	-1.32452e-10	-1.49662	3.6565e-05	-1.32452e-10	-1.4895
2782205	chr17:2782205:T:TC	3.91693e-07	-1.32452e-10	1.50402	0.000699061	-1.32452e-10	1.46114
2783804	chr17:2783804:C:T	5.84618e-09	-1.31232	-1.38835	1.01621e-05	-1.3535	-1.41643
2784253	chr17:2784253:G:A	2.5002e-08	-1.32452e-10	-1.24751	4.75608e-05	-1.32452e-10	-1.22659
2784346	chr17:2784346:C:G	1.9309e-08	-1.32452e-10	-1.50589	3.56984e-05	-1.32452e-10	-1.51349
2784364	chr17:2784364:G:A	2.06784e-08	-1.32452e-10	-1.43738	3.93102e-05	-1.32452e-10	-1.41711
2784397	chr17:2784397:A:C	2.3077e-08	-1.32763	-5.17736e-10	3.88655e-05	-1.42849	-5.17736e-10
2785032	chr17:2785032:T:C	3.62899e-08	-1.32452e-10	-0.874924	6.9246e-05	-1.32452e-10	-0.85093
2785233	chr17:2785233:C:G	1.97333e-08	-1.32452e-10	-1.48416	3.68872e-05	-1.32452e-10	-1.48073
2785377	chr17:2785377:G:T	4.47202e-09	-1.44562	-1.52301	8.17324e-06	-1.48785	-1.49988
2785970	chr17:2785970:C:T	1.97884e-08	-1.32452e-10	-1.48137	3.64584e-05	-1.32452e-10	-1.49242
2785977	chr17:2785977:C:T	1.49534e-08	-0.974154	-0.78737	3.05399e-05	-0.963756	-0.705805
2786748	chr17:2786748:C:T	1.67105e-08	-1.65043	-5.17736e-10	3.44604e-05	-1.54879	-5.17736e-10
2786920	chr17:2786920:T:G	4.06454e-09	-1.55464	-1.50952	7.47274e-06	-1.60197	-1.47537
2787066	chr17:2787066:C:T	2.05136e-08	-1.32452e-10	-1.44538	3.82344e-05	-1.32452e-10	-1.44486
2787537	chr17:2787537:T:C	2.4643e-08	-1.32452e-10	-1.26197	4.79691e-05	-1.32452e-10	-1.21804
2787818	chr17:2787818:C:T	1.67091e-08	-1.65051	-5.17736e-10	3.11256e-05	-1.65057	-5.17736e-10
2788068	chr17:2788068:A:G	4.19278e-08	-1.32452e-10	-0.730514	8.32206e-05	-1.32452e-10	-0.667101
2788169	chr17:2788169:TAGTC:T	1.69503e-08	-1.63618	-5.17736e-10	3.11424e-05	-1.65002	-5.17736e-10
2788485	chr17:2788485:C:T	2.57205e-08	-1.32452e-10	-1.21917	5.04317e-05	-1.32452e-10	-1.16798
2788499	chr17:2788499:T:C	6.39961e-09	-1.19262	-1.41761	1.11916e-05	-1.23313	-1.4403
2788518	chr17:2788518:G:A	1.96551e-08	-1.32452e-10	-1.48813	3.62378e-05	-1.32452e-10	-1.49849
2788547	chr17:2788547:C:T	4.20438e-09	-1.58749	-1.44284	7.61056e-06	-1.58822	-1.47084
```
