## Supplementary material for "Characterization of shared and ancestry-specific signals driving complex traits using multi-ancestry fine-mapping": susiex_nc3.cs80.cs

```
CS_ID	SNP	BP	REF_ALLELE	ALT_ALLELE	REF_FRQ	BETA	SE	-LOG10P	CS_PIP	OVRL_PIP
1	chr17:2067604:C:T	2067604	T,T	C,C	1,1	inf,inf	inf,inf	5.97679,5.01105	0.396912	0.396942
1	chr17:2055315:T:C	2055315	C,C	T,T	1,1	inf,inf	inf,inf	6.49734,4.21948	0.369342	0.369371
1	chr17:2055242:G:A	2055242	A,A	G,G	1,1	inf,inf	inf,inf	6.16109,4.16608	0.171608	0.171643
2	chr17:2205056:C:T	2205056	T,T	C,C	1,1	inf,-inf	inf,inf	5.97149,0.543623	0.0359866	0.0376976
2	chr17:2280555:G:A	2280555	A,NA	G,NA	1,NA	inf,NA	inf,NA	5.09453,NA	0.0273603	0.0311832
2	chr17:2161418:T:A	2161418	A,A	T,T	1,1	inf,-inf	inf,inf	5.78872,0.47901	0.0258068	0.0271539
2	chr17:2136896:C:T	2136896	T,T	C,C	1,1	inf,-inf	inf,inf	5.96972,0.321494	0.0235947	0.0247952
2	chr17:2287092:T:C	2287092	C,C	T,T	1,1	inf,inf	inf,inf	6.41476,0.129459	0.0194628	0.0203647
2	chr17:2076498:G:A	2076498	A,A	G,G	1,1	inf,inf	inf,inf	6.00297,0.075591	0.0114205	0.0122179
2	chr17:2191513:G:A	2191513	A,A	G,G	1,1	inf,-inf	inf,inf	5.24014,0.338895	0.0102634	0.0110133
2	chr17:2250482:G:A	2250482	A,A	G,G	1,1	inf,inf	inf,inf	5.98426,0.0821019	0.00982016	0.0104287
2	chr17:2076020:A:G	2076020	G,G	A,A	1,1	inf,inf	inf,inf	5.82965,0.0509809	0.0079164	0.00852667
2	chr17:2525409:T:C	2525409	C,C	T,T	1,1	-inf,-inf	inf,inf	1.78867,3.15583	0.00662934	0.0270234
2	chr17:2171009:G:A	2171009	A,A	G,G	1,1	inf,inf	inf,inf	4.49195,1.15407	0.00639606	0.0066375
2	chr17:2287024:C:T	2287024	T,T	C,C	1,1	-inf,-inf	inf,inf	5.32857,3.18377	0.00601049	0.00638152
2	chr17:2167803:G:A	2167803	A,A	G,G	1,1	inf,inf	inf,inf	4.43168,1.24379	0.00593355	0.0061679
2	chr17:2190217:A:T	2190217	T,T	A,A	1,1	inf,inf	inf,inf	4.53124,0.957913	0.00563415	0.00585727
2	chr17:2169978:G:C	2169978	C,C	G,G	1,1	inf,inf	inf,inf	4.40949,1.21058	0.00557335	0.00579694
2	chr17:2128093:A:G	2128093	G,G	A,A	1,1	inf,inf	inf,inf	4.41022,0.791131	0.00542199	0.00564456
2	chr17:2492975:C:G	2492975	G,NA	C,NA	1,NA	-inf,NA	inf,NA	2.5481,NA	0.00541059	0.0168957
2	chr17:2086079:C:G	2086079	G,NA	C,NA	1,NA	-inf,NA	inf,NA	4.98794,NA	0.00530258	0.0246996
2	chr17:2165709:C:T	2165709	T,T	C,C	1,1	inf,inf	inf,inf	4.37077,0.764648	0.00527383	0.00549126
2	chr17:1844803:A:G	1844803	NA,G	NA,A	NA,1	NA,inf	NA,inf	NA,2.72577	0.0052098	0.0198549
2	chr17:2132297:T:C	2132297	C,C	T,T	1,1	inf,inf	inf,inf	4.40624,0.894121	0.00516453	0.00537779
2	chr17:2159297:T:G	2159297	G,G	T,T	1,1	inf,inf	inf,inf	4.48854,0.730838	0.00516317	0.00537663
2	chr17:2152006:T:C	2152006	C,C	T,T	1,1	inf,inf	inf,inf	4.36386,1.08346	0.00496993	0.00517728
2	chr17:2126265:A:G	2126265	G,G	A,A	1,1	inf,inf	inf,inf	4.36225,0.79276	0.00496408	0.00517528
2	chr17:2137669:A:G	2137669	G,G	A,A	1,1	inf,inf	inf,inf	4.37112,1.24231	0.00487661	0.00508314
2	chr17:2226263:G:A	2226263	A,NA	G,NA	1,NA	inf,NA	inf,NA	3.78271,NA	0.00485544	0.00678174
2	chr17:2142081:A:C	2142081	C,C	A,A	1,1	inf,inf	inf,inf	4.36373,0.953718	0.00481775	0.00502166
2	chr17:2126861:T:C	2126861	C,C	T,T	1,1	inf,inf	inf,inf	4.36604,1.20631	0.00481388	0.00501821
2	chr17:2145317:G:A	2145317	A,A	G,G	1,1	inf,inf	inf,inf	4.30797,0.680337	0.00479918	0.00500916
2	chr17:2298650:A:G	2298650	G,G	A,A	1,1	-inf,-inf	inf,inf	4.90617,3.79938	0.00479265	0.00523943
2	chr17:2139099:A:G	2139099	G,G	A,A	1,1	inf,inf	inf,inf	4.33587,0.792014	0.00471645	0.0049214
2	chr17:2257287:C:T	2257287	T,T	C,C	1,1	-inf,-inf	inf,inf	4.63172,4.17376	0.00458414	0.00513201
2	chr17:2171683:T:C	2171683	C,C	T,T	1,1	inf,inf	inf,inf	4.435,1.05861	0.00444142	0.0046323
2	chr17:2134108:T:C	2134108	C,C	T,T	1,1	inf,inf	inf,inf	4.30926,0.855035	0.00437897	0.00457339
2	chr17:2102675:A:G	2102675	G,G	A,A	1,1	inf,inf	inf,inf	5.35079,0.0357704	0.00434969	0.00474729
2	chr17:2160256:A:T	2160256	T,T	A,A	1,1	inf,inf	inf,inf	4.41025,1.15385	0.0042568	0.00444376
2	chr17:2158040:G:C	2158040	C,C	G,G	1,1	inf,inf	inf,inf	4.38187,0.757246	0.00419731	0.00438544
2	chr17:2151815:C:T	2151815	T,T	C,C	1,1	inf,inf	inf,inf	4.27459,1.08189	0.00419573	0.00438315
2	chr17:2141351:T:C	2141351	C,C	T,T	1,1	inf,inf	inf,inf	4.27596,0.824172	0.00417702	0.00436687
2	chr17:2160318:C:T	2160318	T,T	C,C	1,1	inf,inf	inf,inf	4.38254,0.796527	0.0041405	0.00432604
2	chr17:2157059:T:C	2157059	C,C	T,T	1,1	inf,inf	inf,inf	4.38207,0.782322	0.00412706	0.0043134
2	chr17:2095729:T:C	2095729	C,NA	T,NA	1,NA	-inf,NA	inf,NA	4.84899,NA	0.00411742	0.0187942
2	chr17:2156667:T:C	2156667	C,C	T,T	1,1	inf,inf	inf,inf	4.37588,0.804434	0.00408016	0.00426406
2	chr17:2776479:G:A	2776479	NA,A	NA,G	NA,1	NA,-inf	NA,inf	NA,2.61128	0.00407229	0.0144247
2	chr17:2160420:T:G	2160420	G,G	T,T	1,1	inf,inf	inf,inf	4.34831,0.728047	0.00395956	0.00414266
2	chr17:2157807:C:A	2157807	A,A	C,C	1,1	inf,inf	inf,inf	4.31052,0.529896	0.00395741	0.00414407
2	chr17:2301710:T:C	2301710	C,C	T,T	1,1	-inf,-inf	inf,inf	4.66919,3.85801	0.00385631	0.00425555
2	chr17:2159823:A:G	2159823	G,G	A,A	1,1	inf,inf	inf,inf	4.36037,1.08577	0.00383806	0.00401324
2	chr17:2520742:C:T	2520742	T,T	C,C	1,1	-inf,-inf	inf,inf	2.12406,2.35795	0.00374212	0.0152204
2	chr17:2167764:C:T	2167764	T,T	C,C	1,1	inf,inf	inf,inf	4.32509,0.855837	0.00363952	0.00381017
2	chr17:2156114:G:C	2156114	C,C	G,G	1,1	inf,inf	inf,inf	4.31341,1.25535	0.00359557	0.00376716
2	chr17:2181891:G:A	2181891	A,A	G,G	1,1	inf,inf	inf,inf	4.29247,0.733728	0.00356901	0.00374146
2	chr17:2074422:G:C	2074422	C,NA	G,NA	1,NA	inf,NA	inf,NA	3.97455,NA	0.00351053	0.00447907
2	chr17:2292794:C:T	2292794	T,T	C,C	1,1	-inf,-inf	inf,inf	4.95387,3.27534	0.0033647	0.00363122
2	chr17:2096647:A:G	2096647	G,G	A,A	1,1	inf,inf	inf,inf	5.28798,0.192872	0.00335739	0.00372365
2	chr17:2734585:GT:G	2734585	NA,G	NA,GT	NA,1	NA,-inf	NA,inf	NA,2.58018	0.00333206	0.0117888
2	chr17:2182906:G:A	2182906	A,A	G,G	1,1	inf,inf	inf,inf	4.12247,0.824888	0.00328844	0.00346442
2	chr17:2182304:G:A	2182304	A,A	G,G	1,1	inf,inf	inf,inf	4.24217,0.742811	0.00326182	0.00342578
2	chr17:2181271:G:T	2181271	T,T	G,G	1,1	inf,inf	inf,inf	4.24209,0.733849	0.00326139	0.00342504
2	chr17:2284637:C:A	2284637	A,A	C,C	1,1	inf,inf	inf,inf	4.66413,3.73963	0.00318663	0.00351889
2	chr17:2133541:A:G	2133541	G,G	A,A	1,1	inf,inf	inf,inf	4.1612,0.861839	0.00313762	0.00329817
2	chr17:2181011:A:G	2181011	G,G	A,A	1,1	inf,inf	inf,inf	4.21529,0.73143	0.00312162	0.00328139
2	chr17:2180587:T:A	2180587	A,A	T,T	1,1	inf,inf	inf,inf	4.23186,0.797932	0.00311225	0.00326976
2	chr17:2133359:A:G	2133359	G,G	A,A	1,1	inf,inf	inf,inf	4.15586,0.858965	0.00310857	0.00326838
2	chr17:2131777:C:T	2131777	T,T	C,C	1,1	inf,inf	inf,inf	4.12666,0.740545	0.0031029	0.00326574
2	chr17:2267564:A:G	2267564	G,G	A,A	1,1	inf,inf	inf,inf	4.91953,3.20648	0.0030999	0.00334571
2	chr17:2229964:T:C	2229964	C,C	T,T	1,1	inf,inf	inf,inf	5.2149,0.00140824	0.00309154	0.00337845
2	chr17:2166388:AG:A	2166388	A,A	AG,AG	1,1	inf,inf	inf,inf	4.22783,1.16455	0.00307762	0.003233
2	chr17:2178125:G:A	2178125	A,A	G,G	1,1	inf,inf	inf,inf	4.22133,0.794886	0.00305411	0.00320992
2	chr17:2295506:C:T	2295506	T,T	C,C	1,1	-inf,-inf	inf,inf	4.89818,3.26537	0.00304567	0.00329421
2	chr17:2182359:T:C	2182359	C,C	T,T	1,1	inf,inf	inf,inf	4.22777,0.894817	0.00300513	0.00315794
2	chr17:2178353:T:C	2178353	C,C	T,T	1,1	inf,inf	inf,inf	4.19786,0.746199	0.00299152	0.00314696
2	chr17:2122066:G:T	2122066	T,T	G,G	1,1	inf,inf	inf,inf	4.03915,0.507991	0.00292692	0.00309042
2	chr17:2132868:G:A	2132868	A,A	G,G	1,1	inf,inf	inf,inf	4.15984,0.934248	0.00292643	0.00308045
2	chr17:2500233:T:G	2500233	NA,G	NA,T	NA,1	NA,inf	NA,inf	NA,2.67759	0.00287302	0.0100466
2	chr17:2296460:G:A	2296460	A,A	G,G	1,1	-inf,-inf	inf,inf	4.83904,3.32649	0.00285923	0.00310467
2	chr17:2200516:A:C	2200516	C,C	A,A	1,1	inf,inf	inf,inf	4.80115,1.26786	0.00284133	0.0030251
2	chr17:2265215:G:C	2265215	C,C	G,G	1,1	-inf,-inf	inf,inf	4.74821,3.41159	0.0028408	0.00309634
2	chr17:2260916:A:C	2260916	C,C	A,A	1,1	inf,inf	inf,inf	4.88935,3.18337	0.00283	0.00305901
2	chr17:2210769:T:A	2210769	A,NA	T,NA	1,NA	inf,NA	inf,NA	3.92229,NA	0.00282195	0.00315174
2	chr17:2144330:A:G	2144330	G,G	A,A	1,1	inf,inf	inf,inf	4.05442,0.713941	0.00280807	0.00296116
2	chr17:2262046:A:G	2262046	G,G	A,A	1,1	inf,inf	inf,inf	4.77113,3.31996	0.00277165	0.00301323
2	chr17:2288134:T:C	2288134	C,C	T,T	1,1	-inf,-inf	inf,inf	4.47721,3.96918	0.00271213	0.00305597
2	chr17:2258825:A:G	2258825	G,G	A,A	1,1	inf,inf	inf,inf	4.66519,3.55274	0.00270086	0.00296659
2	chr17:2258827:G:A	2258827	A,A	G,G	1,1	inf,inf	inf,inf	4.70683,3.44745	0.00269131	0.00294289
2	chr17:2222163:G:A	2222163	A,A	G,G	1,1	inf,-inf	inf,inf	5.10326,0.030131	0.00268719	0.00295102
2	chr17:2124485:C:T	2124485	T,NA	C,NA	1,NA	-inf,NA	inf,NA	4.41218,NA	0.00267259	0.0119654
2	chr17:2258755:G:A	2258755	A,A	G,G	1,1	-inf,-inf	inf,inf	4.64941,3.5634	0.00265101	0.00291483
2	chr17:2293891:G:A	2293891	A,A	G,G	1,1	-inf,-inf	inf,inf	4.80149,3.24057	0.00260412	0.00282626
2	chr17:2294343:C:T	2294343	T,T	C,C	1,1	-inf,-inf	inf,inf	4.8416,3.1327	0.00259333	0.00280607
2	chr17:2270203:A:G	2270203	G,G	A,A	1,1	inf,inf	inf,inf	4.80281,3.21311	0.00257808	0.00279761
2	chr17:2294093:T:C	2294093	C,C	T,T	1,1	-inf,-inf	inf,inf	4.82443,3.17217	0.00256939	0.00278445
2	chr17:2256920:T:C	2256920	C,C	T,T	1,1	-inf,-inf	inf,inf	4.6911,3.40326	0.00256452	0.00280327
2	chr17:2253623:G:A	2253623	A,A	G,G	1,1	-inf,-inf	inf,inf	4.70003,3.36759	0.00254856	0.00278249
2	chr17:2235534:C:G	2235534	G,G	C,C	1,1	inf,inf	inf,inf	4.66072,0.253328	0.00253391	0.00271552
2	chr17:2143920:C:T	2143920	T,T	C,C	1,1	inf,inf	inf,inf	4.02052,1.07661	0.00247976	0.00261859
2	chr17:2173058:G:A	2173058	A,A	G,G	1,1	inf,inf	inf,inf	4.09665,1.31841	0.00247927	0.00261926
2	chr17:2174199:G:C	2174199	C,C	G,G	1,1	inf,inf	inf,inf	4.14134,0.924224	0.00247731	0.00261425
2	chr17:2474836:C:T	2474836	NA,T	NA,C	NA,1	NA,-inf	NA,inf	NA,2.36114	0.002443	0.00912641
2	chr17:2492766:T:G	2492766	G,G	T,T	1,1	-inf,-inf	inf,inf	1.69111,2.53391	0.00242831	0.00974216
2	chr17:2292639:GA:G	2292639	G,G	GA,GA	1,1	-inf,-inf	inf,inf	4.78214,3.1494	0.00235882	0.00256088
2	chr17:2270629:A:G	2270629	G,G	A,A	1,1	-inf,-inf	inf,inf	4.78072,3.10778	0.00234346	0.00254177
2	chr17:2312964:T:C	2312964	C,C	T,T	1,1	-inf,-inf	inf,inf	3.44132,3.51453	0.00234301	0.00279135
2	chr17:2308122:C:A	2308122	A,A	C,C	1,1	-inf,-inf	inf,inf	3.5353,3.36986	0.00234001	0.00276056
2	chr17:2293532:T:C	2293532	C,C	T,T	1,1	-inf,-inf	inf,inf	4.76626,3.1615	0.00233386	0.00253556
2	chr17:2199159:G:C	2199159	C,C	G,G	1,1	inf,inf	inf,inf	4.70923,1.14067	0.00232773	0.00248601
2	chr17:2286030:T:C	2286030	C,C	T,T	1,1	-inf,-inf	inf,inf	4.8049,2.99407	0.00231165	0.00250055
2	chr17:2282806:C:T	2282806	T,T	C,C	1,1	inf,inf	inf,inf	4.78206,3.03095	0.00226668	0.00245566
2	chr17:2129126:T:C	2129126	C,NA	T,NA	1,NA	-inf,NA	inf,NA	4.29614,NA	0.00225084	0.0100313
2	chr17:2223210:G:C	2223210	C,C	G,G	1,1	inf,inf	inf,inf	4.51424,1.25053	0.00222142	0.00239527
2	chr17:2281261:A:G	2281261	G,G	A,A	1,1	inf,inf	inf,inf	4.77867,2.98997	0.00221218	0.00239595
2	chr17:2121306:A:G	2121306	G,G	A,A	1,1	inf,inf	inf,inf	4.07019,0.763127	0.00219785	0.00232995
2	chr17:1868061:G:T	1868061	NA,T	NA,G	NA,1	NA,inf	NA,inf	NA,2.26521	0.00219406	0.00828764
2	chr17:2131418:C:T	2131418	T,NA	C,NA	1,NA	-inf,NA	inf,NA	4.27766,NA	0.00218753	0.00973673
2	chr17:2197840:G:A	2197840	A,A	G,G	1,1	inf,inf	inf,inf	4.65047,1.13293	0.00216961	0.0023245
2	chr17:2290734:T:C	2290734	C,C	T,T	1,1	-inf,-inf	inf,inf	4.73778,3.11463	0.00215408	0.00234254
2	chr17:2197218:G:A	2197218	A,A	G,G	1,1	inf,inf	inf,inf	4.69921,1.04348	0.00214487	0.00229345
2	chr17:2291580:C:G	2291580	G,G	C,C	1,1	-inf,-inf	inf,inf	4.53401,3.07571	0.00213138	0.00232343
2	chr17:1853403:G:A	1853403	NA,A	NA,G	NA,1	NA,inf	NA,inf	NA,2.25584	0.00212843	0.0080594
2	chr17:2287966:G:A	2287966	A,A	G,G	1,1	-inf,-inf	inf,inf	4.7353,3.10007	0.00212787	0.00231368
2	chr17:2287706:G:A	2287706	A,A	G,G	1,1	-inf,-inf	inf,inf	4.72166,3.14175	0.00211897	0.00230727
2	chr17:2482044:A:G	2482044	G,NA	A,NA	1,NA	-inf,NA	inf,NA	2.05016,NA	0.00210315	0.00647771
2	chr17:2284107:G:A	2284107	A,A	G,G	1,1	-inf,-inf	inf,inf	4.73566,3.02373	0.00209442	0.00227425
2	chr17:2120736:C:T	2120736	T,T	C,C	1,1	inf,inf	inf,inf	4.04166,0.774283	0.00207686	0.00220445
2	chr17:2222311:G:A	2222311	A,A	G,G	1,1	inf,inf	inf,inf	4.59708,0.839663	0.00206436	0.00221512
2	chr17:1938668:A:G	1938668	NA,G	NA,A	NA,1	NA,inf	NA,inf	NA,2.03795	0.0020539	0.00717561
2	chr17:2308623:C:A	2308623	A,A	C,C	1,1	-inf,-inf	inf,inf	3.28557,3.56321	0.00204714	0.00248339
2	chr17:2269890:A:G	2269890	G,G	A,A	1,1	inf,inf	inf,inf	4.61103,3.13336	0.00203291	0.00221954
2	chr17:2120531:A:G	2120531	G,G	A,A	1,1	inf,inf	inf,inf	4.02231,0.751013	0.00203038	0.002157
2	chr17:2121353:C:T	2121353	T,T	C,C	1,1	inf,inf	inf,inf	4.02823,0.774759	0.00202634	0.00215217
2	chr17:2240166:G:T	2240166	T,T	G,G	1,1	inf,inf	inf,inf	4.53606,3.4213	0.0020137	0.00222079
2	chr17:2120923:C:T	2120923	T,T	C,C	1,1	inf,inf	inf,inf	4.01101,0.749569	0.00199092	0.00211618
2	chr17:2272915:G:C	2272915	C,C	G,G	1,1	inf,inf	inf,inf	4.75625,2.80228	0.00196859	0.0021303
2	chr17:2278297:G:A	2278297	A,A	G,G	1,1	inf,inf	inf,inf	4.68872,3.06518	0.00196695	0.00214254
2	chr17:2277674:A:G	2277674	G,G	A,A	1,1	inf,inf	inf,inf	4.68681,3.05873	0.00196163	0.00213658
2	chr17:2277529:C:T	2277529	T,T	C,C	1,1	inf,inf	inf,inf	4.6913,3.03647	0.00195573	0.00212901
2	chr17:2285345:C:T	2285345	T,T	C,C	1,1	-inf,-inf	inf,inf	4.6687,3.08602	0.00194938	0.00212535
2	chr17:2119795:T:G	2119795	G,G	T,T	1,1	inf,inf	inf,inf	4.0076,0.782382	0.00194213	0.00206485
2	chr17:2214651:A:G	2214651	G,G	A,A	1,1	inf,inf	inf,inf	4.60331,1.09949	0.00193689	0.00207875
2	chr17:2205284:G:A	2205284	A,A	G,G	1,1	inf,inf	inf,inf	4.49331,1.30435	0.00193676	0.0020915
2	chr17:2120671:T:C	2120671	C,C	T,T	1,1	inf,inf	inf,inf	4.00773,0.792604	0.00193636	0.00205864
2	chr17:2202005:G:C	2202005	C,C	G,G	1,1	inf,inf	inf,inf	4.58702,1.04026	0.00193613	0.00207747
2	chr17:2497069:A:G	2497069	G,G	A,A	1,1	-inf,-inf	inf,inf	1.60345,2.43042	0.00192837	0.0077423
2	chr17:2161277:T:C	2161277	C,C	T,T	1,1	inf,-inf	inf,inf	4.95652,0.0107668	0.00192532	0.00212962
2	chr17:2119787:A:G	2119787	G,G	A,A	1,1	inf,inf	inf,inf	4.00715,0.796078	0.00192386	0.00204553
2	chr17:1964992:T:C	1964992	C,C	T,T	1,1	-inf,-inf	inf,inf	1.695,1.6009	0.00189985	0.00674642
2	chr17:2274438:T:C	2274438	C,C	T,T	1,1	inf,inf	inf,inf	4.72974,2.7517	0.00184153	0.00199467
2	chr17:2222150:C:A	2222150	A,A	C,C	1,1	inf,inf	inf,inf	4.53037,0.847003	0.00183172	0.00197194
2	chr17:2283161:A:G	2283161	G,G	A,A	1,1	-inf,-inf	inf,inf	4.66644,2.91085	0.00181761	0.00197718
2	chr17:2228479:A:G	2228479	G,G	A,A	1,1	inf,inf	inf,inf	4.53531,0.989289	0.0018094	0.00194799
2	chr17:2218272:A:G	2218272	G,G	A,A	1,1	inf,inf	inf,inf	4.54018,0.915107	0.00179562	0.0019332
2	chr17:2273670:A:G	2273670	G,G	A,A	1,1	inf,inf	inf,inf	4.70313,2.79118	0.0017951	0.00194767
2	chr17:2273238:A:G	2273238	G,G	A,A	1,1	inf,inf	inf,inf	4.61333,3.02709	0.00172212	0.00188238
2	chr17:2196637:C:A	2196637	A,A	C,C	1,1	inf,inf	inf,inf	4.56057,1.00072	0.001722	0.00185315
2	chr17:2291182:C:T	2291182	T,T	C,C	1,1	-inf,-inf	inf,inf	4.52649,3.22444	0.00171895	0.00189348
2	chr17:2222709:A:G	2222709	G,G	A,A	1,1	inf,inf	inf,inf	4.34746,1.47959	0.00171047	0.00186099
2	chr17:2227298:C:A	2227298	A,A	C,C	1,1	-inf,-inf	inf,inf	4.47165,1.16742	0.00170261	0.00183931
2	chr17:2273411:A:G	2273411	G,G	A,A	1,1	inf,inf	inf,inf	4.68177,2.73285	0.00170157	0.00184713
2	chr17:2241796:G:A	2241796	A,A	G,G	1,1	-inf,-inf	inf,inf	4.44825,3.36095	0.00169782	0.0018797
2	chr17:2229030:T:C	2229030	C,C	T,T	1,1	-inf,-inf	inf,inf	4.46616,1.04746	0.00169428	0.00182896
2	chr17:2116859:TA:T	2116859	T,T	TA,TA	1,1	inf,inf	inf,inf	3.91722,0.802885	0.00164003	0.00175155
2	chr17:2054599:G:A	2054599	A,A	G,G	1,1	inf,inf	inf,inf	4.49661,0.491382	0.00163068	0.00193425
2	chr17:2113735:T:C	2113735	C,C	T,T	1,1	inf,inf	inf,inf	3.91242,0.795819	0.00161794	0.00172895
2	chr17:2221678:G:A	2221678	A,A	G,G	1,1	inf,inf	inf,inf	4.4705,0.994814	0.00160927	0.0017401
2	chr17:2209426:A:G	2209426	G,G	A,A	1,1	inf,inf	inf,inf	4.45945,1.20724	0.00159305	0.00172187
2	chr17:2242035:A:G	2242035	G,G	A,A	1,1	-inf,-inf	inf,inf	4.37632,3.41507	0.00157131	0.00174937
2	chr17:2187650:G:A	2187650	A,NA	G,NA	1,NA	-inf,NA	inf,NA	4.08588,NA	0.00157127	0.00688226
2	chr17:2118196:C:A	2118196	A,A	C,C	1,1	inf,inf	inf,inf	3.8943,0.811357	0.00157098	0.00167967
2	chr17:2114267:C:G	2114267	G,G	C,C	1,1	inf,inf	inf,inf	3.87148,0.781762	0.0015135	0.0016208
2	chr17:2115743:A:G	2115743	G,G	A,A	1,1	inf,inf	inf,inf	3.86764,0.820798	0.00149352	0.00159921
2	chr17:2185575:A:C	2185575	C,NA	A,NA	1,NA	-inf,NA	inf,NA	4.04565,NA	0.00147851	0.00646143
2	chr17:2113785:C:A	2113785	A,A	C,C	1,1	inf,inf	inf,inf	3.84481,0.752428	0.00147135	0.00157767
2	chr17:2305605:G:T	2305605	T,T	G,G	1,1	-inf,-inf	inf,inf	4.07228,2.87737	0.00146644	0.00163225
2	chr17:2170959:G:C	2170959	C,NA	G,NA	1,NA	-inf,NA	inf,NA	4.04385,NA	0.00146213	0.0063733
2	chr17:2188353:C:T	2188353	T,NA	C,NA	1,NA	-inf,NA	inf,NA	4.02916,NA	0.00144729	0.00632315
2	chr17:2126281:C:T	2126281	T,T	C,C	1,1	inf,-inf	inf,inf	4.74382,0.0562691	0.00144603	0.00161931
2	chr17:2112318:C:T	2112318	T,T	C,C	1,1	inf,inf	inf,inf	3.76978,1.20228	0.00144562	0.00157158
2	chr17:2091938:A:T	2091938	T,T	A,A	1,1	-inf,-inf	inf,inf	4.92481,0.502775	0.00143756	0.00645301
2	chr17:2252136:G:A	2252136	A,A	G,G	1,1	-inf,-inf	inf,inf	4.33496,1.7231	0.00142562	0.00156527
2	chr17:2471682:G:A	2471682	NA,A	NA,G	NA,1	NA,-inf	NA,inf	NA,2.09405	0.00141659	0.00525017
2	chr17:2117149:C:T	2117149	T,T	C,C	1,1	inf,inf	inf,inf	3.8308,0.822001	0.00139879	0.00150064
2	chr17:2078663:C:T	2078663	T,T	C,C	1,1	-inf,-inf	inf,inf	5.08966,0.160509	0.00138123	0.00643876
2	chr17:2115864:G:A	2115864	A,A	G,G	1,1	inf,inf	inf,inf	3.83256,1.27411	0.00137157	0.00147138
2	chr17:2091939:A:C	2091939	C,C	A,A	1,1	-inf,-inf	inf,inf	4.89299,0.516687	0.00136618	0.0061192
2	chr17:2230931:G:A	2230931	A,A	G,G	1,1	-inf,-inf	inf,inf	4.37023,1.10109	0.0013572	0.00147653
2	chr17:1964527:T:C	1964527	C,NA	T,NA	1,NA	inf,NA	inf,NA	1.98312,NA	0.00132891	0.0044919
2	chr17:2347717:C:G	2347717	G,G	C,C	1,1	-inf,inf	inf,inf	2.25498,0.544403	0.00130881	0.00280503
2	chr17:2522771:G:C	2522771	C,C	G,G	1,1	-inf,-inf	inf,inf	1.89978,2.45664	0.00129958	0.0049324
2	chr17:2318237:C:T	2318237	T,T	C,C	1,1	inf,inf	inf,inf	4.48827,0.308181	0.0012834	0.00161728
2	chr17:2554350:C:T	2554350	T,NA	C,NA	1,NA	-inf,NA	inf,NA	2.60181,NA	0.0012608	0.00381445
2	chr17:2476911:G:A	2476911	NA,A	NA,G	NA,1	NA,-inf	NA,inf	NA,2.01383	0.00125905	0.00465949
2	chr17:2412563:C:T	2412563	NA,T	NA,C	NA,1	NA,inf	NA,inf	NA,2.2124	0.00122772	0.00414313
2	chr17:2478201:G:C	2478201	NA,C	NA,G	NA,1	NA,-inf	NA,inf	NA,2.02159	0.00122143	0.00451466
2	chr17:2230920:T:C	2230920	C,C	T,T	1,1	-inf,-inf	inf,inf	4.29818,1.09083	0.00121497	0.00132762
2	chr17:2218451:A:G	2218451	G,G	A,A	1,1	inf,inf	inf,inf	4.28818,1.04772	0.00119888	0.00130863
2	chr17:2163447:T:C	2163447	C,NA	T,NA	1,NA	-inf,NA	inf,NA	3.90315,NA	0.00119377	0.0051678
2	chr17:2097239:C:T	2097239	T,T	C,C	1,1	inf,inf	inf,inf	4.66661,0.118416	0.00118582	0.00136069
2	chr17:2775213:A:G	2775213	G,G	A,A	1,1	-inf,inf	inf,inf	1.96307,1.21811	0.00114713	0.00398115
2	chr17:2543540:G:A	2543540	NA,A	NA,G	NA,1	NA,inf	NA,inf	NA,1.96379	0.00113742	0.00400313
2	chr17:2175590:C:CT	2175590	CT,CT	C,C	1,1	inf,-inf	inf,inf	3.98748,0.544136	0.00113136	0.00135468
2	chr17:2211333:C:T	2211333	T,NA	C,NA	1,NA	-inf,NA	inf,NA	3.84245,NA	0.00111194	0.00478546
2	chr17:1967726:T:G	1967726	G,G	T,T	1,1	-inf,-inf	inf,inf	1.69556,1.31067	0.00110041	0.00391541
2	chr17:2175348:T:C	2175348	C,C	T,T	1,1	inf,-inf	inf,inf	4.03916,0.229772	0.00108958	0.00130166
2	chr17:2306577:C:T	2306577	T,T	C,C	1,1	-inf,-inf	inf,inf	3.94559,2.73019	0.00108473	0.00121792
2	chr17:2254480:A:G	2254480	G,G	A,A	1,1	-inf,-inf	inf,inf	4.3188,3.29982	0.00108298	0.00122584
2	chr17:2115925:T:C	2115925	C,NA	T,NA	1,NA	-inf,NA	inf,NA	3.83187,NA	0.00107891	0.0046521
2	chr17:2291872:G:A	2291872	A,A	G,G	1,1	-inf,-inf	inf,inf	4.07435,3.55396	0.00107626	0.00123031
2	chr17:2209273:T:C	2209273	C,C	T,T	1,1	inf,inf	inf,inf	4.22963,1.30756	0.00107156	0.00117474
2	chr17:2536989:T:C	2536989	C,C	T,T	1,1	inf,inf	inf,inf	2.47368,1.66356	0.00106907	0.00401759
2	chr17:2216524:A:T	2216524	T,T	A,A	1,1	inf,inf	inf,inf	4.24405,1.13682	0.00106008	0.00116174
2	chr17:2045457:G:A	2045457	NA,A	NA,G	NA,1	NA,-inf	NA,inf	NA,3.03962	0.00105941	0.00363513
2	chr17:2219906:A:T	2219906	T,T	A,A	1,1	inf,inf	inf,inf	4.19622,1.12518	0.00104943	0.00115219
2	chr17:2089273:G:A	2089273	A,A	G,G	1,1	-inf,-inf	inf,inf	4.85508,0.560597	0.00104627	0.00479715
2	chr17:2177301:C:T	2177301	T,NA	C,NA	1,NA	-inf,NA	inf,NA	3.79916,NA	0.00104167	0.00448666
2	chr17:2333110:T:C	2333110	C,C	T,T	1,1	-inf,inf	inf,inf	2.48328,0.140422	0.000990949	0.00184001
2	chr17:1967092:T:C	1967092	C,C	T,T	1,1	-inf,-inf	inf,inf	1.57884,1.3789	0.000983976	0.00350059
2	chr17:2225916:C:A	2225916	A,A	C,C	1,1	inf,inf	inf,inf	4.15283,1.2082	0.000983215	0.00108312
2	chr17:2327122:T:G	2327122	G,G	T,T	1,1	-inf,inf	inf,inf	2.47236,0.131964	0.000956132	0.00177112
2	chr17:2782205:T:TC	2782205	NA,TC	NA,T	NA,1	NA,inf	NA,inf	NA,1.94161	0.000942051	0.00321473
2	chr17:2310711:T:C	2310711	C,NA	T,NA	1,NA	inf,NA	inf,NA	2.84753,NA	0.000921696	0.00139696
2	chr17:2525081:A:G	2525081	G,G	A,A	1,1	-inf,-inf	inf,inf	1.79387,2.43987	0.000915977	0.0034507
2	chr17:2529189:G:A	2529189	NA,A	NA,G	NA,1	NA,-inf	NA,inf	NA,2.08329	0.000889562	0.00296913
2	chr17:2385800:G:A	2385800	A,NA	G,NA	1,NA	inf,NA	inf,NA	2.41075,NA	0.000873359	0.00356369
2	chr17:2183061:T:G	2183061	G,G	T,T	1,1	-inf,inf	inf,inf	0.954232,1.08459	0.000858216	0.00104189
2	chr17:2260246:G:A	2260246	A,NA	G,NA	1,NA	-inf,NA	inf,NA	2.6826,NA	0.000854868	0.00233033
2	chr17:2291836:A:G	2291836	G,G	A,A	1,1	-inf,-inf	inf,inf	4.31966,2.93549	0.000848404	0.000958553
2	chr17:2330711:C:T	2330711	T,T	C,C	1,1	-inf,inf	inf,inf	2.47135,0.0925432	0.000843947	0.00156751
2	chr17:2004020:G:A	2004020	NA,A	NA,G	NA,1	NA,-inf	NA,inf	NA,1.49709	0.000814408	0.00274693
2	chr17:2515695:A:G	2515695	G,G	A,A	1,1	-inf,-inf	inf,inf	1.75221,1.90927	0.000810974	0.00314719
2	chr17:1851540:A:C	1851540	NA,C	NA,A	NA,1	NA,inf	NA,inf	NA,1.77567	0.000787913	0.00290463
2	chr17:1878459:A:G	1878459	NA,G	NA,A	NA,1	NA,-inf	NA,inf	NA,1.84219	0.000786752	0.00274832
2	chr17:2409369:T:C	2409369	C,NA	T,NA	1,NA	inf,NA	inf,NA	2.33038,NA	0.000784607	0.00306621
2	chr17:2574383:C:T	2574383	T,T	C,C	1,1	-inf,-inf	inf,inf	2.70912,0.181282	0.000779216	0.00273604
2	chr17:2763767:G:A	2763767	NA,A	NA,G	NA,1	NA,inf	NA,inf	NA,1.83049	0.000776977	0.00265354
2	chr17:1843855:T:C	1843855	NA,C	NA,T	NA,1	NA,inf	NA,inf	NA,1.7277	0.000758444	0.00279842
2	chr17:2158924:C:G	2158924	G,G	C,C	1,1	-inf,-inf	inf,inf	4.56284,0.520235	0.000756401	0.00336959
2	chr17:2522192:A:T	2522192	T,T	A,A	1,1	-inf,-inf	inf,inf	1.75714,2.34348	0.000755082	0.00283481
2	chr17:2517434:A:T	2517434	NA,T	NA,A	NA,1	NA,inf	NA,inf	NA,1.51173	0.00074079	0.00270038
2	chr17:2775074:C:T	2775074	NA,T	NA,C	NA,1	NA,-inf	NA,inf	NA,1.77106	0.000719034	0.00251194
2	chr17:2094182:C:T	2094182	T,T	C,C	1,1	-inf,-inf	inf,inf	4.437,0.931422	0.000703032	0.00317915
2	chr17:2471971:G:A	2471971	NA,A	NA,G	NA,1	NA,inf	NA,inf	NA,1.64118	0.000694389	0.00241628
2	chr17:2522828:A:G	2522828	G,G	A,A	1,1	-inf,-inf	inf,inf	1.41554,2.33532	0.000683843	0.00252171
2	chr17:2068306:G:A	2068306	A,A	G,G	1,1	-inf,-inf	inf,inf	4.03188,2.53205	0.000674316	0.0029034
2	chr17:2523024:A:G	2523024	G,G	A,A	1,1	-inf,-inf	inf,inf	1.55742,2.26437	0.000667832	0.00241819
2	chr17:2778347:C:T	2778347	T,T	C,C	1,1	-inf,inf	inf,inf	2.25044,0.639481	0.000663802	0.002263
2	chr17:2677527:CAT:C	2677527	C,C	CAT,CAT	1,1	-inf,-inf	inf,inf	2.15105,0.33767	0.000660676	0.00206364
2	chr17:2708804:G:A	2708804	NA,A	NA,G	NA,1	NA,-inf	NA,inf	NA,1.71052	0.000658836	0.0022507
2	chr17:2739106:G:A	2739106	NA,A	NA,G	NA,1	NA,inf	NA,inf	NA,1.71635	0.000658665	0.00223245
2	chr17:2778501:C:T	2778501	T,T	C,C	1,1	-inf,inf	inf,inf	2.41356,0.425186	0.000656401	0.00221508
2	chr17:2524432:C:A	2524432	A,A	C,C	1,1	-inf,-inf	inf,inf	1.55391,2.24551	0.000644195	0.00233104
2	chr17:1893368:T:G	1893368	NA,G	NA,T	NA,1	NA,-inf	NA,inf	NA,1.86886	0.000641972	0.00219727
2	chr17:2037858:C:T	2037858	T,T	C,C	1,1	inf,inf	inf,inf	3.93814,0.399315	0.000641403	0.000805137
2	chr17:2093210:A:G	2093210	G,G	A,A	1,1	-inf,-inf	inf,inf	4.2984,1.04268	0.000641387	0.00287669
2	chr17:1921248:C:T	1921248	T,T	C,C	1,1	-inf,-inf	inf,inf	1.99059,0.457681	0.000635772	0.00213254
2	chr17:2527129:C:CA	2527129	NA,CA	NA,C	NA,1	NA,inf	NA,inf	NA,1.44227	0.000634927	0.00230869
2	chr17:2351027:T:C	2351027	C,C	T,T	1,1	-inf,-inf	inf,inf	3.78961,0.700884	0.000625107	0.0011105
2	chr17:2095634:G:A	2095634	A,A	G,G	1,1	-inf,-inf	inf,inf	4.36899,0.907611	0.000624953	0.00281604
2	chr17:2516548:G:T	2516548	NA,T	NA,G	NA,1	NA,inf	NA,inf	NA,1.43357	0.000622507	0.0022634
2	chr17:2763418:G:A	2763418	NA,A	NA,G	NA,1	NA,inf	NA,inf	NA,1.7086	0.000613223	0.00209278
2	chr17:2520267:C:A	2520267	NA,A	NA,C	NA,1	NA,inf	NA,inf	NA,1.4219	0.000611776	0.00222427
2	chr17:2506725:G:A	2506725	NA,A	NA,G	NA,1	NA,inf	NA,inf	NA,1.41434	0.000598075	0.00217434
2	chr17:2148436:G:T	2148436	T,T	G,G	1,1	-inf,inf	inf,inf	0.299045,0.898844	0.000594109	0.000863451
2	chr17:2774222:G:A	2774222	A,A	G,G	1,1	-inf,-inf	inf,inf	2.47615,0.354314	0.000588845	0.00200021
2	chr17:2236447:CTCTA:C	2236447	C,NA	CTCTA,NA	1,NA	-inf,NA	inf,NA	3.37206,NA	0.000587621	0.00246588
2	chr17:2642179:A:G	2642179	G,G	A,A	1,1	-inf,-inf	inf,inf	2.02548,0.387753	0.00058463	0.00194466
2	chr17:2187509:G:C	2187509	C,C	G,G	1,1	-inf,inf	inf,inf	4.06591,0.242778	0.000580758	0.00253931
2	chr17:2182730:G:T	2182730	T,T	G,G	1,1	-inf,-inf	inf,inf	4.25068,0.484959	0.000562596	0.0025426
2	chr17:2059100:C:T	2059100	T,T	C,C	1,1	-inf,inf	inf,inf	5.17863,0.165699	0.000560903	0.00113816
2	chr17:2095051:G:A	2095051	A,A	G,G	1,1	-inf,-inf	inf,inf	4.27834,0.932221	0.000558985	0.00250498
2	chr17:2009226:G:A	2009226	NA,A	NA,G	NA,1	NA,inf	NA,inf	NA,2.05659	0.000552807	0.00183187
2	chr17:2777565:G:A	2777565	A,A	G,G	1,1	-inf,inf	inf,inf	2.30256,0.407581	0.000543189	0.00183286
2	chr17:1828642:G:C	1828642	NA,C	NA,G	NA,1	NA,-inf	NA,inf	NA,1.73437	0.000543106	0.00189386
2	chr17:2350499:G:A	2350499	A,A	G,G	1,1	-inf,-inf	inf,inf	3.71483,0.693597	0.000540854	0.000968459
2	chr17:2777866:G:A	2777866	A,NA	G,NA	1,NA	-inf,NA	inf,NA	1.65107,NA	0.000538157	0.00197732
2	chr17:2524501:G:A	2524501	NA,A	NA,G	NA,1	NA,inf	NA,inf	NA,1.3526	0.000526089	0.00190724
2	chr17:1827811:T:C	1827811	NA,C	NA,T	NA,1	NA,-inf	NA,inf	NA,1.70182	0.000513968	0.00179155
2	chr17:1883301:T:C	1883301	NA,C	NA,T	NA,1	NA,inf	NA,inf	NA,1.55738	0.000512124	0.0018716
2	chr17:1967096:G:A	1967096	A,A	G,G	1,1	-inf,-inf	inf,inf	1.10156,1.33176	0.000503293	0.0017721
2	chr17:2091949:TG:T	2091949	T,NA	TG,NA	1,NA	-inf,NA	inf,NA	2.89145,NA	0.000502797	0.00206221
2	chr17:1826075:C:T	1826075	T,NA	C,NA	1,NA	inf,NA	inf,NA	1.66987,NA	0.000501753	0.00171488
2	chr17:1828469:A:G	1828469	NA,G	NA,A	NA,1	NA,-inf	NA,inf	NA,1.68865	0.00050109	0.0017463
2	chr17:2573769:G:GC	2573769	GC,GC	G,G	1,1	-inf,-inf	inf,inf	2.34803,0.315449	0.000491266	0.00177526
2	chr17:2287969:C:T	2287969	T,NA	C,NA	1,NA	-inf,NA	inf,NA	1.19914,NA	0.000489104	0.00137496
2	chr17:1824445:T:C	1824445	NA,C	NA,T	NA,1	NA,-inf	NA,inf	NA,1.6692	0.000483976	0.00168607
2	chr17:1932199:A:G	1932199	NA,G	NA,A	NA,1	NA,-inf	NA,inf	NA,1.50739	0.000475157	0.00163007
2	chr17:1967071:C:T	1967071	T,T	C,C	1,1	-inf,-inf	inf,inf	1.08087,1.32327	0.000474293	0.00166957
2	chr17:2379154:C:T	2379154	NA,T	NA,C	NA,1	NA,-inf	NA,inf	NA,1.28531	0.000473382	0.00150145
2	chr17:2340958:G:A	2340958	NA,A	NA,G	NA,1	NA,-inf	NA,inf	NA,1.17226	0.000469958	0.0014784
2	chr17:2074238:GC:G	2074238	G,G	GC,GC	1,1	inf,inf	inf,inf	4.38445,0.269456	0.000469685	0.002042
2	chr17:2165885:A:G	2165885	G,G	A,A	1,1	inf,inf	inf,inf	0.935089,2.441	0.000466439	0.000778415
2	chr17:2540378:C:T	2540378	T,T	C,C	1,1	inf,inf	inf,inf	2.51724,0.925959	0.000462537	0.00173074
2	chr17:2474156:C:G	2474156	NA,G	NA,C	NA,1	NA,inf	NA,inf	NA,1.36321	0.000462156	0.00158156
2	chr17:2716354:C:T	2716354	NA,T	NA,C	NA,1	NA,-inf	NA,inf	NA,1.61037	0.000456328	0.00154615
2	chr17:2071217:A:T	2071217	T,T	A,A	1,1	-inf,-inf	inf,inf	4.40414,0.310266	0.000454146	0.00202749
2	chr17:2581132:T:C	2581132	NA,C	NA,T	NA,1	NA,-inf	NA,inf	NA,1.4842	0.000452987	0.00155845
2	chr17:2748083:T:A	2748083	NA,A	NA,T	NA,1	NA,inf	NA,inf	NA,1.55787	0.000449842	0.00153491
2	chr17:2776169:ACT:A	2776169	A,A	ACT,ACT	1,1	-inf,inf	inf,inf	2.02603,0.635372	0.0004464	0.00149437
2	chr17:2062869:G:T	2062869	NA,T	NA,G	NA,1	NA,-inf	NA,inf	NA,2.8059	0.000445471	0.00150578
2	chr17:1970867:A:G	1970867	G,G	A,A	1,1	-inf,-inf	inf,inf	1.17396,1.20848	0.000442713	0.00155831
2	chr17:2573642:C:A	2573642	A,A	C,C	1,1	-inf,-inf	inf,inf	2.28757,0.326459	0.000438469	0.00156459
2	chr17:2319031:C:T	2319031	T,T	C,C	1,1	-inf,-inf	inf,inf	1.10744,0.584038	0.000437359	0.000631445
2	chr17:2125634:A:G	2125634	G,G	A,A	1,1	inf,inf	inf,inf	0.938802,2.39397	0.000435542	0.000728227
2	chr17:2146872:G:T	2146872	T,T	G,G	1,1	-inf,inf	inf,inf	0.147444,1.03671	0.00043404	0.000691791
2	chr17:2152586:C:A	2152586	A,A	C,C	1,1	-inf,inf	inf,inf	0.208323,0.918102	0.00042623	0.000660615
2	chr17:2530257:T:C	2530257	C,C	T,T	1,1	inf,inf	inf,inf	1.66354,1.84724	0.000421853	0.00159995
2	chr17:2091897:C:T	2091897	T,T	C,C	1,1	-inf,-inf	inf,inf	3.56532,2.28212	0.000414405	0.00168049
2	chr17:2037863:C:T	2037863	T,NA	C,NA	1,NA	-inf,NA	inf,NA	2.20251,NA	0.00041306	0.00118763
2	chr17:2150544:G:A	2150544	A,A	G,G	1,1	-inf,-inf	inf,inf	4.17771,0.353689	0.000404224	0.00177352
2	chr17:2490489:C:T	2490489	NA,T	NA,C	NA,1	NA,inf	NA,inf	NA,1.23005	0.000401639	0.00142224
2	chr17:2061985:G:A	2061985	A,A	G,G	1,1	-inf,-inf	inf,inf	3.99031,1.98122	0.000399661	0.00170368
2	chr17:2184311:T:C	2184311	C,C	T,T	1,1	inf,inf	inf,inf	2.35251,0.537238	0.000392869	0.000448555
2	chr17:1848562:G:A	1848562	A,A	G,G	1,1	-inf,-inf	inf,inf	1.56081,0.930301	0.000389453	0.00120783
2	chr17:2713481:T:C	2713481	NA,C	NA,T	NA,1	NA,-inf	NA,inf	NA,1.53529	0.000389067	0.001312
2	chr17:1878766:C:T	1878766	NA,T	NA,C	NA,1	NA,-inf	NA,inf	NA,1.54138	0.000382374	0.00130349
2	chr17:2044384:G:A	2044384	NA,A	NA,G	NA,1	NA,-inf	NA,inf	NA,2.4977	0.000381861	0.00130078
2	chr17:2044489:T:A	2044489	NA,A	NA,T	NA,1	NA,-inf	NA,inf	NA,2.49789	0.000381828	0.00130067
2	chr17:2051864:C:G	2051864	NA,G	NA,C	NA,1	NA,-inf	NA,inf	NA,2.50786	0.000381469	0.00128962
2	chr17:1886132:G:A	1886132	NA,A	NA,G	NA,1	NA,-inf	NA,inf	NA,1.37776	0.00037877	0.00128423
2	chr17:2778293:C:T	2778293	T,T	C,C	1,1	-inf,inf	inf,inf	2.29508,0.00459346	0.000377146	0.00125883
2	chr17:2188471:C:T	2188471	T,T	C,C	1,1	inf,inf	inf,inf	2.34501,0.604187	0.000370878	0.000424167
2	chr17:2002442:G:A	2002442	NA,A	NA,G	NA,1	NA,inf	NA,inf	NA,1.73225	0.000368794	0.00121112
2	chr17:2219461:T:C	2219461	C,C	T,T	1,1	-inf,-inf	inf,inf	4.12394,0.151895	0.000367592	0.00159932
2	chr17:2121294:A:C	2121294	C,NA	A,NA	1,NA	-inf,NA	inf,NA	1.69596,NA	0.000359722	0.0010156
2	chr17:2490266:C:T	2490266	T,NA	C,NA	1,NA	-inf,NA	inf,NA	1.85943,NA	0.000359242	0.0010971
2	chr17:2061984:C:T	2061984	T,T	C,C	1,1	-inf,inf	inf,inf	4.52465,0.185424	0.000355579	0.000707137
2	chr17:2186254:T:C	2186254	C,C	T,T	1,1	inf,inf	inf,inf	2.30535,0.560256	0.000352098	0.000404689
2	chr17:2329980:T:C	2329980	C,C	T,T	1,1	-inf,inf	inf,inf	1.07469,0.0263817	0.000350441	0.000525109
2	chr17:2658574:C:T	2658574	T,T	C,C	1,1	-inf,-inf	inf,inf	1.72811,0.48004	0.000349611	0.00117968
2	chr17:2661614:T:C	2661614	NA,C	NA,T	NA,1	NA,-inf	NA,inf	NA,1.36271	0.000349394	0.00118814
2	chr17:2281669:C:A	2281669	A,NA	C,NA	1,NA	-inf,NA	inf,NA	2.97492,NA	0.000349184	0.00142848
2	chr17:2186554:G:A	2186554	A,A	G,G	1,1	inf,inf	inf,inf	2.30361,0.574473	0.000348359	0.000400335
2	chr17:2188712:A:T	2188712	T,T	A,A	1,1	inf,inf	inf,inf	2.31519,0.617095	0.000346306	0.000397391
2	chr17:2062680:A:G	2062680	NA,G	NA,A	NA,1	NA,-inf	NA,inf	NA,3.11907	0.000345955	0.00117214
2	chr17:1860462:A:G	1860462	NA,G	NA,A	NA,1	NA,-inf	NA,inf	NA,1.49947	0.000344099	0.00117705
2	chr17:2101615:G:A	2101615	NA,A	NA,G	NA,1	NA,inf	NA,inf	NA,2.40221	0.000342967	0.00108948
2	chr17:2529331:A:G	2529331	G,NA	A,NA	1,NA	inf,NA	inf,NA	1.09597,NA	0.00034138	0.00127857
2	chr17:2302629:T:C	2302629	C,C	T,T	1,1	-inf,-inf	inf,inf	2.67592,3.31056	0.000340712	0.000415049
2	chr17:1906440:G:A	1906440	NA,A	NA,G	NA,1	NA,-inf	NA,inf	NA,1.51495	0.000339389	0.00113927
2	chr17:2056532:C:A	2056532	A,A	C,C	1,1	inf,inf	inf,inf	3.74797,0.337285	0.000339125	0.000432422
2	chr17:2144376:T:C	2144376	C,C	T,T	1,1	inf,inf	inf,inf	0.741927,2.54304	0.000338976	0.000610887
2	chr17:2289885:C:T	2289885	T,NA	C,NA	1,NA	-inf,NA	inf,NA	2.94662,NA	0.000338688	0.00138327
2	chr17:2278067:T:C	2278067	C,NA	T,NA	1,NA	-inf,NA	inf,NA	2.93562,NA	0.00033227	0.00135657
2	chr17:2528691:C:T	2528691	NA,T	NA,C	NA,1	NA,-inf	NA,inf	NA,1.58258	0.00032699	0.00109292
2	chr17:1963978:C:T	1963978	T,T	C,C	1,1	-inf,-inf	inf,inf	1.36214,1.13328	0.000326573	0.00111259
2	chr17:2538056:T:G	2538056	G,G	T,T	1,1	inf,inf	inf,inf	2.29949,0.954612	0.000324735	0.00120579
2	chr17:2185554:CCAGA:C	2185554	C,C	CCAGA,CCAGA	1,1	inf,inf	inf,inf	2.28978,0.647772	0.000320499	0.000368935
2	chr17:2377769:A:G	2377769	NA,G	NA,A	NA,1	NA,-inf	NA,inf	NA,1.29025	0.000320344	0.00107516
2	chr17:1883675:C:T	1883675	NA,T	NA,C	NA,1	NA,-inf	NA,inf	NA,1.37296	0.000319374	0.0011091
2	chr17:2198953:A:T	2198953	T,T	A,A	1,1	inf,inf	inf,inf	3.53141,0.87337	0.00031933	0.000372079
2	chr17:2228437:C:T	2228437	T,T	C,C	1,1	-inf,-inf	inf,inf	4.02117,0.135074	0.000319142	0.0013873
2	chr17:2523366:C:T	2523366	NA,T	NA,C	NA,1	NA,-inf	NA,inf	NA,1.57412	0.000318976	0.0010662
2	chr17:2098660:C:T	2098660	NA,T	NA,C	NA,1	NA,inf	NA,inf	NA,2.35075	0.000318073	0.00101156
2	chr17:2230319:AAAAAAAAAAAAAAAAAAG:A	2230319	A,A	AAAAAAAAAAAAAAAAAAG,AAAAAAAAAAAAAAAAAAG	1,1	-inf,-inf	inf,inf	3.98808,0.125557	0.000317642	0.00133711
2	chr17:2302370:G:A	2302370	A,A	G,G	1,1	-inf,-inf	inf,inf	2.73602,3.04207	0.0003176	0.000382805
2	chr17:2682855:G:A	2682855	NA,A	NA,G	NA,1	NA,inf	NA,inf	NA,1.11798	0.000316432	0.00107088
2	chr17:2657137:A:T	2657137	T,T	A,A	1,1	-inf,-inf	inf,inf	1.64413,0.518691	0.000316224	0.00106817
2	chr17:2141495:G:A	2141495	A,A	G,G	1,1	inf,inf	inf,inf	0.74669,2.47444	0.000315912	0.000568542
2	chr17:1809128:C:T	1809128	NA,T	NA,C	NA,1	NA,-inf	NA,inf	NA,1.28995	0.000312546	0.00105874
2	chr17:2073223:A:ACAAGCGTGAG	2073223	NA,ACAAGCGTGAG	NA,A	NA,1	NA,-inf	NA,inf	NA,2.29681	0.000309623	0.00105317
2	chr17:1825575:A:G	1825575	NA,G	NA,A	NA,1	NA,-inf	NA,inf	NA,1.43052	0.000307392	0.00106726
2	chr17:1856200:G:A	1856200	NA,A	NA,G	NA,1	NA,-inf	NA,inf	NA,1.3735	0.000307309	0.00106683
2	chr17:1849383:C:T	1849383	NA,T	NA,C	NA,1	NA,-inf	NA,inf	NA,1.34082	0.000304699	0.00105911
2	chr17:2071487:G:C	2071487	C,C	G,G	1,1	-inf,inf	inf,inf	3.07263,1.53294	0.000301939	0.00118184
2	chr17:1842798:C:A	1842798	NA,A	NA,C	NA,1	NA,-inf	NA,inf	NA,1.36235	0.000301075	0.00104502
2	chr17:2777837:A:G	2777837	NA,G	NA,A	NA,1	NA,inf	NA,inf	NA,1.33658	0.000300996	0.00102317
2	chr17:2055618:G:A	2055618	A,A	G,G	1,1	-inf,-inf	inf,inf	3.99593,0.176724	0.000300809	0.00137775
2	chr17:1845092:A:G	1845092	NA,G	NA,A	NA,1	NA,-inf	NA,inf	NA,1.3612	0.000300733	0.00104376
2	chr17:1929943:G:A	1929943	NA,A	NA,G	NA,1	NA,-inf	NA,inf	NA,1.26572	0.000299925	0.00102815
2	chr17:2185741:A:G	2185741	G,G	A,A	1,1	inf,inf	inf,inf	2.25711,0.667587	0.000298068	0.000344697
2	chr17:1911595:C:T	1911595	NA,T	NA,C	NA,1	NA,inf	NA,inf	NA,1.23565	0.000297003	0.0010022
2	chr17:1846259:G:C	1846259	NA,C	NA,G	NA,1	NA,-inf	NA,inf	NA,1.31888	0.000294338	0.00102284
2	chr17:1846681:T:G	1846681	NA,G	NA,T	NA,1	NA,-inf	NA,inf	NA,1.31902	0.000293815	0.00102092
2	chr17:2116326:G:A	2116326	A,NA	G,NA	1,NA	-inf,NA	inf,NA	2.46737,NA	0.000293749	0.00116236
2	chr17:2766672:A:G	2766672	G,G	A,A	1,1	inf,inf	inf,inf	1.40478,1.36072	0.000292198	0.000994945
2	chr17:1854364:C:G	1854364	NA,G	NA,C	NA,1	NA,-inf	NA,inf	NA,1.31281	0.000291942	0.00101449
2	chr17:2384961:G:A	2384961	A,NA	G,NA	1,NA	inf,NA	inf,NA	1.62857,NA	0.000291765	0.000762881
2	chr17:1902087:G:A	1902087	NA,A	NA,G	NA,1	NA,-inf	NA,inf	NA,1.22283	0.000291187	0.000986855
2	chr17:1846581:A:G	1846581	NA,G	NA,A	NA,1	NA,-inf	NA,inf	NA,1.31468	0.00029079	0.00101027
2	chr17:2071551:C:T	2071551	NA,T	NA,C	NA,1	NA,-inf	NA,inf	NA,2.31125	0.000288281	0.000979599
2	chr17:2764186:T:C	2764186	C,C	T,T	1,1	inf,inf	inf,inf	1.47138,1.17897	0.000288074	0.00102046
2	chr17:1851333:TG:T	1851333	NA,T	NA,TG	NA,1	NA,-inf	NA,inf	NA,1.30799	0.000287687	0.000999523
2	chr17:2766766:A:G	2766766	G,G	A,A	1,1	inf,inf	inf,inf	1.3754,1.37805	0.000287216	0.000978027
2	chr17:2489538:G:A	2489538	NA,A	NA,G	NA,1	NA,-inf	NA,inf	NA,1.34063	0.000279337	0.000950701
2	chr17:1963876:C:T	1963876	T,T	C,C	1,1	-inf,-inf	inf,inf	1.23314,1.17348	0.000276564	0.00094645
2	chr17:2001764:G:A	2001764	NA,A	NA,G	NA,1	NA,inf	NA,inf	NA,1.5607	0.00027069	0.000890786
2	chr17:1987566:T:G	1987566	NA,G	NA,T	NA,1	NA,inf	NA,inf	NA,1.33439	0.000270303	0.000903717
2	chr17:2766650:T:C	2766650	C,C	T,T	1,1	inf,inf	inf,inf	1.38384,1.33666	0.000270183	0.000919713
2	chr17:1826387:G:T	1826387	NA,T	NA,G	NA,1	NA,-inf	NA,inf	NA,1.41046	0.00026801	0.000917966
2	chr17:2342758:C:T	2342758	NA,T	NA,C	NA,1	NA,inf	NA,inf	NA,2.01939	0.00026694	0.000859463
2	chr17:2521821:G:A	2521821	NA,A	NA,G	NA,1	NA,-inf	NA,inf	NA,1.4697	0.000266013	0.000889628
2	chr17:2375350:C:T	2375350	T,T	C,C	1,1	-inf,-inf	inf,inf	1.54066,0.863897	0.000265932	0.00118258
2	chr17:2540880:C:T	2540880	NA,T	NA,C	NA,1	NA,inf	NA,inf	NA,0.984671	0.000263557	0.000934553
2	chr17:2169217:C:T	2169217	NA,T	NA,C	NA,1	NA,-inf	NA,inf	NA,0.861447	0.000262907	0.000908827
2	chr17:1802662:C:T	1802662	NA,T	NA,C	NA,1	NA,-inf	NA,inf	NA,1.3965	0.000262252	0.000897534
2	chr17:2376327:A:G	2376327	G,G	A,A	1,1	-inf,-inf	inf,inf	4.27442,0.153814	0.000261957	0.000653802
2	chr17:2690438:C:A	2690438	NA,A	NA,C	NA,1	NA,-inf	NA,inf	NA,1.32995	0.000260743	0.000881079
2	chr17:1884240:C:T	1884240	NA,T	NA,C	NA,1	NA,-inf	NA,inf	NA,1.33011	0.000260696	0.000890204
2	chr17:2487417:C:A	2487417	A,A	C,C	1,1	-inf,-inf	inf,inf	0.709408,2.06153	0.000259414	0.00101167
2	chr17:2439606:G:A	2439606	NA,A	NA,G	NA,1	NA,-inf	NA,inf	NA,1.00635	0.000258827	0.000854396
2	chr17:2184534:G:A	2184534	NA,A	NA,G	NA,1	NA,inf	NA,inf	NA,2.20997	0.000258303	0.000823081
2	chr17:1846651:A:ATGCT	1846651	NA,ATGCT	NA,A	NA,1	NA,-inf	NA,inf	NA,1.34529	0.000258255	0.000881891
2	chr17:2352924:T:C	2352924	C,C	T,T	1,1	-inf,-inf	inf,inf	3.30843,0.551356	0.000255757	0.000483427
2	chr17:1812225:CAT:C	1812225	NA,C	NA,CAT	NA,1	NA,inf	NA,inf	NA,1.32219	0.000252765	0.000846129
2	chr17:1937063:G:A	1937063	A,NA	G,NA	1,NA	inf,NA	inf,NA	1.09545,NA	0.000250562	0.000839388
2	chr17:2668276:A:G	2668276	G,NA	A,NA	1,NA	-inf,NA	inf,NA	1.1339,NA	0.000249775	0.000905906
2	chr17:2501381:A:C	2501381	NA,C	NA,A	NA,1	NA,-inf	NA,inf	NA,1.21174	0.000248907	0.000863593
2	chr17:1932520:G:T	1932520	NA,T	NA,G	NA,1	NA,inf	NA,inf	NA,0.882132	0.000248315	0.000872255
2	chr17:2231900:G:A	2231900	A,NA	G,NA	1,NA	-inf,NA	inf,NA	2.33324,NA	0.000247484	0.000971084
2	chr17:1820522:G:A	1820522	NA,A	NA,G	NA,1	NA,-inf	NA,inf	NA,1.15551	0.000247245	0.000837087
2	chr17:2433225:A:G	2433225	NA,G	NA,A	NA,1	NA,inf	NA,inf	NA,0.790127	0.000245651	0.000864861
2	chr17:2352932:C:T	2352932	T,T	C,C	1,1	-inf,-inf	inf,inf	3.29504,0.529536	0.000244222	0.000462242
2	chr17:2502710:G:A	2502710	NA,A	NA,G	NA,1	NA,-inf	NA,inf	NA,1.19948	0.000243835	0.000845873
2	chr17:2110480:C:T	2110480	T,NA	C,NA	1,NA	-inf,NA	inf,NA	1.31196,NA	0.000242327	0.000705832
2	chr17:2583801:G:A	2583801	A,NA	G,NA	1,NA	-inf,NA	inf,NA	1.10061,NA	0.000241192	0.00086749
2	chr17:2322716:C:T	2322716	T,NA	C,NA	1,NA	-inf,NA	inf,NA	0.773558,NA	0.000239854	0.000678261
2	chr17:2689807:C:A	2689807	NA,A	NA,C	NA,1	NA,inf	NA,inf	NA,1.20706	0.000239236	0.000799916
2	chr17:1974443:G:C	1974443	C,C	G,G	1,1	-inf,-inf	inf,inf	0.963579,1.14451	0.000238516	0.000853932
2	chr17:2494310:C:G	2494310	NA,G	NA,C	NA,1	NA,-inf	NA,inf	NA,1.39834	0.000238404	0.000797271
2	chr17:2267892:C:T	2267892	T,NA	C,NA	1,NA	-inf,NA	inf,NA	2.28883,NA	0.000238123	0.000930226
2	chr17:1815032:T:C	1815032	NA,C	NA,T	NA,1	NA,-inf	NA,inf	NA,1.33759	0.000237562	0.000812409
2	chr17:2011793:C:T	2011793	NA,T	NA,C	NA,1	NA,inf	NA,inf	NA,1.44393	0.000236673	0.000779707
2	chr17:1844986:G:T	1844986	T,NA	G,NA	1,NA	-inf,NA	inf,NA	1.05417,NA	0.000236318	0.000798101
2	chr17:1934006:G:A	1934006	NA,A	NA,G	NA,1	NA,inf	NA,inf	NA,1.01407	0.00023379	0.000807368
2	chr17:2245115:A:G	2245115	NA,G	NA,A	NA,1	NA,inf	NA,inf	NA,2.13661	0.000233563	0.000745527
2	chr17:1815762:T:C	1815762	NA,C	NA,T	NA,1	NA,-inf	NA,inf	NA,1.21388	0.000232743	0.000805711
2	chr17:1883178:C:T	1883178	NA,T	NA,C	NA,1	NA,inf	NA,inf	NA,1.15439	0.000232325	0.000783033
2	chr17:1927052:C:T	1927052	NA,T	NA,C	NA,1	NA,inf	NA,inf	NA,1.30579	0.000231531	0.000772853
2	chr17:1834221:A:T	1834221	T,T	A,A	1,1	-inf,-inf	inf,inf	1.87005,0.432432	0.000231289	0.000730961
2	chr17:2485190:C:T	2485190	NA,T	NA,C	NA,1	NA,inf	NA,inf	NA,1.17699	0.000231088	0.000779602
2	chr17:1912917:A:G	1912917	G,G	A,A	1,1	inf,inf	inf,inf	1.90731,0.13885	0.000230647	0.000696116
2	chr17:2337106:C:T	2337106	T,NA	C,NA	1,NA	-inf,NA	inf,NA	2.18875,NA	0.000228061	0.000885576
2	chr17:1816782:T:C	1816782	NA,C	NA,T	NA,1	NA,-inf	NA,inf	NA,1.2002	0.000227525	0.000787451
2	chr17:2559953:C:T	2559953	NA,T	NA,C	NA,1	NA,-inf	NA,inf	NA,1.13345	0.000227011	0.000772855
2	chr17:1991518:T:C	1991518	NA,C	NA,T	NA,1	NA,inf	NA,inf	NA,0.615174	0.000226007	0.000791857
2	chr17:2072542:G:A	2072542	A,NA	G,NA	1,NA	-inf,NA	inf,NA	0.82882,NA	0.000224586	0.000665298
2	chr17:2486818:C:T	2486818	NA,T	NA,C	NA,1	NA,inf	NA,inf	NA,1.15789	0.000224205	0.000757036
3	chr17:2525409:T:C	2525409	C,C	T,T	1,1	-inf,-inf	inf,inf	1.78867,3.15583	0.0205254	0.0270234
3	chr17:2086079:C:G	2086079	G,NA	C,NA	1,NA	-inf,NA	inf,NA	4.98794,NA	0.019484	0.0246996
3	chr17:2095729:T:C	2095729	C,NA	T,NA	1,NA	-inf,NA	inf,NA	4.84899,NA	0.0147248	0.0187942
3	chr17:1844803:A:G	1844803	NA,G	NA,A	NA,1	NA,inf	NA,inf	NA,2.72577	0.0147202	0.0198549
3	chr17:2492975:C:G	2492975	G,NA	C,NA	1,NA	-inf,NA	inf,NA	2.5481,NA	0.0115464	0.0168957
3	chr17:2520742:C:T	2520742	T,T	C,C	1,1	-inf,-inf	inf,inf	2.12406,2.35795	0.0115187	0.0152204
3	chr17:2776479:G:A	2776479	NA,A	NA,G	NA,1	NA,-inf	NA,inf	NA,2.61128	0.0103931	0.0144247
3	chr17:2124485:C:T	2124485	T,NA	C,NA	1,NA	-inf,NA	inf,NA	4.41218,NA	0.00931186	0.0119654
3	chr17:2734585:GT:G	2734585	NA,G	NA,GT	NA,1	NA,-inf	NA,inf	NA,2.58018	0.00848344	0.0117888
3	chr17:2129126:T:C	2129126	C,NA	T,NA	1,NA	-inf,NA	inf,NA	4.29614,NA	0.00779323	0.0100313
3	chr17:2131418:C:T	2131418	T,NA	C,NA	1,NA	-inf,NA	inf,NA	4.27766,NA	0.0075611	0.00973673
3	chr17:2492766:T:G	2492766	G,G	T,T	1,1	-inf,-inf	inf,inf	1.69111,2.53391	0.00732984	0.00974216
3	chr17:2500233:T:G	2500233	NA,G	NA,T	NA,1	NA,inf	NA,inf	NA,2.67759	0.00719241	0.0100466
3	chr17:2474836:C:T	2474836	NA,T	NA,C	NA,1	NA,-inf	NA,inf	NA,2.36114	0.00669886	0.00912641
3	chr17:1868061:G:T	1868061	NA,T	NA,G	NA,1	NA,inf	NA,inf	NA,2.26521	0.00610629	0.00828764
3	chr17:1853403:G:A	1853403	NA,A	NA,G	NA,1	NA,inf	NA,inf	NA,2.25584	0.00594295	0.0080594
3	chr17:2497069:A:G	2497069	G,G	A,A	1,1	-inf,-inf	inf,inf	1.60345,2.43042	0.00582387	0.0077423
3	chr17:2187650:G:A	2187650	A,NA	G,NA	1,NA	-inf,NA	inf,NA	4.08588,NA	0.00531602	0.00688226
3	chr17:1938668:A:G	1938668	NA,G	NA,A	NA,1	NA,inf	NA,inf	NA,2.03795	0.00513169	0.00717561
3	chr17:2078663:C:T	2078663	T,T	C,C	1,1	-inf,-inf	inf,inf	5.08966,0.160509	0.0050598	0.00643876
3	chr17:2091938:A:T	2091938	T,T	A,A	1,1	-inf,-inf	inf,inf	4.92481,0.502775	0.00501585	0.00645301
3	chr17:2185575:A:C	2185575	C,NA	A,NA	1,NA	-inf,NA	inf,NA	4.04565,NA	0.0049872	0.00646143
3	chr17:2170959:G:C	2170959	C,NA	G,NA	1,NA	-inf,NA	inf,NA	4.04385,NA	0.00491529	0.0063733
3	chr17:2188353:C:T	2188353	T,NA	C,NA	1,NA	-inf,NA	inf,NA	4.02916,NA	0.00487991	0.00632315
3	chr17:1964992:T:C	1964992	C,C	T,T	1,1	-inf,-inf	inf,inf	1.695,1.6009	0.00485531	0.00674642
3	chr17:2091939:A:C	2091939	C,C	A,A	1,1	-inf,-inf	inf,inf	4.89299,0.516687	0.00475294	0.0061192
3	chr17:2482044:A:G	2482044	G,NA	A,NA	1,NA	-inf,NA	inf,NA	2.05016,NA	0.00438333	0.00647771
3	chr17:2163447:T:C	2163447	C,NA	T,NA	1,NA	-inf,NA	inf,NA	3.90315,NA	0.00397636	0.0051678
3	chr17:2280555:G:A	2280555	A,NA	G,NA	1,NA	inf,NA	inf,NA	5.09453,NA	0.00392457	0.0311832
3	chr17:2471682:G:A	2471682	NA,A	NA,G	NA,1	NA,-inf	NA,inf	NA,2.09405	0.00383847	0.00525017
3	chr17:2089273:G:A	2089273	A,A	G,G	1,1	-inf,-inf	inf,inf	4.85508,0.560597	0.0037499	0.00479715
3	chr17:2211333:C:T	2211333	T,NA	C,NA	1,NA	-inf,NA	inf,NA	3.84245,NA	0.00367541	0.00478546
3	chr17:2522771:G:C	2522771	C,C	G,G	1,1	-inf,-inf	inf,inf	1.89978,2.45664	0.00363578	0.0049324
3	chr17:2115925:T:C	2115925	C,NA	T,NA	1,NA	-inf,NA	inf,NA	3.83187,NA	0.0035749	0.0046521
3	chr17:2177301:C:T	2177301	T,NA	C,NA	1,NA	-inf,NA	inf,NA	3.79916,NA	0.00344655	0.00448666
3	chr17:2476911:G:A	2476911	NA,A	NA,G	NA,1	NA,-inf	NA,inf	NA,2.01383	0.00340425	0.00465949
3	chr17:2478201:G:C	2478201	NA,C	NA,G	NA,1	NA,-inf	NA,inf	NA,2.02159	0.00329679	0.00451466
3	chr17:1964527:T:C	1964527	C,NA	T,NA	1,NA	inf,NA	inf,NA	1.98312,NA	0.0031667	0.0044919
3	chr17:2536989:T:C	2536989	C,C	T,T	1,1	inf,inf	inf,inf	2.47368,1.66356	0.00295013	0.00401759
3	chr17:2412563:C:T	2412563	NA,T	NA,C	NA,1	NA,inf	NA,inf	NA,2.2124	0.00291816	0.00414313
3	chr17:2543540:G:A	2543540	NA,A	NA,G	NA,1	NA,inf	NA,inf	NA,1.96379	0.00286853	0.00400313
3	chr17:2775213:A:G	2775213	G,G	A,A	1,1	-inf,inf	inf,inf	1.96307,1.21811	0.0028368	0.00398115
3	chr17:1967726:T:G	1967726	G,G	T,T	1,1	-inf,-inf	inf,inf	1.69556,1.31067	0.00281781	0.00391541
3	chr17:2385800:G:A	2385800	A,NA	G,NA	1,NA	inf,NA	inf,NA	2.41075,NA	0.00269151	0.00356369
3	chr17:2158924:C:G	2158924	G,G	C,C	1,1	-inf,-inf	inf,inf	4.56284,0.520235	0.00261247	0.00336959
3	chr17:2045457:G:A	2045457	NA,A	NA,G	NA,1	NA,-inf	NA,inf	NA,3.03962	0.00257421	0.00363513
3	chr17:2554350:C:T	2554350	T,NA	C,NA	1,NA	-inf,NA	inf,NA	2.60181,NA	0.00255547	0.00381445
3	chr17:2525081:A:G	2525081	G,G	A,A	1,1	-inf,-inf	inf,inf	1.79387,2.43987	0.00253563	0.0034507
3	chr17:1967092:T:C	1967092	C,C	T,T	1,1	-inf,-inf	inf,inf	1.57884,1.3789	0.00251883	0.00350059
3	chr17:2094182:C:T	2094182	T,T	C,C	1,1	-inf,-inf	inf,inf	4.437,0.931422	0.0024737	0.00317915
3	chr17:2515695:A:G	2515695	G,G	A,A	1,1	-inf,-inf	inf,inf	1.75221,1.90927	0.00233763	0.00314719
3	chr17:2409369:T:C	2409369	C,NA	T,NA	1,NA	inf,NA	inf,NA	2.33038,NA	0.00228248	0.00306621
3	chr17:2782205:T:TC	2782205	NA,TC	NA,T	NA,1	NA,inf	NA,inf	NA,1.94161	0.00227433	0.00321473
3	chr17:2093210:A:G	2093210	G,G	A,A	1,1	-inf,-inf	inf,inf	4.2984,1.04268	0.00223279	0.00287669
3	chr17:2095634:G:A	2095634	A,A	G,G	1,1	-inf,-inf	inf,inf	4.36899,0.907611	0.0021889	0.00281604
3	chr17:2068306:G:A	2068306	A,A	G,G	1,1	-inf,-inf	inf,inf	4.03188,2.53205	0.00218571	0.0029034
3	chr17:1851540:A:C	1851540	NA,C	NA,A	NA,1	NA,inf	NA,inf	NA,1.77567	0.00211811	0.00290463
3	chr17:2529189:G:A	2529189	NA,A	NA,G	NA,1	NA,-inf	NA,inf	NA,2.08329	0.00208082	0.00296913
3	chr17:2522192:A:T	2522192	T,T	A,A	1,1	-inf,-inf	inf,inf	1.75714,2.34348	0.00208018	0.00283481
3	chr17:1843855:T:C	1843855	NA,C	NA,T	NA,1	NA,inf	NA,inf	NA,1.7277	0.00204126	0.00279842
3	chr17:2182730:G:T	2182730	T,T	G,G	1,1	-inf,-inf	inf,inf	4.25068,0.484959	0.00197941	0.0025426
3	chr17:1878459:A:G	1878459	NA,G	NA,A	NA,1	NA,-inf	NA,inf	NA,1.84219	0.00196273	0.00274832
3	chr17:2517434:A:T	2517434	NA,T	NA,A	NA,1	NA,inf	NA,inf	NA,1.51173	0.00196086	0.00270038
3	chr17:2187509:G:C	2187509	C,C	G,G	1,1	-inf,inf	inf,inf	4.06591,0.242778	0.00195888	0.00253931
3	chr17:2574383:C:T	2574383	T,T	C,C	1,1	-inf,-inf	inf,inf	2.70912,0.181282	0.00195786	0.00273604
3	chr17:2095051:G:A	2095051	A,A	G,G	1,1	-inf,-inf	inf,inf	4.27834,0.932221	0.00194393	0.00250498
3	chr17:2226263:G:A	2226263	A,NA	G,NA	1,NA	inf,NA	inf,NA	3.78271,NA	0.00193409	0.00678174
3	chr17:2004020:G:A	2004020	NA,A	NA,G	NA,1	NA,-inf	NA,inf	NA,1.49709	0.00193388	0.00274693
3	chr17:2236447:CTCTA:C	2236447	C,NA	CTCTA,NA	1,NA	-inf,NA	inf,NA	3.37206,NA	0.00187834	0.00246588
3	chr17:2763767:G:A	2763767	NA,A	NA,G	NA,1	NA,inf	NA,inf	NA,1.83049	0.00187762	0.00265354
3	chr17:2522828:A:G	2522828	G,G	A,A	1,1	-inf,-inf	inf,inf	1.41554,2.33532	0.00183845	0.00252171
3	chr17:2775074:C:T	2775074	NA,T	NA,C	NA,1	NA,-inf	NA,inf	NA,1.77106	0.00179386	0.00251194
3	chr17:2205056:C:T	2205056	T,T	C,C	1,1	inf,-inf	inf,inf	5.97149,0.543623	0.0017724	0.0376976
3	chr17:2523024:A:G	2523024	G,G	A,A	1,1	-inf,-inf	inf,inf	1.55742,2.26437	0.00175082	0.00241819
3	chr17:2471971:G:A	2471971	NA,A	NA,G	NA,1	NA,inf	NA,inf	NA,1.64118	0.00172283	0.00241628
3	chr17:2524432:C:A	2524432	A,A	C,C	1,1	-inf,-inf	inf,inf	1.55391,2.24551	0.00168726	0.00233104
3	chr17:2527129:C:CA	2527129	NA,CA	NA,C	NA,1	NA,inf	NA,inf	NA,1.44227	0.00167466	0.00230869
3	chr17:2516548:G:T	2516548	NA,T	NA,G	NA,1	NA,inf	NA,inf	NA,1.43357	0.00164175	0.0022634
3	chr17:2520267:C:A	2520267	NA,A	NA,C	NA,1	NA,inf	NA,inf	NA,1.4219	0.00161332	0.00222427
3	chr17:2778347:C:T	2778347	T,T	C,C	1,1	-inf,inf	inf,inf	2.25044,0.639481	0.00159995	0.002263
3	chr17:2708804:G:A	2708804	NA,A	NA,G	NA,1	NA,-inf	NA,inf	NA,1.71052	0.00159259	0.0022507
3	chr17:2506725:G:A	2506725	NA,A	NA,G	NA,1	NA,inf	NA,inf	NA,1.41434	0.00157705	0.00217434
3	chr17:2739106:G:A	2739106	NA,A	NA,G	NA,1	NA,inf	NA,inf	NA,1.71635	0.0015745	0.00223245
3	chr17:2071217:A:T	2071217	T,T	A,A	1,1	-inf,-inf	inf,inf	4.40414,0.310266	0.00157247	0.00202749
3	chr17:2074238:GC:G	2074238	G,G	GC,GC	1,1	inf,inf	inf,inf	4.38445,0.269456	0.00157145	0.002042
3	chr17:2091949:TG:T	2091949	T,NA	TG,NA	1,NA	-inf,NA	inf,NA	2.89145,NA	0.00155952	0.00206221
3	chr17:2778501:C:T	2778501	T,T	C,C	1,1	-inf,inf	inf,inf	2.41356,0.425186	0.00155938	0.00221508
3	chr17:1893368:T:G	1893368	NA,G	NA,T	NA,1	NA,-inf	NA,inf	NA,1.86886	0.00155587	0.00219727
3	chr17:2347717:C:G	2347717	G,G	C,C	1,1	-inf,inf	inf,inf	2.25498,0.544403	0.00149802	0.00280503
3	chr17:1921248:C:T	1921248	T,T	C,C	1,1	-inf,-inf	inf,inf	1.99059,0.457681	0.00149755	0.00213254
3	chr17:2763418:G:A	2763418	NA,A	NA,G	NA,1	NA,inf	NA,inf	NA,1.7086	0.00148015	0.00209278
3	chr17:2260246:G:A	2260246	A,NA	G,NA	1,NA	-inf,NA	inf,NA	2.6826,NA	0.00147534	0.00233033
3	chr17:2777866:G:A	2777866	A,NA	G,NA	1,NA	-inf,NA	inf,NA	1.65107,NA	0.00143963	0.00197732
3	chr17:2774222:G:A	2774222	A,A	G,G	1,1	-inf,-inf	inf,inf	2.47615,0.354314	0.00141185	0.00200021
3	chr17:2677527:CAT:C	2677527	C,C	CAT,CAT	1,1	-inf,-inf	inf,inf	2.15105,0.33767	0.00140374	0.00206364
3	chr17:2524501:G:A	2524501	NA,A	NA,G	NA,1	NA,inf	NA,inf	NA,1.3526	0.00138174	0.00190724
3	chr17:2161418:T:A	2161418	A,A	T,T	1,1	inf,-inf	inf,inf	5.78872,0.47901	0.00138112	0.0271539
3	chr17:2150544:G:A	2150544	A,A	G,G	1,1	-inf,-inf	inf,inf	4.17771,0.353689	0.00136874	0.00177352
3	chr17:2642179:A:G	2642179	G,G	A,A	1,1	-inf,-inf	inf,inf	2.02548,0.387753	0.00136069	0.00194466
3	chr17:1883301:T:C	1883301	NA,C	NA,T	NA,1	NA,inf	NA,inf	NA,1.55738	0.00135998	0.0018716
3	chr17:1828642:G:C	1828642	NA,C	NA,G	NA,1	NA,-inf	NA,inf	NA,1.73437	0.00135119	0.00189386
3	chr17:2061985:G:A	2061985	A,A	G,G	1,1	-inf,-inf	inf,inf	3.99031,1.98122	0.00129033	0.00170368
3	chr17:2777565:G:A	2777565	A,A	G,G	1,1	-inf,inf	inf,inf	2.30256,0.407581	0.00129012	0.00183286
3	chr17:2573769:G:GC	2573769	GC,GC	G,G	1,1	-inf,-inf	inf,inf	2.34803,0.315449	0.00128434	0.00177526
3	chr17:2009226:G:A	2009226	NA,A	NA,G	NA,1	NA,inf	NA,inf	NA,2.05659	0.00127919	0.00183187
3	chr17:1827811:T:C	1827811	NA,C	NA,T	NA,1	NA,-inf	NA,inf	NA,1.70182	0.00127796	0.00179155
3	chr17:1967096:G:A	1967096	A,A	G,G	1,1	-inf,-inf	inf,inf	1.10156,1.33176	0.00126933	0.0017721
3	chr17:2540378:C:T	2540378	T,T	C,C	1,1	inf,inf	inf,inf	2.51724,0.925959	0.00126826	0.00173074
3	chr17:1828469:A:G	1828469	NA,G	NA,A	NA,1	NA,-inf	NA,inf	NA,1.68865	0.00124556	0.0017463
3	chr17:2091897:C:T	2091897	T,T	C,C	1,1	-inf,-inf	inf,inf	3.56532,2.28212	0.0012436	0.00168049
3	chr17:2219461:T:C	2219461	C,C	T,T	1,1	-inf,-inf	inf,inf	4.12394,0.151895	0.00123131	0.00159932
3	chr17:2136896:C:T	2136896	T,T	C,C	1,1	inf,-inf	inf,inf	5.96972,0.321494	0.0012275	0.0247952
3	chr17:1826075:C:T	1826075	T,NA	C,NA	1,NA	inf,NA	inf,NA	1.66987,NA	0.00121345	0.00171488
3	chr17:1824445:T:C	1824445	NA,C	NA,T	NA,1	NA,-inf	NA,inf	NA,1.6692	0.00120241	0.00168607
3	chr17:1967071:C:T	1967071	T,T	C,C	1,1	-inf,-inf	inf,inf	1.08087,1.32327	0.00119573	0.00166957
3	chr17:2530257:T:C	2530257	C,C	T,T	1,1	inf,inf	inf,inf	1.66354,1.84724	0.00117809	0.00159995
3	chr17:1932199:A:G	1932199	NA,G	NA,A	NA,1	NA,-inf	NA,inf	NA,1.50739	0.00115524	0.00163007
3	chr17:2573642:C:A	2573642	A,A	C,C	1,1	-inf,-inf	inf,inf	2.28757,0.326459	0.00112637	0.00156459
3	chr17:2474156:C:G	2474156	NA,G	NA,C	NA,1	NA,inf	NA,inf	NA,1.36321	0.00111975	0.00158156
3	chr17:1970867:A:G	1970867	G,G	A,A	1,1	-inf,-inf	inf,inf	1.17396,1.20848	0.00111598	0.00155831
3	chr17:2581132:T:C	2581132	NA,C	NA,T	NA,1	NA,-inf	NA,inf	NA,1.4842	0.00110576	0.00155845
3	chr17:2716354:C:T	2716354	NA,T	NA,C	NA,1	NA,-inf	NA,inf	NA,1.61037	0.00109005	0.00154615
3	chr17:2748083:T:A	2748083	NA,A	NA,T	NA,1	NA,inf	NA,inf	NA,1.55787	0.00108531	0.00153491
3	chr17:2281669:C:A	2281669	A,NA	C,NA	1,NA	-inf,NA	inf,NA	2.97492,NA	0.00107915	0.00142848
3	chr17:2055618:G:A	2055618	A,A	G,G	1,1	-inf,-inf	inf,inf	3.99593,0.176724	0.00107642	0.00137775
3	chr17:2228437:C:T	2228437	T,T	C,C	1,1	-inf,-inf	inf,inf	4.02117,0.135074	0.00106778	0.0013873
3	chr17:2062869:G:T	2062869	NA,T	NA,G	NA,1	NA,-inf	NA,inf	NA,2.8059	0.00105829	0.00150578
3	chr17:2776169:ACT:A	2776169	A,A	ACT,ACT	1,1	-inf,inf	inf,inf	2.02603,0.635372	0.00104823	0.00149437
3	chr17:2289885:C:T	2289885	T,NA	C,NA	1,NA	-inf,NA	inf,NA	2.94662,NA	0.00104443	0.00138327
3	chr17:2379154:C:T	2379154	NA,T	NA,C	NA,1	NA,-inf	NA,inf	NA,1.28531	0.00102842	0.00150145
3	chr17:2278067:T:C	2278067	C,NA	T,NA	1,NA	-inf,NA	inf,NA	2.93562,NA	0.00102414	0.00135657
3	chr17:2490489:C:T	2490489	NA,T	NA,C	NA,1	NA,inf	NA,inf	NA,1.23005	0.00102089	0.00142224
3	chr17:2230319:AAAAAAAAAAAAAAAAAAG:A	2230319	A,A	AAAAAAAAAAAAAAAAAAG,AAAAAAAAAAAAAAAAAAG	1,1	-inf,-inf	inf,inf	3.98808,0.125557	0.0010191	0.00133711
3	chr17:2340958:G:A	2340958	NA,A	NA,G	NA,1	NA,-inf	NA,inf	NA,1.17226	0.0010088	0.0014784
3	chr17:2074422:G:C	2074422	C,NA	G,NA	1,NA	inf,NA	inf,NA	3.97455,NA	0.000970794	0.00447907
3	chr17:2529331:A:G	2529331	G,NA	A,NA	1,NA	inf,NA	inf,NA	1.09597,NA	0.000937394	0.00127857
3	chr17:2713481:T:C	2713481	NA,C	NA,T	NA,1	NA,-inf	NA,inf	NA,1.53529	0.000923068	0.001312
3	chr17:1878766:C:T	1878766	NA,T	NA,C	NA,1	NA,-inf	NA,inf	NA,1.54138	0.000921246	0.00130349
3	chr17:2044384:G:A	2044384	NA,A	NA,G	NA,1	NA,-inf	NA,inf	NA,2.4977	0.000917838	0.00130078
3	chr17:2044489:T:A	2044489	NA,A	NA,T	NA,1	NA,-inf	NA,inf	NA,2.49789	0.000917758	0.00130067
3	chr17:2375350:C:T	2375350	T,T	C,C	1,1	-inf,-inf	inf,inf	1.54066,0.863897	0.000916715	0.00118258
3	chr17:2287092:T:C	2287092	C,C	T,T	1,1	inf,inf	inf,inf	6.41476,0.129459	0.000916029	0.0203647
3	chr17:2051864:C:G	2051864	NA,G	NA,C	NA,1	NA,-inf	NA,inf	NA,2.50786	0.000907035	0.00128962
3	chr17:1886132:G:A	1886132	NA,A	NA,G	NA,1	NA,-inf	NA,inf	NA,1.37776	0.000905631	0.00128423
3	chr17:2287969:C:T	2287969	T,NA	C,NA	1,NA	-inf,NA	inf,NA	1.19914,NA	0.000886192	0.00137496
3	chr17:2778293:C:T	2778293	T,T	C,C	1,1	-inf,inf	inf,inf	2.29508,0.00459346	0.000881837	0.00125883
3	chr17:2538056:T:G	2538056	G,G	T,T	1,1	inf,inf	inf,inf	2.29949,0.954612	0.00088097	0.00120579
3	chr17:2071487:G:C	2071487	C,C	G,G	1,1	-inf,inf	inf,inf	3.07263,1.53294	0.000878945	0.00118184
3	chr17:2116326:G:A	2116326	A,NA	G,NA	1,NA	-inf,NA	inf,NA	2.46737,NA	0.000868522	0.00116236
3	chr17:2333110:T:C	2333110	C,C	T,T	1,1	-inf,inf	inf,inf	2.48328,0.140422	0.000849788	0.00184001
3	chr17:2002442:G:A	2002442	NA,A	NA,G	NA,1	NA,inf	NA,inf	NA,1.73225	0.000842311	0.00121112
3	chr17:2661614:T:C	2661614	NA,C	NA,T	NA,1	NA,-inf	NA,inf	NA,1.36271	0.000838875	0.00118814
3	chr17:1860462:A:G	1860462	NA,G	NA,A	NA,1	NA,-inf	NA,inf	NA,1.49947	0.000833034	0.00117705
3	chr17:2658574:C:T	2658574	T,T	C,C	1,1	-inf,-inf	inf,inf	1.72811,0.48004	0.000830276	0.00117968
3	chr17:2062680:A:G	2062680	NA,G	NA,A	NA,1	NA,-inf	NA,inf	NA,3.11907	0.000821663	0.00117214
3	chr17:1848562:G:A	1848562	A,A	G,G	1,1	-inf,-inf	inf,inf	1.56081,0.930301	0.000818559	0.00120783
3	chr17:2327122:T:G	2327122	G,G	T,T	1,1	-inf,inf	inf,inf	2.47236,0.131964	0.000815663	0.00177112
3	chr17:2076498:G:A	2076498	A,A	G,G	1,1	inf,inf	inf,inf	6.00297,0.075591	0.000803985	0.0122179
3	chr17:1906440:G:A	1906440	NA,A	NA,G	NA,1	NA,-inf	NA,inf	NA,1.51495	0.000799934	0.00113927
3	chr17:1883675:C:T	1883675	NA,T	NA,C	NA,1	NA,-inf	NA,inf	NA,1.37296	0.000789821	0.0011091
3	chr17:1963978:C:T	1963978	T,T	C,C	1,1	-inf,-inf	inf,inf	1.36214,1.13328	0.000786165	0.00111259
3	chr17:2037863:C:T	2037863	T,NA	C,NA	1,NA	-inf,NA	inf,NA	2.20251,NA	0.000774308	0.00118763
3	chr17:2528691:C:T	2528691	NA,T	NA,C	NA,1	NA,-inf	NA,inf	NA,1.58258	0.000765953	0.00109292
3	chr17:1825575:A:G	1825575	NA,G	NA,A	NA,1	NA,-inf	NA,inf	NA,1.43052	0.000759928	0.00106726
3	chr17:1856200:G:A	1856200	NA,A	NA,G	NA,1	NA,-inf	NA,inf	NA,1.3735	0.000759597	0.00106683
3	chr17:2191513:G:A	2191513	A,A	G,G	1,1	inf,-inf	inf,inf	5.24014,0.338895	0.000756988	0.0110133
3	chr17:2377769:A:G	2377769	NA,G	NA,A	NA,1	NA,-inf	NA,inf	NA,1.29025	0.000754923	0.00107516
3	chr17:2682855:G:A	2682855	NA,A	NA,G	NA,1	NA,inf	NA,inf	NA,1.11798	0.000754577	0.00107088
3	chr17:1849383:C:T	1849383	NA,T	NA,C	NA,1	NA,-inf	NA,inf	NA,1.34082	0.000754492	0.00105911
3	chr17:2487417:C:A	2487417	A,A	C,C	1,1	-inf,-inf	inf,inf	0.709408,2.06153	0.000752279	0.00101167
3	chr17:2657137:A:T	2657137	T,T	A,A	1,1	-inf,-inf	inf,inf	1.64413,0.518691	0.000752101	0.00106817
3	chr17:2523366:C:T	2523366	NA,T	NA,C	NA,1	NA,-inf	NA,inf	NA,1.57412	0.000747236	0.0010662
3	chr17:1809128:C:T	1809128	NA,T	NA,C	NA,1	NA,-inf	NA,inf	NA,1.28995	0.000746283	0.00105874
3	chr17:2101615:G:A	2101615	NA,A	NA,G	NA,1	NA,inf	NA,inf	NA,2.40221	0.000745811	0.00108948
3	chr17:1842798:C:A	1842798	NA,A	NA,C	NA,1	NA,-inf	NA,inf	NA,1.36235	0.00074401	0.00104502
3	chr17:1845092:A:G	1845092	NA,G	NA,A	NA,1	NA,-inf	NA,inf	NA,1.3612	0.000743094	0.00104376
3	chr17:2073223:A:ACAAGCGTGAG	2073223	NA,ACAAGCGTGAG	NA,A	NA,1	NA,-inf	NA,inf	NA,2.29681	0.000742801	0.00105317
3	chr17:2490266:C:T	2490266	T,NA	C,NA	1,NA	-inf,NA	inf,NA	1.85943,NA	0.000737788	0.0010971
3	chr17:2764186:T:C	2764186	C,C	T,T	1,1	inf,inf	inf,inf	1.47138,1.17897	0.000732414	0.00102046
3	chr17:1846259:G:C	1846259	NA,C	NA,G	NA,1	NA,-inf	NA,inf	NA,1.31888	0.000728567	0.00102284
3	chr17:1929943:G:A	1929943	NA,A	NA,G	NA,1	NA,-inf	NA,inf	NA,1.26572	0.000728299	0.00102815
3	chr17:1846681:T:G	1846681	NA,G	NA,T	NA,1	NA,-inf	NA,inf	NA,1.31902	0.000727172	0.00102092
3	chr17:2330711:C:T	2330711	T,T	C,C	1,1	-inf,inf	inf,inf	2.47135,0.0925432	0.000724068	0.00156751
3	chr17:2231900:G:A	2231900	A,NA	G,NA	1,NA	-inf,NA	inf,NA	2.33324,NA	0.000723504	0.000971084
3	chr17:1854364:C:G	1854364	NA,G	NA,C	NA,1	NA,-inf	NA,inf	NA,1.31281	0.000722622	0.00101449
3	chr17:2777837:A:G	2777837	NA,G	NA,A	NA,1	NA,inf	NA,inf	NA,1.33658	0.000722236	0.00102317
3	chr17:1846581:A:G	1846581	NA,G	NA,A	NA,1	NA,-inf	NA,inf	NA,1.31468	0.000719545	0.00101027
3	chr17:1851333:TG:T	1851333	NA,T	NA,TG	NA,1	NA,-inf	NA,inf	NA,1.30799	0.0007119	0.000999523
3	chr17:1911595:C:T	1911595	NA,T	NA,C	NA,1	NA,inf	NA,inf	NA,1.23565	0.000705271	0.0010022
3	chr17:2766672:A:G	2766672	G,G	A,A	1,1	inf,inf	inf,inf	1.40478,1.36072	0.00070274	0.000994945
3	chr17:1902087:G:A	1902087	NA,A	NA,G	NA,1	NA,-inf	NA,inf	NA,1.22283	0.000695737	0.000986855
3	chr17:2098660:C:T	2098660	NA,T	NA,C	NA,1	NA,inf	NA,inf	NA,2.35075	0.000692842	0.00101156
3	chr17:2267892:C:T	2267892	T,NA	C,NA	1,NA	-inf,NA	inf,NA	2.28883,NA	0.000692012	0.000930226
3	chr17:2766766:A:G	2766766	G,G	A,A	1,1	inf,inf	inf,inf	1.3754,1.37805	0.000690803	0.000978027
3	chr17:2071551:C:T	2071551	NA,T	NA,C	NA,1	NA,-inf	NA,inf	NA,2.31125	0.000690517	0.000979599
3	chr17:2489538:G:A	2489538	NA,A	NA,G	NA,1	NA,-inf	NA,inf	NA,1.34063	0.000671405	0.000950701
3	chr17:2540880:C:T	2540880	NA,T	NA,C	NA,1	NA,inf	NA,inf	NA,0.984671	0.000671096	0.000934553
3	chr17:1963876:C:T	1963876	T,T	C,C	1,1	-inf,-inf	inf,inf	1.23314,1.17348	0.000669975	0.00094645
3	chr17:2337106:C:T	2337106	T,NA	C,NA	1,NA	-inf,NA	inf,NA	2.18875,NA	0.00065743	0.000885576
3	chr17:2668276:A:G	2668276	G,NA	A,NA	1,NA	-inf,NA	inf,NA	1.1339,NA	0.000656185	0.000905906
3	chr17:2121294:A:C	2121294	C,NA	A,NA	1,NA	-inf,NA	inf,NA	1.69596,NA	0.00065589	0.0010156
3	chr17:1826387:G:T	1826387	NA,T	NA,G	NA,1	NA,-inf	NA,inf	NA,1.41046	0.000649956	0.000917966
3	chr17:2766650:T:C	2766650	C,C	T,T	1,1	inf,inf	inf,inf	1.38384,1.33666	0.00064951	0.000919713
3	chr17:2169217:C:T	2169217	NA,T	NA,C	NA,1	NA,-inf	NA,inf	NA,0.861447	0.000646016	0.000908827
3	chr17:2274497:G:A	2274497	A,NA	G,NA	1,NA	-inf,NA	inf,NA	0.624321,NA	0.000635667	0.000811411
3	chr17:1802662:C:T	1802662	NA,T	NA,C	NA,1	NA,-inf	NA,inf	NA,1.3965	0.000635279	0.000897534
3	chr17:1987566:T:G	1987566	NA,G	NA,T	NA,1	NA,inf	NA,inf	NA,1.33439	0.000633435	0.000903717
3	chr17:1884240:C:T	1884240	NA,T	NA,C	NA,1	NA,-inf	NA,inf	NA,1.33011	0.000629519	0.000890204
3	chr17:2583801:G:A	2583801	A,NA	G,NA	1,NA	-inf,NA	inf,NA	1.10061,NA	0.000626346	0.00086749
3	chr17:1932520:G:T	1932520	NA,T	NA,G	NA,1	NA,inf	NA,inf	NA,0.882132	0.000624028	0.000872255
3	chr17:1846651:A:ATGCT	1846651	NA,ATGCT	NA,A	NA,1	NA,-inf	NA,inf	NA,1.34529	0.00062364	0.000881891
3	chr17:2521821:G:A	2521821	NA,A	NA,G	NA,1	NA,-inf	NA,inf	NA,1.4697	0.000623595	0.000889628
3	chr17:2286787:G:A	2286787	A,NA	G,NA	1,NA	-inf,NA	inf,NA	0.614102,NA	0.000621749	0.000793965
3	chr17:2690438:C:A	2690438	NA,A	NA,C	NA,1	NA,-inf	NA,inf	NA,1.32995	0.000620347	0.000881079
3	chr17:2001764:G:A	2001764	NA,A	NA,G	NA,1	NA,inf	NA,inf	NA,1.5607	0.000620031	0.000890786
3	chr17:2433225:A:G	2433225	NA,G	NA,A	NA,1	NA,inf	NA,inf	NA,0.790127	0.000619303	0.000864861
3	chr17:1974443:G:C	1974443	C,C	G,G	1,1	-inf,-inf	inf,inf	0.963579,1.14451	0.000615487	0.000853932
3	chr17:2501381:A:C	2501381	NA,C	NA,A	NA,1	NA,-inf	NA,inf	NA,1.21174	0.00061472	0.000863593
3	chr17:2076020:A:G	2076020	G,G	A,A	1,1	inf,inf	inf,inf	5.82965,0.0509809	0.000613191	0.00852667
3	chr17:2250482:G:A	2250482	A,A	G,G	1,1	inf,inf	inf,inf	5.98426,0.0821019	0.000612578	0.0104287
3	chr17:2379485:G:A	2379485	A,NA	G,NA	1,NA	-inf,NA	inf,NA	1.9993,NA	0.000611208	0.000828053
3	chr17:2502710:G:A	2502710	NA,A	NA,G	NA,1	NA,-inf	NA,inf	NA,1.19948	0.000602068	0.000845873
3	chr17:2439606:G:A	2439606	NA,A	NA,G	NA,1	NA,-inf	NA,inf	NA,1.00635	0.000595634	0.000854396
3	chr17:1812225:CAT:C	1812225	NA,C	NA,CAT	NA,1	NA,inf	NA,inf	NA,1.32219	0.000593356	0.000846129
3	chr17:2342758:C:T	2342758	NA,T	NA,C	NA,1	NA,inf	NA,inf	NA,2.01939	0.000592204	0.000859463
3	chr17:1820522:G:A	1820522	NA,A	NA,G	NA,1	NA,-inf	NA,inf	NA,1.15551	0.000589871	0.000837087
3	chr17:1937063:G:A	1937063	A,NA	G,NA	1,NA	inf,NA	inf,NA	1.09545,NA	0.000588878	0.000839388
3	chr17:2485271:T:C	2485271	C,C	T,T	1,1	-inf,-inf	inf,inf	0.573789,2.02452	0.00058464	0.0007889
3	chr17:1815032:T:C	1815032	NA,C	NA,T	NA,1	NA,-inf	NA,inf	NA,1.33759	0.000574832	0.000812409
3	chr17:1934006:G:A	1934006	NA,A	NA,G	NA,1	NA,inf	NA,inf	NA,1.01407	0.000573628	0.000807368
3	chr17:1815762:T:C	1815762	NA,C	NA,T	NA,1	NA,-inf	NA,inf	NA,1.21388	0.000572982	0.000805711
3	chr17:2268123:T:C	2268123	C,NA	T,NA	1,NA	-inf,NA	inf,NA	0.580602,NA	0.000569596	0.000729029
3	chr17:1991518:T:C	1991518	NA,C	NA,T	NA,1	NA,inf	NA,inf	NA,0.615174	0.000565933	0.000791857
3	chr17:2184534:G:A	2184534	NA,A	NA,G	NA,1	NA,inf	NA,inf	NA,2.20997	0.00056427	0.000823081
3	chr17:2485326:A:G	2485326	NA,G	NA,A	NA,1	NA,inf	NA,inf	NA,0.803551	0.000562247	0.000785768
3	chr17:1844986:G:T	1844986	T,NA	G,NA	1,NA	-inf,NA	inf,NA	1.05417,NA	0.000561821	0.000798101
3	chr17:2689807:C:A	2689807	NA,A	NA,C	NA,1	NA,inf	NA,inf	NA,1.20706	0.000560684	0.000799916
3	chr17:1816782:T:C	1816782	NA,C	NA,T	NA,1	NA,-inf	NA,inf	NA,1.2002	0.000559938	0.000787451
3	chr17:2059100:C:T	2059100	T,T	C,C	1,1	-inf,inf	inf,inf	5.17863,0.165699	0.000559498	0.00113816
3	chr17:2494310:C:G	2494310	NA,G	NA,C	NA,1	NA,-inf	NA,inf	NA,1.39834	0.000558837	0.000797271
3	chr17:2281692:C:T	2281692	T,NA	C,NA	1,NA	-inf,NA	inf,NA	0.572363,NA	0.000557903	0.000714597
3	chr17:2466198:A:C	2466198	C,C	A,A	1,1	-inf,inf	inf,inf	0.318766,2.14531	0.000556102	0.000779723
3	chr17:1883178:C:T	1883178	NA,T	NA,C	NA,1	NA,inf	NA,inf	NA,1.15439	0.00055072	0.000783033
3	chr17:1980703:G:A	1980703	A,NA	G,NA	1,NA	inf,NA	inf,NA	1.42667,NA	0.000548972	0.00075846
3	chr17:2485190:C:T	2485190	NA,T	NA,C	NA,1	NA,inf	NA,inf	NA,1.17699	0.000548521	0.000779602
3	chr17:2559953:C:T	2559953	NA,T	NA,C	NA,1	NA,-inf	NA,inf	NA,1.13345	0.00054586	0.000772855
3	chr17:2173738:C:T	2173738	T,NA	C,NA	1,NA	-inf,NA	inf,NA	0.70016,NA	0.000545199	0.000705521
3	chr17:2011793:C:T	2011793	NA,T	NA,C	NA,1	NA,inf	NA,inf	NA,1.44393	0.000542976	0.000779707
3	chr17:1927052:C:T	1927052	NA,T	NA,C	NA,1	NA,inf	NA,inf	NA,1.30579	0.000541297	0.000772853
3	chr17:1837445:C:T	1837445	T,T	C,C	1,1	inf,inf	inf,inf	0.115974,1.7941	0.000538196	0.000742451
3	chr17:2421370:T:A	2421370	NA,A	NA,T	NA,1	NA,inf	NA,inf	NA,1.08335	0.000537773	0.000761747
3	chr17:2305700:TG:T	2305700	T,NA	TG,NA	1,NA	-inf,NA	inf,NA	0.589213,NA	0.000535897	0.00069193
3	chr17:2251856:C:A	2251856	A,NA	C,NA	1,NA	-inf,NA	inf,NA	0.577944,NA	0.00053458	0.000688241
3	chr17:1806470:T:C	1806470	NA,C	NA,T	NA,1	NA,-inf	NA,inf	NA,1.17226	0.000533989	0.000751098
3	chr17:2486818:C:T	2486818	NA,T	NA,C	NA,1	NA,inf	NA,inf	NA,1.15789	0.000532835	0.000757036
3	chr17:2513310:C:G	2513310	G,G	C,C	1,1	-inf,-inf	inf,inf	1.62256,1.34585	0.000525724	0.000732952
3	chr17:2288907:G:A	2288907	A,NA	G,NA	1,NA	-inf,NA	inf,NA	0.567088,NA	0.000522522	0.000673037
3	chr17:1825223:T:C	1825223	NA,C	NA,T	NA,1	NA,-inf	NA,inf	NA,1.15529	0.000519723	0.000731103
3	chr17:1920553:C:G	1920553	NA,G	NA,C	NA,1	NA,-inf	NA,inf	NA,1.08259	0.000516848	0.000730664
3	chr17:2516140:G:A	2516140	A,A	G,G	1,1	-inf,-inf	inf,inf	1.58731,1.37152	0.000516561	0.000720076
3	chr17:2513302:T:C	2513302	C,C	T,T	1,1	-inf,-inf	inf,inf	1.62052,1.3366	0.000516263	0.000719841
3	chr17:1933876:A:T	1933876	NA,T	NA,A	NA,1	NA,inf	NA,inf	NA,0.953467	0.000515662	0.00072591
3	chr17:1929675:G:A	1929675	NA,A	NA,G	NA,1	NA,-inf	NA,inf	NA,1.03091	0.000514365	0.000728937
3	chr17:2315521:CT:C	2315521	NA,C	NA,CT	NA,1	NA,-inf	NA,inf	NA,0.828538	0.000513207	0.000730683
3	chr17:2169483:T:C	2169483	C,NA	T,NA	1,NA	-inf,NA	inf,NA	0.551074,NA	0.000512589	0.000661297
3	chr17:2245115:A:G	2245115	NA,G	NA,A	NA,1	NA,inf	NA,inf	NA,2.13661	0.000511514	0.000745527
3	chr17:2697659:G:T	2697659	NA,T	NA,G	NA,1	NA,-inf	NA,inf	NA,1.35104	0.000510595	0.000728405
3	chr17:2579164:C:T	2579164	NA,T	NA,C	NA,1	NA,-inf	NA,inf	NA,1.22027	0.000507052	0.000720391
3	chr17:2577050:A:G	2577050	NA,G	NA,A	NA,1	NA,-inf	NA,inf	NA,1.21329	0.000506977	0.000720346
3	chr17:2762866:A:G	2762866	G,G	A,A	1,1	inf,inf	inf,inf	1.42494,1.09323	0.000506543	0.000716874
3	chr17:2102052:G:A	2102052	A,NA	G,NA	1,NA	-inf,NA	inf,NA	2.08506,NA	0.000505072	0.000680037
3	chr17:1833295:A:G	1833295	NA,G	NA,A	NA,1	NA,-inf	NA,inf	NA,1.21914	0.000504238	0.000713446
3	chr17:1834221:A:T	1834221	T,T	A,A	1,1	-inf,-inf	inf,inf	1.87005,0.432432	0.000499672	0.000730961
3	chr17:2096050:G:A	2096050	A,A	G,G	1,1	-inf,inf	inf,inf	3.1015,0.888633	0.000496196	0.000661603
3	chr17:2256402:T:C	2256402	C,NA	T,NA	1,NA	-inf,NA	inf,NA	0.547634,NA	0.000494328	0.000637468
3	chr17:2443631:C:T	2443631	NA,T	NA,C	NA,1	NA,inf	NA,inf	NA,1.14954	0.000491062	0.000695076
3	chr17:1919214:C:T	1919214	NA,T	NA,C	NA,1	NA,-inf	NA,inf	NA,1.05068	0.000489571	0.000692212
3	chr17:2754304:TTTTC:T	2754304	T,NA	TTTTC,NA	1,NA	inf,NA	inf,NA	1.25486,NA	0.000486318	0.000693549
3	chr17:2080400:AC:A	2080400	NA,A	NA,AC	NA,1	NA,-inf	NA,inf	NA,0.513882	0.00048447	0.000675696
3	chr17:2351027:T:C	2351027	C,C	T,T	1,1	-inf,-inf	inf,inf	3.78961,0.700884	0.000484357	0.0011105
3	chr17:1932071:G:A	1932071	A,NA	G,NA	1,NA	-inf,NA	inf,NA	1.21666,NA	0.000483985	0.000703162
3	chr17:1913999:G:T	1913999	NA,T	NA,G	NA,1	NA,-inf	NA,inf	NA,1.08035	0.000483439	0.0006835
3	chr17:1914357:A:G	1914357	NA,G	NA,A	NA,1	NA,inf	NA,inf	NA,0.783266	0.000480537	0.000672867
3	chr17:2630206:A:G	2630206	NA,G	NA,A	NA,1	NA,inf	NA,inf	NA,0.870182	0.000479863	0.000680089
3	chr17:2485790:G:A	2485790	NA,A	NA,G	NA,1	NA,inf	NA,inf	NA,1.09907	0.000477713	0.000679002
3	chr17:1837155:G:A	1837155	A,A	G,G	1,1	inf,inf	inf,inf	0.138367,1.72861	0.000477606	0.000659001
3	chr17:2310711:T:C	2310711	C,NA	T,NA	1,NA	inf,NA	inf,NA	2.84753,NA	0.000475401	0.00139696
3	chr17:1832676:C:T	1832676	T,T	C,C	1,1	inf,inf	inf,inf	0.113321,1.73369	0.000474411	0.000654927
3	chr17:2519888:C:T	2519888	NA,T	NA,C	NA,1	NA,-inf	NA,inf	NA,1.07557	0.000474122	0.000667034
3	chr17:2129018:A:T	2129018	T,NA	A,NA	1,NA	-inf,NA	inf,NA	0.640761,NA	0.000472795	0.000614563
3	chr17:2224455:T:A	2224455	NA,A	NA,T	NA,1	NA,-inf	NA,inf	NA,0.847086	0.00047162	0.000666951
3	chr17:2384961:G:A	2384961	A,NA	G,NA	1,NA	inf,NA	inf,NA	1.62857,NA	0.000471094	0.000762881
3	chr17:2408749:G:A	2408749	NA,A	NA,G	NA,1	NA,inf	NA,inf	NA,0.670923	0.000469335	0.000658489
3	chr17:2361185:A:G	2361185	G,G	A,A	1,1	-inf,-inf	inf,inf	0.426365,2.06493	0.000469268	0.000651684
3	chr17:1818018:G:A	1818018	NA,A	NA,G	NA,1	NA,-inf	NA,inf	NA,1.10805	0.000469071	0.000660177
3	chr17:2709644:G:A	2709644	A,NA	G,NA	1,NA	-inf,NA	inf,NA	0.989278,NA	0.000467489	0.000648632
3	chr17:2756124:C:T	2756124	NA,T	NA,C	NA,1	NA,inf	NA,inf	NA,1.16525	0.000465824	0.00066573
3	chr17:1912917:A:G	1912917	G,G	A,A	1,1	inf,inf	inf,inf	1.90731,0.13885	0.000465493	0.000696116
3	chr17:1959268:C:T	1959268	T,NA	C,NA	1,NA	-inf,NA	inf,NA	1.44117,NA	0.000464435	0.000684538
3	chr17:1841035:C:G	1841035	NA,G	NA,C	NA,1	NA,-inf	NA,inf	NA,1.09745	0.00046384	0.000652992
3	chr17:2261033:G:A	2261033	A,A	G,G	1,1	-inf,-inf	inf,inf	3.33754,0.637402	0.000463768	0.000611139
3	chr17:2110480:C:T	2110480	T,NA	C,NA	1,NA	-inf,NA	inf,NA	1.31196,NA	0.000463504	0.000705832
3	chr17:2542985:T:C	2542985	NA,C	NA,T	NA,1	NA,-inf	NA,inf	NA,0.968696	0.000462737	0.000645643
3	chr17:1909861:C:A	1909861	NA,A	NA,C	NA,1	NA,inf	NA,inf	NA,1.11923	0.000462168	0.00065906
3	chr17:2664734:G:A	2664734	NA,A	NA,G	NA,1	NA,-inf	NA,inf	NA,0.96681	0.000459222	0.000655802
3	chr17:2591165:C:T	2591165	NA,T	NA,C	NA,1	NA,inf	NA,inf	NA,1.26513	0.000458756	0.000651948
3	chr17:2535419:T:C	2535419	NA,C	NA,T	NA,1	NA,-inf	NA,inf	NA,1.08987	0.000456461	0.000644432
3	chr17:2483245:T:C	2483245	C,C	T,T	1,1	inf,inf	inf,inf	0.0254163,1.64896	0.000455916	0.000628552
3	chr17:2535675:G:A	2535675	NA,A	NA,G	NA,1	NA,-inf	NA,inf	NA,1.08851	0.000455562	0.000643168
3	chr17:2464824:GATTAATTTTCATTAAGAAA:G	2464824	NA,G	NA,GATTAATTTTCATTAAGAAA	NA,1	NA,inf	NA,inf	NA,0.655525	0.000450519	0.000629302
3	chr17:2550388:A:C	2550388	C,C	A,A	1,1	inf,inf	inf,inf	1.58342,1.21957	0.000449327	0.000628293
3	chr17:1815601:T:C	1815601	NA,C	NA,T	NA,1	NA,-inf	NA,inf	NA,1.12033	0.000448544	0.000633058
3	chr17:2694606:G:A	2694606	NA,A	NA,G	NA,1	NA,inf	NA,inf	NA,0.950713	0.00044819	0.000635373
3	chr17:2062248:G:A	2062248	A,A	G,G	1,1	inf,inf	inf,inf	0.389774,5.22032	0.000445257	0.000715942
3	chr17:2570402:G:A	2570402	A,A	G,G	1,1	-inf,-inf	inf,inf	1.77596,0.243877	0.000443688	0.000611947
3	chr17:1840830:G:A	1840830	NA,A	NA,G	NA,1	NA,-inf	NA,inf	NA,1.06915	0.000440917	0.000620852
3	chr17:2072542:G:A	2072542	A,NA	G,NA	1,NA	-inf,NA	inf,NA	0.82882,NA	0.000440759	0.000665298
3	chr17:2091704:T:C	2091704	NA,C	NA,T	NA,1	NA,-inf	NA,inf	NA,0.474359	0.000439647	0.000613448
3	chr17:2780099:G:T	2780099	NA,T	NA,G	NA,1	NA,inf	NA,inf	NA,1.06773	0.000438911	0.000624365
3	chr17:2540096:C:T	2540096	NA,T	NA,C	NA,1	NA,-inf	NA,inf	NA,1.06673	0.000438748	0.000619506
3	chr17:2069823:G:A	2069823	NA,A	NA,G	NA,1	NA,-inf	NA,inf	NA,2.64991	0.000438525	0.000626298
3	chr17:2322716:C:T	2322716	T,NA	C,NA	1,NA	-inf,NA	inf,NA	0.773558,NA	0.000438467	0.000678261
3	chr17:1823838:C:T	1823838	NA,T	NA,C	NA,1	NA,inf	NA,inf	NA,1.01457	0.000437481	0.000621814
3	chr17:2575562:G:C	2575562	NA,C	NA,G	NA,1	NA,-inf	NA,inf	NA,1.09142	0.000436105	0.000617116
3	chr17:1824275:A:G	1824275	NA,G	NA,A	NA,1	NA,inf	NA,inf	NA,1.00012	0.000435171	0.000618493
3	chr17:2218134:C:T	2218134	T,NA	C,NA	1,NA	-inf,NA	inf,NA	0.491814,NA	0.000434745	0.00056262
3	chr17:2352922:C:T	2352922	NA,T	NA,C	NA,1	NA,-inf	NA,inf	NA,0.743682	0.000434371	0.000609659
3	chr17:1835934:C:A	1835934	NA,A	NA,C	NA,1	NA,-inf	NA,inf	NA,1.05465	0.000431493	0.000607605
3	chr17:1789185:C:T	1789185	NA,T	NA,C	NA,1	NA,inf	NA,inf	NA,0.994305	0.000430849	0.000612226
3	chr17:2511919:C:A	2511919	A,A	C,C	1,1	-inf,-inf	inf,inf	1.76542,0.899207	0.0004304	0.000599842
3	chr17:2312964:T:C	2312964	C,C	T,T	1,1	-inf,-inf	inf,inf	3.44132,3.51453	0.00042929	0.00279135
3	chr17:2350499:G:A	2350499	A,A	G,G	1,1	-inf,-inf	inf,inf	3.71483,0.693597	0.000426683	0.000968459
3	chr17:2662466:CA:C	2662466	NA,C	NA,CA	NA,1	NA,inf	NA,inf	NA,0.813007	0.000426245	0.000604159
3	chr17:1962799:T:G	1962799	NA,G	NA,T	NA,1	NA,inf	NA,inf	NA,0.932425	0.000425361	0.000607859
3	chr17:1815602:G:A	1815602	NA,A	NA,G	NA,1	NA,-inf	NA,inf	NA,1.08776	0.000424903	0.000599748
3	chr17:2373162:C:T	2373162	NA,T	NA,C	NA,1	NA,inf	NA,inf	NA,0.788378	0.000424898	0.000593171
3	chr17:2512056:G:A	2512056	A,A	G,G	1,1	-inf,-inf	inf,inf	1.77275,1.1535	0.000424768	0.000588398
3	chr17:2081926:C:T	2081926	NA,T	NA,C	NA,1	NA,-inf	NA,inf	NA,0.461768	0.00042322	0.000590769
3	chr17:2065609:C:G	2065609	G,NA	C,NA	1,NA	-inf,NA	inf,NA	1.94768,NA	0.000421637	0.000569567
3	chr17:2000555:C:T	2000555	NA,T	NA,C	NA,1	NA,-inf	NA,inf	NA,0.937428	0.000419509	0.000596438
3	chr17:1829269:T:C	1829269	NA,C	NA,T	NA,1	NA,-inf	NA,inf	NA,1.0458	0.000419382	0.000590605
3	chr17:2488147:GCAGCATTAACCCCAA:G	2488147	NA,G	NA,GCAGCATTAACCCCAA	NA,1	NA,inf	NA,inf	NA,0.778277	0.000419342	0.00058593
3	chr17:2308623:C:A	2308623	A,A	C,C	1,1	-inf,-inf	inf,inf	3.28557,3.56321	0.000418465	0.00248339
3	chr17:2004125:T:C	2004125	NA,C	NA,T	NA,1	NA,inf	NA,inf	NA,1.27889	0.00041718	0.000598683
3	chr17:1866476:G:A	1866476	NA,A	NA,G	NA,1	NA,inf	NA,inf	NA,1.08035	0.000413783	0.000587822
3	chr17:1914754:G:A	1914754	NA,A	NA,G	NA,1	NA,-inf	NA,inf	NA,0.911967	0.000412403	0.000583144
3	chr17:2614207:G:A	2614207	NA,A	NA,G	NA,1	NA,-inf	NA,inf	NA,0.857104	0.000409571	0.000577787
3	chr17:1815942:C:T	1815942	NA,T	NA,C	NA,1	NA,-inf	NA,inf	NA,0.997889	0.000408252	0.000575063
3	chr17:2372250:C:T	2372250	NA,T	NA,C	NA,1	NA,inf	NA,inf	NA,1.63897	0.000407463	0.000589087
3	chr17:2149221:A:G	2149221	NA,G	NA,A	NA,1	NA,-inf	NA,inf	NA,0.800049	0.000407256	0.000576364
3	chr17:2269323:G:A	2269323	NA,A	NA,G	NA,1	NA,inf	NA,inf	NA,1.95293	0.000406084	0.000590666
3	chr17:1877883:C:T	1877883	NA,T	NA,C	NA,1	NA,inf	NA,inf	NA,1.08526	0.000405931	0.000577887
3	chr17:2520459:C:T	2520459	T,T	C,C	1,1	-inf,-inf	inf,inf	1.58753,1.21556	0.000404709	0.000565401
3	chr17:2308122:C:A	2308122	A,A	C,C	1,1	-inf,-inf	inf,inf	3.5353,3.36986	0.000404656	0.00276056
3	chr17:2027265:C:T	2027265	NA,T	NA,C	NA,1	NA,inf	NA,inf	NA,0.511569	0.000403343	0.000571088
3	chr17:1803670:T:C	1803670	NA,C	NA,T	NA,1	NA,-inf	NA,inf	NA,1.11754	0.000403202	0.000570567
3	chr17:1916692:G:T	1916692	NA,T	NA,G	NA,1	NA,-inf	NA,inf	NA,0.880106	0.00040118	0.000567393
3	chr17:2078901:AAAGATAGGTCATTGGTGATTGGTCAACTATGACACAGACTAAGGTTTGATG:A	2078901	NA,A	NA,AAAGATAGGTCATTGGTGATTGGTCAACTATGACACAGACTAAGGTTTGATG	NA,1	NA,-inf	NA,inf	NA,0.42931	0.000399437	0.000557906
3	chr17:2102675:A:G	2102675	G,G	A,A	1,1	inf,inf	inf,inf	5.35079,0.0357704	0.000398447	0.00474729
3	chr17:2679198:C:A	2679198	NA,A	NA,C	NA,1	NA,-inf	NA,inf	NA,0.877954	0.000395316	0.000564368
3	chr17:2762339:G:A	2762339	A,A	G,G	1,1	inf,inf	inf,inf	1.2989,1.08422	0.000395209	0.000559552
3	chr17:1909623:C:T	1909623	NA,T	NA,C	NA,1	NA,inf	NA,inf	NA,0.913093	0.000394043	0.000559786
3	chr17:2605871:T:C	2605871	C,NA	T,NA	1,NA	-inf,NA	inf,NA	1.06465,NA	0.000390246	0.000553583
3	chr17:1895727:G:C	1895727	NA,C	NA,G	NA,1	NA,-inf	NA,inf	NA,0.8312	0.000388902	0.00055268
3	chr17:2376327:A:G	2376327	G,G	A,A	1,1	-inf,-inf	inf,inf	4.27442,0.153814	0.000388165	0.000653802
3	chr17:2043014:C:T	2043014	NA,T	NA,C	NA,1	NA,inf	NA,inf	NA,1.31366	0.000387277	0.000555118
3	chr17:1805923:A:C	1805923	NA,C	NA,A	NA,1	NA,-inf	NA,inf	NA,0.957589	0.000386132	0.000543716
3	chr17:2262290:G:C	2262290	C,C	G,G	1,1	-inf,-inf	inf,inf	3.23124,0.597697	0.00038477	0.000507987
3	chr17:1879080:T:C	1879080	NA,C	NA,T	NA,1	NA,inf	NA,inf	NA,1.05533	0.000384724	0.000547714
3	chr17:2066975:G:A	2066975	A,NA	G,NA	1,NA	-inf,NA	inf,NA	1.87489,NA	0.000382733	0.00051796
3	chr17:1792112:G:A	1792112	NA,A	NA,G	NA,1	NA,-inf	NA,inf	NA,1.12024	0.000381416	0.000539856
3	chr17:2675354:G:T	2675354	T,T	G,G	1,1	inf,inf	inf,inf	1.65443,0.0121545	0.000380089	0.000546761
3	chr17:2579729:C:G	2579729	NA,G	NA,C	NA,1	NA,inf	NA,inf	NA,1.06823	0.000378641	0.000538023
3	chr17:2187226:C:T	2187226	T,NA	C,NA	1,NA	-inf,NA	inf,NA	0.437872,NA	0.000378635	0.000492347
3	chr17:1897656:G:A	1897656	NA,A	NA,G	NA,1	NA,-inf	NA,inf	NA,0.969693	0.000376578	0.000533567
3	chr17:2420798:C:T	2420798	NA,T	NA,C	NA,1	NA,-inf	NA,inf	NA,1.22749	0.000376386	0.000534833
3	chr17:1791468:A:AC	1791468	NA,AC	NA,A	NA,1	NA,-inf	NA,inf	NA,1.10041	0.000374915	0.000530604
3	chr17:2538667:G:A	2538667	A,A	G,G	1,1	inf,inf	inf,inf	1.13956,1.28731	0.000374152	0.000522081
3	chr17:2677785:C:T	2677785	NA,T	NA,C	NA,1	NA,inf	NA,inf	NA,0.751135	0.000372974	0.000529101
3	chr17:1791215:A:G	1791215	NA,G	NA,A	NA,1	NA,-inf	NA,inf	NA,1.10042	0.000372424	0.000527087
3	chr17:1795640:C:T	1795640	NA,T	NA,C	NA,1	NA,-inf	NA,inf	NA,1.09383	0.000371861	0.000526282
3	chr17:2588003:ATATG:GTATG	2588003	GTATG,NA	ATATG,NA	1,NA	-inf,NA	inf,NA	0.811081,NA	0.000371106	0.000524386
3	chr17:2534397:TG:T	2534397	T,NA	TG,NA	1,NA	inf,NA	inf,NA	0.773241,NA	0.000370992	0.000504282
3	chr17:1884655:A:G	1884655	NA,G	NA,A	NA,1	NA,inf	NA,inf	NA,0.93215	0.000370481	0.000526889
3	chr17:2675393:C:G	2675393	NA,G	NA,C	NA,1	NA,inf	NA,inf	NA,0.732234	0.000369936	0.000524558
3	chr17:1883087:G:A	1883087	NA,A	NA,G	NA,1	NA,inf	NA,inf	NA,1.0345	0.000369919	0.000526638
3	chr17:2726709:GTT:G	2726709	NA,G	NA,GTT	NA,1	NA,-inf	NA,inf	NA,1.02102	0.000369765	0.000524802
3	chr17:2491502:T:C	2491502	NA,C	NA,T	NA,1	NA,-inf	NA,inf	NA,1.06235	0.000369752	0.000519539
3	chr17:2721167:A:G	2721167	NA,G	NA,A	NA,1	NA,-inf	NA,inf	NA,1.02922	0.000367513	0.000521938
3	chr17:2096647:A:G	2096647	G,G	A,A	1,1	inf,inf	inf,inf	5.28798,0.192872	0.000366506	0.00372365
3	chr17:2436764:G:C	2436764	C,NA	G,NA	1,NA	-inf,NA	inf,NA	1.50505,NA	0.000365616	0.000541822
3	chr17:2204834:G:A	2204834	A,NA	G,NA	1,NA	-inf,NA	inf,NA	0.424391,NA	0.000365343	0.00047559
3	chr17:1891018:C:T	1891018	NA,T	NA,C	NA,1	NA,inf	NA,inf	NA,0.83463	0.000364298	0.000507552
3	chr17:2362650:C:T	2362650	T,T	C,C	1,1	-inf,-inf	inf,inf	0.4867,1.90901	0.000359644	0.000498355
3	chr17:2281930:C:T	2281930	T,NA	C,NA	1,NA	inf,NA	inf,NA	1.24193,NA	0.000359282	0.000480001
3	chr17:2376397:T:C	2376397	NA,C	NA,T	NA,1	NA,inf	NA,inf	NA,0.971983	0.000358372	0.00050647
3	chr17:2517071:G:A	2517071	NA,A	NA,G	NA,1	NA,inf	NA,inf	NA,0.842535	0.000357398	0.000505028
3	chr17:2297092:T:C	2297092	C,C	T,T	1,1	-inf,-inf	inf,inf	3.24131,0.465179	0.000356619	0.000476055
3	chr17:2216514:C:G	2216514	NA,G	NA,C	NA,1	NA,inf	NA,inf	NA,1.3067	0.00035605	0.000511142
3	chr17:2257287:C:T	2257287	T,T	C,C	1,1	-inf,-inf	inf,inf	4.63172,4.17376	0.000354934	0.00513201
3	chr17:2029459:A:AG	2029459	NA,AG	NA,A	NA,1	NA,-inf	NA,inf	NA,1.11187	0.000353421	0.000503655
3	chr17:1806322:C:T	1806322	NA,T	NA,C	NA,1	NA,-inf	NA,inf	NA,0.877888	0.000353209	0.000501809
3	chr17:2300699:G:A	2300699	A,A	G,G	1,1	-inf,-inf	inf,inf	3.2224,0.466762	0.000352377	0.000470529
3	chr17:2712016:A:G	2712016	G,NA	A,NA	1,NA	-inf,NA	inf,NA	1.15287,NA	0.000352176	0.000507798
3	chr17:2644474:C:T	2644474	NA,T	NA,C	NA,1	NA,inf	NA,inf	NA,0.728564	0.000351871	0.000499171
3	chr17:2402690:C:A	2402690	NA,A	NA,C	NA,1	NA,-inf	NA,inf	NA,0.850478	0.00035062	0.000497727
3	chr17:1893345:T:G	1893345	NA,G	NA,T	NA,1	NA,inf	NA,inf	NA,0.810059	0.000349973	0.000488071
3	chr17:2142605:C:T	2142605	NA,T	NA,C	NA,1	NA,-inf	NA,inf	NA,0.491522	0.000348515	0.000525257
3	chr17:2588788:G:C	2588788	C,NA	G,NA	1,NA	-inf,NA	inf,NA	0.911027,NA	0.000348446	0.000487221
3	chr17:2220996:T:C	2220996	NA,C	NA,T	NA,1	NA,-inf	NA,inf	NA,0.70915	0.000347923	0.000492645
3	chr17:1795252:CT:C	1795252	NA,C	NA,CT	NA,1	NA,-inf	NA,inf	NA,1.05379	0.000347766	0.000492305
3	chr17:1795656:G:A	1795656	NA,A	NA,G	NA,1	NA,-inf	NA,inf	NA,1.05473	0.000347737	0.00049226
3	chr17:1794259:A:G	1794259	G,NA	A,NA	1,NA	inf,NA	inf,NA	1.02695,NA	0.000347512	0.000501253
3	chr17:1878595:G:A	1878595	A,A	G,G	1,1	-inf,-inf	inf,inf	1.08051,0.895937	0.000347458	0.000485218
3	chr17:2125464:A:T	2125464	NA,T	NA,A	NA,1	NA,-inf	NA,inf	NA,0.714209	0.000347267	0.0004917
3	chr17:2061984:C:T	2061984	T,T	C,C	1,1	-inf,inf	inf,inf	4.52465,0.185424	0.000347015	0.000707137
3	chr17:1793767:C:G	1793767	G,G	C,C	1,1	-inf,-inf	inf,inf	1.02119,1.03073	0.000346549	0.000507072
3	chr17:2467377:A:G	2467377	G,NA	A,NA	1,NA	inf,NA	inf,NA	1.31338,NA	0.000345758	0.000488369
3	chr17:2125821:C:T	2125821	NA,T	NA,C	NA,1	NA,-inf	NA,inf	NA,0.71318	0.000345502	0.00048921
3	chr17:2621049:T:C	2621049	C,NA	T,NA	1,NA	-inf,NA	inf,NA	0.993605,NA	0.000344955	0.000490081
3	chr17:2421135:C:T	2421135	T,NA	C,NA	1,NA	-inf,NA	inf,NA	0.760442,NA	0.000344927	0.000492074
3	chr17:2520705:G:A	2520705	A,A	G,G	1,1	-inf,-inf	inf,inf	1.74844,0.978772	0.000344763	0.000477639
3	chr17:2501406:G:A	2501406	NA,A	NA,G	NA,1	NA,inf	NA,inf	NA,1.35955	0.000343254	0.000482733
3	chr17:2654832:G:C	2654832	NA,C	NA,G	NA,1	NA,-inf	NA,inf	NA,0.892684	0.000343066	0.000489103
3	chr17:2133110:T:C	2133110	NA,C	NA,T	NA,1	NA,-inf	NA,inf	NA,0.718325	0.000342071	0.000484432
3	chr17:1890914:T:C	1890914	C,C	T,T	1,1	-inf,inf	inf,inf	1.22482,0.724101	0.000341733	0.000495383
3	chr17:2147574:A:C	2147574	NA,C	NA,A	NA,1	NA,-inf	NA,inf	NA,0.71711	0.000341266	0.000483302
3	chr17:2219855:C:T	2219855	NA,T	NA,C	NA,1	NA,-inf	NA,inf	NA,2.26739	0.000340312	0.000486753
3	chr17:2723033:G:A	2723033	NA,A	NA,G	NA,1	NA,-inf	NA,inf	NA,0.799309	0.000339982	0.000484883
3	chr17:2419111:C:A	2419111	NA,A	NA,C	NA,1	NA,-inf	NA,inf	NA,0.971859	0.000339703	0.000483787
3	chr17:1911809:C:T	1911809	NA,T	NA,C	NA,1	NA,inf	NA,inf	NA,0.636935	0.000339536	0.000483569
3	chr17:1816812:T:C	1816812	NA,C	NA,T	NA,1	NA,-inf	NA,inf	NA,0.925892	0.000339436	0.000480682
3	chr17:2659722:A:G	2659722	G,NA	A,NA	1,NA	inf,NA	inf,NA	1.05508,NA	0.000338123	0.000463713
3	chr17:2482916:T:A	2482916	A,A	T,T	1,1	inf,inf	inf,inf	0.0930647,1.47501	0.000337701	0.000468583
3	chr17:2157392:A:G	2157392	G,NA	A,NA	1,NA	-inf,NA	inf,NA	0.38371,NA	0.000337234	0.00043956
3	chr17:1979300:C:A	1979300	A,NA	C,NA	1,NA	-inf,NA	inf,NA	1.3807,NA	0.000336841	0.000499271
3	chr17:2727793:C:T	2727793	T,NA	C,NA	1,NA	inf,NA	inf,NA	1.20122,NA	0.000335726	0.000489147
3	chr17:2318237:C:T	2318237	T,T	C,C	1,1	inf,inf	inf,inf	4.48827,0.308181	0.000333512	0.00161728
3	chr17:2558217:G:A	2558217	NA,A	NA,G	NA,1	NA,inf	NA,inf	NA,1.04071	0.000332476	0.000469071
3	chr17:1816543:C:T	1816543	NA,T	NA,C	NA,1	NA,-inf	NA,inf	NA,0.912573	0.000332249	0.000470522
3	chr17:2352808:C:T	2352808	NA,T	NA,C	NA,1	NA,-inf	NA,inf	NA,0.882288	0.000331615	0.000469642
3	chr17:2362761:T:C	2362761	C,C	T,T	1,1	-inf,-inf	inf,inf	0.46048,1.88098	0.000330787	0.000458818
3	chr17:2147433:T:C	2147433	NA,C	NA,T	NA,1	NA,-inf	NA,inf	NA,0.701595	0.000330556	0.000468159
3	chr17:2210769:T:A	2210769	A,NA	T,NA	1,NA	inf,NA	inf,NA	3.92229,NA	0.000330478	0.00315174
3	chr17:2561567:G:A	2561567	NA,A	NA,G	NA,1	NA,-inf	NA,inf	NA,1.00194	0.000329428	0.000468655
3	chr17:1916823:G:A	1916823	NA,A	NA,G	NA,1	NA,-inf	NA,inf	NA,0.767961	0.000329254	0.000466063
3	chr17:2203379:G:A	2203379	NA,A	NA,G	NA,1	NA,-inf	NA,inf	NA,0.522777	0.000328731	0.000494236
3	chr17:2157629:T:C	2157629	NA,C	NA,T	NA,1	NA,-inf	NA,inf	NA,2.45362	0.000328412	0.00046977
3	chr17:2136535:T:A	2136535	NA,A	NA,T	NA,1	NA,-inf	NA,inf	NA,0.683507	0.000327795	0.000464199
3	chr17:2553175:T:G	2553175	G,G	T,T	1,1	-inf,-inf	inf,inf	0.724749,1.93651	0.000327622	0.000468905
3	chr17:2147378:G:A	2147378	NA,A	NA,G	NA,1	NA,-inf	NA,inf	NA,0.69577	0.000326041	0.00046181
3	chr17:1837421:G:T	1837421	NA,T	NA,G	NA,1	NA,inf	NA,inf	NA,0.92805	0.000325931	0.000464126
3	chr17:1912671:T:C	1912671	NA,C	NA,T	NA,1	NA,-inf	NA,inf	NA,0.97677	0.000325418	0.000463781
3	chr17:2766567:G:A	2766567	NA,A	NA,G	NA,1	NA,inf	NA,inf	NA,0.791115	0.000324592	0.000462063
3	chr17:1884238:C:T	1884238	NA,T	NA,C	NA,1	NA,inf	NA,inf	NA,0.959296	0.00032442	0.000462011
3	chr17:1884243:G:C	1884243	C,C	G,G	1,1	-inf,-inf	inf,inf	1.22907,0.717537	0.000323801	0.000473576
3	chr17:2381004:C:T	2381004	T,NA	C,NA	1,NA	inf,NA	inf,NA	0.987273,NA	0.000323765	0.000494248
3	chr17:2085384:T:C	2085384	NA,C	NA,T	NA,1	NA,-inf	NA,inf	NA,1.55813	0.000322685	0.000461232
3	chr17:1851600:G:A	1851600	NA,A	NA,G	NA,1	NA,inf	NA,inf	NA,0.921872	0.000322609	0.000459417
3	chr17:1986428:A:G	1986428	NA,G	NA,A	NA,1	NA,-inf	NA,inf	NA,0.921432	0.000322106	0.000457922
3	chr17:2565717:G:A	2565717	NA,A	NA,G	NA,1	NA,-inf	NA,inf	NA,0.736903	0.000321908	0.000458583
3	chr17:1871751:C:T	1871751	NA,T	NA,C	NA,1	NA,inf	NA,inf	NA,0.991056	0.00032119	0.000459272
3	chr17:2466850:T:C	2466850	NA,C	NA,T	NA,1	NA,inf	NA,inf	NA,0.867338	0.000320453	0.000454014
3	chr17:1792737:T:C	1792737	NA,C	NA,T	NA,1	NA,-inf	NA,inf	NA,0.999205	0.000319688	0.000452656
3	chr17:2678237:G:A	2678237	A,A	G,G	1,1	inf,inf	inf,inf	1.54458,0.099038	0.000318262	0.000459738
3	chr17:1959667:C:T	1959667	T,T	C,C	1,1	-inf,-inf	inf,inf	2.0385,0.072022	0.000316833	0.000445988
3	chr17:2596986:G:A	2596986	NA,A	NA,G	NA,1	NA,-inf	NA,inf	NA,0.922336	0.000316577	0.000450071
3	chr17:1817863:T:C	1817863	NA,C	NA,T	NA,1	NA,-inf	NA,inf	NA,0.882467	0.000315872	0.000447409
3	chr17:2613435:T:C	2613435	NA,C	NA,T	NA,1	NA,-inf	NA,inf	NA,0.856717	0.000315607	0.000446987
3	chr17:2712711:T:C	2712711	NA,C	NA,T	NA,1	NA,inf	NA,inf	NA,0.785026	0.000315374	0.000446863
3	chr17:1950526:G:T	1950526	T,NA	G,NA	1,NA	-inf,NA	inf,NA	1.07832,NA	0.000314855	0.000444306
3	chr17:2426709:AC:A	2426709	A,A	AC,AC	1,1	-inf,inf	inf,inf	1.64268,0.696586	0.000314474	0.000465103
3	chr17:2298650:A:G	2298650	G,G	A,A	1,1	-inf,-inf	inf,inf	4.90617,3.79938	0.000313781	0.00523943
3	chr17:2597149:G:A	2597149	NA,A	NA,G	NA,1	NA,inf	NA,inf	NA,0.663162	0.000313204	0.000444517
3	chr17:2567467:G:A	2567467	A,A	G,G	1,1	-inf,-inf	inf,inf	1.41202,0.525245	0.000312258	0.000433559
3	chr17:2165885:A:G	2165885	G,G	A,A	1,1	inf,inf	inf,inf	0.935089,2.441	0.000311852	0.000778415
3	chr17:2119900:G:A	2119900	NA,A	NA,G	NA,1	NA,-inf	NA,inf	NA,0.654234	0.000310322	0.000439536
3	chr17:2764169:C:T	2764169	NA,T	NA,C	NA,1	NA,inf	NA,inf	NA,0.867045	0.000310283	0.000442285
3	chr17:2657875:T:C	2657875	C,C	T,T	1,1	-inf,-inf	inf,inf	1.35059,0.335868	0.000309828	0.000437375
3	chr17:1903427:A:AAGACTGG	1903427	NA,AAGACTGG	NA,A	NA,1	NA,-inf	NA,inf	NA,0.789849	0.000309344	0.00043879
3	chr17:2141190:T:C	2141190	NA,C	NA,T	NA,1	NA,-inf	NA,inf	NA,0.651436	0.000308876	0.000437473
3	chr17:1865283:G:A	1865283	A,A	G,G	1,1	inf,inf	inf,inf	0.222554,1.48691	0.000308745	0.000427678
3	chr17:2600974:T:C	2600974	NA,C	NA,T	NA,1	NA,-inf	NA,inf	NA,0.768685	0.000308576	0.00044047
3	chr17:2394691:A:C	2394691	NA,C	NA,A	NA,1	NA,-inf	NA,inf	NA,1.23158	0.000307947	0.000437854
3	chr17:2099586:C:T	2099586	NA,T	NA,C	NA,1	NA,-inf	NA,inf	NA,0.333136	0.000307787	0.000430481
3	chr17:2552683:A:G	2552683	G,G	A,A	1,1	-inf,-inf	inf,inf	0.651968,1.93951	0.000307629	0.000439102
3	chr17:2128624:G:C	2128624	NA,C	NA,G	NA,1	NA,-inf	NA,inf	NA,0.649458	0.000307579	0.00043567
3	chr17:2380856:G:GCA	2380856	NA,GCA	NA,G	NA,1	NA,inf	NA,inf	NA,0.873595	0.000307135	0.000434273
3	chr17:2550591:T:C	2550591	NA,C	NA,T	NA,1	NA,-inf	NA,inf	NA,0.950612	0.00030584	0.000435237
3	chr17:1857015:C:T	1857015	T,NA	C,NA	1,NA	-inf,NA	inf,NA	0.986229,NA	0.000305821	0.000436755
3	chr17:2217132:A:T	2217132	NA,T	NA,A	NA,1	NA,-inf	NA,inf	NA,2.16387	0.000305778	0.000437264
3	chr17:2131545:A:C	2131545	NA,C	NA,A	NA,1	NA,-inf	NA,inf	NA,0.645934	0.000305773	0.000433094
3	chr17:2471307:G:A	2471307	NA,A	NA,G	NA,1	NA,-inf	NA,inf	NA,0.923398	0.000305039	0.000433538
3	chr17:2121267:T:C	2121267	NA,C	NA,T	NA,1	NA,-inf	NA,inf	NA,0.643428	0.000304623	0.000431469
3	chr17:2569340:G:T	2569340	T,T	G,G	1,1	-inf,-inf	inf,inf	1.39056,0.522752	0.000304614	0.000424613
3	chr17:2054599:G:A	2054599	A,A	G,G	1,1	inf,inf	inf,inf	4.49661,0.491382	0.000303461	0.00193425
3	chr17:2287024:C:T	2287024	T,T	C,C	1,1	-inf,-inf	inf,inf	5.32857,3.18377	0.000303364	0.00638152
3	chr17:2299815:T:C	2299815	NA,C	NA,T	NA,1	NA,-inf	NA,inf	NA,0.691476	0.000302816	0.000428812
3	chr17:2679984:G:A	2679984	NA,A	NA,G	NA,1	NA,-inf	NA,inf	NA,0.904273	0.000301593	0.000428658
3	chr17:1947510:C:T	1947510	NA,T	NA,C	NA,1	NA,inf	NA,inf	NA,0.69338	0.000301575	0.000431063
3	chr17:2695840:A:G	2695840	NA,G	NA,A	NA,1	NA,-inf	NA,inf	NA,1.0362	0.000301376	0.000429561
3	chr17:2013011:C:G	2013011	NA,G	NA,C	NA,1	NA,-inf	NA,inf	NA,0.728607	0.000301139	0.000427965
3	chr17:2661191:T:C	2661191	NA,C	NA,T	NA,1	NA,inf	NA,inf	NA,0.63768	0.0003008	0.000423223
3	chr17:1817859:A:G	1817859	NA,G	NA,A	NA,1	NA,-inf	NA,inf	NA,0.847949	0.000299112	0.000423732
3	chr17:1834392:C:T	1834392	T,NA	C,NA	1,NA	-inf,NA	inf,NA	0.936574,NA	0.000298421	0.000420646
3	chr17:2548829:G:A	2548829	NA,A	NA,G	NA,1	NA,-inf	NA,inf	NA,0.721712	0.000298225	0.000421041
3	chr17:2129057:T:C	2129057	NA,C	NA,T	NA,1	NA,-inf	NA,inf	NA,0.635335	0.000298048	0.000422213
3	chr17:2655955:C:T	2655955	NA,T	NA,C	NA,1	NA,inf	NA,inf	NA,0.63145	0.000297739	0.000418935
3	chr17:2747062:C:T	2747062	T,NA	C,NA	1,NA	inf,NA	inf,NA	0.867159,NA	0.000297193	0.000431615
3	chr17:2171626:C:T	2171626	NA,T	NA,C	NA,1	NA,-inf	NA,inf	NA,2.25914	0.000296252	0.000423524
3	chr17:2160423:T:C	2160423	NA,C	NA,T	NA,1	NA,-inf	NA,inf	NA,0.409354	0.000295891	0.000443984
3	chr17:2039228:A:C	2039228	NA,C	NA,A	NA,1	NA,-inf	NA,inf	NA,1.48722	0.000295319	0.000421108
3	chr17:2561749:C:T	2561749	T,T	C,C	1,1	inf,inf	inf,inf	1.45146,0.992208	0.000295025	0.000412948
3	chr17:2516733:A:G	2516733	G,G	A,A	1,1	-inf,-inf	inf,inf	1.69929,0.926446	0.000293483	0.000407303
3	chr17:2365807:C:T	2365807	NA,T	NA,C	NA,1	NA,-inf	NA,inf	NA,1.06038	0.000293443	0.000423792
3	chr17:2763908:C:T	2763908	T,NA	C,NA	1,NA	inf,NA	inf,NA	0.858406,NA	0.000293403	0.00042737
3	chr17:2124277:G:C	2124277	NA,C	NA,G	NA,1	NA,-inf	NA,inf	NA,0.623939	0.000293325	0.000415537
3	chr17:2627516:G:A	2627516	NA,A	NA,G	NA,1	NA,inf	NA,inf	NA,0.62642	0.00029329	0.000416313
3	chr17:2759952:C:T	2759952	NA,T	NA,C	NA,1	NA,inf	NA,inf	NA,0.740842	0.000292654	0.00041562
3	chr17:2125634:A:G	2125634	G,G	A,A	1,1	inf,inf	inf,inf	0.938802,2.39397	0.000292564	0.000728227
3	chr17:2301710:T:C	2301710	C,C	T,T	1,1	-inf,-inf	inf,inf	4.66919,3.85801	0.000292371	0.00425555
3	chr17:1868405:A:G	1868405	NA,G	NA,A	NA,1	NA,inf	NA,inf	NA,0.935764	0.000291984	0.000417473
3	chr17:2556675:T:G	2556675	NA,G	NA,T	NA,1	NA,-inf	NA,inf	NA,0.820233	0.000291963	0.000415216
3	chr17:2633337:T:G	2633337	NA,G	NA,T	NA,1	NA,inf	NA,inf	NA,0.748857	0.000291249	0.000415353
3	chr17:1992938:G:A	1992938	NA,A	NA,G	NA,1	NA,inf	NA,inf	NA,0.336581	0.000291079	0.000409018
3	chr17:2456287:AC:A	2456287	NA,A	NA,AC	NA,1	NA,-inf	NA,inf	NA,0.800085	0.000291035	0.000412583
3	chr17:1894110:C:T	1894110	NA,T	NA,C	NA,1	NA,-inf	NA,inf	NA,0.780274	0.000290635	0.00041362
3	chr17:2023871:C:T	2023871	NA,T	NA,C	NA,1	NA,-inf	NA,inf	NA,0.522895	0.000290622	0.00041176
3	chr17:2650271:GGAGGCCGAGGCGGGTGGATCACTT:G	2650271	NA,G	NA,GGAGGCCGAGGCGGGTGGATCACTT	NA,1	NA,inf	NA,inf	NA,0.630158	0.000290274	0.000411971
3	chr17:2264889:G:A	2264889	NA,A	NA,G	NA,1	NA,-inf	NA,inf	NA,0.6247	0.000288948	0.000409299
3	chr17:1824199:C:T	1824199	T,NA	C,NA	1,NA	inf,NA	inf,NA	0.95243,NA	0.000288808	0.000422486
3	chr17:2373107:CTGA:C	2373107	C,C	CTGA,CTGA	1,1	-inf,inf	inf,inf	0.737722,0.946153	0.000288628	0.00041259
3	chr17:2334858:T:C	2334858	C,NA	T,NA	1,NA	-inf,NA	inf,NA	1.43454,NA	0.000288604	0.000406734
3	chr17:2491742:G:T	2491742	NA,T	NA,G	NA,1	NA,-inf	NA,inf	NA,0.925418	0.000288337	0.000411054
3	chr17:2600122:G:A	2600122	A,NA	G,NA	1,NA	inf,NA	inf,NA	0.772018,NA	0.00028784	0.00040543
3	chr17:2285786:G:A	2285786	NA,A	NA,G	NA,1	NA,-inf	NA,inf	NA,0.620622	0.000287559	0.000407322
3	chr17:1866259:T:A	1866259	A,A	T,T	1,1	-inf,-inf	inf,inf	1.12361,0.772222	0.000287357	0.000400802
3	chr17:2734774:C:T	2734774	T,T	C,C	1,1	inf,-inf	inf,inf	0.853715,1.00785	0.000287296	0.000405234
3	chr17:2229964:T:C	2229964	C,C	T,T	1,1	inf,inf	inf,inf	5.2149,0.00140824	0.000287187	0.00337845
3	chr17:2757930:C:T	2757930	T,NA	C,NA	1,NA	inf,NA	inf,NA	0.882294,NA	0.000287093	0.000420163
3	chr17:2294698:A:G	2294698	G,G	A,A	1,1	-inf,-inf	inf,inf	3.0743,0.476088	0.000287002	0.00038388
3	chr17:2126425:C:T	2126425	NA,T	NA,C	NA,1	NA,-inf	NA,inf	NA,0.402391	0.00028676	0.000429966
3	chr17:2618489:A:G	2618489	NA,G	NA,A	NA,1	NA,-inf	NA,inf	NA,0.726927	0.000286602	0.000409097
3	chr17:2253205:G:A	2253205	NA,A	NA,G	NA,1	NA,-inf	NA,inf	NA,0.618264	0.000286288	0.000405537
3	chr17:2759512:A:G	2759512	G,G	A,A	1,1	inf,inf	inf,inf	1.29146,0.930439	0.00028585	0.000405707
3	chr17:2087803:C:T	2087803	NA,T	NA,C	NA,1	NA,inf	NA,inf	NA,1.88399	0.000285264	0.000415106
3	chr17:1947982:T:C	1947982	C,NA	T,NA	1,NA	-inf,NA	inf,NA	0.843519,NA	0.000285106	0.000395684
3	chr17:2309336:A:C	2309336	NA,C	NA,A	NA,1	NA,-inf	NA,inf	NA,1.52238	0.000284356	0.000410971
3	chr17:1981069:C:T	1981069	NA,T	NA,C	NA,1	NA,inf	NA,inf	NA,0.792267	0.000283873	0.000405344
3	chr17:2607497:T:C	2607497	NA,C	NA,T	NA,1	NA,-inf	NA,inf	NA,0.72033	0.000283766	0.000405031
3	chr17:2682503:C:T	2682503	NA,T	NA,C	NA,1	NA,inf	NA,inf	NA,0.606607	0.000283548	0.000399122
3	chr17:2611265:C:T	2611265	NA,T	NA,C	NA,1	NA,inf	NA,inf	NA,0.604124	0.0002833	0.000398755
3	chr17:2712475:T:C	2712475	NA,C	NA,T	NA,1	NA,inf	NA,inf	NA,0.714894	0.000283027	0.000402342
3	chr17:2345545:A:G	2345545	NA,G	NA,A	NA,1	NA,-inf	NA,inf	NA,1.02828	0.0002828	0.000405654
3	chr17:2086737:C:A	2086737	NA,A	NA,C	NA,1	NA,-inf	NA,inf	NA,1.31886	0.000282525	0.00040405
3	chr17:2746633:C:T	2746633	NA,T	NA,C	NA,1	NA,inf	NA,inf	NA,0.814223	0.000281924	0.000399023
3	chr17:2326431:CA:C	2326431	C,NA	CA,NA	1,NA	-inf,NA	inf,NA	1.41637,NA	0.000281333	0.000396526
3	chr17:2216815:T:G	2216815	NA,G	NA,T	NA,1	NA,-inf	NA,inf	NA,0.481344	0.00028118	0.000413791
3	chr17:2087232:C:T	2087232	NA,T	NA,C	NA,1	NA,-inf	NA,inf	NA,1.31259	0.000280695	0.000401445
3	chr17:2659184:G:A	2659184	NA,A	NA,G	NA,1	NA,inf	NA,inf	NA,0.598638	0.000280326	0.000394603
3	chr17:2471577:C:A	2471577	NA,A	NA,C	NA,1	NA,-inf	NA,inf	NA,0.868051	0.000279651	0.000397512
3	chr17:2371723:T:C	2371723	C,C	T,T	1,1	-inf,-inf	inf,inf	0.43685,0.967684	0.000278846	0.000400635
3	chr17:2662276:C:T	2662276	NA,T	NA,C	NA,1	NA,inf	NA,inf	NA,0.595247	0.00027864	0.000392246
3	chr17:2518013:AG:A	2518013	NA,A	NA,AG	NA,1	NA,-inf	NA,inf	NA,0.695517	0.000278473	0.000393246
3	chr17:2254165:A:G	2254165	NA,G	NA,A	NA,1	NA,inf	NA,inf	NA,1.13477	0.000278352	0.000399262
3	chr17:1945698:A:G	1945698	G,NA	A,NA	1,NA	-inf,NA	inf,NA	0.988916,NA	0.0002772	0.000391601
3	chr17:2098115:A:G	2098115	NA,G	NA,A	NA,1	NA,-inf	NA,inf	NA,0.294302	0.000276581	0.000387318
3	chr17:1887471:A:G	1887471	NA,G	NA,A	NA,1	NA,-inf	NA,inf	NA,0.810826	0.000275679	0.000390936
3	chr17:2563582:G:A	2563582	A,A	G,G	1,1	-inf,-inf	inf,inf	1.1516,0.788515	0.000274883	0.000382321
3	chr17:2053383:A:G	2053383	NA,G	NA,A	NA,1	NA,-inf	NA,inf	NA,2.07272	0.000274737	0.000392191
3	chr17:1955993:A:G	1955993	NA,G	NA,A	NA,1	NA,inf	NA,inf	NA,0.816899	0.000274448	0.000391745
3	chr17:2788068:A:G	2788068	NA,G	NA,A	NA,1	NA,inf	NA,inf	NA,0.715174	0.000273657	0.000389666
3	chr17:2220971:C:T	2220971	NA,T	NA,C	NA,1	NA,-inf	NA,inf	NA,0.435086	0.000273127	0.000408596
3	chr17:1831486:A:G	1831486	NA,G	NA,A	NA,1	NA,-inf	NA,inf	NA,0.795557	0.000272875	0.000386541
3	chr17:1790943:G:A	1790943	NA,A	NA,G	NA,1	NA,-inf	NA,inf	NA,0.893466	0.000271852	0.000385163
3	chr17:2144376:T:C	2144376	C,C	T,T	1,1	inf,inf	inf,inf	0.741927,2.54304	0.000271715	0.000610887
3	chr17:1888960:C:T	1888960	NA,T	NA,C	NA,1	NA,-inf	NA,inf	NA,0.805337	0.000271696	0.000385292
3	chr17:2628758:G:A	2628758	A,A	G,G	1,1	-inf,inf	inf,inf	1.4088,0.223116	0.000271292	0.000381062
3	chr17:1803273:A:G	1803273	NA,G	NA,A	NA,1	NA,-inf	NA,inf	NA,0.799109	0.000270122	0.000382968
3	chr17:1854909:C:T	1854909	T,T	C,C	1,1	-inf,-inf	inf,inf	0.92559,0.911798	0.000270087	0.000377422
3	chr17:2095085:A:G	2095085	NA,G	NA,A	NA,1	NA,-inf	NA,inf	NA,2.01529	0.000269985	0.0003856
3	chr17:2148436:G:T	2148436	T,T	G,G	1,1	-inf,inf	inf,inf	0.299045,0.898844	0.000269489	0.000863451
3	chr17:1869162:G:A	1869162	A,A	G,G	1,1	inf,inf	inf,inf	0.207255,1.4461	0.000268632	0.000371951
3	chr17:2564425:G:A	2564425	NA,A	NA,G	NA,1	NA,inf	NA,inf	NA,0.805349	0.000268607	0.000380928
3	chr17:2768845:G:C	2768845	C,C	G,G	1,1	inf,inf	inf,inf	0.774969,1.16063	0.000268317	0.000378382
3	chr17:2578198:G:A	2578198	A,NA	G,NA	1,NA	-inf,NA	inf,NA	0.859713,NA	0.00026808	0.000381905
3	chr17:2738632:C:T	2738632	NA,T	NA,C	NA,1	NA,inf	NA,inf	NA,0.681904	0.000267847	0.000380882
3	chr17:2286208:T:A	2286208	A,A	T,T	1,1	-inf,-inf	inf,inf	3.09088,0.261421	0.000267166	0.000353333
3	chr17:2196256:T:C	2196256	NA,C	NA,T	NA,1	NA,-inf	NA,inf	NA,2.03297	0.00026706	0.000381786
3	chr17:2208687:T:G	2208687	NA,G	NA,T	NA,1	NA,-inf	NA,inf	NA,0.568189	0.000266903	0.000378247
3	chr17:2227877:T:C	2227877	NA,C	NA,T	NA,1	NA,-inf	NA,inf	NA,0.566373	0.000266736	0.000377995
3	chr17:2621572:T:TA	2621572	NA,TA	NA,T	NA,1	NA,inf	NA,inf	NA,0.559424	0.000264931	0.000372957
3	chr17:2368983:C:G	2368983	G,G	C,C	1,1	inf,-inf	inf,inf	0.220114,1.65604	0.000264268	0.000368353
3	chr17:2222163:G:A	2222163	A,A	G,G	1,1	inf,-inf	inf,inf	5.10326,0.030131	0.000264018	0.00295102
3	chr17:2062000:C:T	2062000	NA,T	NA,C	NA,1	NA,-inf	NA,inf	NA,0.271824	0.000263963	0.000373069
3	chr17:2549071:A:G	2549071	G,G	A,A	1,1	inf,inf	inf,inf	0.875757,1.47884	0.000263834	0.000365259
3	chr17:2110886:T:C	2110886	NA,C	NA,T	NA,1	NA,-inf	NA,inf	NA,0.268582	0.000263777	0.000369499
3	chr17:2252051:G:A	2252051	NA,A	NA,G	NA,1	NA,-inf	NA,inf	NA,1.49299	0.000263651	0.000381226
3	chr17:2232400:G:T	2232400	NA,T	NA,G	NA,1	NA,inf	NA,inf	NA,0.996827	0.000263161	0.000377331
3	chr17:2461885:T:C	2461885	NA,C	NA,T	NA,1	NA,-inf	NA,inf	NA,0.644688	0.000263119	0.000374888
3	chr17:2457270:G:A	2457270	NA,A	NA,G	NA,1	NA,-inf	NA,inf	NA,0.698699	0.000263118	0.000370766
3	chr17:2198309:A:G	2198309	NA,G	NA,A	NA,1	NA,-inf	NA,inf	NA,2.02017	0.000263031	0.000376017
3	chr17:2169093:T:C	2169093	NA,C	NA,T	NA,1	NA,-inf	NA,inf	NA,0.35345	0.000262716	0.000392856
3	chr17:2292052:A:AG	2292052	NA,AG	NA,A	NA,1	NA,-inf	NA,inf	NA,0.57098	0.000262214	0.000371555
3	chr17:2089751:G:C	2089751	NA,C	NA,G	NA,1	NA,-inf	NA,inf	NA,1.97427	0.000261789	0.00037383
3	chr17:2631416:A:G	2631416	NA,G	NA,A	NA,1	NA,inf	NA,inf	NA,0.951095	0.00026128	0.000372889
3	chr17:2370287:G:C	2370287	C,C	G,G	1,1	inf,-inf	inf,inf	4.50606e-05,1.33965	0.000260983	0.000368516
3	chr17:1863011:C:G	1863011	G,G	C,C	1,1	inf,inf	inf,inf	0.179215,1.44413	0.000260947	0.000361763
3	chr17:2731360:A:G	2731360	NA,G	NA,A	NA,1	NA,inf	NA,inf	NA,0.649249	0.000260477	0.000370313
3	chr17:2626799:C:T	2626799	T,NA	C,NA	1,NA	-inf,NA	inf,NA	0.647339,NA	0.00026036	0.000363362
3	chr17:1866747:C:T	1866747	T,T	C,C	1,1	-inf,-inf	inf,inf	1.13222,0.679471	0.000259529	0.000362683
3	chr17:1965356:C:T	1965356	NA,T	NA,C	NA,1	NA,-inf	NA,inf	NA,0.691487	0.000258411	0.000365633
3	chr17:2227194:T:C	2227194	NA,C	NA,T	NA,1	NA,-inf	NA,inf	NA,0.553211	0.000258103	0.000365823
3	chr17:2146872:G:T	2146872	T,T	G,G	1,1	-inf,inf	inf,inf	0.147444,1.03671	0.000257846	0.000691791
3	chr17:2132165:G:A	2132165	NA,A	NA,G	NA,1	NA,-inf	NA,inf	NA,0.354392	0.000257526	0.000382365
3	chr17:2265426:C:G	2265426	NA,G	NA,C	NA,1	NA,-inf	NA,inf	NA,0.55872	0.00025724	0.000364528
3	chr17:2748786:C:T	2748786	NA,T	NA,C	NA,1	NA,-inf	NA,inf	NA,0.658978	0.00025706	0.000365701
3	chr17:2301557:TCTCGGCCGGGC:T	2301557	NA,T	NA,TCTCGGCCGGGC	NA,1	NA,-inf	NA,inf	NA,0.560189	0.000257012	0.000364214
3	chr17:1926676:T:G	1926676	NA,G	NA,T	NA,1	NA,-inf	NA,inf	NA,0.796497	0.000256954	0.000364839
3	chr17:2237021:C:T	2237021	NA,T	NA,C	NA,1	NA,-inf	NA,inf	NA,0.547487	0.000256936	0.000364061
3	chr17:2088572:G:A	2088572	NA,A	NA,G	NA,1	NA,-inf	NA,inf	NA,1.24485	0.000256696	0.000367044
3	chr17:1962221:C:A	1962221	A,A	C,C	1,1	inf,-inf	inf,inf	1.03134,0.496776	0.000256603	0.000365218
3	chr17:1913295:C:T	1913295	NA,T	NA,C	NA,1	NA,-inf	NA,inf	NA,0.636556	0.000256492	0.000363942
3	chr17:2037832:A:T	2037832	NA,T	NA,A	NA,1	NA,inf	NA,inf	NA,0.07798	0.000256352	0.000359884
3	chr17:2741794:G:A	2741794	NA,A	NA,G	NA,1	NA,-inf	NA,inf	NA,0.711567	0.00025613	0.00036367
3	chr17:1912434:T:C	1912434	NA,C	NA,T	NA,1	NA,inf	NA,inf	NA,0.764863	0.000255855	0.000364841
3	chr17:2189860:T:TGTGGCC	2189860	NA,TGTGGCC	NA,T	NA,1	NA,-inf	NA,inf	NA,0.271906	0.000255841	0.000358527
3	chr17:2265866:C:T	2265866	NA,T	NA,C	NA,1	NA,-inf	NA,inf	NA,0.555363	0.00025575	0.000362412
3	chr17:2201780:T:C	2201780	NA,C	NA,T	NA,1	NA,-inf	NA,inf	NA,0.54335	0.000255598	0.000362271
3	chr17:2314941:C:T	2314941	NA,T	NA,C	NA,1	NA,-inf	NA,inf	NA,0.465824	0.000255587	0.000361305
3	chr17:2604318:G:A	2604318	NA,A	NA,G	NA,1	NA,-inf	NA,inf	NA,0.728368	0.000255479	0.000362076
3	chr17:2178096:G:A	2178096	NA,A	NA,G	NA,1	NA,-inf	NA,inf	NA,1.99503	0.000255429	0.000365116
3	chr17:2285934:A:G	2285934	NA,G	NA,A	NA,1	NA,-inf	NA,inf	NA,0.554392	0.000254538	0.000360712
3	chr17:2448708:C:T	2448708	NA,T	NA,C	NA,1	NA,inf	NA,inf	NA,0.352124	0.00025448	0.000357774
3	chr17:2120714:C:A	2120714	NA,A	NA,C	NA,1	NA,-inf	NA,inf	NA,1.99179	0.000253809	0.000362755
3	chr17:2705672:A:G	2705672	NA,G	NA,A	NA,1	NA,inf	NA,inf	NA,0.917099	0.00025338	0.000361168
3	chr17:2205671:T:C	2205671	NA,C	NA,T	NA,1	NA,-inf	NA,inf	NA,0.540822	0.000253175	0.000358871
3	chr17:2491658:G:A	2491658	NA,A	NA,G	NA,1	NA,-inf	NA,inf	NA,0.851952	0.00025294	0.000360729
3	chr17:2144269:C:T	2144269	NA,T	NA,C	NA,1	NA,-inf	NA,inf	NA,0.266137	0.000252827	0.000354331
3	chr17:2173128:T:G	2173128	NA,G	NA,T	NA,1	NA,-inf	NA,inf	NA,0.540257	0.000252662	0.000358087
3	chr17:2141495:G:A	2141495	A,A	G,G	1,1	inf,inf	inf,inf	0.74669,2.47444	0.000252457	0.000568542
3	chr17:2093698:T:A	2093698	NA,A	NA,T	NA,1	NA,-inf	NA,inf	NA,2.03978	0.000252195	0.000360221
3	chr17:2110460:T:C	2110460	NA,C	NA,T	NA,1	NA,inf	NA,inf	NA,0.963944	0.000252077	0.000361323
3	chr17:2425459:T:C	2425459	NA,C	NA,T	NA,1	NA,-inf	NA,inf	NA,0.621181	0.000251968	0.000355513
3	chr17:2034175:C:T	2034175	NA,T	NA,C	NA,1	NA,-inf	NA,inf	NA,1.39566	0.000251494	0.000358545
3	chr17:2221932:G:A	2221932	NA,A	NA,G	NA,1	NA,-inf	NA,inf	NA,0.537117	0.000251381	0.00035636
3	chr17:1944774:C:T	1944774	NA,T	NA,C	NA,1	NA,inf	NA,inf	NA,0.588804	0.000250997	0.000358709
3	chr17:1800272:A:C	1800272	NA,C	NA,A	NA,1	NA,inf	NA,inf	NA,0.771398	0.00025099	0.00035785
3	chr17:1818845:G:A	1818845	NA,A	NA,G	NA,1	NA,-inf	NA,inf	NA,0.688884	0.000250929	0.000354485
3	chr17:1896334:C:T	1896334	T,NA	C,NA	1,NA	inf,NA	inf,NA	0.685023,NA	0.000250654	0.000352566
3	chr17:1977456:G:T	1977456	NA,T	NA,G	NA,1	NA,-inf	NA,inf	NA,0.730168	0.00025052	0.000355977
3	chr17:2375578:C:T	2375578	NA,T	NA,C	NA,1	NA,-inf	NA,inf	NA,0.40387	0.000250073	0.000351789
3	chr17:2411505:C:T	2411505	NA,T	NA,C	NA,1	NA,-inf	NA,inf	NA,0.734097	0.000249785	0.000355967
3	chr17:1962797:G:GGTT	1962797	NA,GGTT	NA,G	NA,1	NA,inf	NA,inf	NA,0.761268	0.000249407	0.00035595
3	chr17:2779208:C:T	2779208	NA,T	NA,C	NA,1	NA,-inf	NA,inf	NA,0.643883	0.000249402	0.00035488
3	chr17:1866021:G:A	1866021	A,A	G,G	1,1	inf,inf	inf,inf	0.181937,1.41743	0.000249369	0.00034552
3	chr17:2753031:G:A	2753031	A,NA	G,NA	1,NA	inf,NA	inf,NA	0.754383,NA	0.000249216	0.000362093
3	chr17:2734635:G:A	2734635	NA,A	NA,G	NA,1	NA,-inf	NA,inf	NA,0.695742	0.000249093	0.000353566
3	chr17:1789697:G:A	1789697	NA,A	NA,G	NA,1	NA,-inf	NA,inf	NA,0.665585	0.000248943	0.000354881
3	chr17:2561081:G:A	2561081	A,A	G,G	1,1	inf,inf	inf,inf	1.55304,0.86305	0.000248695	0.000348535
3	chr17:2194593:A:T	2194593	NA,T	NA,A	NA,1	NA,-inf	NA,inf	NA,0.526932	0.000248375	0.000352095
3	chr17:1885352:A:G	1885352	G,G	A,A	1,1	-inf,inf	inf,inf	0.41551,1.42984	0.000248188	0.000344988
3	chr17:2246860:C:T	2246860	NA,T	NA,C	NA,1	NA,inf	NA,inf	NA,0.954196	0.000247775	0.000355138
3	chr17:1973263:G:A	1973263	A,NA	G,NA	1,NA	inf,NA	inf,NA	0.881241,NA	0.000247764	0.000352887
3	chr17:2177230:A:G	2177230	NA,G	NA,A	NA,1	NA,-inf	NA,inf	NA,0.529312	0.000247419	0.000350709
3	chr17:2485737:T:C	2485737	NA,C	NA,T	NA,1	NA,-inf	NA,inf	NA,0.771446	0.000246644	0.00035011
3	chr17:2442410:G:A	2442410	NA,A	NA,G	NA,1	NA,inf	NA,inf	NA,0.600357	0.000246618	0.000350265
3	chr17:1867993:G:A	1867993	A,A	G,G	1,1	inf,inf	inf,inf	0.196229,1.40479	0.000246351	0.000341293
3	chr17:2284637:C:A	2284637	A,A	C,C	1,1	inf,inf	inf,inf	4.66413,3.73963	0.000246199	0.00351889
3	chr17:1830643:C:G	1830643	NA,G	NA,C	NA,1	NA,-inf	NA,inf	NA,0.736434	0.000245755	0.000348465
3	chr17:2736068:G:A	2736068	NA,A	NA,G	NA,1	NA,-inf	NA,inf	NA,0.683587	0.000245298	0.000348168
3	chr17:2562065:T:C	2562065	NA,C	NA,T	NA,1	NA,-inf	NA,inf	NA,0.703996	0.000245223	0.000348679
3	chr17:2733420:C:T	2733420	NA,T	NA,C	NA,1	NA,-inf	NA,inf	NA,0.660071	0.000244911	0.000347782
3	chr17:2260868:T:A	2260868	NA,A	NA,T	NA,1	NA,-inf	NA,inf	NA,0.529792	0.000244483	0.000346516
3	chr17:2432065:C:T	2432065	NA,T	NA,C	NA,1	NA,inf	NA,inf	NA,0.595727	0.0002444	0.000347123
3	chr17:2443264:A:G	2443264	NA,G	NA,A	NA,1	NA,inf	NA,inf	NA,0.594288	0.000244053	0.000346632
3	chr17:2434248:G:A	2434248	NA,A	NA,G	NA,1	NA,inf	NA,inf	NA,0.590758	0.000243225	0.000345456
3	chr17:2569843:C:T	2569843	T,T	C,C	1,1	-inf,inf	inf,inf	1.48257,0.357355	0.000243213	0.000343602
3	chr17:2196290:C:T	2196290	NA,T	NA,C	NA,1	NA,-inf	NA,inf	NA,0.525285	0.000243024	0.000344489
3	chr17:2364076:G:A	2364076	NA,A	NA,G	NA,1	NA,-inf	NA,inf	NA,1.09529	0.000242829	0.000345417
3	chr17:2189857:A:G	2189857	NA,G	NA,A	NA,1	NA,-inf	NA,inf	NA,0.24902	0.000242674	0.000340269
3	chr17:2171009:G:A	2171009	A,A	G,G	1,1	inf,inf	inf,inf	4.49195,1.15407	0.000242522	0.0066375
3	chr17:2565681:A:T	2565681	T,T	A,A	1,1	-inf,-inf	inf,inf	1.3048,0.540429	0.000242434	0.000337475
3	chr17:2572089:A:T	2572089	T,NA	A,NA	1,NA	-inf,NA	inf,NA	0.681478,NA	0.000242113	0.000341029
3	chr17:1804898:A:C	1804898	NA,C	NA,A	NA,1	NA,inf	NA,inf	NA,0.66645	0.000241603	0.00034372
3	chr17:2345424:G:A	2345424	NA,A	NA,G	NA,1	NA,-inf	NA,inf	NA,0.922925	0.000241355	0.000345956
3	chr17:2322807:C:T	2322807	T,NA	C,NA	1,NA	inf,NA	inf,NA	0.990673,NA	0.000241167	0.000328963
3	chr17:2033685:T:G	2033685	NA,G	NA,T	NA,1	NA,-inf	NA,inf	NA,1.35341	0.000240109	0.000342316
3	chr17:2208445:A:G	2208445	NA,G	NA,A	NA,1	NA,-inf	NA,inf	NA,0.510925	0.000240084	0.000340376
3	chr17:2289773:G:A	2289773	NA,A	NA,G	NA,1	NA,-inf	NA,inf	NA,0.520788	0.000239925	0.00034008
3	chr17:2602264:A:G	2602264	NA,G	NA,A	NA,1	NA,inf	NA,inf	NA,0.52195	0.000239429	0.000339751
3	chr17:2412359:G:A	2412359	A,NA	G,NA	1,NA	-inf,NA	inf,NA	1.20201,NA	0.000239155	0.00035245
3	chr17:1789696:T:C	1789696	NA,C	NA,T	NA,1	NA,-inf	NA,inf	NA,0.642697	0.000238682	0.00034024
3	chr17:2097922:T:C	2097922	NA,C	NA,T	NA,1	NA,-inf	NA,inf	NA,1.52775	0.000238562	0.000340376
3	chr17:2207611:A:G	2207611	NA,G	NA,A	NA,1	NA,-inf	NA,inf	NA,0.507168	0.000238486	0.00033812
3	chr17:2573084:G:A	2573084	A,NA	G,NA	1,NA	-inf,NA	inf,NA	0.692093,NA	0.000237742	0.000334099
3	chr17:2541880:G:A	2541880	NA,A	NA,G	NA,1	NA,-inf	NA,inf	NA,0.572328	0.000237633	0.000335778
3	chr17:2456565:C:A	2456565	NA,A	NA,C	NA,1	NA,-inf	NA,inf	NA,0.636748	0.000237372	0.000334726
3	chr17:2596608:C:T	2596608	NA,T	NA,C	NA,1	NA,inf	NA,inf	NA,0.474726	0.000236891	0.000333726
3	chr17:2288134:T:C	2288134	C,C	T,T	1,1	-inf,-inf	inf,inf	4.47721,3.96918	0.000236842	0.00305597
3	chr17:2247977:G:A	2247977	NA,A	NA,G	NA,1	NA,-inf	NA,inf	NA,0.501696	0.000236642	0.000335403
3	chr17:2197444:T:C	2197444	NA,C	NA,T	NA,1	NA,-inf	NA,inf	NA,0.500191	0.000236361	0.000335094
3	chr17:2396845:G:A	2396845	NA,A	NA,G	NA,1	NA,-inf	NA,inf	NA,0.719904	0.000236326	0.000338519
3	chr17:1972261:C:T	1972261	NA,T	NA,C	NA,1	NA,-inf	NA,inf	NA,0.607412	0.000235829	0.000333723
3	chr17:1882781:A:G	1882781	G,G	A,A	1,1	-inf,-inf	inf,inf	1.3376,0.346717	0.000235514	0.000330868
3	chr17:2445548:G:A	2445548	NA,A	NA,G	NA,1	NA,inf	NA,inf	NA,0.317314	0.000235255	0.000330964
3	chr17:2167803:G:A	2167803	A,A	G,G	1,1	inf,inf	inf,inf	4.43168,1.24379	0.000235226	0.0061679
3	chr17:2391946:T:C	2391946	NA,C	NA,T	NA,1	NA,inf	NA,inf	NA,0.347061	0.00023461	0.000332659
3	chr17:2152586:C:A	2152586	A,A	C,C	1,1	-inf,inf	inf,inf	0.208323,0.918102	0.000234471	0.000660615
3	chr17:1937743:G:A	1937743	A,NA	G,NA	1,NA	-inf,NA	inf,NA	0.955301,NA	0.000234456	0.000341371
3	chr17:1813775:A:G	1813775	NA,G	NA,A	NA,1	NA,inf	NA,inf	NA,0.648351	0.00023431	0.000333366
3	chr17:1887167:G:C	1887167	NA,C	NA,G	NA,1	NA,inf	NA,inf	NA,0.652458	0.00023327	0.000332066
3	chr17:2240758:G:A	2240758	NA,A	NA,G	NA,1	NA,inf	NA,inf	NA,0.90695	0.000232822	0.000333633
3	chr17:2110690:G:A	2110690	NA,A	NA,G	NA,1	NA,-inf	NA,inf	NA,0.271844	0.00023249	0.000328576
3	chr17:1806171:C:T	1806171	NA,T	NA,C	NA,1	NA,inf	NA,inf	NA,0.641521	0.000232411	0.000330656
3	chr17:2467145:G:A	2467145	NA,A	NA,G	NA,1	NA,-inf	NA,inf	NA,0.723851	0.00023241	0.000330483
3	chr17:2673797:C:T	2673797	T,T	C,C	1,1	inf,-inf	inf,inf	1.42246,0.0312024	0.000231627	0.000334767
3	chr17:2665298:T:C	2665298	NA,C	NA,T	NA,1	NA,inf	NA,inf	NA,0.631635	0.00023156	0.000329009
3	chr17:2778678:C:T	2778678	T,T	C,C	1,1	-inf,-inf	inf,inf	1.59588,0.0301109	0.000231419	0.0003293
3	chr17:1971498:G:A	1971498	NA,A	NA,G	NA,1	NA,-inf	NA,inf	NA,0.611858	0.000231402	0.00032749
3	chr17:1913100:A:G	1913100	NA,G	NA,A	NA,1	NA,-inf	NA,inf	NA,0.739014	0.000230859	0.000328586
3	chr17:2530979:C:T	2530979	NA,T	NA,C	NA,1	NA,-inf	NA,inf	NA,0.725992	0.00023071	0.000327382
3	chr17:2530807:T:C	2530807	NA,C	NA,T	NA,1	NA,-inf	NA,inf	NA,0.725434	0.000230526	0.000327122
3	chr17:2360955:C:A	2360955	A,NA	C,NA	1,NA	-inf,NA	inf,NA	0.442223,NA	0.000230338	0.000361963
3	chr17:1818683:A:G	1818683	NA,G	NA,A	NA,1	NA,inf	NA,inf	NA,0.637103	0.000230337	0.000327714
3	chr17:1862888:T:C	1862888	C,C	T,T	1,1	inf,inf	inf,inf	0.15006,1.39233	0.000228856	0.000317602
3	chr17:2165808:G:C	2165808	NA,C	NA,G	NA,1	NA,-inf	NA,inf	NA,1.79674	0.000228689	0.000326801
3	chr17:2382324:C:T	2382324	T,NA	C,NA	1,NA	inf,NA	inf,NA	0.697786,NA	0.000228648	0.000321328
3	chr17:1819464:G:A	1819464	NA,A	NA,G	NA,1	NA,inf	NA,inf	NA,0.632608	0.000228476	0.000325062
3	chr17:2436022:G:A	2436022	NA,A	NA,G	NA,1	NA,inf	NA,inf	NA,0.301134	0.000228446	0.00032149
3	chr17:2222424:G:A	2222424	NA,A	NA,G	NA,1	NA,-inf	NA,inf	NA,1.43571	0.000228319	0.000325046
3	chr17:2663472:C:T	2663472	T,NA	C,NA	1,NA	inf,NA	inf,NA	0.848824,NA	0.000228313	0.000322789
3	chr17:2785032:T:C	2785032	NA,C	NA,T	NA,1	NA,inf	NA,inf	NA,0.622459	0.000228217	0.000325573
3	chr17:2352924:T:C	2352924	C,C	T,T	1,1	-inf,-inf	inf,inf	3.30843,0.551356	0.000227256	0.000483427
3	chr17:2621949:TATTAC:T	2621949	NA,T	NA,TATTAC	NA,1	NA,inf	NA,inf	NA,0.461301	0.000226828	0.000319886
3	chr17:2592185:G:A	2592185	NA,A	NA,G	NA,1	NA,-inf	NA,inf	NA,0.599824	0.000226382	0.0003211
3	chr17:1895197:G:A	1895197	A,NA	G,NA	1,NA	inf,NA	inf,NA	0.608953,NA	0.000226086	0.000317563
3	chr17:2233986:C:T	2233986	NA,T	NA,C	NA,1	NA,-inf	NA,inf	NA,0.467948	0.00022583	0.00032021
3	chr17:2444440:ACT:A	2444440	NA,A	NA,ACT	NA,1	NA,-inf	NA,inf	NA,0.589293	0.000225707	0.000320556
3	chr17:1799862:T:C	1799862	C,NA	T,NA	1,NA	-inf,NA	inf,NA	0.748669,NA	0.0002257	0.00032168
3	chr17:2750421:C:T	2750421	NA,T	NA,C	NA,1	NA,-inf	NA,inf	NA,0.605963	0.000225526	0.000321667
3	chr17:2265868:A:C	2265868	NA,C	NA,A	NA,1	NA,-inf	NA,inf	NA,1.76135	0.000225334	0.000322038
3	chr17:2768537:C:T	2768537	NA,T	NA,C	NA,1	NA,inf	NA,inf	NA,0.58447	0.000224835	0.000320027
3	chr17:2510206:C:G	2510206	G,G	C,C	1,1	-inf,-inf	inf,inf	1.4862,0.956093	0.000224632	0.000311709
3	chr17:2169978:G:C	2169978	C,C	G,G	1,1	inf,inf	inf,inf	4.40949,1.21058	0.000224371	0.00579694
3	chr17:2082198:A:G	2082198	NA,G	NA,A	NA,1	NA,-inf	NA,inf	NA,1.15013	0.000224181	0.000320471
3	chr17:2190217:A:T	2190217	T,T	A,A	1,1	inf,inf	inf,inf	4.53124,0.957913	0.000224037	0.00585727
3	chr17:2445843:C:T	2445843	T,T	C,C	1,1	inf,inf	inf,inf	0.410371,1.64948	0.000223912	0.000327518
3	chr17:2128093:A:G	2128093	G,G	A,A	1,1	inf,inf	inf,inf	4.41022,0.791131	0.000223568	0.00564456
3	chr17:1882077:G:T	1882077	NA,T	NA,G	NA,1	NA,inf	NA,inf	NA,0.749519	0.000223547	0.000319443
3	chr17:2175590:C:CT	2175590	CT,CT	C,C	1,1	inf,-inf	inf,inf	3.98748,0.544136	0.000223411	0.00135468
3	chr17:2488321:C:G	2488321	NA,G	NA,C	NA,1	NA,-inf	NA,inf	NA,0.712075	0.000223162	0.000317596
3	chr17:2550821:G:A	2550821	NA,A	NA,G	NA,1	NA,inf	NA,inf	NA,0.787582	0.000223158	0.000317882
3	chr17:2373829:G:A	2373829	NA,A	NA,G	NA,1	NA,inf	NA,inf	NA,1.16614	0.000223	0.000320479
3	chr17:2531531:T:C	2531531	NA,C	NA,T	NA,1	NA,-inf	NA,inf	NA,0.702119	0.000222923	0.000316368
3	chr17:2592492:C:T	2592492	NA,T	NA,C	NA,1	NA,inf	NA,inf	NA,0.606345	0.000222835	0.000316687
3	chr17:2757630:G:A	2757630	NA,A	NA,G	NA,1	NA,-inf	NA,inf	NA,0.5904	0.000221242	0.000315554
3	chr17:1806049:C:T	1806049	NA,T	NA,C	NA,1	NA,-inf	NA,inf	NA,0.678989	0.000220998	0.000313653
3	chr17:2362370:G:A	2362370	NA,A	NA,G	NA,1	NA,-inf	NA,inf	NA,1.03076	0.000220928	0.000314306
3	chr17:2491740:T:TA	2491740	NA,TA	NA,T	NA,1	NA,-inf	NA,inf	NA,0.752359	0.000220776	0.00031479
3	chr17:2335383:C:T	2335383	NA,T	NA,C	NA,1	NA,inf	NA,inf	NA,0.0478008	0.000220715	0.000310175
3	chr17:2178879:G:A	2178879	A,NA	G,NA	1,NA	inf,NA	inf,NA	0.92591,NA	0.000220624	0.000298764
3	chr17:2735360:A:C	2735360	NA,C	NA,A	NA,1	NA,inf	NA,inf	NA,0.656372	0.000220389	0.000313992
3	chr17:2593421:G:A	2593421	NA,A	NA,G	NA,1	NA,inf	NA,inf	NA,0.471863	0.000220298	0.000312975
3	chr17:2742556:C:G	2742556	NA,G	NA,C	NA,1	NA,inf	NA,inf	NA,0.639544	0.000220171	0.000314375
3	chr17:1801775:G:A	1801775	NA,A	NA,G	NA,1	NA,-inf	NA,inf	NA,0.685708	0.000220097	0.000312489
3	chr17:1989992:A:C	1989992	NA,C	NA,A	NA,1	NA,-inf	NA,inf	NA,0.654587	0.000219968	0.00031251
3	chr17:1977007:A:G	1977007	G,NA	A,NA	1,NA	-inf,NA	inf,NA	0.934552,NA	0.000219893	0.000315837
3	chr17:2748924:G:C	2748924	C,NA	G,NA	1,NA	-inf,NA	inf,NA	0.685635,NA	0.000219609	0.000312262
3	chr17:2128171:C:T	2128171	NA,T	NA,C	NA,1	NA,inf	NA,inf	NA,0.815657	0.000219324	0.000314737
3	chr17:2529789:G:T	2529789	NA,T	NA,G	NA,1	NA,-inf	NA,inf	NA,0.686962	0.000218687	0.000311963
3	chr17:2352870:C:T	2352870	T,T	C,C	1,1	-inf,-inf	inf,inf	0.458135,0.823114	0.000218522	0.000297641
3	chr17:2165709:C:T	2165709	T,T	C,C	1,1	inf,inf	inf,inf	4.37077,0.764648	0.000218386	0.00549126
3	chr17:2556363:C:T	2556363	T,NA	C,NA	1,NA	-inf,NA	inf,NA	1.02501,NA	0.000218017	0.000304817
3	chr17:2549556:G:A	2549556	A,A	G,G	1,1	inf,inf	inf,inf	0.902266,1.34761	0.000217821	0.000301798
3	chr17:2660349:G:A	2660349	A,A	G,G	1,1	-inf,-inf	inf,inf	1.30634,0.184687	0.000217705	0.000308384
3	chr17:2149612:G:C	2149612	NA,C	NA,G	NA,1	NA,-inf	NA,inf	NA,0.820133	0.00021769	0.0003119
3	chr17:1952775:T:A	1952775	A,A	T,T	1,1	inf,inf	inf,inf	0.466164,1.23766	0.00021766	0.000304235
3	chr17:2352932:C:T	2352932	T,T	C,C	1,1	-inf,-inf	inf,inf	3.29504,0.529536	0.000217627	0.000462242
3	chr17:1815951:T:C	1815951	NA,C	NA,T	NA,1	NA,inf	NA,inf	NA,0.551618	0.000217593	0.000309248
3	chr17:1927208:C:T	1927208	NA,T	NA,C	NA,1	NA,-inf	NA,inf	NA,0.714542	0.000217479	0.000310269
3	chr17:2697972:C:T	2697972	T,NA	C,NA	1,NA	inf,NA	inf,NA	0.67058,NA	0.000217304	0.000303543
3	chr17:2292794:C:T	2292794	T,T	C,C	1,1	-inf,-inf	inf,inf	4.95387,3.27534	0.000217151	0.00363122
3	chr17:2573758:G:A	2573758	NA,A	NA,G	NA,1	NA,inf	NA,inf	NA,0.745747	0.000217102	0.000309336
3	chr17:2620584:C:T	2620584	NA,T	NA,C	NA,1	NA,inf	NA,inf	NA,0.424617	0.000216112	0.000304705
3	chr17:2218411:C:T	2218411	NA,T	NA,C	NA,1	NA,-inf	NA,inf	NA,0.451127	0.000216037	0.000306413
3	chr17:2073336:G:A	2073336	NA,A	NA,G	NA,1	NA,-inf	NA,inf	NA,1.16137	0.000215825	0.000307271
3	chr17:2699187:G:A	2699187	NA,A	NA,G	NA,1	NA,inf	NA,inf	NA,0.800355	0.000215678	0.000307436
3	chr17:2480821:A:C	2480821	NA,C	NA,A	NA,1	NA,inf	NA,inf	NA,0.611522	0.000215307	0.000305668
3	chr17:2433851:C:T	2433851	NA,T	NA,C	NA,1	NA,inf	NA,inf	NA,0.273185	0.000215293	0.000303156
3	chr17:1931941:G:A	1931941	NA,A	NA,G	NA,1	NA,-inf	NA,inf	NA,0.530303	0.000215206	0.000306828
3	chr17:2383322:C:T	2383322	NA,T	NA,C	NA,1	NA,inf	NA,inf	NA,0.672627	0.000215189	0.000305184
3	chr17:2310283:C:T	2310283	NA,T	NA,C	NA,1	NA,inf	NA,inf	NA,0.844464	0.000214913	0.000307858
3	chr17:2089082:AG:A	2089082	NA,A	NA,AG	NA,1	NA,-inf	NA,inf	NA,1.06624	0.000214814	0.000307063
3	chr17:2159297:T:G	2159297	G,G	T,T	1,1	inf,inf	inf,inf	4.48854,0.730838	0.000214351	0.00537663
3	chr17:2150106:G:A	2150106	NA,A	NA,G	NA,1	NA,-inf	NA,inf	NA,0.376102	0.000214138	0.000303213
3	chr17:2132297:T:C	2132297	C,C	T,T	1,1	inf,inf	inf,inf	4.40624,0.894121	0.000214104	0.00537779
3	chr17:2345335:G:A	2345335	NA,A	NA,G	NA,1	NA,inf	NA,inf	NA,0.765024	0.000214069	0.000306671
3	chr17:2191074:G:A	2191074	NA,A	NA,G	NA,1	NA,-inf	NA,inf	NA,0.19319	0.000213779	0.000300184
3	chr17:2372550:T:C	2372550	C,C	T,T	1,1	-inf,-inf	inf,inf	0.240125,1.06949	0.000213638	0.000306674
3	chr17:2297202:A:C	2297202	NA,C	NA,A	NA,1	NA,-inf	NA,inf	NA,1.10367	0.000213507	0.000303979
3	chr17:2695568:C:T	2695568	NA,T	NA,C	NA,1	NA,-inf	NA,inf	NA,0.70946	0.000213323	0.000304604
3	chr17:2627314:G:T	2627314	NA,T	NA,G	NA,1	NA,inf	NA,inf	NA,0.417606	0.000213198	0.00030064
3	chr17:2371874:G:A	2371874	A,A	G,G	1,1	-inf,-inf	inf,inf	0.0974371,1.43059	0.000213189	0.000304941
3	chr17:2253147:ATTTATTTATTTT:A	2253147	NA,A	NA,ATTTATTTATTTT	NA,1	NA,-inf	NA,inf	NA,0.449835	0.000213068	0.000302143
3	chr17:2175348:T:C	2175348	C,C	T,T	1,1	inf,-inf	inf,inf	4.03916,0.229772	0.000212197	0.00130166
3	chr17:2126265:A:G	2126265	G,G	A,A	1,1	inf,inf	inf,inf	4.36225,0.79276	0.000212037	0.00517528
3	chr17:2563355:G:C	2563355	NA,C	NA,G	NA,1	NA,-inf	NA,inf	NA,0.540808	0.000211895	0.00029987
3	chr17:2657708:C:A	2657708	NA,A	NA,C	NA,1	NA,inf	NA,inf	NA,0.436969	0.000210957	0.000299604
3	chr17:2145317:G:A	2145317	A,A	G,G	1,1	inf,inf	inf,inf	4.30797,0.680337	0.000210827	0.00500916
3	chr17:2654683:C:T	2654683	NA,T	NA,C	NA,1	NA,inf	NA,inf	NA,0.442662	0.000210721	0.000299256
3	chr17:2637973:AATC:A	2637973	NA,A	NA,AATC	NA,1	NA,inf	NA,inf	NA,0.408799	0.000210403	0.000296713
3	chr17:2753763:T:A	2753763	A,NA	T,NA	1,NA	inf,NA	inf,NA	0.648927,NA	0.000210217	0.000304814
3	chr17:2675662:A:G	2675662	NA,G	NA,A	NA,1	NA,-inf	NA,inf	NA,0.514215	0.000209894	0.000298325
3	chr17:1813854:AT:A	1813854	NA,A	NA,AT	NA,1	NA,-inf	NA,inf	NA,0.631997	0.00020985	0.000297803
3	chr17:1958656:T:C	1958656	NA,C	NA,T	NA,1	NA,inf	NA,inf	NA,0.524739	0.000209272	0.000298324
3	chr17:2701404:G:A	2701404	NA,A	NA,G	NA,1	NA,inf	NA,inf	NA,0.695146	0.000209064	0.000296984
3	chr17:2666139:C:T	2666139	NA,T	NA,C	NA,1	NA,inf	NA,inf	NA,0.541828	0.000208889	0.000297981
3	chr17:1943846:C:G	1943846	NA,G	NA,C	NA,1	NA,inf	NA,inf	NA,0.489965	0.00020886	0.000298325
3	chr17:2755028:T:C	2755028	NA,C	NA,T	NA,1	NA,-inf	NA,inf	NA,0.542417	0.000208797	0.000296922
3	chr17:1789295:G:A	1789295	NA,A	NA,G	NA,1	NA,-inf	NA,inf	NA,0.679778	0.000208426	0.000295776
3	chr17:2352732:C:A	2352732	A,A	C,C	1,1	-inf,inf	inf,inf	3.6906,0.182667	0.000208309	0.000409787
3	chr17:2006952:A:G	2006952	NA,G	NA,A	NA,1	NA,inf	NA,inf	NA,0.625417	0.000208253	0.000298248
3	chr17:2489073:A:G	2489073	G,G	A,A	1,1	inf,inf	inf,inf	0.0927262,1.31608	0.00020813	0.000290158
3	chr17:2152006:T:C	2152006	C,C	T,T	1,1	inf,inf	inf,inf	4.36386,1.08346	0.00020804	0.00517728
3	chr17:2718966:T:C	2718966	NA,C	NA,T	NA,1	NA,inf	NA,inf	NA,0.520273	0.000208033	0.000295417
3	chr17:2599656:A:G	2599656	NA,G	NA,A	NA,1	NA,inf	NA,inf	NA,0.551399	0.000207991	0.0002955
3	chr17:2258825:A:G	2258825	G,G	A,A	1,1	inf,inf	inf,inf	4.66519,3.55274	0.000207943	0.00296659
3	chr17:1893923:C:T	1893923	NA,T	NA,C	NA,1	NA,inf	NA,inf	NA,0.660153	0.000207302	0.000296088
3	chr17:2265215:G:C	2265215	C,C	G,G	1,1	-inf,-inf	inf,inf	4.74821,3.41159	0.000207222	0.00309634
3	chr17:2002547:C:G	2002547	NA,G	NA,C	NA,1	NA,inf	NA,inf	NA,0.850346	0.000207186	0.000296888
3	chr17:2137669:A:G	2137669	G,G	A,A	1,1	inf,inf	inf,inf	4.37112,1.24231	0.000207058	0.00508314
3	chr17:2061712:G:T	2061712	NA,T	NA,G	NA,1	NA,inf	NA,inf	NA,0.919486	0.000206936	0.000296973
3	chr17:2314187:C:T	2314187	NA,T	NA,C	NA,1	NA,-inf	NA,inf	NA,1.62171	0.000206473	0.000294872
3	chr17:2193258:C:T	2193258	NA,T	NA,C	NA,1	NA,-inf	NA,inf	NA,0.175905	0.000206466	0.000290008
3	chr17:2258755:G:A	2258755	A,A	G,G	1,1	-inf,-inf	inf,inf	4.64941,3.5634	0.000206033	0.00291483
3	chr17:1813632:T:C	1813632	NA,C	NA,T	NA,1	NA,-inf	NA,inf	NA,0.618785	0.000205867	0.00029217
3	chr17:2139099:A:G	2139099	G,G	A,A	1,1	inf,inf	inf,inf	4.33587,0.792014	0.000205721	0.0049214
3	chr17:2427722:C:T	2427722	NA,T	NA,C	NA,1	NA,-inf	NA,inf	NA,0.522268	0.000205665	0.000291098
3	chr17:1824683:A:G	1824683	NA,G	NA,A	NA,1	NA,inf	NA,inf	NA,0.557539	0.000205209	0.000290508
3	chr17:1976796:C:T	1976796	NA,T	NA,C	NA,1	NA,inf	NA,inf	NA,0.210869	0.000205084	0.000289065
3	chr17:2745784:G:C	2745784	NA,C	NA,G	NA,1	NA,-inf	NA,inf	NA,0.569009	0.000205024	0.000291209
3	chr17:2585839:A:T	2585839	NA,T	NA,A	NA,1	NA,-inf	NA,inf	NA,0.535461	0.000204928	0.00029079
3	chr17:2126861:T:C	2126861	C,C	T,T	1,1	inf,inf	inf,inf	4.36604,1.20631	0.000204878	0.00501821
3	chr17:2491000:T:C	2491000	NA,C	NA,T	NA,1	NA,inf	NA,inf	NA,0.836233	0.000204788	0.000292068
3	chr17:2267564:A:G	2267564	G,G	A,A	1,1	inf,inf	inf,inf	4.91953,3.20648	0.000204728	0.00334571
3	chr17:2658859:G:A	2658859	A,A	G,G	1,1	-inf,-inf	inf,inf	1.06445,0.446601	0.000204702	0.000288903
3	chr17:1976822:A:T	1976822	T,NA	A,NA	1,NA	inf,NA	inf,NA	0.170207,NA	0.000204668	0.000281916
3	chr17:2142081:A:C	2142081	C,C	A,A	1,1	inf,inf	inf,inf	4.36373,0.953718	0.000204617	0.00502166
3	chr17:2658003:T:C	2658003	C,C	T,T	1,1	-inf,-inf	inf,inf	1.06713,0.442635	0.000204615	0.000288809
3	chr17:2576824:C:T	2576824	NA,T	NA,C	NA,1	NA,inf	NA,inf	NA,0.619541	0.000204435	0.000291619
3	chr17:2053968:G:A	2053968	NA,A	NA,G	NA,1	NA,-inf	NA,inf	NA,1.66157	0.000204429	0.000292294
3	chr17:2718558:CAT:C	2718558	C,C	CAT,CAT	1,1	-inf,-inf	inf,inf	0.817242,1.11259	0.000204321	0.000286592
3	chr17:2161277:T:C	2161277	C,C	T,T	1,1	inf,-inf	inf,inf	4.95652,0.0107668	0.0002043	0.00212962
3	chr17:2401501:C:A	2401501	A,A	C,C	1,1	inf,-inf	inf,inf	1.10771,0.379279	0.000204167	0.000300753
3	chr17:1932768:G:A	1932768	NA,A	NA,G	NA,1	NA,-inf	NA,inf	NA,0.498	0.000203746	0.000290476
3	chr17:2295506:C:T	2295506	T,T	C,C	1,1	-inf,-inf	inf,inf	4.89818,3.26537	0.000203743	0.00329421
3	chr17:2008704:C:T	2008704	T,T	C,C	1,1	inf,inf	inf,inf	1.38124,0.73243	0.000203556	0.000267464
3	chr17:2736764:T:C	2736764	NA,C	NA,T	NA,1	NA,inf	NA,inf	NA,0.596459	0.000203289	0.000288157
3	chr17:2262467:A:G	2262467	NA,G	NA,A	NA,1	NA,inf	NA,inf	NA,0.802584	0.000202524	0.000290063
3	chr17:2008709:C:T	2008709	T,T	C,C	1,1	inf,inf	inf,inf	0.141706,1.39971	0.000202419	0.000294071
3	chr17:2482247:A:G	2482247	NA,G	NA,A	NA,1	NA,-inf	NA,inf	NA,0.541604	0.000202368	0.000284439
3	chr17:2258827:G:A	2258827	A,A	G,G	1,1	inf,inf	inf,inf	4.70683,3.44745	0.000202319	0.00294289
3	chr17:2433645:G:A	2433645	NA,A	NA,G	NA,1	NA,inf	NA,inf	NA,0.23613	0.000202042	0.000284689
3	chr17:1971745:G:A	1971745	A,NA	G,NA	1,NA	-inf,NA	inf,NA	0.914559,NA	0.000201757	0.000285629
3	chr17:2188902:A:G	2188902	G,NA	A,NA	1,NA	inf,NA	inf,NA	0.337781,NA	0.000201636	0.000306667
3	chr17:2255321:G:A	2255321	NA,A	NA,G	NA,1	NA,-inf	NA,inf	NA,1.07656	0.000201488	0.000286951
3	chr17:2514592:C:T	2514592	NA,T	NA,C	NA,1	NA,-inf	NA,inf	NA,0.457007	0.000201429	0.000286968
3	chr17:2654672:G:A	2654672	A,A	G,G	1,1	-inf,-inf	inf,inf	1.08866,0.406497	0.000201231	0.000284172
3	chr17:2754871:G:A	2754871	A,NA	G,NA	1,NA	inf,NA	inf,NA	0.619751,NA	0.000200896	0.00029107
3	chr17:2262046:A:G	2262046	G,G	A,A	1,1	inf,inf	inf,inf	4.77113,3.31996	0.000200172	0.00301323
3	chr17:2716199:C:T	2716199	NA,T	NA,C	NA,1	NA,inf	NA,inf	NA,0.717157	0.000200169	0.000285422
3	chr17:2492038:T:C	2492038	C,NA	T,NA	1,NA	-inf,NA	inf,NA	0.701579,NA	0.000199927	0.000287553
3	chr17:2762390:T:C	2762390	NA,C	NA,T	NA,1	NA,inf	NA,inf	NA,0.574763	0.00019983	0.000283533
3	chr17:2668302:C:T	2668302	NA,T	NA,C	NA,1	NA,-inf	NA,inf	NA,0.578753	0.000199726	0.000284776
3	chr17:2042327:G:T	2042327	T,T	G,G	1,1	inf,inf	inf,inf	0.388282,3.12365	0.000199086	0.00028248
3	chr17:2296460:G:A	2296460	A,A	G,G	1,1	-inf,-inf	inf,inf	4.83904,3.32649	0.000198559	0.00310467
3	chr17:2006499:C:T	2006499	T,NA	C,NA	1,NA	inf,NA	inf,NA	1.22409,NA	0.000198507	0.000280832
3	chr17:1809557:A:G	1809557	G,NA	A,NA	1,NA	inf,NA	inf,NA	0.504635,NA	0.000198296	0.000277792
3	chr17:2567063:C:T	2567063	NA,T	NA,C	NA,1	NA,inf	NA,inf	NA,0.39117	0.000198055	0.000281507
3	chr17:2702930:T:G	2702930	NA,G	NA,T	NA,1	NA,-inf	NA,inf	NA,0.480775	0.000197799	0.00028148
3	chr17:2682935:A:G	2682935	G,G	A,A	1,1	inf,-inf	inf,inf	1.36618,0.217086	0.000197763	0.000286411
3	chr17:2359666:C:T	2359666	NA,T	NA,C	NA,1	NA,inf	NA,inf	NA,0.293768	0.000197654	0.000279028
3	chr17:2489246:G:A	2489246	A,A	G,G	1,1	inf,inf	inf,inf	0.0774674,1.28638	0.000197626	0.000275052
3	chr17:2768189:T:C	2768189	NA,C	NA,T	NA,1	NA,-inf	NA,inf	NA,0.566517	0.000197509	0.00028162
3	chr17:2507593:C:T	2507593	T,NA	C,NA	1,NA	inf,NA	inf,NA	0.937716,NA	0.000197349	0.000302045
3	chr17:2593531:T:G	2593531	NA,G	NA,T	NA,1	NA,inf	NA,inf	NA,0.4009	0.000197121	0.000279893
3	chr17:2592500:T:C	2592500	NA,C	NA,T	NA,1	NA,inf	NA,inf	NA,0.521779	0.00019699	0.000279999
3	chr17:2484653:C:T	2484653	NA,T	NA,C	NA,1	NA,inf	NA,inf	NA,0.463022	0.000196918	0.000279417
3	chr17:2777773:T:A	2777773	A,A	T,T	1,1	-inf,inf	inf,inf	1.40524,0.571519	0.000196862	0.000289625
3	chr17:2082190:G:A	2082190	NA,A	NA,G	NA,1	NA,inf	NA,inf	NA,1.42457	0.000196431	0.000283878
3	chr17:2507917:G:A	2507917	NA,A	NA,G	NA,1	NA,-inf	NA,inf	NA,0.433559	0.000196349	0.000279685
3	chr17:2637499:G:A	2637499	NA,A	NA,G	NA,1	NA,inf	NA,inf	NA,0.484054	0.000196339	0.000279366
3	chr17:2616060:A:G	2616060	NA,G	NA,A	NA,1	NA,-inf	NA,inf	NA,0.457115	0.000196244	0.000279655
3	chr17:1926253:C:T	1926253	NA,T	NA,C	NA,1	NA,inf	NA,inf	NA,0.759588	0.000196237	0.000280622
3	chr17:2637263:G:A	2637263	NA,A	NA,G	NA,1	NA,-inf	NA,inf	NA,0.451204	0.000196152	0.000279708
3	chr17:2551665:C:T	2551665	NA,T	NA,C	NA,1	NA,-inf	NA,inf	NA,0.443637	0.000195937	0.000277165
3	chr17:2517811:GT:G	2517811	NA,G	NA,GT	NA,1	NA,-inf	NA,inf	NA,0.389788	0.000195836	0.000275039
3	chr17:2679361:GATGATTAGATGGATGA:G	2679361	G,G	GATGATTAGATGGATGA,GATGATTAGATGGATGA	1,1	inf,inf	inf,inf	1.36001,0.0169595	0.000195634	0.000282101
3	chr17:2308049:A:T	2308049	T,NA	A,NA	1,NA	-inf,NA	inf,NA	4.6042,NA	0.000195246	0.000366532
3	chr17:1983937:G:A	1983937	NA,A	NA,G	NA,1	NA,-inf	NA,inf	NA,0.453518	0.000195078	0.000278031
3	chr17:2134108:T:C	2134108	C,C	T,T	1,1	inf,inf	inf,inf	4.30926,0.855035	0.000195059	0.00457339
3	chr17:2670658:CAG:C	2670658	C,NA	CAG,NA	1,NA	-inf,NA	inf,NA	0.657361,NA	0.00019505	0.00027965
3	chr17:2677077:C:T	2677077	NA,T	NA,C	NA,1	NA,inf	NA,inf	NA,0.362729	0.000195024	0.000275263
3	chr17:2518986:A:G	2518986	NA,G	NA,A	NA,1	NA,-inf	NA,inf	NA,0.42842	0.000194956	0.000277707
3	chr17:2642510:A:C	2642510	NA,C	NA,A	NA,1	NA,-inf	NA,inf	NA,0.731439	0.000194806	0.000277491
3	chr17:2015634:G:T	2015634	NA,T	NA,G	NA,1	NA,inf	NA,inf	NA,0.140831	0.000194757	0.000274629
3	chr17:2256920:T:C	2256920	C,C	T,T	1,1	-inf,-inf	inf,inf	4.6911,3.40326	0.000194689	0.00280327
3	chr17:2564875:A:C	2564875	C,C	A,A	1,1	-inf,-inf	inf,inf	1.27974,0.113372	0.000194653	0.000269643
3	chr17:2674050:A:C	2674050	NA,C	NA,A	NA,1	NA,inf	NA,inf	NA,0.504871	0.00019464	0.000277137
3	chr17:2116037:CACTA:C	2116037	NA,C	NA,CACTA	NA,1	NA,-inf	NA,inf	NA,0.323507	0.000194498	0.000275636
3	chr17:1911443:C:G	1911443	NA,G	NA,C	NA,1	NA,-inf	NA,inf	NA,0.604266	0.000194187	0.000276252
3	chr17:2319031:C:T	2319031	T,T	C,C	1,1	-inf,-inf	inf,inf	1.10744,0.584038	0.000194158	0.000631445
3	chr17:2553718:G:A	2553718	NA,A	NA,G	NA,1	NA,-inf	NA,inf	NA,0.606407	0.000194057	0.000276769
3	chr17:2471039:T:C	2471039	NA,C	NA,T	NA,1	NA,inf	NA,inf	NA,0.197104	0.000193857	0.000273457
3	chr17:2490632:C:T	2490632	NA,T	NA,C	NA,1	NA,inf	NA,inf	NA,0.791841	0.000193577	0.000276088
3	chr17:1895162:G:A	1895162	NA,A	NA,G	NA,1	NA,inf	NA,inf	NA,0.46895	0.000193472	0.000271607
3	chr17:2683180:G:A	2683180	NA,A	NA,G	NA,1	NA,inf	NA,inf	NA,0.361175	0.000193403	0.000273
3	chr17:2712613:C:T	2712613	NA,T	NA,C	NA,1	NA,inf	NA,inf	NA,0.721291	0.00019336	0.000275713
3	chr17:2672325:G:A	2672325	A,NA	G,NA	1,NA	inf,NA	inf,NA	0.750151,NA	0.000192988	0.000271906
3	chr17:1896951:A:G	1896951	NA,G	NA,A	NA,1	NA,-inf	NA,inf	NA,0.601554	0.00019292	0.000274404
3	chr17:2061672:G:A	2061672	NA,A	NA,G	NA,1	NA,-inf	NA,inf	NA,0.0812818	0.000192799	0.000284035
3	chr17:1959596:A:T	1959596	NA,T	NA,A	NA,1	NA,inf	NA,inf	NA,0.645986	0.00019274	0.000274321
3	chr17:2551753:C:T	2551753	T,T	C,C	1,1	inf,inf	inf,inf	0.655338,1.46835	0.000192734	0.000268761
3	chr17:1970941:C:T	1970941	T,NA	C,NA	1,NA	-inf,NA	inf,NA	0.477909,NA	0.000192686	0.000281701
3	chr17:2253623:G:A	2253623	A,A	G,G	1,1	-inf,-inf	inf,inf	4.70003,3.36759	0.000192441	0.00278249
3	chr17:2086795:CCT:C	2086795	NA,C	NA,CCT	NA,1	NA,-inf	NA,inf	NA,0.969349	0.000192409	0.000274944
3	chr17:2525571:T:C	2525571	NA,C	NA,T	NA,1	NA,-inf	NA,inf	NA,0.376642	0.000192399	0.000270297
3	chr17:2613667:C:T	2613667	NA,T	NA,C	NA,1	NA,inf	NA,inf	NA,0.576469	0.000192307	0.000274395
3	chr17:2752996:T:G	2752996	NA,G	NA,T	NA,1	NA,inf	NA,inf	NA,0.545997	0.000192226	0.000273942
3	chr17:2470373:G:A	2470373	NA,A	NA,G	NA,1	NA,-inf	NA,inf	NA,0.583222	0.000192083	0.00027339
3	chr17:2128598:T:C	2128598	C,NA	T,NA	1,NA	-inf,NA	inf,NA	0.260252,NA	0.000192081	0.000259508
3	chr17:1883708:G:C	1883708	NA,C	NA,G	NA,1	NA,inf	NA,inf	NA,0.57437	0.000192007	0.000273514
3	chr17:2279385:G:C	2279385	NA,C	NA,G	NA,1	NA,-inf	NA,inf	NA,0.655745	0.000191947	0.000275241
3	chr17:2553848:C:T	2553848	T,T	C,C	1,1	inf,inf	inf,inf	0.855076,1.34384	0.000191927	0.000267054
3	chr17:2507662:A:G	2507662	NA,G	NA,A	NA,1	NA,-inf	NA,inf	NA,0.382414	0.000191838	0.000269492
3	chr17:2208345:T:C	2208345	NA,C	NA,T	NA,1	NA,-inf	NA,inf	NA,0.387875	0.00019175	0.000272156
3	chr17:2352878:C:T	2352878	T,T	C,C	1,1	-inf,-inf	inf,inf	3.10731,0.577496	0.000191716	0.000396462
3	chr17:2517610:C:T	2517610	NA,T	NA,C	NA,1	NA,-inf	NA,inf	NA,0.376687	0.000191704	0.00026932
3	chr17:2651359:C:T	2651359	NA,T	NA,C	NA,1	NA,inf	NA,inf	NA,0.573106	0.00019165	0.000273438
3	chr17:2101593:C:T	2101593	NA,T	NA,C	NA,1	NA,-inf	NA,inf	NA,0.0277125	0.0001916	0.000269729
3	chr17:2260916:A:C	2260916	C,C	A,A	1,1	inf,inf	inf,inf	4.88935,3.18337	0.000191509	0.00305901
3	chr17:1823550:G:A	1823550	NA,A	NA,G	NA,1	NA,-inf	NA,inf	NA,0.517	0.000191437	0.000272436
3	chr17:2171683:T:C	2171683	C,C	T,T	1,1	inf,inf	inf,inf	4.435,1.05861	0.000191367	0.0046323
3	chr17:1918605:T:C	1918605	NA,C	NA,T	NA,1	NA,inf	NA,inf	NA,0.631332	0.000191251	0.000272751
3	chr17:2525227:G:C	2525227	NA,C	NA,G	NA,1	NA,-inf	NA,inf	NA,0.371979	0.00019125	0.000268691
3	chr17:2646933:G:A	2646933	NA,A	NA,G	NA,1	NA,-inf	NA,inf	NA,0.716611	0.000191039	0.000272132
3	chr17:2771485:TG:T	2771485	NA,T	NA,TG	NA,1	NA,inf	NA,inf	NA,0.523021	0.000190854	0.000271137
3	chr17:2680682:G:T	2680682	T,T	G,G	1,1	inf,-inf	inf,inf	1.32291,0.038675	0.000190818	0.000274371
3	chr17:2664321:C:G	2664321	NA,G	NA,C	NA,1	NA,inf	NA,inf	NA,0.71407	0.000190687	0.000271639
3	chr17:2596196:A:G	2596196	G,G	A,A	1,1	-inf,-inf	inf,inf	1.32756,0.279998	0.000190682	0.000267043
3	chr17:2474633:T:C	2474633	NA,C	NA,T	NA,1	NA,inf	NA,inf	NA,0.187843	0.000190518	0.000268796
3	chr17:2141351:T:C	2141351	C,C	T,T	1,1	inf,inf	inf,inf	4.27596,0.824172	0.000190446	0.00436687
3	chr17:2466272:G:A	2466272	NA,A	NA,G	NA,1	NA,-inf	NA,inf	NA,0.685589	0.000190253	0.000271017
3	chr17:2466200:A:C	2466200	C,C	A,A	1,1	-inf,inf	inf,inf	0.301325,1.58401	0.000190056	0.000268332
3	chr17:2475156:T:C	2475156	NA,C	NA,T	NA,1	NA,inf	NA,inf	NA,0.185898	0.000189945	0.000267994
3	chr17:2522435:C:CT	2522435	NA,CT	NA,C	NA,1	NA,-inf	NA,inf	NA,0.368242	0.000189534	0.000266323
3	chr17:2671915:CAG:C	2671915	NA,C	NA,CAG	NA,1	NA,inf	NA,inf	NA,0.713924	0.000189348	0.000269731
3	chr17:2736412:G:A	2736412	NA,A	NA,G	NA,1	NA,-inf	NA,inf	NA,0.486844	0.000188986	0.000268553
3	chr17:1883595:G:A	1883595	NA,A	NA,G	NA,1	NA,inf	NA,inf	NA,0.489618	0.000188839	0.000267215
3	chr17:2600081:A:G	2600081	NA,G	NA,A	NA,1	NA,inf	NA,inf	NA,0.710932	0.000188822	0.000268976
3	chr17:2158040:G:C	2158040	C,C	G,G	1,1	inf,inf	inf,inf	4.38187,0.757246	0.000188727	0.00438544
3	chr17:2368217:C:T	2368217	NA,T	NA,C	NA,1	NA,-inf	NA,inf	NA,0.732364	0.000188711	0.000269279
3	chr17:2175666:C:A	2175666	NA,A	NA,C	NA,1	NA,inf	NA,inf	NA,0.85889	0.000188482	0.000270463
3	chr17:2014737:C:T	2014737	NA,T	NA,C	NA,1	NA,-inf	NA,inf	NA,0.409863	0.000188395	0.000266989
3	chr17:2302971:T:C	2302971	NA,C	NA,T	NA,1	NA,-inf	NA,inf	NA,0.26877	0.000188367	0.000267214
3	chr17:2097154:TC:T	2097154	NA,T	NA,TC	NA,1	NA,-inf	NA,inf	NA,0.924298	0.000188292	0.000269302
3	chr17:2072285:C:G	2072285	NA,G	NA,C	NA,1	NA,-inf	NA,inf	NA,0.607358	0.000188174	0.000269861
3	chr17:2280268:T:G	2280268	G,NA	T,NA	1,NA	-inf,NA	inf,NA	1.21175,NA	0.000188032	0.000259515
3	chr17:1948405:C:A	1948405	A,NA	C,NA	1,NA	-inf,NA	inf,NA	0.630986,NA	0.000188028	0.0002707
3	chr17:1975956:G:A	1975956	NA,A	NA,G	NA,1	NA,inf	NA,inf	NA,0.71822	0.000187976	0.000268278
3	chr17:2335381:A:G	2335381	G,NA	A,NA	1,NA	-inf,NA	inf,NA	0.351428,NA	0.00018793	0.000288281
3	chr17:2151815:C:T	2151815	T,T	C,C	1,1	inf,inf	inf,inf	4.27459,1.08189	0.000187889	0.00438315
3	chr17:2491693:G:A	2491693	NA,A	NA,G	NA,1	NA,-inf	NA,inf	NA,0.524085	0.000187801	0.000266188
3	chr17:2393016:GC:G	2393016	NA,G	NA,GC	NA,1	NA,inf	NA,inf	NA,0.509643	0.000187795	0.000266444
3	chr17:2630365:C:T	2630365	NA,T	NA,C	NA,1	NA,inf	NA,inf	NA,0.701703	0.000187695	0.000267357
3	chr17:2014736:G:A	2014736	NA,A	NA,G	NA,1	NA,-inf	NA,inf	NA,0.407198	0.000187668	0.000265964
3	chr17:1968449:C:T	1968449	T,NA	C,NA	1,NA	inf,NA	inf,NA	0.642923,NA	0.000187589	0.000271459
3	chr17:2523453:G:A	2523453	NA,A	NA,G	NA,1	NA,-inf	NA,inf	NA,0.541985	0.00018744	0.000265556
3	chr17:1869979:G:A	1869979	A,A	G,G	1,1	-inf,-inf	inf,inf	1.05759,0.594074	0.00018743	0.000261627
3	chr17:1924796:G:A	1924796	NA,A	NA,G	NA,1	NA,-inf	NA,inf	NA,0.483753	0.000187361	0.000267136
3	chr17:2160256:A:T	2160256	T,T	A,A	1,1	inf,inf	inf,inf	4.41025,1.15385	0.000187347	0.00444376
3	chr17:2510806:G:A	2510806	NA,A	NA,G	NA,1	NA,-inf	NA,inf	NA,0.453547	0.000187273	0.000265942
3	chr17:2157807:C:A	2157807	A,A	C,C	1,1	inf,inf	inf,inf	4.31052,0.529896	0.000187271	0.00414407
3	chr17:2652986:C:T	2652986	NA,T	NA,C	NA,1	NA,-inf	NA,inf	NA,0.451641	0.000187203	0.000264975
3	chr17:1896133:G:C	1896133	NA,C	NA,G	NA,1	NA,inf	NA,inf	NA,0.505894	0.000187094	0.000267358
3	chr17:2120528:T:C	2120528	NA,C	NA,T	NA,1	NA,-inf	NA,inf	NA,0.0378175	0.000187055	0.000263442
3	chr17:2157059:T:C	2157059	C,C	T,T	1,1	inf,inf	inf,inf	4.38207,0.782322	0.000186912	0.0043134
3	chr17:2245753:T:C	2245753	NA,C	NA,T	NA,1	NA,-inf	NA,inf	NA,0.12851	0.000186844	0.000263466
3	chr17:2465779:T:G	2465779	NA,G	NA,T	NA,1	NA,-inf	NA,inf	NA,0.574675	0.000186807	0.000265749
3	chr17:2239083:C:T	2239083	NA,T	NA,C	NA,1	NA,inf	NA,inf	NA,0.715516	0.000186768	0.000266608
3	chr17:2371695:G:A	2371695	A,A	G,G	1,1	-inf,-inf	inf,inf	0.183229,1.03226	0.000186491	0.0002657
3	chr17:2595162:TCTTTC:T	2595162	NA,T	NA,TCTTTC	NA,1	NA,-inf	NA,inf	NA,0.469344	0.000186413	0.00026491
3	chr17:2779260:G:A	2779260	NA,A	NA,G	NA,1	NA,-inf	NA,inf	NA,0.476971	0.000186335	0.000265205
3	chr17:2672421:G:T	2672421	NA,T	NA,G	NA,1	NA,inf	NA,inf	NA,0.449799	0.000186159	0.00026497
3	chr17:2160318:C:T	2160318	T,T	C,C	1,1	inf,inf	inf,inf	4.38254,0.796527	0.000186104	0.00432604
3	chr17:2065689:T:C	2065689	C,C	T,T	1,1	inf,inf	inf,inf	0.352816,1.05294	0.00018561	0.00025618
3	chr17:2300027:C:T	2300027	NA,T	NA,C	NA,1	NA,inf	NA,inf	NA,0.732572	0.000185506	0.000265592
3	chr17:2605903:G:T	2605903	NA,T	NA,G	NA,1	NA,-inf	NA,inf	NA,0.469267	0.000185437	0.000263203
3	chr17:2270815:G:A	2270815	NA,A	NA,G	NA,1	NA,inf	NA,inf	NA,0.838789	0.000185364	0.000265243
3	chr17:2372791:G:T	2372791	T,T	G,G	1,1	-inf,-inf	inf,inf	0.256321,0.952709	0.000185209	0.000265623
3	chr17:2693815:T:A	2693815	NA,A	NA,T	NA,1	NA,inf	NA,inf	NA,0.415294	0.000185121	0.000263595
3	chr17:2664466:T:C	2664466	NA,C	NA,T	NA,1	NA,inf	NA,inf	NA,0.411375	0.000185063	0.000262847
3	chr17:2581985:T:C	2581985	NA,C	NA,T	NA,1	NA,inf	NA,inf	NA,0.360049	0.000184937	0.000262672
3	chr17:2680684:T:C	2680684	NA,C	NA,T	NA,1	NA,inf	NA,inf	NA,0.537993	0.000184771	0.000263544
3	chr17:2293891:G:A	2293891	A,A	G,G	1,1	-inf,-inf	inf,inf	4.80149,3.24057	0.000184634	0.00282626
3	chr17:2655490:A:G	2655490	NA,G	NA,A	NA,1	NA,-inf	NA,inf	NA,0.440903	0.00018462	0.000263829
3	chr17:2156667:T:C	2156667	C,C	T,T	1,1	inf,inf	inf,inf	4.37588,0.804434	0.000184437	0.00426406
3	chr17:1963606:C:T	1963606	NA,T	NA,C	NA,1	NA,-inf	NA,inf	NA,0.478516	0.000184409	0.00026138
3	chr17:1821840:A:T	1821840	NA,T	NA,A	NA,1	NA,inf	NA,inf	NA,0.493302	0.000184313	0.000261056
3	chr17:2507899:A:G	2507899	G,G	A,A	1,1	-inf,-inf	inf,inf	1.40425,0.904141	0.00018427	0.000255991
3	chr17:2466204:A:C	2466204	NA,C	NA,A	NA,1	NA,inf	NA,inf	NA,0.508614	0.000183858	0.000261071
3	chr17:2270203:A:G	2270203	G,G	A,A	1,1	inf,inf	inf,inf	4.80281,3.21311	0.000183845	0.00279761
3	chr17:2183061:T:G	2183061	G,G	T,T	1,1	-inf,inf	inf,inf	0.954232,1.08459	0.000183807	0.00104189
3	chr17:2160420:T:G	2160420	G,G	T,T	1,1	inf,inf	inf,inf	4.34831,0.728047	0.00018365	0.00414266
3	chr17:2673141:C:T	2673141	NA,T	NA,C	NA,1	NA,inf	NA,inf	NA,0.42841	0.000183633	0.000260509
3	chr17:2721933:G:A	2721933	NA,A	NA,G	NA,1	NA,inf	NA,inf	NA,0.476498	0.000183285	0.000259978
3	chr17:2655645:G:A	2655645	NA,A	NA,G	NA,1	NA,-inf	NA,inf	NA,0.435951	0.000183238	0.000261848
3	chr17:2200516:A:C	2200516	C,C	A,A	1,1	inf,inf	inf,inf	4.80115,1.26786	0.000183236	0.0030251
3	chr17:2349277:G:A	2349277	A,A	G,G	1,1	inf,inf	inf,inf	4.49717,0.550745	0.000183165	0.000343207
3	chr17:1853057:A:G	1853057	G,G	A,A	1,1	-inf,-inf	inf,inf	0.702939,0.910927	0.00018313	0.000259725
3	chr17:2723598:A:C	2723598	C,C	A,A	1,1	-inf,-inf	inf,inf	1.53022,0.260526	0.000183049	0.000269788
3	chr17:1938143:A:G	1938143	NA,G	NA,A	NA,1	NA,-inf	NA,inf	NA,0.552638	0.000182738	0.000259966
3	chr17:2771801:G:T	2771801	NA,T	NA,G	NA,1	NA,-inf	NA,inf	NA,0.454902	0.000182617	0.000260218
3	chr17:2617977:G:A	2617977	NA,A	NA,G	NA,1	NA,-inf	NA,inf	NA,0.474702	0.000182035	0.000258509
3	chr17:2493737:A:G	2493737	NA,G	NA,A	NA,1	NA,-inf	NA,inf	NA,0.391174	0.000182004	0.000259263
3	chr17:2235534:C:G	2235534	G,G	C,C	1,1	inf,inf	inf,inf	4.66072,0.253328	0.000181873	0.00271552
3	chr17:1967123:TGCAGGCCCCAGGCTCCCGCCGCTCCTCCCCAGAAGGAAGAGGGGGCCCTG:T	1967123	NA,T	NA,TGCAGGCCCCAGGCTCCCGCCGCTCCTCCCCAGAAGGAAGAGGGGGCCCTG	NA,1	NA,inf	NA,inf	NA,0.160203	0.000181835	0.0002566
3	chr17:2538304:A:G	2538304	G,NA	A,NA	1,NA	inf,NA	inf,NA	0.447757,NA	0.000181778	0.000256087
3	chr17:2711346:G:A	2711346	NA,A	NA,G	NA,1	NA,inf	NA,inf	NA,0.468263	0.000181708	0.000258724
3	chr17:2401462:C:G	2401462	NA,G	NA,C	NA,1	NA,inf	NA,inf	NA,0.205504	0.000181608	0.000257816
3	chr17:2196741:GAAGA:G	2196741	NA,G	NA,GAAGA	NA,1	NA,inf	NA,inf	NA,0.6547	0.00018154	0.000260278
3	chr17:1875257:G:A	1875257	NA,A	NA,G	NA,1	NA,inf	NA,inf	NA,0.521911	0.00018142	0.000258425
3	chr17:2674741:C:T	2674741	NA,T	NA,C	NA,1	NA,inf	NA,inf	NA,0.420924	0.000181405	0.000257368
3	chr17:1987162:C:A	1987162	NA,A	NA,C	NA,1	NA,-inf	NA,inf	NA,0.385242	0.000181277	0.000257944
3	chr17:2294093:T:C	2294093	C,C	T,T	1,1	-inf,-inf	inf,inf	4.82443,3.17217	0.00018127	0.00278445
3	chr17:2755091:C:G	2755091	G,NA	C,NA	1,NA	inf,NA	inf,NA	0.55485,NA	0.000181142	0.000262233
3	chr17:2761729:C:T	2761729	NA,T	NA,C	NA,1	NA,-inf	NA,inf	NA,0.462067	0.000180938	0.000257281
3	chr17:2294343:C:T	2294343	T,T	C,C	1,1	-inf,-inf	inf,inf	4.8416,3.1327	0.000180893	0.00280607
3	chr17:1902944:C:T	1902944	NA,T	NA,C	NA,1	NA,inf	NA,inf	NA,0.490048	0.000180613	0.00025742
3	chr17:2501107:C:T	2501107	NA,T	NA,C	NA,1	NA,-inf	NA,inf	NA,0.388372	0.000180613	0.000257314
3	chr17:2019156:A:G	2019156	NA,G	NA,A	NA,1	NA,-inf	NA,inf	NA,0.332353	0.000180597	0.000257129
3	chr17:2463859:C:T	2463859	NA,T	NA,C	NA,1	NA,inf	NA,inf	NA,0.165435	0.000180564	0.00025482
3	chr17:1869696:G:C	1869696	C,C	G,G	1,1	-inf,-inf	inf,inf	1.02014,0.613811	0.000180563	0.000252107
3	chr17:1867171:TAACGTTTTGTTAA:T	1867171	T,T	TAACGTTTTGTTAA,TAACGTTTTGTTAA	1,1	-inf,-inf	inf,inf	0.736352,0.908377	0.00018033	0.000255744
3	chr17:2501462:C:A	2501462	NA,A	NA,C	NA,1	NA,-inf	NA,inf	NA,0.3877	0.000180315	0.00025689
3	chr17:2291062:T:C	2291062	NA,C	NA,T	NA,1	NA,-inf	NA,inf	NA,0.28407	0.000180219	0.000255331
3	chr17:2502265:G:A	2502265	NA,A	NA,G	NA,1	NA,-inf	NA,inf	NA,0.387262	0.000180192	0.000256715
3	chr17:1871496:C:T	1871496	T,T	C,C	1,1	inf,inf	inf,inf	0.204758,1.27713	0.000180162	0.000250356
3	chr17:2445523:C:T	2445523	T,T	C,C	1,1	inf,inf	inf,inf	0.448745,1.39718	0.000180018	0.000263894
3	chr17:2058569:C:T	2058569	T,NA	C,NA	1,NA	inf,NA	inf,NA	0.71028,NA	0.000179897	0.000247997
3	chr17:1970044:T:C	1970044	C,NA	T,NA	1,NA	-inf,NA	inf,NA	0.82234,NA	0.000179871	0.000255104
3	chr17:2284469:T:C	2284469	NA,C	NA,T	NA,1	NA,-inf	NA,inf	NA,0.788453	0.000179729	0.000259265
3	chr17:2728561:C:G	2728561	NA,G	NA,C	NA,1	NA,inf	NA,inf	NA,0.562902	0.000179721	0.000256111
3	chr17:2756845:G:A	2756845	NA,A	NA,G	NA,1	NA,inf	NA,inf	NA,0.552255	0.000179541	0.000254658
3	chr17:1972168:G:A	1972168	A,NA	G,NA	1,NA	inf,NA	inf,NA	0.750851,NA	0.000179242	0.00026109
3	chr17:2621881:T:C	2621881	C,C	T,T	1,1	inf,inf	inf,inf	0.479889,0.787913	0.000178939	0.000239646
3	chr17:2738927:C:T	2738927	NA,T	NA,C	NA,1	NA,-inf	NA,inf	NA,0.449302	0.000178618	0.000253839
3	chr17:1827447:C:T	1827447	NA,T	NA,C	NA,1	NA,inf	NA,inf	NA,0.471154	0.000178508	0.000252886
3	chr17:2679814:C:A	2679814	NA,A	NA,C	NA,1	NA,inf	NA,inf	NA,0.520262	0.000178482	0.000254627
3	chr17:2035696:G:A	2035696	NA,A	NA,G	NA,1	NA,-inf	NA,inf	NA,0.970297	0.000178412	0.000253984
3	chr17:2571582:A:C	2571582	NA,C	NA,A	NA,1	NA,inf	NA,inf	NA,0.650356	0.000178386	0.000254105
3	chr17:2424324:G:A	2424324	NA,A	NA,G	NA,1	NA,-inf	NA,inf	NA,0.436321	0.000178269	0.000253475
3	chr17:2311619:C:T	2311619	NA,T	NA,C	NA,1	NA,-inf	NA,inf	NA,0.11856	0.000178235	0.000250839
3	chr17:2553106:G:A	2553106	NA,A	NA,G	NA,1	NA,-inf	NA,inf	NA,0.349465	0.00017814	0.000250657
3	chr17:2745488:G:C	2745488	NA,C	NA,G	NA,1	NA,inf	NA,inf	NA,0.439678	0.000178098	0.000253997
3	chr17:1970107:C:T	1970107	T,NA	C,NA	1,NA	-inf,NA	inf,NA	0.808789,NA	0.000178098	0.000252641
3	chr17:2715859:A:C	2715859	NA,C	NA,A	NA,1	NA,inf	NA,inf	NA,0.513566	0.000177637	0.000253365
3	chr17:1929913:G:GCT	1929913	GCT,NA	G,NA	1,NA	-inf,NA	inf,NA	0.592692,NA	0.000177442	0.000250937
3	chr17:2666002:T:C	2666002	NA,C	NA,T	NA,1	NA,inf	NA,inf	NA,0.515601	0.000177417	0.000253056
3	chr17:2676159:T:C	2676159	NA,C	NA,T	NA,1	NA,inf	NA,inf	NA,0.405593	0.000177293	0.000251563
3	chr17:2535393:G:A	2535393	NA,A	NA,G	NA,1	NA,-inf	NA,inf	NA,0.577049	0.000177256	0.000252496
3	chr17:2443741:C:T	2443741	NA,T	NA,C	NA,1	NA,inf	NA,inf	NA,0.373314	0.000177097	0.000251562
3	chr17:1964656:T:C	1964656	C,NA	T,NA	1,NA	-inf,NA	inf,NA	0.810505,NA	0.000177076	0.000251139
3	chr17:2563528:T:C	2563528	C,C	T,T	1,1	-inf,inf	inf,inf	0.0436734,1.56194	0.000177027	0.000251316
3	chr17:2123291:T:A	2123291	NA,A	NA,T	NA,1	NA,-inf	NA,inf	NA,0.0573428	0.000176675	0.00024898
3	chr17:2561400:T:C	2561400	NA,C	NA,T	NA,1	NA,-inf	NA,inf	NA,0.349312	0.000176454	0.000248498
3	chr17:2182906:G:A	2182906	A,A	G,G	1,1	inf,inf	inf,inf	4.12247,0.824888	0.000176378	0.00346442
3	chr17:1788982:G:A	1788982	NA,A	NA,G	NA,1	NA,inf	NA,inf	NA,0.477511	0.000176331	0.000251302
3	chr17:2628296:T:C	2628296	NA,C	NA,T	NA,1	NA,inf	NA,inf	NA,0.507533	0.000175802	0.000250746
3	chr17:2270710:G:T	2270710	NA,T	NA,G	NA,1	NA,-inf	NA,inf	NA,0.268718	0.000175742	0.000249056
3	chr17:1981840:A:G	1981840	NA,G	NA,A	NA,1	NA,-inf	NA,inf	NA,0.534318	0.000175677	0.000249891
3	chr17:2413753:A:G	2413753	NA,G	NA,A	NA,1	NA,-inf	NA,inf	NA,0.706355	0.000175667	0.000250748
3	chr17:2159823:A:G	2159823	G,G	A,A	1,1	inf,inf	inf,inf	4.36037,1.08577	0.000175514	0.00401324
3	chr17:2762621:G:A	2762621	NA,A	NA,G	NA,1	NA,-inf	NA,inf	NA,0.440017	0.000175448	0.000249488
3	chr17:2705818:G:A	2705818	NA,A	NA,G	NA,1	NA,inf	NA,inf	NA,0.388282	0.000175163	0.000248286
3	chr17:2739142:C:T	2739142	NA,T	NA,C	NA,1	NA,-inf	NA,inf	NA,0.460697	0.000175116	0.000248936
3	chr17:2648960:G:A	2648960	NA,A	NA,G	NA,1	NA,-inf	NA,inf	NA,0.652273	0.000175049	0.000249379
3	chr17:2381843:G:A	2381843	A,NA	G,NA	1,NA	-inf,NA	inf,NA	0.664536,NA	0.000174901	0.000258346
3	chr17:2376790:G:A	2376790	NA,A	NA,G	NA,1	NA,-inf	NA,inf	NA,0.520591	0.000174887	0.000248856
3	chr17:2329980:T:C	2329980	C,C	T,T	1,1	-inf,inf	inf,inf	1.07469,0.0263817	0.000174721	0.000525109
3	chr17:2097239:C:T	2097239	T,T	C,C	1,1	inf,inf	inf,inf	4.66661,0.118416	0.000174721	0.00136069
3	chr17:1856505:A:G	1856505	G,G	A,A	1,1	inf,inf	inf,inf	0.13124,1.25804	0.000174708	0.000242799
3	chr17:1821428:C:T	1821428	NA,T	NA,C	NA,1	NA,inf	NA,inf	NA,0.4556	0.000174652	0.000247461
3	chr17:1972541:C:T	1972541	T,NA	C,NA	1,NA	-inf,NA	inf,NA	0.802113,NA	0.000174568	0.000247542
3	chr17:2771426:C:G	2771426	NA,G	NA,C	NA,1	NA,inf	NA,inf	NA,0.39399	0.000174251	0.000248211
3	chr17:2440295:C:T	2440295	T,NA	C,NA	1,NA	-inf,NA	inf,NA	0.550005,NA	0.000174108	0.000256247
3	chr17:1912929:A:G	1912929	NA,G	NA,A	NA,1	NA,inf	NA,inf	NA,0.554509	0.000173989	0.000248577
3	chr17:1958431:G:A	1958431	A,NA	G,NA	1,NA	-inf,NA	inf,NA	0.720422,NA	0.000173927	0.00025397
3	chr17:1939205:TA:T	1939205	NA,T	NA,TA	NA,1	NA,-inf	NA,inf	NA,0.377479	0.000173856	0.000247577
3	chr17:2777428:G:A	2777428	A,NA	G,NA	1,NA	inf,NA	inf,NA	0.540783,NA	0.000173738	0.000245294
3	chr17:2545080:A:G	2545080	NA,G	NA,A	NA,1	NA,-inf	NA,inf	NA,0.526806	0.000173541	0.000247554
3	chr17:2223210:G:C	2223210	C,C	G,G	1,1	inf,inf	inf,inf	4.51424,1.25053	0.000173475	0.00239527
3	chr17:1875535:C:G	1875535	NA,G	NA,C	NA,1	NA,inf	NA,inf	NA,0.488738	0.000173387	0.000246989
3	chr17:2126281:C:T	2126281	T,T	C,C	1,1	inf,-inf	inf,inf	4.74382,0.0562691	0.000173234	0.00161931
3	chr17:2512460:G:A	2512460	NA,A	NA,G	NA,1	NA,-inf	NA,inf	NA,0.48175	0.000173151	0.000245433
3	chr17:2193430:C:T	2193430	NA,T	NA,C	NA,1	NA,-inf	NA,inf	NA,0.304582	0.000172987	0.000245816
3	chr17:2357658:C:T	2357658	NA,T	NA,C	NA,1	NA,-inf	NA,inf	NA,0.816229	0.000172975	0.000246116
3	chr17:2181891:G:A	2181891	A,A	G,G	1,1	inf,inf	inf,inf	4.29247,0.733728	0.000172892	0.00374146
3	chr17:2771346:A:G	2771346	NA,G	NA,A	NA,1	NA,-inf	NA,inf	NA,0.4232	0.000172807	0.000246422
3	chr17:2658946:T:C	2658946	NA,C	NA,T	NA,1	NA,-inf	NA,inf	NA,0.369476	0.000172684	0.00024534
3	chr17:2441764:T:A	2441764	A,A	T,T	1,1	inf,inf	inf,inf	0.265427,1.00854	0.000172643	0.000242582
3	chr17:1874466:A:G	1874466	NA,G	NA,A	NA,1	NA,inf	NA,inf	NA,0.485549	0.000172635	0.000245918
3	chr17:2768940:T:TGAGTAG	2768940	NA,TGAGTAG	NA,T	NA,1	NA,-inf	NA,inf	NA,0.428569	0.000172573	0.000245413
3	chr17:1906384:A:G	1906384	NA,G	NA,A	NA,1	NA,-inf	NA,inf	NA,0.470504	0.000172485	0.000245496
3	chr17:2061103:A:T	2061103	T,T	A,A	1,1	inf,inf	inf,inf	0.339785,0.844596	0.000172439	0.000238296
3	chr17:2069684:G:A	2069684	NA,A	NA,G	NA,1	NA,inf	NA,inf	NA,0.774581	0.000172402	0.00024715
3	chr17:2108584:T:C	2108584	NA,C	NA,T	NA,1	NA,-inf	NA,inf	NA,0.847651	0.000172387	0.000245446
3	chr17:2649444:C:T	2649444	NA,T	NA,C	NA,1	NA,inf	NA,inf	NA,0.372993	0.000172266	0.00024514
3	chr17:1798110:T:C	1798110	NA,C	NA,T	NA,1	NA,inf	NA,inf	NA,0.501658	0.000172178	0.000245858
3	chr17:1829006:T:C	1829006	NA,C	NA,T	NA,1	NA,-inf	NA,inf	NA,0.498953	0.000172159	0.000245442
3	chr17:1941808:G:A	1941808	NA,A	NA,G	NA,1	NA,inf	NA,inf	NA,0.198883	0.000172092	0.00024299
3	chr17:2393108:G:A	2393108	NA,A	NA,G	NA,1	NA,inf	NA,inf	NA,0.464495	0.000172052	0.000244178
3	chr17:2768944:TGG:T	2768944	NA,T	NA,TGG	NA,1	NA,-inf	NA,inf	NA,0.425727	0.000171955	0.000244536
3	chr17:2707088:C:T	2707088	NA,T	NA,C	NA,1	NA,-inf	NA,inf	NA,0.323404	0.000171807	0.000245197
3	chr17:2156114:G:C	2156114	C,C	G,G	1,1	inf,inf	inf,inf	4.31341,1.25535	0.000171761	0.00376716
3	chr17:2558745:C:T	2558745	T,T	C,C	1,1	inf,-inf	inf,inf	0.639393,0.983564	0.000171758	0.000241899
3	chr17:2059482:C:T	2059482	NA,T	NA,C	NA,1	NA,inf	NA,inf	NA,0.769146	0.000171698	0.000245706
3	chr17:2542951:T:C	2542951	NA,C	NA,T	NA,1	NA,-inf	NA,inf	NA,0.333443	0.000171599	0.000241525
3	chr17:2292639:GA:G	2292639	G,G	GA,GA	1,1	-inf,-inf	inf,inf	4.78214,3.1494	0.000171598	0.00256088
3	chr17:2539465:G:A	2539465	NA,A	NA,G	NA,1	NA,-inf	NA,inf	NA,0.514696	0.000171578	0.000244718
3	chr17:2768942:C:CCTTCTCCTGCTGTGAA	2768942	NA,CCTTCTCCTGCTGTGAA	NA,C	NA,1	NA,-inf	NA,inf	NA,0.424302	0.000171571	0.000243991
3	chr17:2291580:C:G	2291580	G,G	C,C	1,1	-inf,-inf	inf,inf	4.53401,3.07571	0.000171388	0.00232343
3	chr17:2368552:T:A	2368552	NA,A	NA,T	NA,1	NA,-inf	NA,inf	NA,0.640499	0.000171272	0.000244316
3	chr17:2656255:C:T	2656255	NA,T	NA,C	NA,1	NA,inf	NA,inf	NA,0.483627	0.000171227	0.000244242
3	chr17:2293532:T:C	2293532	C,C	T,T	1,1	-inf,-inf	inf,inf	4.76626,3.1615	0.000171079	0.00253556
3	chr17:1922396:A:T	1922396	NA,T	NA,A	NA,1	NA,inf	NA,inf	NA,0.345895	0.00017107	0.000242295
3	chr17:2167764:C:T	2167764	T,T	C,C	1,1	inf,inf	inf,inf	4.32509,0.855837	0.00017105	0.00381017
3	chr17:1819850:C:T	1819850	NA,T	NA,C	NA,1	NA,inf	NA,inf	NA,0.440443	0.000171007	0.000242337
3	chr17:2568140:C:T	2568140	T,NA	C,NA	1,NA	inf,NA	inf,NA	0.401607,NA	0.000170702	0.000240399
3	chr17:2393910:G:T	2393910	NA,T	NA,G	NA,1	NA,-inf	NA,inf	NA,0.179831	0.000170587	0.000240687
3	chr17:2608281:G:T	2608281	NA,T	NA,G	NA,1	NA,-inf	NA,inf	NA,0.429419	0.000170569	0.00024233
3	chr17:2681596:G:T	2681596	NA,T	NA,G	NA,1	NA,-inf	NA,inf	NA,0.391496	0.000170563	0.000243676
3	chr17:2490658:C:T	2490658	T,T	C,C	1,1	-inf,-inf	inf,inf	0.569812,1.13535	0.000170518	0.000242323
3	chr17:2002917:G:T	2002917	NA,T	NA,G	NA,1	NA,-inf	NA,inf	NA,0.499403	0.000170438	0.000242331
3	chr17:1824382:C:T	1824382	NA,T	NA,C	NA,1	NA,-inf	NA,inf	NA,0.488208	0.000170339	0.00024285
3	chr17:2270629:A:G	2270629	G,G	A,A	1,1	-inf,-inf	inf,inf	4.78072,3.10778	0.00017029	0.00254177
3	chr17:2002820:C:T	2002820	NA,T	NA,C	NA,1	NA,inf	NA,inf	NA,0.0939031	0.000170282	0.000240612
3	chr17:1889069:C:T	1889069	NA,T	NA,C	NA,1	NA,inf	NA,inf	NA,0.445083	0.000170165	0.000242237
3	chr17:2536267:C:G	2536267	NA,G	NA,C	NA,1	NA,-inf	NA,inf	NA,0.506154	0.000170109	0.000242616
3	chr17:1926201:C:T	1926201	NA,T	NA,C	NA,1	NA,inf	NA,inf	NA,0.46495	0.000169952	0.000241873
3	chr17:2532300:C:T	2532300	NA,T	NA,C	NA,1	NA,inf	NA,inf	NA,0.635003	0.000169777	0.000241448
3	chr17:2240166:G:T	2240166	T,T	G,G	1,1	inf,inf	inf,inf	4.53606,3.4213	0.00016975	0.00222079
3	chr17:2723869:A:C	2723869	NA,C	NA,A	NA,1	NA,inf	NA,inf	NA,0.424376	0.000169729	0.000240895
3	chr17:2771760:G:A	2771760	NA,A	NA,G	NA,1	NA,-inf	NA,inf	NA,0.417481	0.000169709	0.000241339
3	chr17:1921326:T:C	1921326	C,NA	T,NA	1,NA	-inf,NA	inf,NA	0.566763,NA	0.000169688	0.000239934
3	chr17:1880768:C:T	1880768	NA,T	NA,C	NA,1	NA,inf	NA,inf	NA,0.476424	0.000169683	0.000241701
3	chr17:2737909:C:T	2737909	NA,T	NA,C	NA,1	NA,inf	NA,inf	NA,0.483762	0.000169514	0.000241343
3	chr17:2763502:G:C	2763502	NA,C	NA,G	NA,1	NA,inf	NA,inf	NA,0.417604	0.000169431	0.000240615
3	chr17:2572622:C:T	2572622	NA,T	NA,C	NA,1	NA,inf	NA,inf	NA,0.604968	0.000169233	0.000241062
3	chr17:2020872:TC:T	2020872	NA,T	NA,TC	NA,1	NA,inf	NA,inf	NA,0.235601	0.00016907	0.000241122
3	chr17:2003670:C:T	2003670	NA,T	NA,C	NA,1	NA,inf	NA,inf	NA,0.0914503	0.000169	0.00023883
3	chr17:1988037:T:C	1988037	NA,C	NA,T	NA,1	NA,inf	NA,inf	NA,0.258047	0.000168983	0.000240487
3	chr17:2541183:T:A	2541183	NA,A	NA,T	NA,1	NA,-inf	NA,inf	NA,0.505467	0.000168975	0.000239893
3	chr17:2157982:A:G	2157982	NA,G	NA,A	NA,1	NA,-inf	NA,inf	NA,0.0805119	0.000168804	0.00023804
3	chr17:2565615:C:T	2565615	NA,T	NA,C	NA,1	NA,inf	NA,inf	NA,0.6061	0.000168722	0.000240335
3	chr17:2504649:A:G	2504649	G,G	A,A	1,1	-inf,-inf	inf,inf	1.33409,0.966213	0.000168517	0.000234276
3	chr17:1884899:G:C	1884899	NA,C	NA,G	NA,1	NA,-inf	NA,inf	NA,0.498929	0.000168497	0.000239711
3	chr17:1927215:C:T	1927215	NA,T	NA,C	NA,1	NA,inf	NA,inf	NA,0.457877	0.000168386	0.000239636
3	chr17:2424328:T:C	2424328	NA,C	NA,T	NA,1	NA,-inf	NA,inf	NA,0.393887	0.000168354	0.000239422
3	chr17:2366391:G:A	2366391	NA,A	NA,G	NA,1	NA,inf	NA,inf	NA,0.144697	0.000168197	0.000238756
3	chr17:1860273:T:C	1860273	C,C	T,T	1,1	inf,inf	inf,inf	0.168671,1.22649	0.000167836	0.000233261
3	chr17:2574493:A:G	2574493	G,G	A,A	1,1	-inf,-inf	inf,inf	0.672482,1.07901	0.000167828	0.000241402
3	chr17:2539551:A:G	2539551	NA,G	NA,A	NA,1	NA,-inf	NA,inf	NA,0.497099	0.000167809	0.000239334
3	chr17:2556268:C:G	2556268	NA,G	NA,C	NA,1	NA,-inf	NA,inf	NA,0.493068	0.000167808	0.0002393
3	chr17:2558413:C:T	2558413	T,T	C,C	1,1	inf,-inf	inf,inf	0.689538,0.919201	0.000167709	0.000236091
3	chr17:2091874:A:G	2091874	NA,G	NA,A	NA,1	NA,-inf	NA,inf	NA,0.223779	0.000167587	0.000236445
3	chr17:2495282:A:G	2495282	G,G	A,A	1,1	-inf,-inf	inf,inf	1.32718,0.943563	0.000167537	0.000232919
3	chr17:1952278:G:A	1952278	NA,A	NA,G	NA,1	NA,-inf	NA,inf	NA,0.500331	0.000167496	0.000239045
3	chr17:1864410:G:A	1864410	NA,A	NA,G	NA,1	NA,-inf	NA,inf	NA,0.409866	0.000167408	0.000238956
3	chr17:2344559:C:T	2344559	NA,T	NA,C	NA,1	NA,-inf	NA,inf	NA,0.708661	0.000167326	0.000240316
3	chr17:2123845:C:T	2123845	NA,T	NA,C	NA,1	NA,-inf	NA,inf	NA,0.0914548	0.000167229	0.000235835
3	chr17:2325294:C:T	2325294	NA,T	NA,C	NA,1	NA,-inf	NA,inf	NA,1.21909	0.000167206	0.000238525
3	chr17:2695758:C:T	2695758	NA,T	NA,C	NA,1	NA,-inf	NA,inf	NA,0.377325	0.00016682	0.000237853
3	chr17:2168780:G:C	2168780	C,NA	G,NA	1,NA	-inf,NA	inf,NA	0.120321,NA	0.000166806	0.000238131
3	chr17:2068276:T:C	2068276	NA,C	NA,T	NA,1	NA,-inf	NA,inf	NA,0.103747	0.000166694	0.000235169
3	chr17:1983591:G:A	1983591	NA,A	NA,G	NA,1	NA,-inf	NA,inf	NA,0.458145	0.000166663	0.000237036
3	chr17:2019240:G:A	2019240	NA,A	NA,G	NA,1	NA,inf	NA,inf	NA,0.00690596	0.000166545	0.000235319
3	chr17:2504044:A:G	2504044	G,G	A,A	1,1	-inf,-inf	inf,inf	1.31849,0.946882	0.000166502	0.000231485
3	chr17:2667610:TCTTAC:T	2667610	NA,T	NA,TCTTAC	NA,1	NA,-inf	NA,inf	NA,0.381064	0.000166454	0.000237334
3	chr17:2519300:G:A	2519300	NA,A	NA,G	NA,1	NA,inf	NA,inf	NA,0.708735	0.000166265	0.000235899
3	chr17:2552433:G:A	2552433	NA,A	NA,G	NA,1	NA,-inf	NA,inf	NA,0.48821	0.000166201	0.000236996
3	chr17:2490025:T:C	2490025	C,C	T,T	1,1	inf,inf	inf,inf	0.0794689,1.20065	0.000166089	0.000231407
3	chr17:2349087:G:A	2349087	NA,A	NA,G	NA,1	NA,-inf	NA,inf	NA,0.199315	0.000166074	0.000235767
3	chr17:2544161:G:A	2544161	NA,A	NA,G	NA,1	NA,inf	NA,inf	NA,0.36814	0.000166014	0.00023687
3	chr17:2769143:G:A	2769143	A,NA	G,NA	1,NA	inf,NA	inf,NA	0.576636,NA	0.000166006	0.000235388
3	chr17:2788485:C:T	2788485	NA,T	NA,C	NA,1	NA,-inf	NA,inf	NA,0.384535	0.000165993	0.000236494
3	chr17:2286030:T:C	2286030	C,C	T,T	1,1	-inf,-inf	inf,inf	4.8049,2.99407	0.000165951	0.00250055
3	chr17:2539961:T:A	2539961	NA,A	NA,T	NA,1	NA,-inf	NA,inf	NA,0.472288	0.000165919	0.000235767
3	chr17:1815397:A:G	1815397	G,NA	A,NA	1,NA	inf,NA	inf,NA	0.506848,NA	0.000165782	0.000238758
3	chr17:2582891:T:C	2582891	NA,C	NA,T	NA,1	NA,-inf	NA,inf	NA,0.41187	0.000165561	0.00023516
3	chr17:2340646:G:A	2340646	NA,A	NA,G	NA,1	NA,inf	NA,inf	NA,0.113536	0.000165411	0.000234574
3	chr17:2055572:C:T	2055572	NA,T	NA,C	NA,1	NA,-inf	NA,inf	NA,0.81248	0.00016534	0.000235857
3	chr17:2680817:C:G	2680817	G,G	C,C	1,1	inf,-inf	inf,inf	1.24417,0.205475	0.00016527	0.000240496
3	chr17:2450015:T:C	2450015	C,C	T,T	1,1	inf,inf	inf,inf	0.479511,1.43109	0.000165262	0.000243049
3	chr17:2495121:A:G	2495121	NA,G	NA,A	NA,1	NA,-inf	NA,inf	NA,0.263796	0.000165251	0.000232708
3	chr17:2582910:A:T	2582910	NA,T	NA,A	NA,1	NA,-inf	NA,inf	NA,0.412519	0.000165006	0.000234406
3	chr17:2282806:C:T	2282806	T,T	C,C	1,1	inf,inf	inf,inf	4.78206,3.03095	0.00016496	0.00245566
3	chr17:2398840:A:G	2398840	NA,G	NA,A	NA,1	NA,inf	NA,inf	NA,0.656967	0.000164929	0.000235344
3	chr17:2489180:ACTC:A	2489180	A,A	ACTC,ACTC	1,1	inf,inf	inf,inf	0.0877775,1.19874	0.000164795	0.000229838
3	chr17:2125428:C:T	2125428	NA,T	NA,C	NA,1	NA,inf	NA,inf	NA,0.642966	0.000164756	0.000235257
3	chr17:2233124:A:G	2233124	NA,G	NA,A	NA,1	NA,-inf	NA,inf	NA,0.277932	0.000164708	0.00023411
3	chr17:1840030:C:T	1840030	NA,T	NA,C	NA,1	NA,-inf	NA,inf	NA,0.464451	0.000164639	0.000234248
3	chr17:2706254:T:G	2706254	NA,G	NA,T	NA,1	NA,inf	NA,inf	NA,0.342396	0.000164515	0.000234294
3	chr17:1886389:T:C	1886389	NA,C	NA,T	NA,1	NA,-inf	NA,inf	NA,0.393344	0.000164513	0.000234161
3	chr17:2310967:C:T	2310967	NA,T	NA,C	NA,1	NA,inf	NA,inf	NA,0.528848	0.000164431	0.000234905
3	chr17:2059851:A:G	2059851	NA,G	NA,A	NA,1	NA,-inf	NA,inf	NA,0.249917	0.000164397	0.000235232
3	chr17:2676426:C:G	2676426	NA,G	NA,C	NA,1	NA,-inf	NA,inf	NA,0.363859	0.000164394	0.000234818
3	chr17:2267672:T:A	2267672	NA,A	NA,T	NA,1	NA,-inf	NA,inf	NA,0.228658	0.000164386	0.00023305
3	chr17:2182304:G:A	2182304	A,A	G,G	1,1	inf,inf	inf,inf	4.24217,0.742811	0.000164329	0.00342578
3	chr17:2309504:G:A	2309504	NA,A	NA,G	NA,1	NA,-inf	NA,inf	NA,0.238953	0.000164183	0.000233704
3	chr17:2553033:T:G	2553033	NA,G	NA,T	NA,1	NA,-inf	NA,inf	NA,0.477173	0.000164063	0.000233942
3	chr17:2181271:G:T	2181271	T,T	G,G	1,1	inf,inf	inf,inf	4.24209,0.733849	0.000164021	0.00342504
3	chr17:2702846:C:T	2702846	T,NA	C,NA	1,NA	inf,NA	inf,NA	0.529016,NA	0.000163907	0.000232307
3	chr17:2122066:G:T	2122066	T,T	G,G	1,1	inf,inf	inf,inf	4.03915,0.507991	0.000163889	0.00309042
3	chr17:2372064:G:A	2372064	NA,A	NA,G	NA,1	NA,-inf	NA,inf	NA,0.409869	0.000163857	0.000233855
3	chr17:2467988:G:A	2467988	NA,A	NA,G	NA,1	NA,-inf	NA,inf	NA,0.526843	0.000163725	0.000233739
3	chr17:1907668:AACC:A	1907668	A,NA	AACC,NA	1,NA	inf,NA	inf,NA	0.548947,NA	0.000163675	0.000230937
3	chr17:2566743:A:AC	2566743	AC,NA	A,NA	1,NA	inf,NA	inf,NA	0.376574,NA	0.000163612	0.000230571
3	chr17:2037858:C:T	2037858	T,T	C,C	1,1	inf,inf	inf,inf	3.93814,0.399315	0.000163594	0.000805137
3	chr17:2269890:A:G	2269890	G,G	A,A	1,1	inf,inf	inf,inf	4.61103,3.13336	0.000163439	0.00221954
3	chr17:2027034:TGGGAGGCTAC:T	2027034	T,NA	TGGGAGGCTAC,NA	1,NA	-inf,NA	inf,NA	0.163676,NA	0.000163354	0.000222306
3	chr17:2131777:C:T	2131777	T,T	C,C	1,1	inf,inf	inf,inf	4.12666,0.740545	0.000163197	0.00326574
3	chr17:2457100:A:G	2457100	G,G	A,A	1,1	inf,inf	inf,inf	0.652009,1.35382	0.000162994	0.000242606
3	chr17:2030363:C:A	2030363	NA,A	NA,C	NA,1	NA,inf	NA,inf	NA,0.706162	0.000162951	0.000233143
3	chr17:2055138:A:C	2055138	NA,C	NA,A	NA,1	NA,-inf	NA,inf	NA,0.223992	0.000162805	0.000231456
3	chr17:1829237:CTGCA:C	1829237	NA,C	NA,CTGCA	NA,1	NA,-inf	NA,inf	NA,0.455795	0.000162801	0.000232105
3	chr17:2528774:T:C	2528774	NA,C	NA,T	NA,1	NA,-inf	NA,inf	NA,0.515653	0.000162778	0.000231609
3	chr17:2368344:A:G	2368344	NA,G	NA,A	NA,1	NA,-inf	NA,inf	NA,0.609731	0.000162667	0.000232084
3	chr17:2326438:T:C	2326438	NA,C	NA,T	NA,1	NA,inf	NA,inf	NA,0.55982	0.000162505	0.000232706
3	chr17:1884844:A:G	1884844	NA,G	NA,A	NA,1	NA,-inf	NA,inf	NA,0.468104	0.000162314	0.000230931
3	chr17:2765400:C:T	2765400	T,T	C,C	1,1	inf,inf	inf,inf	0.834665,0.859247	0.000162257	0.000229623
3	chr17:2707125:G:C	2707125	NA,C	NA,G	NA,1	NA,inf	NA,inf	NA,0.439786	0.000162213	0.000231387
3	chr17:1988031:A:G	1988031	NA,G	NA,A	NA,1	NA,inf	NA,inf	NA,0.231278	0.000161907	0.000230436
3	chr17:1937383:C:T	1937383	T,NA	C,NA	1,NA	-inf,NA	inf,NA	0.398861,NA	0.000161889	0.000226704
3	chr17:2610691:T:C	2610691	NA,C	NA,T	NA,1	NA,-inf	NA,inf	NA,0.320496	0.000161764	0.000230637
3	chr17:2281261:A:G	2281261	G,G	A,A	1,1	inf,inf	inf,inf	4.77867,2.98997	0.000161737	0.00239595
3	chr17:2477337:G:A	2477337	A,NA	G,NA	1,NA	inf,NA	inf,NA	0.183438,NA	0.000161673	0.000225336
3	chr17:1851961:TAA:T	1851961	T,T	TAA,TAA	1,1	-inf,-inf	inf,inf	0.704517,0.831675	0.000161653	0.000229419
3	chr17:2290734:T:C	2290734	C,C	T,T	1,1	-inf,-inf	inf,inf	4.73778,3.11463	0.000161651	0.00234254
3	chr17:2723336:T:C	2723336	C,C	T,T	1,1	-inf,-inf	inf,inf	1.44143,0.285063	0.000161559	0.000237632
3	chr17:2697749:G:C	2697749	NA,C	NA,G	NA,1	NA,inf	NA,inf	NA,0.325505	0.000161507	0.000229999
3	chr17:2432554:G:A	2432554	NA,A	NA,G	NA,1	NA,-inf	NA,inf	NA,0.292374	0.000161307	0.000229782
3	chr17:2170369:C:T	2170369	T,T	C,C	1,1	-inf,-inf	inf,inf	0.550035,0.0454068	0.000161212	0.000205192
3	chr17:2721108:C:T	2721108	NA,T	NA,C	NA,1	NA,inf	NA,inf	NA,0.439718	0.000161206	0.000229915
3	chr17:2591663:C:T	2591663	NA,T	NA,C	NA,1	NA,-inf	NA,inf	NA,0.333702	0.0001612	0.000228879
3	chr17:2454634:A:G	2454634	NA,G	NA,A	NA,1	NA,-inf	NA,inf	NA,0.292668	0.000161074	0.000229451
3	chr17:1850946:A:T	1850946	T,T	A,A	1,1	-inf,-inf	inf,inf	0.679782,0.850589	0.000160999	0.00022845
3	chr17:2617321:C:T	2617321	NA,T	NA,C	NA,1	NA,inf	NA,inf	NA,0.268286	0.000160963	0.000227807
3	chr17:2652842:T:C	2652842	NA,C	NA,T	NA,1	NA,inf	NA,inf	NA,0.27367	0.000160926	0.000227838
3	chr17:1882752:C:T	1882752	T,T	C,C	1,1	-inf,-inf	inf,inf	1.26778,0.131485	0.000160882	0.000225743
3	chr17:2133541:A:G	2133541	G,G	A,A	1,1	inf,inf	inf,inf	4.1612,0.861839	0.000160867	0.00329817
3	chr17:1987966:T:C	1987966	NA,C	NA,T	NA,1	NA,inf	NA,inf	NA,0.227054	0.000160812	0.000228882
3	chr17:2337951:C:T	2337951	NA,T	NA,C	NA,1	NA,-inf	NA,inf	NA,0.773243	0.000160689	0.000231107
3	chr17:2287706:G:A	2287706	A,A	G,G	1,1	-inf,-inf	inf,inf	4.72166,3.14175	0.000160613	0.00230727
3	chr17:1884622:C:T	1884622	NA,T	NA,C	NA,1	NA,-inf	NA,inf	NA,0.459709	0.000160483	0.000228332
3	chr17:2778719:G:A	2778719	NA,A	NA,G	NA,1	NA,inf	NA,inf	NA,0.388809	0.000160454	0.000227502
3	chr17:2729522:G:A	2729522	A,A	G,G	1,1	-inf,-inf	inf,inf	0.42604,1.10214	0.000160292	0.000227147
3	chr17:2216864:T:C	2216864	NA,C	NA,T	NA,1	NA,-inf	NA,inf	NA,0.530521	0.000160278	0.000229485
3	chr17:2581999:A:C	2581999	NA,C	NA,A	NA,1	NA,-inf	NA,inf	NA,0.310955	0.000160217	0.000228554
3	chr17:2535653:G:A	2535653	NA,A	NA,G	NA,1	NA,-inf	NA,inf	NA,0.480772	0.000160204	0.000227912
3	chr17:2315861:G:A	2315861	NA,A	NA,G	NA,1	NA,-inf	NA,inf	NA,1.06816	0.000160169	0.000229612
3	chr17:2510650:A:G	2510650	NA,G	NA,A	NA,1	NA,-inf	NA,inf	NA,0.532997	0.000160155	0.000228634
3	chr17:2133359:A:G	2133359	G,G	A,A	1,1	inf,inf	inf,inf	4.15586,0.858965	0.00016012	0.00326838
3	chr17:1945978:A:C	1945978	NA,C	NA,A	NA,1	NA,-inf	NA,inf	NA,0.565189	0.000160118	0.000228591
3	chr17:2181011:A:G	2181011	G,G	A,A	1,1	inf,inf	inf,inf	4.21529,0.73143	0.000160115	0.00328139
3	chr17:2020680:T:C	2020680	NA,C	NA,T	NA,1	NA,-inf	NA,inf	NA,0.269878	0.000159932	0.000227563
3	chr17:2287966:G:A	2287966	A,A	G,G	1,1	-inf,-inf	inf,inf	4.7353,3.10007	0.000159895	0.00231368
3	chr17:2458829:T:C	2458829	NA,C	NA,T	NA,1	NA,-inf	NA,inf	NA,0.285488	0.000159883	0.000227756
3	chr17:2265442:G:A	2265442	NA,A	NA,G	NA,1	NA,-inf	NA,inf	NA,0.20197	0.000159849	0.000228482
3	chr17:2290331:T:C	2290331	NA,C	NA,T	NA,1	NA,-inf	NA,inf	NA,0.107364	0.000159827	0.000225544
3	chr17:2432515:G:A	2432515	NA,A	NA,G	NA,1	NA,-inf	NA,inf	NA,0.286481	0.000159825	0.000227674
3	chr17:2543907:G:C	2543907	C,C	G,G	1,1	inf,-inf	inf,inf	1.06364,0.552416	0.000159821	0.000222114
3	chr17:2603836:G:A	2603836	NA,A	NA,G	NA,1	NA,-inf	NA,inf	NA,0.339677	0.000159766	0.000228216
3	chr17:2412132:T:C	2412132	NA,C	NA,T	NA,1	NA,-inf	NA,inf	NA,0.151925	0.000159733	0.000225682
3	chr17:1797775:GT:G	1797775	G,NA	GT,NA	1,NA	inf,NA	inf,NA	0.481268,NA	0.000159726	0.000229926
3	chr17:2691601:G:A	2691601	NA,A	NA,G	NA,1	NA,inf	NA,inf	NA,0.378979	0.000159562	0.000226927
3	chr17:1991725:T:C	1991725	C,C	T,T	1,1	-inf,inf	inf,inf	1.46822,0.0533362	0.000159538	0.000223829
3	chr17:2694288:C:T	2694288	NA,T	NA,C	NA,1	NA,inf	NA,inf	NA,0.315395	0.000159412	0.000227013
3	chr17:2113057:CTTTTA:C	2113057	NA,C	NA,CTTTTA	NA,1	NA,-inf	NA,inf	NA,0.224811	0.000159374	0.000225175
3	chr17:2005999:G:T	2005999	NA,T	NA,G	NA,1	NA,inf	NA,inf	NA,0.0594142	0.000159232	0.000225179
3	chr17:1856487:C:T	1856487	T,T	C,C	1,1	inf,inf	inf,inf	0.130406,1.2146	0.000159219	0.000221424
3	chr17:2133237:C:A	2133237	A,NA	C,NA	1,NA	inf,NA	inf,NA	1.46257,NA	0.000159207	0.000298416
3	chr17:1987794:T:C	1987794	NA,C	NA,T	NA,1	NA,inf	NA,inf	NA,0.21983	0.000158995	0.000226301
3	chr17:2148634:G:A	2148634	NA,A	NA,G	NA,1	NA,-inf	NA,inf	NA,0.522115	0.000158838	0.000227409
3	chr17:1986197:T:C	1986197	NA,C	NA,T	NA,1	NA,-inf	NA,inf	NA,0.335619	0.000158833	0.000226377
3	chr17:2787537:T:C	2787537	NA,C	NA,T	NA,1	NA,-inf	NA,inf	NA,0.34651	0.000158796	0.000226418
3	chr17:1987837:A:G	1987837	NA,G	NA,A	NA,1	NA,inf	NA,inf	NA,0.218514	0.000158721	0.000225911
3	chr17:2562202:C:T	2562202	T,NA	C,NA	1,NA	-inf,NA	inf,NA	0.405854,NA	0.000158641	0.000232015
3	chr17:2346678:G:A	2346678	NA,A	NA,G	NA,1	NA,-inf	NA,inf	NA,0.738971	0.00015859	0.000225789
3	chr17:2136354:G:A	2136354	A,NA	G,NA	1,NA	-inf,NA	inf,NA	0.557122,NA	0.000158579	0.000234312
3	chr17:1975662:AGAAAG:A	1975662	NA,A	NA,AGAAAG	NA,1	NA,-inf	NA,inf	NA,0.477312	0.000158543	0.000226398
3	chr17:1841643:A:G	1841643	NA,G	NA,A	NA,1	NA,-inf	NA,inf	NA,0.445673	0.000158497	0.000225558
3	chr17:2490305:C:A	2490305	A,NA	C,NA	1,NA	inf,NA	inf,NA	0.677641,NA	0.000158233	0.000222316
3	chr17:2367825:T:C	2367825	NA,C	NA,T	NA,1	NA,-inf	NA,inf	NA,0.58539	0.000158128	0.000225593
3	chr17:1919711:A:G	1919711	G,NA	A,NA	1,NA	inf,NA	inf,NA	0.585024,NA	0.000157968	0.000221829
3	chr17:2199159:G:C	2199159	C,C	G,G	1,1	inf,inf	inf,inf	4.70923,1.14067	0.000157922	0.00248601
3	chr17:2370768:G:A	2370768	NA,A	NA,G	NA,1	NA,inf	NA,inf	NA,0.733882	0.000157897	0.000225143
3	chr17:2364682:C:T	2364682	NA,T	NA,C	NA,1	NA,-inf	NA,inf	NA,0.816582	0.000157856	0.000224171
3	chr17:2180587:T:A	2180587	A,A	T,T	1,1	inf,inf	inf,inf	4.23186,0.797932	0.000157825	0.00326976
3	chr17:2186922:A:C	2186922	C,NA	A,NA	1,NA	-inf,NA	inf,NA	0.0750603,NA	0.000157745	0.000214782
3	chr17:2033461:T:C	2033461	C,NA	T,NA	1,NA	-inf,NA	inf,NA	0.268916,NA	0.000157703	0.000236694
3	chr17:2601584:G:GGT	2601584	NA,GGT	NA,G	NA,1	NA,inf	NA,inf	NA,0.258389	0.000157661	0.000223267
3	chr17:2558666:G:C	2558666	NA,C	NA,G	NA,1	NA,-inf	NA,inf	NA,0.454905	0.00015757	0.000224703
3	chr17:2284107:G:A	2284107	A,A	G,G	1,1	-inf,-inf	inf,inf	4.73566,3.02373	0.000157518	0.00227425
3	chr17:2706231:G:A	2706231	NA,A	NA,G	NA,1	NA,inf	NA,inf	NA,0.311141	0.000157421	0.000224197
3	chr17:2601566:C:T	2601566	NA,T	NA,C	NA,1	NA,-inf	NA,inf	NA,0.322519	0.000157408	0.000223453
3	chr17:2679015:T:G	2679015	NA,G	NA,T	NA,1	NA,-inf	NA,inf	NA,0.320439	0.000157371	0.000223054
3	chr17:2371894:G:A	2371894	A,A	G,G	1,1	-inf,-inf	inf,inf	0.0412648,1.31975	0.000157368	0.000225085
3	chr17:1803605:T:C	1803605	C,NA	T,NA	1,NA	inf,NA	inf,NA	0.592078,NA	0.000157087	0.000222538
3	chr17:2484969:G:T	2484969	NA,T	NA,G	NA,1	NA,-inf	NA,inf	NA,0.30389	0.000157081	0.000223864
3	chr17:1988125:G:A	1988125	NA,A	NA,G	NA,1	NA,inf	NA,inf	NA,0.191592	0.000156905	0.000223326
3	chr17:1883469:A:T	1883469	T,NA	A,NA	1,NA	-inf,NA	inf,NA	0.502965,NA	0.000156835	0.000225005
3	chr17:1797737:C:T	1797737	T,NA	C,NA	1,NA	-inf,NA	inf,NA	0.509309,NA	0.00015677	0.000223861
3	chr17:2784253:G:A	2784253	NA,A	NA,G	NA,1	NA,-inf	NA,inf	NA,0.361715	0.000156763	0.000223411
3	chr17:2117848:C:T	2117848	NA,T	NA,C	NA,1	NA,-inf	NA,inf	NA,0.790394	0.000156465	0.000222829
3	chr17:2510318:T:C	2510318	NA,C	NA,T	NA,1	NA,inf	NA,inf	NA,0.493113	0.000156465	0.000222971
3	chr17:2201819:T:A	2201819	NA,A	NA,T	NA,1	NA,-inf	NA,inf	NA,0.1943	0.000156357	0.000221806
3	chr17:2359409:C:T	2359409	T,T	C,C	1,1	-inf,-inf	inf,inf	3.39958,0.568087	0.000156336	0.000299631
3	chr17:2416014:A:G	2416014	NA,G	NA,A	NA,1	NA,-inf	NA,inf	NA,0.384102	0.000156309	0.000222014
3	chr17:2670612:T:G	2670612	NA,G	NA,T	NA,1	NA,inf	NA,inf	NA,0.252272	0.000156274	0.000221317
3	chr17:1967021:C:T	1967021	T,NA	C,NA	1,NA	-inf,NA	inf,NA	0.703469,NA	0.00015623	0.000221639
3	chr17:2538837:A:C	2538837	NA,C	NA,A	NA,1	NA,-inf	NA,inf	NA,0.260503	0.000156208	0.000220242
3	chr17:2321294:A:G	2321294	NA,G	NA,A	NA,1	NA,-inf	NA,inf	NA,0.542002	0.000156147	0.000224406
3	chr17:2178125:G:A	2178125	A,A	G,G	1,1	inf,inf	inf,inf	4.22133,0.794886	0.000156105	0.00320992
3	chr17:1932948:C:T	1932948	NA,T	NA,C	NA,1	NA,-inf	NA,inf	NA,0.268795	0.000156054	0.00022208
3	chr17:2255036:G:C	2255036	NA,C	NA,G	NA,1	NA,-inf	NA,inf	NA,0.503851	0.00015602	0.000223321
3	chr17:2010626:C:T	2010626	NA,T	NA,C	NA,1	NA,inf	NA,inf	NA,0.0422437	0.000155977	0.000220661
3	chr17:2599712:A:G	2599712	NA,G	NA,A	NA,1	NA,-inf	NA,inf	NA,0.313082	0.000155881	0.000221277
3	chr17:2305605:G:T	2305605	T,T	G,G	1,1	-inf,-inf	inf,inf	4.07228,2.87737	0.000155838	0.00163225
3	chr17:2178353:T:C	2178353	C,C	T,T	1,1	inf,inf	inf,inf	4.19786,0.746199	0.000155752	0.00314696
3	chr17:2181795:G:A	2181795	NA,A	NA,G	NA,1	NA,-inf	NA,inf	NA,0.803383	0.000155702	0.00022175
3	chr17:2071031:C:T	2071031	NA,T	NA,C	NA,1	NA,-inf	NA,inf	NA,0.799449	0.000155679	0.000222273
3	chr17:1970966:T:C	1970966	NA,C	NA,T	NA,1	NA,-inf	NA,inf	NA,0.357741	0.000155622	0.00022078
3	chr17:2166388:AG:A	2166388	A,A	AG,AG	1,1	inf,inf	inf,inf	4.22783,1.16455	0.000155512	0.003233
3	chr17:1813483:C:T	1813483	NA,T	NA,C	NA,1	NA,inf	NA,inf	NA,0.439111	0.000155473	0.000222031
3	chr17:1994237:G:C	1994237	NA,C	NA,G	NA,1	NA,-inf	NA,inf	NA,0.296619	0.000155344	0.000221056
3	chr17:2063098:C:T	2063098	NA,T	NA,C	NA,1	NA,-inf	NA,inf	NA,0.766561	0.000155298	0.000221784
3	chr17:2060450:G:A	2060450	NA,A	NA,G	NA,1	NA,-inf	NA,inf	NA,0.183599	0.000155287	0.000220498
3	chr17:2607244:G:A	2607244	NA,A	NA,G	NA,1	NA,-inf	NA,inf	NA,0.31294	0.000155185	0.000220318
3	chr17:2741839:G:A	2741839	NA,A	NA,G	NA,1	NA,inf	NA,inf	NA,0.337537	0.000155143	0.000220894
3	chr17:1848560:A:G	1848560	NA,G	NA,A	NA,1	NA,inf	NA,inf	NA,0.330529	0.000155135	0.000221029
3	chr17:1866204:T:C	1866204	NA,C	NA,T	NA,1	NA,-inf	NA,inf	NA,0.364791	0.000155044	0.000221191
3	chr17:2005236:G:A	2005236	NA,A	NA,G	NA,1	NA,-inf	NA,inf	NA,0.257269	0.000155014	0.000220613
3	chr17:1847808:A:T	1847808	T,T	A,A	1,1	-inf,-inf	inf,inf	0.708181,0.803347	0.000154961	0.000220016
3	chr17:2659295:T:G	2659295	NA,G	NA,T	NA,1	NA,inf	NA,inf	NA,0.337961	0.000154906	0.00022026
3	chr17:2573232:TAAAC:T	2573232	NA,T	NA,TAAAC	NA,1	NA,inf	NA,inf	NA,0.328806	0.000154847	0.000220706
3	chr17:1935655:A:G	1935655	NA,G	NA,A	NA,1	NA,-inf	NA,inf	NA,0.357529	0.000154846	0.000220202
3	chr17:2103679:T:C	2103679	NA,C	NA,T	NA,1	NA,-inf	NA,inf	NA,0.741218	0.000154764	0.000220385
3	chr17:1992232:C:T	1992232	NA,T	NA,C	NA,1	NA,inf	NA,inf	NA,0.20435	0.000154631	0.000220112
3	chr17:2750370:G:A	2750370	NA,A	NA,G	NA,1	NA,inf	NA,inf	NA,0.395311	0.000154611	0.000220353
3	chr17:2666133:T:C	2666133	NA,C	NA,T	NA,1	NA,inf	NA,inf	NA,0.245941	0.000154569	0.00021893
3	chr17:2197840:G:A	2197840	A,A	G,G	1,1	inf,inf	inf,inf	4.65047,1.13293	0.000154548	0.0023245
3	chr17:2561583:T:C	2561583	NA,C	NA,T	NA,1	NA,-inf	NA,inf	NA,0.227013	0.00015451	0.000219525
3	chr17:2780826:G:A	2780826	NA,A	NA,G	NA,1	NA,inf	NA,inf	NA,0.341552	0.000154268	0.000219958
3	chr17:2205284:G:A	2205284	A,A	G,G	1,1	inf,inf	inf,inf	4.49331,1.30435	0.000154264	0.0020915
3	chr17:2132868:G:A	2132868	A,A	G,G	1,1	inf,inf	inf,inf	4.15984,0.934248	0.000154256	0.00308045
3	chr17:2119989:G:A	2119989	NA,A	NA,G	NA,1	NA,inf	NA,inf	NA,0.0261977	0.000154159	0.000219336
3	chr17:2069112:A:G	2069112	NA,G	NA,A	NA,1	NA,-inf	NA,inf	NA,0.0338083	0.000154156	0.000224071
3	chr17:2522253:C:G	2522253	NA,G	NA,C	NA,1	NA,-inf	NA,inf	NA,0.491049	0.000154143	0.0002197
3	chr17:2781105:C:T	2781105	NA,T	NA,C	NA,1	NA,inf	NA,inf	NA,0.338014	0.000154025	0.000219608
3	chr17:2053430:A:G	2053430	G,G	A,A	1,1	inf,inf	inf,inf	0.0211276,1.01046	0.000154021	0.00021588
3	chr17:2419170:T:C	2419170	NA,C	NA,T	NA,1	NA,-inf	NA,inf	NA,0.31475	0.000153993	0.000218314
3	chr17:2371895:A:T	2371895	T,T	A,A	1,1	-inf,-inf	inf,inf	0.0420111,1.30828	0.000153981	0.000220241
3	chr17:1880155:G:A	1880155	NA,A	NA,G	NA,1	NA,inf	NA,inf	NA,0.399321	0.000153773	0.000219055
3	chr17:2186541:GAAGA:G	2186541	NA,G	NA,GAAGA	NA,1	NA,-inf	NA,inf	NA,0.129396	0.000153677	0.00021702
3	chr17:1828329:T:C	1828329	NA,C	NA,T	NA,1	NA,inf	NA,inf	NA,0.356027	0.000153593	0.000217845
3	chr17:2469810:C:T	2469810	NA,T	NA,C	NA,1	NA,inf	NA,inf	NA,0.424274	0.00015358	0.000218438
3	chr17:2092767:T:C	2092767	NA,C	NA,T	NA,1	NA,-inf	NA,inf	NA,0.141009	0.000153567	0.000217865
3	chr17:2361819:C:A	2361819	A,A	C,C	1,1	-inf,inf	inf,inf	2.53978,0.486942	0.000153485	0.000270713
3	chr17:2144330:A:G	2144330	G,G	A,A	1,1	inf,inf	inf,inf	4.05442,0.713941	0.000153387	0.00296116
3	chr17:2715986:C:T	2715986	NA,T	NA,C	NA,1	NA,inf	NA,inf	NA,0.41875	0.000153256	0.000217999
3	chr17:2563910:C:T	2563910	NA,T	NA,C	NA,1	NA,inf	NA,inf	NA,0.521591	0.000153208	0.000218247
3	chr17:2719268:C:T	2719268	NA,T	NA,C	NA,1	NA,inf	NA,inf	NA,0.397951	0.000153095	0.00021834
3	chr17:2182359:T:C	2182359	C,C	T,T	1,1	inf,inf	inf,inf	4.22777,0.894817	0.000153057	0.00315794
3	chr17:2376658:G:C	2376658	NA,C	NA,G	NA,1	NA,-inf	NA,inf	NA,0.104886	0.000152864	0.000216034
3	chr17:2572109:C:T	2572109	T,NA	C,NA	1,NA	inf,NA	inf,NA	0.333154,NA	0.000152823	0.000215554
3	chr17:2285345:C:T	2285345	T,T	C,C	1,1	-inf,-inf	inf,inf	4.6687,3.08602	0.000152818	0.00212535
3	chr17:2609191:C:T	2609191	NA,T	NA,C	NA,1	NA,-inf	NA,inf	NA,0.308092	0.000152805	0.000216642
3	chr17:1846725:A:G	1846725	NA,G	NA,A	NA,1	NA,-inf	NA,inf	NA,0.317852	0.000152799	0.000217658
3	chr17:2278297:G:A	2278297	A,A	G,G	1,1	inf,inf	inf,inf	4.68872,3.06518	0.000152754	0.00214254
3	chr17:2023847:C:T	2023847	T,T	C,C	1,1	-inf,-inf	inf,inf	0.112513,0.295813	0.000152737	0.000214623
3	chr17:2692886:G:A	2692886	A,NA	G,NA	1,NA	-inf,NA	inf,NA	0.283308,NA	0.000152526	0.000216057
3	chr17:2363282:T:C	2363282	NA,C	NA,T	NA,1	NA,-inf	NA,inf	NA,0.781754	0.000152494	0.000216598
3	chr17:2622234:G:A	2622234	NA,A	NA,G	NA,1	NA,inf	NA,inf	NA,0.233598	0.000152482	0.00021593
3	chr17:2277674:A:G	2277674	G,G	A,A	1,1	inf,inf	inf,inf	4.68681,3.05873	0.000152445	0.00213658
3	chr17:2291075:T:C	2291075	NA,C	NA,T	NA,1	NA,-inf	NA,inf	NA,0.747565	0.000152358	0.000216926
3	chr17:2241796:G:A	2241796	A,A	G,G	1,1	-inf,-inf	inf,inf	4.44825,3.36095	0.000152333	0.0018797
3	chr17:2545105:C:T	2545105	NA,T	NA,C	NA,1	NA,-inf	NA,inf	NA,0.298628	0.000152303	0.000217116
3	chr17:2650908:T:C	2650908	NA,C	NA,T	NA,1	NA,-inf	NA,inf	NA,0.294208	0.000152191	0.000216072
3	chr17:2200949:G:C	2200949	NA,C	NA,G	NA,1	NA,inf	NA,inf	NA,0.537571	0.00015216	0.000217114
3	chr17:1832346:C:T	1832346	T,T	C,C	1,1	-inf,-inf	inf,inf	1.07071,0.383175	0.000152105	0.000213615
3	chr17:1990178:G:A	1990178	NA,A	NA,G	NA,1	NA,-inf	NA,inf	NA,0.261871	0.000152093	0.000216491
3	chr17:2628657:G:T	2628657	NA,T	NA,G	NA,1	NA,-inf	NA,inf	NA,0.29374	0.000152089	0.000215929
3	chr17:2103655:G:A	2103655	NA,A	NA,G	NA,1	NA,-inf	NA,inf	NA,0.75987	0.00015196	0.000216423
3	chr17:2655569:G:A	2655569	NA,A	NA,G	NA,1	NA,-inf	NA,inf	NA,0.304097	0.000151832	0.00021527
3	chr17:2766965:A:G	2766965	NA,G	NA,A	NA,1	NA,-inf	NA,inf	NA,0.345359	0.000151814	0.000216577
3	chr17:2091977:T:C	2091977	NA,C	NA,T	NA,1	NA,-inf	NA,inf	NA,0.774465	0.000151772	0.000216481
3	chr17:2361739:G:C	2361739	NA,C	NA,G	NA,1	NA,-inf	NA,inf	NA,0.777968	0.00015177	0.000215577
3	chr17:2277529:C:T	2277529	T,T	C,C	1,1	inf,inf	inf,inf	4.6913,3.03647	0.00015164	0.00212901
3	chr17:2685870:G:A	2685870	NA,A	NA,G	NA,1	NA,inf	NA,inf	NA,0.285571	0.000151588	0.000216039
3	chr17:2489375:C:A	2489375	A,A	C,C	1,1	-inf,-inf	inf,inf	0.488668,1.34017	0.000151524	0.000217253
3	chr17:2005243:G:C	2005243	NA,C	NA,G	NA,1	NA,inf	NA,inf	NA,0.55505	0.000151347	0.000216236
3	chr17:1829809:G:A	1829809	NA,A	NA,G	NA,1	NA,inf	NA,inf	NA,0.402322	0.000151269	0.000215968
3	chr17:2719372:C:T	2719372	NA,T	NA,C	NA,1	NA,inf	NA,inf	NA,0.331589	0.000151232	0.000214779
3	chr17:1940077:G:A	1940077	NA,A	NA,G	NA,1	NA,inf	NA,inf	NA,0.127566	0.000151172	0.000213816
3	chr17:2731098:A:G	2731098	NA,G	NA,A	NA,1	NA,inf	NA,inf	NA,0.292612	0.000151093	0.000215159
3	chr17:1947114:C:T	1947114	NA,T	NA,C	NA,1	NA,inf	NA,inf	NA,0.414749	0.000151049	0.000215061
3	chr17:2587558:C:A	2587558	NA,A	NA,C	NA,1	NA,inf	NA,inf	NA,0.316766	0.000150973	0.000214679
3	chr17:1920595:A:C	1920595	NA,C	NA,A	NA,1	NA,inf	NA,inf	NA,0.312612	0.000150967	0.000214383
3	chr17:1876427:C:T	1876427	NA,T	NA,C	NA,1	NA,inf	NA,inf	NA,0.344546	0.000150728	0.000214972
3	chr17:2222311:G:A	2222311	A,A	G,G	1,1	inf,inf	inf,inf	4.59708,0.839663	0.000150673	0.00221512
3	chr17:2595566:A:G	2595566	NA,G	NA,A	NA,1	NA,-inf	NA,inf	NA,0.29898	0.000150667	0.000215143
3	chr17:2321513:A:G	2321513	NA,G	NA,A	NA,1	NA,inf	NA,inf	NA,0.907812	0.000150597	0.000217254
3	chr17:2523231:G:T	2523231	NA,T	NA,G	NA,1	NA,inf	NA,inf	NA,0.411184	0.000150596	0.000213963
3	chr17:1881961:A:G	1881961	NA,G	NA,A	NA,1	NA,-inf	NA,inf	NA,0.411475	0.000150574	0.000214246
3	chr17:2674723:T:C	2674723	NA,C	NA,T	NA,1	NA,inf	NA,inf	NA,0.285747	0.000150469	0.000213643
3	chr17:1874280:G:A	1874280	NA,A	NA,G	NA,1	NA,inf	NA,inf	NA,0.343779	0.000150439	0.000214239
3	chr17:2458213:A:G	2458213	G,G	A,A	1,1	inf,inf	inf,inf	0.527956,1.3549	0.000150433	0.000221765
3	chr17:1862014:T:C	1862014	C,C	T,T	1,1	inf,inf	inf,inf	0.181375,1.16816	0.000150315	0.000209034
3	chr17:1942071:G:A	1942071	A,NA	G,NA	1,NA	inf,NA	inf,NA	0.452761,NA	0.000150228	0.000216828
3	chr17:2295993:T:C	2295993	NA,C	NA,T	NA,1	NA,-inf	NA,inf	NA,0.130986	0.000150156	0.000213073
3	chr17:2618502:A:G	2618502	NA,G	NA,A	NA,1	NA,inf	NA,inf	NA,0.519091	0.000150105	0.000213865
3	chr17:2421933:C:T	2421933	NA,T	NA,C	NA,1	NA,-inf	NA,inf	NA,0.369531	0.000150103	0.00021299
3	chr17:2284023:CTT:C	2284023	NA,C	NA,CTT	NA,1	NA,-inf	NA,inf	NA,0.168605	0.000150057	0.000216215
3	chr17:2468015:G:A	2468015	NA,A	NA,G	NA,1	NA,inf	NA,inf	NA,0.0697936	0.000150022	0.000212245
3	chr17:1988860:A:G	1988860	NA,G	NA,A	NA,1	NA,inf	NA,inf	NA,0.165302	0.000149956	0.000213457
3	chr17:1821927:T:A	1821927	NA,A	NA,T	NA,1	NA,inf	NA,inf	NA,0.409485	0.000149885	0.000214051
3	chr17:2222709:A:G	2222709	G,G	A,A	1,1	inf,inf	inf,inf	4.34746,1.47959	0.000149864	0.00186099
3	chr17:2091069:T:C	2091069	NA,C	NA,T	NA,1	NA,-inf	NA,inf	NA,0.156811	0.000149793	0.000212693
3	chr17:2070243:C:T	2070243	NA,T	NA,C	NA,1	NA,-inf	NA,inf	NA,0.758638	0.000149727	0.00021375
3	chr17:1992869:A:G	1992869	NA,G	NA,A	NA,1	NA,inf	NA,inf	NA,0.184822	0.000149722	0.000213141
3	chr17:2467064:CA:C	2467064	NA,C	NA,CA	NA,1	NA,inf	NA,inf	NA,0.0674258	0.000149707	0.000211819
3	chr17:2077894:A:G	2077894	NA,G	NA,A	NA,1	NA,-inf	NA,inf	NA,0.752518	0.000149702	0.000213733
3	chr17:2538002:C:T	2538002	NA,T	NA,C	NA,1	NA,inf	NA,inf	NA,0.609787	0.000149694	0.000213037
3	chr17:2771498:TG:T	2771498	NA,T	NA,TG	NA,1	NA,-inf	NA,inf	NA,0.314578	0.00014964	0.00021326
3	chr17:2593898:C:T	2593898	NA,T	NA,C	NA,1	NA,-inf	NA,inf	NA,0.24988	0.000149602	0.000212016
3	chr17:2608316:C:T	2608316	NA,T	NA,C	NA,1	NA,inf	NA,inf	NA,0.224621	0.000149556	0.000211844
3	chr17:2186525:A:G	2186525	NA,G	NA,A	NA,1	NA,-inf	NA,inf	NA,0.742658	0.000149514	0.000212948
3	chr17:2042523:A:G	2042523	NA,G	NA,A	NA,1	NA,inf	NA,inf	NA,0.111951	0.000149512	0.000212675
3	chr17:2730030:G:A	2730030	A,A	G,G	1,1	inf,inf	inf,inf	0.921462,0.682494	0.000149503	0.000207317
3	chr17:2619382:C:T	2619382	NA,T	NA,C	NA,1	NA,inf	NA,inf	NA,0.219765	0.000149464	0.000211705
3	chr17:2014296:T:C	2014296	NA,C	NA,T	NA,1	NA,-inf	NA,inf	NA,0.226936	0.000149387	0.00021255
3	chr17:2754706:G:T	2754706	NA,T	NA,G	NA,1	NA,inf	NA,inf	NA,0.366107	0.000149309	0.000212792
3	chr17:2662343:T:C	2662343	NA,C	NA,T	NA,1	NA,inf	NA,inf	NA,0.223261	0.000149136	0.000211272
3	chr17:2642907:A:G	2642907	NA,G	NA,A	NA,1	NA,-inf	NA,inf	NA,0.278726	0.0001491	0.000212315
3	chr17:2220059:C:G	2220059	NA,G	NA,C	NA,1	NA,-inf	NA,inf	NA,0.257431	0.000149091	0.00021091
3	chr17:2014584:A:C	2014584	NA,C	NA,A	NA,1	NA,-inf	NA,inf	NA,0.244787	0.000149008	0.000211793
3	chr17:2299029:T:C	2299029	C,NA	T,NA	1,NA	-inf,NA	inf,NA	0.179995,NA	0.000148961	0.00022889
3	chr17:2011340:G:A	2011340	NA,A	NA,G	NA,1	NA,-inf	NA,inf	NA,0.228377	0.000148955	0.000212024
3	chr17:1883450:T:G	1883450	NA,G	NA,T	NA,1	NA,-inf	NA,inf	NA,0.392374	0.000148759	0.000211651
3	chr17:2088692:G:A	2088692	A,NA	G,NA	1,NA	-inf,NA	inf,NA	0.125303,NA	0.000148723	0.000203616
3	chr17:2067036:C:T	2067036	NA,T	NA,C	NA,1	NA,-inf	NA,inf	NA,0.718207	0.0001487	0.000212343
3	chr17:1936766:C:T	1936766	NA,T	NA,C	NA,1	NA,inf	NA,inf	NA,0.367154	0.00014869	0.000211842
3	chr17:2533623:A:G	2533623	NA,G	NA,A	NA,1	NA,-inf	NA,inf	NA,0.38267	0.000148685	0.000211397
3	chr17:1992420:A:G	1992420	NA,G	NA,A	NA,1	NA,-inf	NA,inf	NA,0.368014	0.000148658	0.000211561
3	chr17:1851086:A:T	1851086	T,T	A,A	1,1	-inf,-inf	inf,inf	0.663681,0.821472	0.000148656	0.000210959
3	chr17:2291182:C:T	2291182	T,T	C,C	1,1	-inf,-inf	inf,inf	4.52649,3.22444	0.000148627	0.00189348
3	chr17:2358801:T:C	2358801	NA,C	NA,T	NA,1	NA,-inf	NA,inf	NA,0.789421	0.000148571	0.000211435
3	chr17:2605056:T:C	2605056	NA,C	NA,T	NA,1	NA,inf	NA,inf	NA,0.215187	0.000148417	0.000210307
3	chr17:2718715:G:A	2718715	NA,A	NA,G	NA,1	NA,inf	NA,inf	NA,0.296087	0.00014841	0.000211159
3	chr17:1871181:C:A	1871181	NA,A	NA,C	NA,1	NA,-inf	NA,inf	NA,0.395717	0.000148369	0.000211114
3	chr17:2123673:A:G	2123673	NA,G	NA,A	NA,1	NA,-inf	NA,inf	NA,0.741328	0.000148333	0.000211294
3	chr17:2197218:G:A	2197218	A,A	G,G	1,1	inf,inf	inf,inf	4.69921,1.04348	0.000148298	0.00229345
3	chr17:1955676:C:T	1955676	NA,T	NA,C	NA,1	NA,inf	NA,inf	NA,0.394006	0.000148126	0.000210895
3	chr17:2004241:G:A	2004241	NA,A	NA,G	NA,1	NA,inf	NA,inf	NA,0.443286	0.000148107	0.00021075
3	chr17:1866663:G:A	1866663	NA,A	NA,G	NA,1	NA,inf	NA,inf	NA,0.2796	0.000148086	0.000211024
3	chr17:2353651:G:C	2353651	NA,C	NA,G	NA,1	NA,inf	NA,inf	NA,0.375283	0.000148013	0.000210971
3	chr17:1863416:T:C	1863416	NA,C	NA,T	NA,1	NA,-inf	NA,inf	NA,0.319258	0.000148004	0.000210493
3	chr17:2557964:T:C	2557964	C,NA	T,NA	1,NA	inf,NA	inf,NA	0.314401,NA	0.000147982	0.000208937
3	chr17:2371263:C:T	2371263	NA,T	NA,C	NA,1	NA,-inf	NA,inf	NA,0.654535	0.000147962	0.000210597
3	chr17:2242035:A:G	2242035	G,G	A,A	1,1	-inf,-inf	inf,inf	4.37632,3.41507	0.000147939	0.00174937
3	chr17:1927719:G:A	1927719	A,NA	G,NA	1,NA	-inf,NA	inf,NA	0.234846,NA	0.000147924	0.000207559
3	chr17:2710469:G:A	2710469	NA,A	NA,G	NA,1	NA,-inf	NA,inf	NA,0.409973	0.000147897	0.000211101
3	chr17:2069840:C:T	2069840	NA,T	NA,C	NA,1	NA,-inf	NA,inf	NA,0.707367	0.000147818	0.000211052
3	chr17:2090717:G:C	2090717	NA,C	NA,G	NA,1	NA,-inf	NA,inf	NA,1.0609	0.000147813	0.000210765
3	chr17:2523752:A:G	2523752	NA,G	NA,A	NA,1	NA,-inf	NA,inf	NA,0.454917	0.000147664	0.000210536
3	chr17:1831636:T:C	1831636	C,NA	T,NA	1,NA	inf,NA	inf,NA	0.559366,NA	0.00014765	0.000209071
3	chr17:2469564:A:C	2469564	C,NA	A,NA	1,NA	-inf,NA	inf,NA	0.309978,NA	0.000147615	0.000211859
3	chr17:2218541:G:A	2218541	NA,A	NA,G	NA,1	NA,-inf	NA,inf	NA,1.00025	0.000147566	0.000210353
3	chr17:2303384:G:A	2303384	NA,A	NA,G	NA,1	NA,inf	NA,inf	NA,0.50379	0.000147547	0.000210996
3	chr17:1856313:AAT:A	1856313	NA,A	NA,AAT	NA,1	NA,-inf	NA,inf	NA,0.288084	0.000147516	0.000210149
3	chr17:2696265:G:A	2696265	NA,A	NA,G	NA,1	NA,inf	NA,inf	NA,0.238351	0.000147419	0.000209893
3	chr17:2066541:C:T	2066541	NA,T	NA,C	NA,1	NA,-inf	NA,inf	NA,0.687951	0.000147404	0.000210488
3	chr17:2690408:C:T	2690408	NA,T	NA,C	NA,1	NA,-inf	NA,inf	NA,0.423944	0.000147295	0.000209629
3	chr17:1851835:TG:T	1851835	T,T	TG,TG	1,1	inf,inf	inf,inf	0.123453,1.17743	0.000147264	0.000204905
3	chr17:2628219:A:G	2628219	NA,G	NA,A	NA,1	NA,inf	NA,inf	NA,0.206467	0.000147232	0.000208628
3	chr17:2005311:A:G	2005311	G,NA	A,NA	1,NA	-inf,NA	inf,NA	1.03875,NA	0.000147161	0.000218872
3	chr17:2081234:T:C	2081234	NA,C	NA,T	NA,1	NA,-inf	NA,inf	NA,0.485067	0.000147127	0.000209627
3	chr17:1860076:GC:G	1860076	NA,G	NA,GC	NA,1	NA,-inf	NA,inf	NA,0.311627	0.000147108	0.000209232
3	chr17:2752052:G:A	2752052	NA,A	NA,G	NA,1	NA,-inf	NA,inf	NA,0.315475	0.000147076	0.000209526
```
