## Supplementary material for "Characterization of shared and ancestry-specific signals driving complex traits using multi-ancestry fine-mapping": susiex_nc3.cs80.snp

```
BP	SNP	PIP(CS1)	LogBF(CS1,Pop1)	LogBF(CS1,Pop2)	PIP(CS2)	LogBF(CS2,Pop1)	LogBF(CS2,Pop2)	PIP(CS3)	LogBF(CS3,Pop1)	LogBF(CS3,Pop2)
1788798	chr17:1788798:C:T	2.71982e-08	-1.32452e-10	-1.44415	5.29299e-05	-1.32452e-10	-1.45745	0.000124543	-1.32452e-10	-1.45742
1788820	chr17:1788820:C:T	1.85835e-08	-0.328452	-1.49657	3.4594e-05	-0.417126	-1.46561	8.46533e-05	-0.37981	-1.4637
1788846	chr17:1788846:T:C	5.66323e-09	-1.48064	-1.53266	1.07092e-05	-1.52011	-1.53521	2.44153e-05	-1.55183	-1.53503
1788982	chr17:1788982:G:A	3.89654e-08	-1.32452e-10	-1.08462	7.49451e-05	-1.32452e-10	-1.10966	0.000176331	-1.32452e-10	-1.10971
1789185	chr17:1789185:C:T	8.83324e-08	-1.32452e-10	-0.266188	0.000181367	-1.32452e-10	-0.225897	0.000430849	-1.32452e-10	-0.216312
1789295	chr17:1789295:G:A	5.01113e-08	-1.32452e-10	-0.833048	8.73187e-05	-1.32452e-10	-0.956854	0.000208426	-1.32452e-10	-0.942486
1789489	chr17:1789489:T:C	1.10233e-08	-0.810576	-1.53671	1.94404e-05	-0.920906	-1.53816	4.72867e-05	-0.88769	-1.53815
1789696	chr17:1789696:T:C	4.91475e-08	-1.32452e-10	-0.852469	0.000101533	-1.32452e-10	-0.806037	0.000238682	-1.32452e-10	-0.806937
1789697	chr17:1789697:G:A	5.09227e-08	-1.32452e-10	-0.816986	0.000105913	-1.32452e-10	-0.763797	0.000248943	-1.32452e-10	-0.764846
1790098	chr17:1790098:G:A	5.20277e-09	-1.58578	-1.51232	1.05521e-05	-1.60105	-1.46905	2.47122e-05	-1.60783	-1.46694
1790539	chr17:1790539:T:C	3.10307e-08	-1.32452e-10	-1.31232	6.20926e-05	-1.32452e-10	-1.29779	0.000146493	-1.32452e-10	-1.29509
1790555	chr17:1790555:C:T	4.9097e-09	-1.62644	-1.52964	1.00344e-05	-1.61879	-1.50161	2.362e-05	-1.61961	-1.50037
1790566	chr17:1790566:G:C	2.49876e-08	-1.32452e-10	-1.52892	5.02167e-05	-1.32452e-10	-1.51007	0.000118192	-1.32452e-10	-1.50976
1790602	chr17:1790602:C:T	2.26275e-08	-0.679658	-0.948473	5.84038e-05	-0.416966	-0.942071	0.00012922	-0.505409	-0.915144
1790943	chr17:1790943:G:A	7.04867e-08	-1.32452e-10	-0.491871	0.000113272	-1.32452e-10	-0.69663	0.000271852	-1.32452e-10	-0.676811
1791215	chr17:1791215:A:G	1.00185e-07	-1.32452e-10	-0.140281	0.00015462	-1.32452e-10	-0.385447	0.000372424	-1.32452e-10	-0.362035
1791468	chr17:1791468:A:AC	1.00211e-07	-1.32452e-10	-0.140017	0.000155648	-1.32452e-10	-0.378823	0.000374915	-1.32452e-10	-0.355371
1791669	chr17:1791669:T:G	2.71366e-08	-1.44641	-5.17736e-10	6.17207e-05	-1.3038	-5.17736e-10	0.000140998	-1.33332	-5.17736e-10
1792112	chr17:1792112:G:A	1.03601e-07	-1.32452e-10	-0.10675	0.000158396	-1.32452e-10	-0.36132	0.000381416	-1.32452e-10	-0.338177
1792121	chr17:1792121:C:T	2.97476e-08	-1.32452e-10	-1.35455	5.37023e-05	-1.32452e-10	-1.44296	0.000125981	-1.32452e-10	-1.44593
1792127	chr17:1792127:C:G	2.86367e-08	-1.3926	-5.17736e-10	5.57291e-05	-1.40592	-5.17736e-10	0.000130349	-1.41185	-5.17736e-10
1792432	chr17:1792432:A:G	2.50389e-08	-1.52687	-5.17736e-10	4.90514e-05	-1.53355	-5.17736e-10	0.000114797	-1.5389	-5.17736e-10
1792474	chr17:1792474:T:C	2.49657e-08	-1.32452e-10	-1.52979	4.8892e-05	-1.32452e-10	-1.5368	0.000115023	-1.32452e-10	-1.53694
1792486	chr17:1792486:A:T	4.79173e-09	-1.65048	-1.52992	9.41025e-06	-1.65013	-1.53449	2.21697e-05	-1.65045	-1.53289
1792504	chr17:1792504:G:A	2.48733e-08	-1.32452e-10	-1.5335	4.91232e-05	-1.32452e-10	-1.53209	0.000115753	-1.32452e-10	-1.53061
1792679	chr17:1792679:C:T	2.52062e-08	-1.32452e-10	-1.52021	4.95655e-05	-1.32452e-10	-1.52312	0.000116424	-1.32452e-10	-1.52483
1792737	chr17:1792737:T:C	8.41826e-08	-1.32452e-10	-0.314307	0.000132926	-1.32452e-10	-0.536629	0.000319688	-1.32452e-10	-0.514722
1792823	chr17:1792823:A:G	2.88867e-08	-1.32452e-10	-1.38391	5.71196e-05	-1.32452e-10	-1.38127	0.000134177	-1.32452e-10	-1.38291
1792869	chr17:1792869:A:G	5.05949e-09	-1.5954	-1.53063	1.01892e-05	-1.58643	-1.51866	2.40686e-05	-1.58285	-1.51832
1792875	chr17:1792875:T:C	5.58475e-09	-1.64411	-1.38314	1.21313e-05	-1.64675	-1.28387	2.86476e-05	-1.64836	-1.27864
1792944	chr17:1792944:A:AT	5.18299e-09	-1.64868	-1.45323	1.09969e-05	-1.64992	-1.37889	2.5969e-05	-1.65042	-1.37474
1793350	chr17:1793350:C:T	2.49393e-08	-1.32452e-10	-1.53085	4.90898e-05	-1.32452e-10	-1.53277	0.000115387	-1.32452e-10	-1.53378
1793492	chr17:1793492:G:C	5.32135e-09	-1.62603	-1.44954	1.03701e-05	-1.61668	-1.47081	2.43504e-05	-1.62502	-1.4645
1793512	chr17:1793512:A:G	2.65757e-08	-1.32452e-10	-1.4673	5.2168e-05	-1.32452e-10	-1.47195	0.000122283	-1.32452e-10	-1.47573
1793612	chr17:1793612:G:C	2.48531e-08	-1.32452e-10	-1.53431	4.88264e-05	-1.32452e-10	-1.53815	0.000114882	-1.32452e-10	-1.53817
1793767	chr17:1793767:C:G	6.16128e-08	-0.423279	-0.203147	0.000160517	-0.120065	-0.227957	0.000346549	-0.208009	-0.226036
1794259	chr17:1794259:A:G	8.07621e-08	-0.355788	-5.17736e-10	0.000153714	-0.391325	-5.17736e-10	0.000347512	-0.43127	-5.17736e-10
1794519	chr17:1794519:ATT:A	2.49218e-08	-1.32452e-10	-1.53155	4.90642e-05	-1.32452e-10	-1.53329	0.000115324	-1.32452e-10	-1.53432
1794536	chr17:1794536:C:T	2.49111e-08	-1.32452e-10	-1.53198	4.90485e-05	-1.32452e-10	-1.53361	0.000115291	-1.32452e-10	-1.53461
1794620	chr17:1794620:T:G	2.9902e-08	-1.34937	-5.17736e-10	5.8087e-05	-1.36448	-5.17736e-10	0.000135835	-1.37063	-5.17736e-10
1794936	chr17:1794936:C:T	2.47591e-08	-1.32452e-10	-1.5381	4.88537e-05	-1.32452e-10	-1.53759	0.000114943	-1.32452e-10	-1.53763
1795191	chr17:1795191:TG:T	2.48269e-08	-1.32452e-10	-1.53537	4.90468e-05	-1.32452e-10	-1.53364	0.000115525	-1.32452e-10	-1.53258
1795252	chr17:1795252:CT:C	9.24224e-08	-1.32452e-10	-0.220925	0.000144497	-1.32452e-10	-0.453161	0.000347766	-1.32452e-10	-0.430539
1795640	chr17:1795640:C:T	9.90622e-08	-1.32452e-10	-0.151547	0.000154379	-1.32452e-10	-0.387007	0.000371861	-1.32452e-10	-0.363548
1795656	chr17:1795656:G:A	9.25611e-08	-1.32452e-10	-0.219426	0.000144481	-1.32452e-10	-0.45327	0.000347737	-1.32452e-10	-0.430622
1796158	chr17:1796158:G:T	9.27407e-09	-1.51264	-1.00744	1.87943e-05	-1.49135	-1.00151	4.39504e-05	-1.50879	-0.990217
1796563	chr17:1796563:G:A	2.49611e-08	-1.32452e-10	-1.52998	4.93641e-05	-1.32452e-10	-1.52719	0.00011634	-1.32452e-10	-1.52555
1796788	chr17:1796788:T:C	2.49421e-08	-1.32452e-10	-1.53074	4.93205e-05	-1.32452e-10	-1.52808	0.00011623	-1.32452e-10	-1.5265
1797244	chr17:1797244:G:A	1.09703e-08	-1.64944	-0.702666	2.34953e-05	-1.64989	-0.619728	5.61642e-05	-1.65038	-0.603405
1797737	chr17:1797737:C:T	3.50088e-08	-1.19169	-5.17736e-10	6.70665e-05	-1.22073	-5.17736e-10	0.00015677	-1.22729	-5.17736e-10
1797775	chr17:1797775:GT:G	3.40708e-08	-1.21885	-5.17736e-10	7.01768e-05	-1.1754	-5.17736e-10	0.000159726	-1.20861	-5.17736e-10
1798110	chr17:1798110:T:C	4.02407e-08	-1.32452e-10	-1.05242	7.36524e-05	-1.32452e-10	-1.12706	0.000172178	-1.32452e-10	-1.13354
1798432	chr17:1798432:C:T	2.6138e-08	-1.32452e-10	-1.48391	5.28716e-05	-1.32452e-10	-1.45855	0.000124705	-1.32452e-10	-1.45612
1799119	chr17:1799119:C:T	2.51313e-08	-1.32452e-10	-1.52318	4.9059e-05	-1.32452e-10	-1.53339	0.00011531	-1.32452e-10	-1.53444
1799311	chr17:1799311:G:A	2.58503e-08	-1.32452e-10	-1.49497	5.07333e-05	-1.32452e-10	-1.49984	0.00011944	-1.32452e-10	-1.49926
1799374	chr17:1799374:T:A	9.40219e-09	-1.32246	-1.18389	2.00212e-05	-1.24517	-1.18446	4.61068e-05	-1.28516	-1.16595
1799455	chr17:1799455:C:T	5.157e-09	-1.63103	-1.47591	1.06544e-05	-1.62601	-1.43444	2.52252e-05	-1.62141	-1.43281
1799456	chr17:1799456:A:G	2.47582e-08	-1.32452e-10	-1.53814	4.89844e-05	-1.32452e-10	-1.53492	0.000115369	-1.32452e-10	-1.53393
1799482	chr17:1799482:G:A	5.53373e-09	-1.56705	-1.46938	1.1396e-05	-1.56038	-1.43277	2.69156e-05	-1.55784	-1.43152
1799862	chr17:1799862:T:C	5.28592e-08	-0.779664	-5.17736e-10	9.59488e-05	-0.862604	-5.17736e-10	0.0002257	-0.862863	-5.17736e-10
1800272	chr17:1800272:A:C	6.05651e-08	-1.32452e-10	-0.643577	0.000106827	-1.32452e-10	-0.755209	0.00025099	-1.32452e-10	-0.756656
1800688	chr17:1800688:C:T	9.82203e-09	-1.37183	-1.09084	2.08446e-05	-1.29951	-1.08981	4.83333e-05	-1.33492	-1.06902
1800884	chr17:1800884:T:C	2.47608e-08	-1.32452e-10	-1.53803	4.88249e-05	-1.32452e-10	-1.53818	0.00011488	-1.32452e-10	-1.53818
1801002	chr17:1801002:C:A	6.74665e-09	-1.60408	-1.23417	1.19321e-05	-1.59715	-1.35004	2.83543e-05	-1.59125	-1.34604
1801236	chr17:1801236:T:G	2.74889e-08	-1.32452e-10	-1.43351	5.41745e-05	-1.32452e-10	-1.43421	0.000127045	-1.32452e-10	-1.43753
1801293	chr17:1801293:C:T	5.23266e-09	-1.64229	-1.45008	1.08675e-05	-1.63919	-1.40145	2.56968e-05	-1.63598	-1.39973
1801301	chr17:1801301:C:T	5.40829e-09	-1.60395	-1.45541	1.08726e-05	-1.58877	-1.4514	2.5151e-05	-1.60251	-1.45466
1801423	chr17:1801423:G:C	5.29506e-09	-1.57054	-1.50998	1.07732e-05	-1.5639	-1.48546	2.5434e-05	-1.5614	-1.48458
1801461	chr17:1801461:C:T	2.24339e-08	-1.63672	-5.17736e-10	4.47171e-05	-1.62606	-5.17736e-10	0.000104845	-1.62959	-5.17736e-10
1801573	chr17:1801573:A:G	9.82323e-09	-1.38352	-1.07902	2.08146e-05	-1.31318	-1.07758	4.83003e-05	-1.34824	-1.05639
1801699	chr17:1801699:G:A	2.62814e-08	-1.32452e-10	-1.47843	5.22116e-05	-1.32452e-10	-1.47111	0.00012301	-1.32452e-10	-1.4698
1801775	chr17:1801775:G:A	5.08833e-08	-1.32452e-10	-0.81776	9.23615e-05	-1.32452e-10	-0.900708	0.000220097	-1.32452e-10	-0.888003
1801965	chr17:1801965:C:G	8.9262e-09	-1.02518	-1.53313	1.94218e-05	-0.922795	-1.53723	4.28061e-05	-0.98777	-1.53762
1802088	chr17:1802088:A:G	2.59158e-08	-1.32452e-10	-1.49244	5.22652e-05	-1.32452e-10	-1.47009	0.000123075	-1.32452e-10	-1.46927
1802662	chr17:1802662:C:T	1.69585e-07	-1.32452e-10	0.38606	0.000262252	-1.32452e-10	0.142887	0.000635279	-1.32452e-10	0.171996
1802892	chr17:1802892:G:A	2.53609e-08	-1.32452e-10	-1.51409	4.99584e-05	-1.32452e-10	-1.51523	0.000117649	-1.32452e-10	-1.51437
1803273	chr17:1803273:A:G	6.0313e-08	-1.32452e-10	-0.647747	0.000112816	-1.32452e-10	-0.700658	0.000270122	-1.32452e-10	-0.683196
1803363	chr17:1803363:C:T	5.52376e-09	-1.58235	-1.45589	1.11428e-05	-1.56443	-1.45119	2.57027e-05	-1.58093	-1.45454
1803605	chr17:1803605:T:C	4.10095e-08	-1.03349	-5.17736e-10	6.54202e-05	-1.24559	-5.17736e-10	0.000157087	-1.22527	-5.17736e-10
1803670	chr17:1803670:T:C	1.03021e-07	-1.32452e-10	-0.11236	0.000167329	-1.32452e-10	-0.306454	0.000403202	-1.32452e-10	-0.282631
1803935	chr17:1803935:G:A	9.58779e-09	-1.3722	-1.11461	2.03584e-05	-1.29931	-1.11361	4.71811e-05	-1.33475	-1.09332
1804117	chr17:1804117:C:T	5.47117e-09	-1.57367	-1.47413	1.10411e-05	-1.5546	-1.47019	2.5454e-05	-1.57208	-1.47311
1804336	chr17:1804336:A:G	5.41378e-09	-1.52135	-1.537	1.08737e-05	-1.51254	-1.52753	2.56762e-05	-1.50943	-1.52707
1804599	chr17:1804599:T:A	5.77319e-09	-1.56873	-1.42534	1.16558e-05	-1.54885	-1.42176	2.68447e-05	-1.56644	-1.42556
1804694	chr17:1804694:T:C	2.76534e-08	-1.32452e-10	-1.42755	5.70833e-05	-1.32452e-10	-1.38191	0.0001346	-1.32452e-10	-1.37976
1804898	chr17:1804898:A:C	5.10472e-08	-1.32452e-10	-0.814544	0.000102091	-1.32452e-10	-0.800554	0.000241603	-1.32452e-10	-0.794774
1805340	chr17:1805340:C:A	5.43984e-09	-1.59958	-1.45397	1.09547e-05	-1.58411	-1.44854	2.53158e-05	-1.59869	-1.45195
1805608	chr17:1805608:T:C	5.96504e-09	-1.51321	-1.44817	1.23554e-05	-1.50481	-1.40751	2.92161e-05	-1.5012	-1.40615
1805705	chr17:1805705:G:A	9.00972e-09	-1.01369	-1.5353	1.9852e-05	-0.909015	-1.5291	4.3797e-05	-0.974793	-1.52771
1805923	chr17:1805923:A:C	7.68494e-08	-1.32452e-10	-0.405447	0.000157567	-1.32452e-10	-0.366566	0.000386132	-1.32452e-10	-0.325889
1806043	chr17:1806043:T:C	2.58621e-08	-1.32452e-10	-1.49452	4.98434e-05	-1.32452e-10	-1.51753	0.000117227	-1.32452e-10	-1.51796
1806049	chr17:1806049:C:T	5.01031e-08	-1.32452e-10	-0.833213	9.26261e-05	-1.32452e-10	-0.897848	0.000220998	-1.32452e-10	-0.883917
1806171	chr17:1806171:C:T	4.90895e-08	-1.32452e-10	-0.85365	9.82186e-05	-1.32452e-10	-0.839223	0.000232411	-1.32452e-10	-0.83356
1806194	chr17:1806194:A:G	2.51357e-08	-1.32452e-10	-1.52301	4.91349e-05	-1.32452e-10	-1.53185	0.000115583	-1.32452e-10	-1.53208
1806322	chr17:1806322:C:T	7.15276e-08	-1.32452e-10	-0.477212	0.000148581	-1.32452e-10	-0.42529	0.000353209	-1.32452e-10	-0.415009
1806470	chr17:1806470:T:C	1.10608e-07	-1.32452e-10	-0.0413026	0.000217114	-1.32452e-10	-0.0459982	0.000533989	-1.32452e-10	-0.00169287
1806479	chr17:1806479:G:T	8.62621e-09	-1.05771	-1.53478	1.87624e-05	-0.956639	-1.53792	4.14215e-05	-1.02017	-1.5381
1807123	chr17:1807123:C:A	6.27202e-09	-1.54157	-1.36963	1.31781e-05	-1.53361	-1.31426	3.11699e-05	-1.53038	-1.31224
1807746	chr17:1807746:C:T	5.73402e-09	-1.58904	-1.41184	1.152e-05	-1.57217	-1.41016	2.65739e-05	-1.58811	-1.41403
1808184	chr17:1808184:A:G	5.74565e-09	-1.59477	-1.40408	1.15383e-05	-1.57859	-1.40216	2.66296e-05	-1.5939	-1.40615
1808239	chr17:1808239:T:C	2.40385e-08	-1.56764	-5.17736e-10	4.54149e-05	-1.61058	-5.17736e-10	0.000105744	-1.62105	-5.17736e-10
1808297	chr17:1808297:T:C	9.86656e-09	-1.35858	-1.09957	2.10973e-05	-1.28294	-1.09433	4.88575e-05	-1.31947	-1.07369
1809128	chr17:1809128:C:T	1.49755e-07	-1.32452e-10	0.261702	0.000312546	-1.32452e-10	0.318332	0.000746283	-1.32452e-10	0.333035
1809210	chr17:1809210:C:T	2.48997e-08	-1.53244	-5.17736e-10	4.65999e-05	-1.58482	-5.17736e-10	0.000108158	-1.59848	-5.17736e-10
1809557	chr17:1809557:A:G	3.82317e-08	-1.10363	-5.17736e-10	7.94732e-05	-1.051	-5.17736e-10	0.000198296	-0.992308	-5.17736e-10
1809904	chr17:1809904:A:G	3.04994e-08	-1.32452e-10	-1.32959	5.863e-05	-1.32452e-10	-1.35517	0.000138078	-1.32452e-10	-1.35425
1810031	chr17:1810031:A:G	4.82816e-09	-1.64652	-1.52631	9.48944e-06	-1.64131	-1.53493	2.22528e-05	-1.6459	-1.53371
1810437	chr17:1810437:T:A	4.90786e-09	-1.64715	-1.50931	9.58023e-06	-1.64225	-1.52447	2.25e-05	-1.6465	-1.52205
1810520	chr17:1810520:G:A	7.5174e-09	-1.4534	-1.27667	1.5642e-05	-1.39145	-1.28501	3.59957e-05	-1.42616	-1.27251
1810607	chr17:1810607:G:C	4.91299e-09	-1.64883	-1.50658	9.57126e-06	-1.6451	-1.52255	2.25045e-05	-1.64839	-1.51997
1810662	chr17:1810662:C:T	2.82581e-08	-1.40591	-5.17736e-10	5.29806e-05	-1.45649	-5.17736e-10	0.000128007	-1.42998	-5.17736e-10
1811050	chr17:1811050:T:C	6.3205e-09	-1.56201	-1.34149	1.32905e-05	-1.55458	-1.28479	3.14319e-05	-1.55156	-1.28269
1811224	chr17:1811224:G:A	9.59171e-09	-1.41245	-1.07394	2.03868e-05	-1.34459	-1.06694	4.73967e-05	-1.37784	-1.04567
1811252	chr17:1811252:G:A	3.41691e-08	-1.32452e-10	-1.21597	6.18607e-05	-1.32452e-10	-1.30153	0.000146228	-1.32452e-10	-1.2969
1811581	chr17:1811581:C:T	9.69024e-09	-1.40499	-1.07119	2.06181e-05	-1.33604	-1.06421	4.79125e-05	-1.36978	-1.04291
1811605	chr17:1811605:C:T	2.53074e-08	-1.32452e-10	-1.5162	4.91237e-05	-1.32452e-10	-1.53208	0.000115536	-1.32452e-10	-1.53249
1811871	chr17:1811871:G:A	2.47663e-08	-1.32452e-10	-1.53781	4.88257e-05	-1.32452e-10	-1.53816	0.000114883	-1.32452e-10	-1.53815
1812141	chr17:1812141:G:A	2.49904e-08	-1.32452e-10	-1.5288	5.01971e-05	-1.32452e-10	-1.51046	0.000118273	-1.32452e-10	-1.50907
1812225	chr17:1812225:CAT:C	1.57675e-07	-1.32452e-10	0.313241	0.000252765	-1.32452e-10	0.106041	0.000593356	-1.32452e-10	0.103726
1812622	chr17:1812622:C:T	2.62499e-08	-1.32452e-10	-1.47963	5.35852e-05	-1.32452e-10	-1.44515	0.000126288	-1.32452e-10	-1.44351
1812802	chr17:1812802:C:G	5.52075e-09	-1.6505	-1.38829	1.07219e-05	-1.64877	-1.40537	2.54099e-05	-1.65037	-1.39656
1812924	chr17:1812924:C:T	2.58696e-08	-1.32452e-10	-1.49423	5.21309e-05	-1.32452e-10	-1.47266	0.00012276	-1.32452e-10	-1.47184
1813483	chr17:1813483:C:T	3.68431e-08	-1.32452e-10	-1.14063	6.65319e-05	-1.32452e-10	-1.22874	0.000155473	-1.32452e-10	-1.2356
1813632	chr17:1813632:T:C	4.56366e-08	-1.32452e-10	-0.926585	8.6275e-05	-1.32452e-10	-0.968879	0.000205867	-1.32452e-10	-0.954839
1813717	chr17:1813717:T:C	2.59445e-08	-1.49134	-5.17736e-10	5.19629e-05	-1.47589	-5.17736e-10	0.000119331	-1.50017	-5.17736e-10
1813775	chr17:1813775:A:G	4.96081e-08	-1.32452e-10	-0.843142	9.90297e-05	-1.32452e-10	-0.830998	0.00023431	-1.32452e-10	-0.825423
1813854	chr17:1813854:AT:A	4.65478e-08	-1.32452e-10	-0.906816	8.79248e-05	-1.32452e-10	-0.949937	0.00020985	-1.32452e-10	-0.935677
1813981	chr17:1813981:A:C	2.60918e-08	-1.32452e-10	-1.48568	5.03768e-05	-1.32452e-10	-1.50689	0.000118509	-1.32452e-10	-1.50708
1814831	chr17:1814831:A:G	8.9585e-09	-1.39148	-1.16321	1.92979e-05	-1.31124	-1.15518	4.45128e-05	-1.35089	-1.1354
1814897	chr17:1814897:G:A	2.48156e-08	-1.32452e-10	-1.53582	4.88439e-05	-1.32452e-10	-1.53779	0.000114915	-1.32452e-10	-1.53788
1815032	chr17:1815032:T:C	1.52378e-07	-1.32452e-10	0.279068	0.000237562	-1.32452e-10	0.0440093	0.000574832	-1.32452e-10	0.0720086
1815397	chr17:1815397:A:G	3.53181e-08	-1.1829	-5.17736e-10	7.29524e-05	-1.13661	-5.17736e-10	0.000165782	-1.1714	-5.17736e-10
1815601	chr17:1815601:T:C	1.03365e-07	-1.32452e-10	-0.109025	0.000184494	-1.32452e-10	-0.208804	0.000448544	-1.32452e-10	-0.176063
1815602	chr17:1815602:G:A	9.76569e-08	-1.32452e-10	-0.165835	0.000174821	-1.32452e-10	-0.262656	0.000424903	-1.32452e-10	-0.230207
1815762	chr17:1815762:T:C	1.18969e-07	-1.32452e-10	0.0315677	0.000232743	-1.32452e-10	0.0235177	0.000572982	-1.32452e-10	0.068786
1815942	chr17:1815942:C:T	8.21435e-08	-1.32452e-10	-0.338827	0.000166797	-1.32452e-10	-0.309642	0.000408252	-1.32452e-10	-0.270184
1815946	chr17:1815946:C:T	5.92837e-09	-1.63337	-1.33418	1.2773e-05	-1.63164	-1.24745	3.04245e-05	-1.62542	-1.2414
1815951	chr17:1815951:T:C	4.2368e-08	-1.32452e-10	-1.0009	9.16323e-05	-1.32452e-10	-0.908635	0.000217593	-1.32452e-10	-0.899442
1816350	chr17:1816350:T:C	9.36518e-09	-1.39426	-1.11603	2.02632e-05	-1.31236	-1.10525	4.68073e-05	-1.35207	-1.08396
1816543	chr17:1816543:C:T	7.24217e-08	-1.32452e-10	-0.46479	0.000138246	-1.32452e-10	-0.497382	0.000332249	-1.32452e-10	-0.476184
1816657	chr17:1816657:C:T	5.48473e-09	-1.57617	-1.46916	1.1255e-05	-1.57006	-1.43555	2.66211e-05	-1.56586	-1.4345
1816667	chr17:1816667:C:T	5.74247e-09	-1.54622	-1.45319	1.185e-05	-1.53859	-1.4155	2.80516e-05	-1.53371	-1.41431
1816782	chr17:1816782:T:C	1.16153e-07	-1.32452e-10	0.00760873	0.000227525	-1.32452e-10	0.000840558	0.000559938	-1.32452e-10	0.0457564
1816812	chr17:1816812:T:C	7.40374e-08	-1.32452e-10	-0.442725	0.00014122	-1.32452e-10	-0.476102	0.000339436	-1.32452e-10	-0.454782
1817195	chr17:1817195:G:A	2.91284e-08	-1.37558	-5.17736e-10	5.91752e-05	-1.34592	-5.17736e-10	0.000135284	-1.37469	-5.17736e-10
1817598	chr17:1817598:G:A	2.95955e-08	-1.32452e-10	-1.35967	5.58423e-05	-1.32452e-10	-1.40389	0.000131346	-1.32452e-10	-1.40423
1817859	chr17:1817859:A:G	6.50603e-08	-1.32452e-10	-0.571981	0.000124592	-1.32452e-10	-0.601372	0.000299112	-1.32452e-10	-0.58125
1817863	chr17:1817863:T:C	6.88651e-08	-1.32452e-10	-0.515146	0.000131509	-1.32452e-10	-0.547341	0.000315872	-1.32452e-10	-0.526731
1818018	chr17:1818018:G:A	9.87596e-08	-1.32452e-10	-0.154607	0.000191097	-1.32452e-10	-0.173636	0.000469071	-1.32452e-10	-0.131316
1818299	chr17:1818299:T:C	2.47842e-08	-1.32452e-10	-1.53709	4.90835e-05	-1.32452e-10	-1.5329	0.00011552	-1.32452e-10	-1.53262
1818330	chr17:1818330:C:T	5.04656e-09	-1.62251	-1.50607	9.84969e-06	-1.61872	-1.52026	2.31874e-05	-1.61794	-1.52052
1818567	chr17:1818567:C:T	1.18586e-08	-1.2171	-1.05715	2.58311e-05	-1.12712	-1.04772	5.99021e-05	-1.16398	-1.02538
1818683	chr17:1818683:A:G	4.87395e-08	-1.32452e-10	-0.860806	9.73505e-05	-1.32452e-10	-0.848101	0.000230337	-1.32452e-10	-0.842524
1818845	chr17:1818845:G:A	5.00505e-08	-1.32452e-10	-0.834263	0.000103532	-1.32452e-10	-0.786539	0.000250929	-1.32452e-10	-0.756898
1819019	chr17:1819019:C:T	5.61215e-09	-1.50398	-1.51838	1.14169e-05	-1.49513	-1.4962	2.70382e-05	-1.48915	-1.49567
1819114	chr17:1819114:A:T	3.09794e-08	-1.32452e-10	-1.31397	5.89702e-05	-1.32452e-10	-1.34939	0.000138752	-1.32452e-10	-1.34938
1819349	chr17:1819349:T:C	2.64283e-08	-1.32452e-10	-1.47286	5.33603e-05	-1.32452e-10	-1.44935	0.000125692	-1.32452e-10	-1.44823
1819464	chr17:1819464:G:A	4.84046e-08	-1.32452e-10	-0.8677	9.656e-05	-1.32452e-10	-0.856254	0.000228476	-1.32452e-10	-0.850639
1819609	chr17:1819609:T:C	2.55033e-08	-1.32452e-10	-1.50849	5.13807e-05	-1.32452e-10	-1.48716	0.000121107	-1.32452e-10	-1.48539
1819638	chr17:1819638:C:T	2.47711e-08	-1.32452e-10	-1.53762	4.8951e-05	-1.32452e-10	-1.5356	0.000115204	-1.32452e-10	-1.53536
1819850	chr17:1819850:C:T	3.54259e-08	-1.32452e-10	-1.17985	7.13074e-05	-1.32452e-10	-1.15942	0.000171007	-1.32452e-10	-1.14037
1820522	chr17:1820522:G:A	1.17338e-07	-1.32452e-10	0.0177654	0.000247245	-1.32452e-10	0.0839597	0.000589871	-1.32452e-10	0.0978357
1820661	chr17:1820661:T:C	3.72294e-08	-1.1302	-5.17736e-10	5.99476e-05	-1.33295	-5.17736e-10	0.000143644	-1.31473	-5.17736e-10
1821255	chr17:1821255:C:G	3.01437e-08	-1.34132	-5.17736e-10	5.26296e-05	-1.46314	-5.17736e-10	0.000124358	-1.4589	-5.17736e-10
1821428	chr17:1821428:C:T	3.61324e-08	-1.32452e-10	-1.1601	7.2786e-05	-1.32452e-10	-1.13889	0.000174652	-1.32452e-10	-1.11928
1821840	chr17:1821840:A:T	3.80184e-08	-1.32452e-10	-1.10923	7.67194e-05	-1.32452e-10	-1.08626	0.000184313	-1.32452e-10	-1.06544
1821927	chr17:1821927:T:A	3.54162e-08	-1.32452e-10	-1.18013	6.41406e-05	-1.32452e-10	-1.26534	0.000149885	-1.32452e-10	-1.2722
1821979	chr17:1821979:C:A	5.86052e-09	-1.53734	-1.44172	1.21265e-05	-1.52952	-1.4015	2.87149e-05	-1.52448	-1.40017
1822760	chr17:1822760:C:T	2.53769e-08	-1.32452e-10	-1.51345	5.18527e-05	-1.32452e-10	-1.47801	0.000121999	-1.32452e-10	-1.47805
1823550	chr17:1823550:G:A	4.07342e-08	-1.32452e-10	-1.04023	8.09739e-05	-1.32452e-10	-1.03229	0.000191437	-1.32452e-10	-1.02751
1823838	chr17:1823838:C:T	9.14429e-08	-1.32452e-10	-0.231581	0.000184322	-1.32452e-10	-0.209733	0.000437481	-1.32452e-10	-0.201035
1824004	chr17:1824004:A:G	2.50435e-08	-1.32452e-10	-1.52668	4.88856e-05	-1.32452e-10	-1.53693	0.000115005	-1.32452e-10	-1.5371
1824126	chr17:1824126:T:A	9.98258e-09	-1.32474	-1.12172	2.15164e-05	-1.24603	-1.11157	4.9927e-05	-1.28111	-1.0904
1824199	chr17:1824199:C:T	6.79612e-08	-0.528359	-5.17736e-10	0.000133649	-0.531204	-5.17736e-10	0.000288808	-0.616306	-5.17736e-10
1824275	chr17:1824275:A:G	8.90298e-08	-1.32452e-10	-0.258324	0.000183313	-1.32452e-10	-0.215226	0.000435171	-1.32452e-10	-0.206329
1824289	chr17:1824289:G:A	3.09391e-08	-1.32452e-10	-1.31527	6.01972e-05	-1.32452e-10	-1.32879	0.000141436	-1.32452e-10	-1.33022
1824358	chr17:1824358:C:T	2.48703e-08	-1.32452e-10	-1.53362	4.88397e-05	-1.32452e-10	-1.53788	0.000114908	-1.32452e-10	-1.53794
1824382	chr17:1824382:C:T	3.88285e-08	-1.32452e-10	-1.08814	7.2484e-05	-1.32452e-10	-1.14305	0.000170339	-1.32452e-10	-1.14428
1824405	chr17:1824405:C:T	2.51285e-08	-1.32452e-10	-1.52329	4.9298e-05	-1.32452e-10	-1.52853	0.000115944	-1.32452e-10	-1.52896
1824445	chr17:1824445:T:C	2.66137e-07	-1.32452e-10	0.836716	0.000483976	-1.32452e-10	0.755616	0.00120241	-1.32452e-10	0.810018
1824484	chr17:1824484:C:T	1.0315e-08	-1.28887	-1.12482	2.23245e-05	-1.20601	-1.11472	5.17218e-05	-1.24259	-1.0936
1824551	chr17:1824551:G:A	5.05411e-09	-1.60808	-1.51901	9.90223e-06	-1.60374	-1.52992	2.33166e-05	-1.60277	-1.53014
1824683	chr17:1824683:A:G	4.15746e-08	-1.32452e-10	-1.01981	8.5274e-05	-1.32452e-10	-0.980549	0.000205209	-1.32452e-10	-0.958038
1825223	chr17:1825223:T:C	1.07399e-07	-1.32452e-10	-0.0707458	0.000211383	-1.32452e-10	-0.0727459	0.000519723	-1.32452e-10	-0.0287733
1825575	chr17:1825575:A:G	1.72544e-07	-1.32452e-10	0.403355	0.000307392	-1.32452e-10	0.301705	0.000759928	-1.32452e-10	0.351155
1825586	chr17:1825586:G:A	5.37204e-09	-1.52842	-1.53766	1.07634e-05	-1.51992	-1.53035	2.54688e-05	-1.51465	-1.52996
1825818	chr17:1825818:C:G	2.48576e-08	-1.32452e-10	-1.53413	4.8825e-05	-1.32452e-10	-1.53818	0.000114885	-1.32452e-10	-1.53813
1825935	chr17:1825935:TA:T	9.90523e-09	-1.30246	-1.15177	2.13812e-05	-1.22106	-1.14285	4.95364e-05	-1.25698	-1.12238
1826075	chr17:1826075:C:T	2.83558e-07	0.900122	-5.17736e-10	0.000501753	0.79169	-5.17736e-10	0.00121345	0.819156	-5.17736e-10
1826387	chr17:1826387:G:T	1.73618e-07	-1.32452e-10	0.409562	0.00026801	-1.32452e-10	0.164606	0.000649956	-1.32452e-10	0.194837
1826544	chr17:1826544:C:A	1.58828e-08	-1.01271	-0.969353	3.08766e-05	-0.952211	-1.04421	7.14559e-05	-0.967721	-1.04527
1826575	chr17:1826575:G:A	7.03588e-09	-1.63729	-1.15898	1.55634e-05	-1.63453	-1.04696	3.70984e-05	-1.62996	-1.03854
1827067	chr17:1827067:C:T	2.80761e-08	-1.32452e-10	-1.41238	5.55048e-05	-1.32452e-10	-1.40995	0.000130807	-1.32452e-10	-1.40834
1827215	chr17:1827215:G:A	2.36499e-08	-0.224833	-1.3591	5.97849e-05	0.0524089	-1.38807	0.000127167	-0.0480712	-1.3885
1827235	chr17:1827235:G:A	5.46382e-09	-1.51113	-1.53801	1.09033e-05	-1.50209	-1.53526	2.58052e-05	-1.49646	-1.53503
1827277	chr17:1827277:G:C	2.64683e-08	-1.47135	-5.17736e-10	5.15988e-05	-1.48292	-5.17736e-10	0.000120609	-1.48952	-5.17736e-10
1827447	chr17:1827447:C:T	3.68907e-08	-1.32452e-10	-1.13934	7.43544e-05	-1.32452e-10	-1.11758	0.000178508	-1.32452e-10	-1.09744
1827811	chr17:1827811:T:C	2.82726e-07	-1.32452e-10	0.897184	0.000513968	-1.32452e-10	0.815743	0.00127796	-1.32452e-10	0.870949
1827932	chr17:1827932:C:T	2.71501e-08	-1.32452e-10	-1.44591	5.39131e-05	-1.32452e-10	-1.43905	0.000127041	-1.32452e-10	-1.43756
1827974	chr17:1827974:T:C	3.281e-08	-1.32452e-10	-1.25656	6.06579e-05	-1.32452e-10	-1.32117	0.000142623	-1.32452e-10	-1.32187
1828303	chr17:1828303:A:G	2.31819e-08	-1.60392	-5.17736e-10	4.63138e-05	-1.59098	-5.17736e-10	0.00011018	-1.57995	-5.17736e-10
1828329	chr17:1828329:T:C	3.18847e-08	-1.32452e-10	-1.28517	6.42295e-05	-1.32452e-10	-1.26396	0.000153593	-1.32452e-10	-1.24776
1828469	chr17:1828469:A:G	2.75859e-07	-1.32452e-10	0.872596	0.00050109	-1.32452e-10	0.790367	0.00124556	-1.32452e-10	0.845269
1828642	chr17:1828642:G:C	3.00283e-07	-1.32452e-10	0.957428	0.000543106	-1.32452e-10	0.870886	0.00135119	-1.32452e-10	0.926668
1829006	chr17:1829006:T:C	3.94124e-08	-1.32452e-10	-1.07321	7.32564e-05	-1.32452e-10	-1.13245	0.000172159	-1.32452e-10	-1.13365
1829237	chr17:1829237:CTGCA:C	3.711e-08	-1.32452e-10	-1.13341	6.92789e-05	-1.32452e-10	-1.18828	0.000162801	-1.32452e-10	-1.18954
1829269	chr17:1829269:T:C	8.87893e-08	-1.32452e-10	-0.261029	0.000171206	-1.32452e-10	-0.283552	0.000419382	-1.32452e-10	-0.243287
1829809	chr17:1829809:G:A	3.50316e-08	-1.32452e-10	-1.19104	6.4674e-05	-1.32452e-10	-1.25706	0.000151269	-1.32452e-10	-1.26301
1830105	chr17:1830105:A:G	2.47668e-08	-1.32452e-10	-1.53779	4.88314e-05	-1.32452e-10	-1.53804	0.000114927	-1.32452e-10	-1.53777
1830643	chr17:1830643:C:G	5.44772e-08	-1.32452e-10	-0.749513	0.000102681	-1.32452e-10	-0.79479	0.000245755	-1.32452e-10	-0.777735
1831486	chr17:1831486:A:G	5.97472e-08	-1.32452e-10	-0.657173	0.000113637	-1.32452e-10	-0.693411	0.000272875	-1.32452e-10	-0.673055
1831581	chr17:1831581:C:T	5.71843e-09	-1.56777	-1.43583	1.10615e-05	-1.55464	-1.46831	2.58105e-05	-1.5623	-1.46898
1831636	chr17:1831636:T:C	3.92155e-08	-1.07822	-5.17736e-10	6.13914e-05	-1.30915	-5.17736e-10	0.00014765	-1.28723	-5.17736e-10
1832150	chr17:1832150:T:C	2.26253e-08	-0.398552	-1.22968	4.82003e-05	-0.37027	-1.18078	0.000118539	-0.328139	-1.17869
1832175	chr17:1832175:C:A	7.51571e-09	-1.27219	-1.45811	1.4963e-05	-1.30501	-1.41583	3.5739e-05	-1.2931	-1.41273
1832346	chr17:1832346:C:T	2.88705e-08	-0.161851	-1.22262	6.14909e-05	-0.138897	-1.16863	0.000152105	-0.091024	-1.16647
1832559	chr17:1832559:G:A	2.62929e-08	-0.220001	-1.258	5.53916e-05	-0.205934	-1.20606	0.00013657	-0.161233	-1.204
1832676	chr17:1832676:C:T	5.95761e-08	-1.58931	0.929266	0.000180541	-1.60035	1.36989	0.000474411	-1.58812	1.46813
1832995	chr17:1832995:C:T	2.08721e-08	-0.384995	-1.32389	4.34569e-05	-0.37787	-1.27678	0.00010703	-0.334152	-1.2748
1833295	chr17:1833295:A:G	1.24732e-07	-1.32452e-10	0.0788695	0.000209189	-1.32452e-10	-0.0831824	0.000504238	-1.32452e-10	-0.0590203
1833336	chr17:1833336:T:A	2.22092e-08	-1.64679	-5.17736e-10	4.43686e-05	-1.63389	-5.17736e-10	0.0001051	-1.62715	-5.17736e-10
1833786	chr17:1833786:AG:A	2.656e-08	-1.32452e-10	-1.46789	5.01359e-05	-1.32452e-10	-1.51168	0.000117917	-1.32452e-10	-1.51209
1833788	chr17:1833788:AGGTTCCG:A	2.65315e-08	-1.32452e-10	-1.46896	5.01029e-05	-1.32452e-10	-1.51234	0.000117839	-1.32452e-10	-1.51275
1834128	chr17:1834128:C:T	2.49276e-08	-1.32452e-10	-1.53132	4.90704e-05	-1.32452e-10	-1.53316	0.000115467	-1.32452e-10	-1.53308
1834221	chr17:1834221:A:T	1.16222e-07	1.17196	-1.16376	0.000231289	1.24027	-1.22302	0.000499672	1.15777	-1.22589
1834261	chr17:1834261:T:C	2.79999e-08	-1.32452e-10	-1.41509	5.71559e-05	-1.32452e-10	-1.38064	0.000134613	-1.32452e-10	-1.37966
1834392	chr17:1834392:C:T	7.56957e-08	-0.420574	-5.17736e-10	0.000122186	-0.620874	-5.17736e-10	0.000298421	-0.583565	-5.17736e-10
1834462	chr17:1834462:A:G	5.75507e-09	-1.64397	-1.35324	1.21182e-05	-1.64968	-1.28203	2.86945e-05	-1.64826	-1.2771
1835098	chr17:1835098:G:A	3.37619e-08	-1.32452e-10	-1.22796	6.18391e-05	-1.32452e-10	-1.30188	0.000146306	-1.32452e-10	-1.29637
1835664	chr17:1835664:C:T	7.50899e-09	-1.55583	-1.17536	1.59409e-05	-1.57153	-1.086	3.82696e-05	-1.5561	-1.08132
1835917	chr17:1835917:AAG:A	2.31539e-08	-1.60513	-5.17736e-10	4.43909e-05	-1.63338	-5.17736e-10	0.000105091	-1.62724	-5.17736e-10
1835934	chr17:1835934:C:A	9.0226e-08	-1.32452e-10	-0.244978	0.000176098	-1.32452e-10	-0.255381	0.000431493	-1.32452e-10	-0.214818
1836109	chr17:1836109:T:TA	8.47182e-09	-1.54593	-1.06462	1.8567e-05	-1.56206	-0.942974	4.47253e-05	-1.54598	-0.935551
1836137	chr17:1836137:G:A	1.1957e-08	-0.871434	-1.39455	2.86834e-05	-0.659475	-1.41063	6.48634e-05	-0.69971	-1.41008
1836760	chr17:1836760:CAA:C	2.32205e-08	-0.236997	-1.36526	4.81457e-05	-0.230448	-1.32174	0.000118774	-0.184864	-1.31998
1836841	chr17:1836841:T:A	2.19883e-08	-0.151844	-1.50494	2.78394e-05	-0.580462	-1.5195	6.78199e-05	-0.546035	-1.51918
1837155	chr17:1837155:G:A	6.02797e-08	-1.56829	0.919993	0.000181421	-1.58303	1.35744	0.000477606	-1.56895	1.45567
1837421	chr17:1837421:G:T	7.78142e-08	-1.32452e-10	-0.392972	0.000138162	-1.32452e-10	-0.497991	0.000325931	-1.32452e-10	-0.495384
1837445	chr17:1837445:C:T	6.67929e-08	-1.58727	1.04157	0.000204298	-1.60001	1.49317	0.000538196	-1.58777	1.59393
1837538	chr17:1837538:G:A	2.10833e-08	-0.331296	-1.36752	4.36335e-05	-0.324977	-1.32562	0.000107422	-0.281399	-1.32391
1837934	chr17:1837934:C:A	3.14427e-08	-1.32452e-10	-1.29913	5.83635e-05	-1.32452e-10	-1.35973	0.000137025	-1.32452e-10	-1.3619
1838308	chr17:1838308:A:G	6.98388e-09	-1.57538	-1.22831	1.47386e-05	-1.58952	-1.14643	3.53134e-05	-1.57568	-1.14212
1839105	chr17:1839105:C:G	2.47772e-08	-1.32452e-10	-1.53737	4.88383e-05	-1.32452e-10	-1.5379	0.000114915	-1.32452e-10	-1.53788
1839395	chr17:1839395:G:A	6.89733e-09	-1.6124	-1.20376	1.46272e-05	-1.63195	-1.11158	3.49042e-05	-1.62471	-1.10475
1840030	chr17:1840030:C:T	3.71307e-08	-1.32452e-10	-1.13285	6.95833e-05	-1.32452e-10	-1.18389	0.000164639	-1.32452e-10	-1.17831
1840313	chr17:1840313:T:C	3.18042e-08	-1.32452e-10	-1.2877	5.86979e-05	-1.32452e-10	-1.35401	0.00013878	-1.32452e-10	-1.34918
1840391	chr17:1840391:A:G	1.99073e-08	-0.297055	-1.45915	4.148e-05	-0.289319	-1.41189	0.000102414	-0.242677	-1.41036
1840460	chr17:1840460:A:G	6.98076e-09	-1.64067	-1.16346	1.45837e-05	-1.64826	-1.09826	3.4611e-05	-1.64604	-1.09185
1840830	chr17:1840830:G:A	9.24558e-08	-1.32452e-10	-0.220564	0.000179922	-1.32452e-10	-0.233896	0.000440917	-1.32452e-10	-0.193212
1840991	chr17:1840991:C:T	5.0187e-09	-1.62827	-1.50585	9.65854e-06	-1.63429	-1.52429	2.30338e-05	-1.62081	-1.5243
1841035	chr17:1841035:C:G	9.70974e-08	-1.32452e-10	-0.171581	0.000189143	-1.32452e-10	-0.183918	0.00046384	-1.32452e-10	-0.142529
1841052	chr17:1841052:A:G	8.88913e-09	-1.26553	-1.29693	1.99386e-05	-1.23598	-1.19779	4.71953e-05	-1.23701	-1.19076
1841598	chr17:1841598:A:C	2.21966e-08	-1.64736	-5.17736e-10	4.43075e-05	-1.63527	-5.17736e-10	0.000104921	-1.62886	-5.17736e-10
1841643	chr17:1841643:A:G	3.62202e-08	-1.32452e-10	-1.15768	6.70355e-05	-1.32452e-10	-1.2212	0.000158497	-1.32452e-10	-1.21633
1841891	chr17:1841891:A:G	2.67981e-08	-1.32452e-10	-1.45896	5.35325e-05	-1.32452e-10	-1.44613	0.000126464	-1.32452e-10	-1.44211
1842149	chr17:1842149:A:G	2.87263e-08	-1.32452e-10	-1.38948	5.72039e-05	-1.32452e-10	-1.3798	0.000134105	-1.32452e-10	-1.38344
1842155	chr17:1842155:T:C	1.29854e-08	-0.664835	-1.51864	3.23073e-05	-0.432059	-1.51907	7.01198e-05	-0.511165	-1.5207
1842556	chr17:1842556:A:G	1.04041e-08	-0.95092	-1.45418	2.50475e-05	-0.741971	-1.46367	5.66207e-05	-0.782208	-1.46349
1842798	chr17:1842798:C:A	1.5528e-07	-1.32452e-10	0.297934	0.000301075	-1.32452e-10	0.280942	0.00074401	-1.32452e-10	0.329986
1843659	chr17:1843659:T:A	1.13091e-08	-0.804187	-1.5175	2.76981e-05	-0.587445	-1.51761	6.04174e-05	-0.661519	-1.51927
1843757	chr17:1843757:A:G	2.47599e-08	-1.32452e-10	-1.53807	4.88248e-05	-1.32452e-10	-1.53818	0.00011488	-1.32452e-10	-1.53818
1843847	chr17:1843847:C:G	3.05845e-08	-1.32452e-10	-1.3268	6.16249e-05	-1.32452e-10	-1.30535	0.000145135	-1.32452e-10	-1.3044
1843855	chr17:1843855:T:C	2.5863e-07	-1.32452e-10	0.808104	0.000758444	-1.32452e-10	1.20485	0.00204126	-1.32452e-10	1.33926
1843860	chr17:1843860:T:G	2.35402e-08	-1.58859	-5.17736e-10	4.74526e-05	-1.56669	-5.17736e-10	0.000113053	-1.55421	-5.17736e-10
1844156	chr17:1844156:A:G	2.652e-08	-1.4694	-5.17736e-10	5.60816e-05	-1.39961	-5.17736e-10	0.00013413	-1.38326	-5.17736e-10
1844734	chr17:1844734:A:G	1.09142e-08	-1.03059	-1.32665	2.57616e-05	-0.832364	-1.34517	5.83629e-05	-0.870781	-1.34461
1844803	chr17:1844803:A:G	1.64865e-06	-1.32452e-10	2.66041	0.0052098	-1.32452e-10	3.13188	0.0147202	-1.32452e-10	3.31491
1844986	chr17:1844986:G:T	9.48541e-08	-0.194955	-5.17736e-10	0.000236318	0.0387588	-5.17736e-10	0.000561821	0.049114	-5.17736e-10
1845092	chr17:1845092:A:G	1.54933e-07	-1.32452e-10	0.295695	0.000300733	-1.32452e-10	0.279803	0.000743094	-1.32452e-10	0.328754
1845826	chr17:1845826:G:C	2.61562e-08	-1.32452e-10	-1.48321	5.23404e-05	-1.32452e-10	-1.46865	0.000123431	-1.32452e-10	-1.46639
1845977	chr17:1845977:A:G	2.24863e-08	-0.258265	-1.37612	4.68395e-05	-0.24697	-1.33272	0.000115536	-0.201688	-1.3308
1846214	chr17:1846214:G:T	2.51817e-08	-1.32452e-10	-1.52118	5.03739e-05	-1.32452e-10	-1.50695	0.000118672	-1.32452e-10	-1.5057
1846259	chr17:1846259:G:C	1.44302e-07	-1.32452e-10	0.224616	0.000294338	-1.32452e-10	0.258311	0.000728567	-1.32452e-10	0.309011
1846538	chr17:1846538:T:C	2.49455e-08	-1.32452e-10	-1.5306	4.90993e-05	-1.32452e-10	-1.53257	0.000115537	-1.32452e-10	-1.53248
1846581	chr17:1846581:A:G	1.43161e-07	-1.32452e-10	0.216673	0.00029079	-1.32452e-10	0.246183	0.000719545	-1.32452e-10	0.29655
1846651	chr17:1846651:A:ATGCT	1.56522e-07	-1.32452e-10	0.305904	0.000258255	-1.32452e-10	0.12753	0.00062364	-1.32452e-10	0.153505
1846656	chr17:1846656:T:C	2.23565e-08	-0.899997	-0.740182	5.43233e-05	-0.868242	-0.563223	0.000129352	-0.882388	-0.537142
1846681	chr17:1846681:T:G	1.44279e-07	-1.32452e-10	0.224451	0.000293815	-1.32452e-10	0.256531	0.000727172	-1.32452e-10	0.307094
1846725	chr17:1846725:A:G	3.15336e-08	-1.32452e-10	-1.29624	6.48373e-05	-1.32452e-10	-1.25454	0.000152799	-1.32452e-10	-1.25295
1846762	chr17:1846762:T:C	2.22318e-08	-0.273061	-1.37271	4.63697e-05	-0.261761	-1.32801	0.000114377	-0.216513	-1.32606
1847213	chr17:1847213:T:C	2.51292e-08	-1.32452e-10	-1.52326	5.0256e-05	-1.32452e-10	-1.50929	0.00011839	-1.32452e-10	-1.50809
1847796	chr17:1847796:C:G	3.34432e-08	-1.32452e-10	-1.23745	6.12981e-05	-1.32452e-10	-1.31067	0.000144941	-1.32452e-10	-1.30574
1847808	chr17:1847808:A:T	2.62949e-08	-0.855089	-0.622832	6.5039e-05	-0.821025	-0.430406	0.000154961	-0.836042	-0.402853
1848124	chr17:1848124:C:T	5.03655e-09	-1.62363	-1.50695	1.01536e-05	-1.62966	-1.47894	2.41923e-05	-1.61962	-1.47642
1848265	chr17:1848265:A:G	2.61179e-08	-1.32452e-10	-1.48468	5.12266e-05	-1.32452e-10	-1.49016	0.000120557	-1.32452e-10	-1.48994
1848440	chr17:1848440:G:A	3.1269e-08	-1.32452e-10	-1.30467	5.81625e-05	-1.32452e-10	-1.36318	0.00013748	-1.32452e-10	-1.35859
1848560	chr17:1848560:A:G	3.20504e-08	-1.32452e-10	-1.27999	6.58723e-05	-1.32452e-10	-1.2387	0.000155135	-1.32452e-10	-1.23777
1848562	chr17:1848562:G:A	1.38238e-07	0.560707	-0.379024	0.000389453	0.953386	-0.415061	0.000818559	0.838715	-0.413239
1848719	chr17:1848719:A:G	3.11857e-08	-1.32452e-10	-1.30733	5.79274e-05	-1.32452e-10	-1.36723	0.000136909	-1.32452e-10	-1.36275
1849383	chr17:1849383:C:T	1.49978e-07	-1.32452e-10	0.263196	0.000304699	-1.32452e-10	0.292906	0.000754492	-1.32452e-10	0.343975
1850413	chr17:1850413:A:C	2.5311e-08	-1.32452e-10	-1.51605	4.97515e-05	-1.32452e-10	-1.51938	0.000117079	-1.32452e-10	-1.51922
1850432	chr17:1850432:G:A	2.9447e-08	-1.3647	-5.17736e-10	6.17765e-05	-1.3029	-5.17736e-10	0.000141315	-1.33108	-5.17736e-10
1850946	chr17:1850946:A:T	2.71365e-08	-0.900298	-0.546119	6.74344e-05	-0.868378	-0.346885	0.000160999	-0.882398	-0.318271
1851086	chr17:1851086:A:T	2.52107e-08	-0.925867	-0.59416	6.22868e-05	-0.894317	-0.400352	0.000148656	-0.908086	-0.372347
1851293	chr17:1851293:A:G	2.74514e-08	-1.32452e-10	-1.43488	5.34442e-05	-1.32452e-10	-1.44778	0.000125782	-1.32452e-10	-1.44752
1851333	chr17:1851333:TG:T	1.41367e-07	-1.32452e-10	0.204061	0.000287687	-1.32452e-10	0.235454	0.0007119	-1.32452e-10	0.285869
1851540	chr17:1851540:A:C	2.84112e-07	-1.32452e-10	0.902074	0.000787913	-1.32452e-10	1.24297	0.00211811	-1.32452e-10	1.37621
1851600	chr17:1851600:G:A	7.69642e-08	-1.32452e-10	-0.403955	0.000136775	-1.32452e-10	-0.508078	0.000322609	-1.32452e-10	-0.505629
1851835	chr17:1851835:TG:T	2.20583e-08	-1.58685	-0.0667584	5.76267e-05	-1.61119	0.238761	0.000147264	-1.60414	0.314304
1851961	chr17:1851961:TAA:T	2.73687e-08	-0.860483	-0.577413	6.77491e-05	-0.828636	-0.381971	0.000161653	-0.842885	-0.353732
1852242	chr17:1852242:C:A	1.05654e-08	-0.854185	-1.53552	2.57652e-05	-0.642511	-1.53488	5.63742e-05	-0.714508	-1.53555
1852654	chr17:1852654:G:A	3.11008e-08	-1.32452e-10	-1.31006	5.79067e-05	-1.32452e-10	-1.36759	0.000136874	-1.32452e-10	-1.36301
1852730	chr17:1852730:A:G	2.02737e-08	-0.33956	-1.39841	4.21582e-05	-0.327414	-1.35757	0.000103842	-0.283425	-1.35577
1852850	chr17:1852850:T:C	2.15294e-08	-0.293867	-1.38401	4.48935e-05	-0.280804	-1.34132	0.000110639	-0.236351	-1.33944
1852918	chr17:1852918:G:A	4.96031e-09	-1.63112	-1.51471	9.97629e-06	-1.63606	-1.49015	2.37272e-05	-1.62758	-1.48787
1852991	chr17:1852991:C:G	3.26025e-08	-1.32452e-10	-1.26291	6.03124e-05	-1.32452e-10	-1.32688	0.000142633	-1.32452e-10	-1.3218
1853057	chr17:1853057:A:G	3.10549e-08	-0.862627	-0.448913	7.65771e-05	-0.830388	-0.257733	0.00018313	-0.844186	-0.227684
1853343	chr17:1853343:G:A	8.94962e-09	-1.08714	-1.46855	2.1343e-05	-0.899204	-1.46649	4.83819e-05	-0.93579	-1.46715
1853403	chr17:1853403:G:A	6.69927e-07	-1.32452e-10	1.75987	0.00212843	-1.32452e-10	2.23672	0.00594295	-1.32452e-10	2.40789
1853510	chr17:1853510:C:T	3.19429e-08	-1.32452e-10	-1.28334	5.93083e-05	-1.32452e-10	-1.34367	0.000140225	-1.32452e-10	-1.33882
1854114	chr17:1854114:C:A	3.19489e-08	-1.32452e-10	-1.28316	5.93187e-05	-1.32452e-10	-1.34349	0.00014025	-1.32452e-10	-1.33864
1854167	chr17:1854167:C:T	2.82681e-08	-1.32452e-10	-1.40556	5.629e-05	-1.32452e-10	-1.3959	0.000133132	-1.32452e-10	-1.39073
1854184	chr17:1854184:G:A	1.13418e-08	-0.984886	-1.33392	2.69612e-05	-0.781186	-1.35083	6.10535e-05	-0.820105	-1.35021
1854264	chr17:1854264:T:C	1.11393e-08	-0.809105	-1.52771	2.73421e-05	-0.591783	-1.52621	5.96849e-05	-0.665467	-1.52752
1854364	chr17:1854364:C:G	1.42627e-07	-1.32452e-10	0.212936	0.000291942	-1.32452e-10	0.250136	0.000722622	-1.32452e-10	0.300817
1854668	chr17:1854668:C:A	3.01546e-08	-1.32452e-10	-1.34096	6.02655e-05	-1.32452e-10	-1.32766	0.000142683	-1.32452e-10	-1.32144
1854682	chr17:1854682:A:G	1.36879e-08	-0.9027	-1.22809	3.42426e-05	-0.693161	-1.19979	7.66404e-05	-0.741873	-1.20107
1854909	chr17:1854909:C:T	4.84048e-08	-0.42303	-0.444666	0.000107315	-0.416911	-0.333741	0.000270087	-0.373622	-0.309702
1855532	chr17:1855532:T:C	1.07667e-08	-0.971449	-1.39939	2.58194e-05	-0.76581	-1.40948	5.84305e-05	-0.80501	-1.40922
1855614	chr17:1855614:G:T	3.17189e-08	-1.32452e-10	-1.29038	5.89446e-05	-1.32452e-10	-1.34982	0.000139355	-1.32452e-10	-1.34505
1855657	chr17:1855657:C:T	3.19429e-08	-1.32452e-10	-1.28334	5.93083e-05	-1.32452e-10	-1.34367	0.000140225	-1.32452e-10	-1.33882
1855928	chr17:1855928:T:C	4.90533e-09	-1.63934	-1.51763	9.85865e-06	-1.64319	-1.49488	2.33913e-05	-1.637	-1.49271
1856035	chr17:1856035:T:C	3.34159e-08	-1.32452e-10	-1.23826	5.82951e-05	-1.32452e-10	-1.3609	0.000136671	-1.32452e-10	-1.36449
1856200	chr17:1856200:G:A	1.58422e-07	-1.32452e-10	0.317964	0.000307309	-1.32452e-10	0.301437	0.000759597	-1.32452e-10	0.350719
1856254	chr17:1856254:G:C	3.5061e-08	-1.32452e-10	-1.1902	6.04916e-05	-1.32452e-10	-1.32391	0.000141771	-1.32452e-10	-1.32786
1856313	chr17:1856313:AAT:A	3.04383e-08	-1.32452e-10	-1.33159	6.26121e-05	-1.32452e-10	-1.28946	0.000147516	-1.32452e-10	-1.28813
1856487	chr17:1856487:C:T	2.3661e-08	-1.58124	-0.00222709	6.21917e-05	-1.60676	0.310563	0.000159219	-1.59936	0.387574
1856505	chr17:1856505:A:G	2.55599e-08	-1.58018	0.0739058	6.8078e-05	-1.6057	0.39994	0.000174708	-1.59807	0.479117
1856649	chr17:1856649:T:A	2.26227e-08	-1.62834	-5.17736e-10	4.38129e-05	-1.64649	-5.17736e-10	0.000102937	-1.64796	-5.17736e-10
1856691	chr17:1856691:T:A	5.4465e-09	-1.64833	-1.40399	1.13955e-05	-1.64596	-1.34723	2.68386e-05	-1.64876	-1.34346
1857015	chr17:1857015:C:T	7.81395e-08	-0.3888	-5.17736e-10	0.000130896	-0.552018	-5.17736e-10	0.000305821	-0.559069	-5.17736e-10
1857085	chr17:1857085:A:G	4.91e-09	-1.63973	-1.51629	9.88049e-06	-1.64337	-1.49248	2.34418e-05	-1.63729	-1.49026
1858137	chr17:1858137:T:C	1.39849e-08	-0.887946	-1.22137	3.50898e-05	-0.676887	-1.19162	7.85083e-05	-0.725814	-1.19305
1858152	chr17:1858152:G:A	5.89372e-09	-1.43873	-1.53467	1.14757e-05	-1.44861	-1.53757	2.64327e-05	-1.47009	-1.53738
1858286	chr17:1858286:G:A	2.82482e-08	-1.32452e-10	-1.40627	5.67435e-05	-1.32452e-10	-1.38788	0.000134198	-1.32452e-10	-1.38275
1858418	chr17:1858418:C:T	2.56474e-08	-1.32452e-10	-1.50285	5.03287e-05	-1.32452e-10	-1.50784	0.00011844	-1.32452e-10	-1.50766
1858913	chr17:1858913:T:A	6.76823e-09	-1.57841	-1.25664	1.39122e-05	-1.55291	-1.24075	3.22472e-05	-1.57557	-1.23307
1859029	chr17:1859029:G:A	2.10746e-08	-0.764448	-0.93478	5.30711e-05	-0.527378	-0.927409	0.0001187	-0.578745	-0.926725
1859195	chr17:1859195:C:G	5.91418e-09	-1.50134	-1.46861	1.1188e-05	-1.55294	-1.45864	2.70772e-05	-1.5301	-1.45327
1859629	chr17:1859629:G:C	5.96104e-09	-1.42981	-1.53224	1.15563e-05	-1.44105	-1.53814	2.66037e-05	-1.46294	-1.53808
1860076	chr17:1860076:GC:G	3.07847e-08	-1.32452e-10	-1.32028	6.21016e-05	-1.32452e-10	-1.29765	0.000147108	-1.32452e-10	-1.2909
1860273	chr17:1860273:T:C	2.49911e-08	-1.54747	0.0186973	6.54108e-05	-1.57826	0.332525	0.000167836	-1.56913	0.41005
1860462	chr17:1860462:A:G	2.07749e-07	-1.32452e-10	0.589037	0.000344099	-1.32452e-10	0.414511	0.000833034	-1.32452e-10	0.443006
1860616	chr17:1860616:TTTTGGGACATACAGAGCACAATGACAGTA:T	2.99973e-08	-1.32452e-10	-1.34619	5.87511e-05	-1.32452e-10	-1.35311	0.000137646	-1.32452e-10	-1.35738
1860947	chr17:1860947:G:T	9.08243e-09	-1.47666	-1.06429	1.82315e-05	-1.53266	-0.990608	4.53974e-05	-1.50079	-0.965828
1861316	chr17:1861316:T:C	6.06211e-09	-1.46809	-1.47715	1.13985e-05	-1.52722	-1.46571	2.76521e-05	-1.50179	-1.46058
1861621	chr17:1861621:C:G	5.13365e-09	-1.63963	-1.47185	1.03651e-05	-1.64346	-1.44451	2.46159e-05	-1.63715	-1.44153
1862014	chr17:1862014:T:C	2.29286e-08	-1.53479	-0.0801208	5.87049e-05	-1.56948	0.215586	0.000150315	-1.5596	0.290264
1862152	chr17:1862152:A:G	7.14296e-09	-1.58698	-1.19419	1.50954e-05	-1.5994	-1.11264	3.60735e-05	-1.58899	-1.10752
1862276	chr17:1862276:C:G	5.15906e-09	-1.63116	-1.47538	1.04164e-05	-1.63651	-1.44652	2.47943e-05	-1.62806	-1.44339
1862511	chr17:1862511:C:T	2.21292e-08	-1.6504	-5.17736e-10	4.37554e-05	-1.6478	-5.17736e-10	0.000103024	-1.64711	-5.17736e-10
1862888	chr17:1862888:T:C	3.30195e-08	-1.56477	0.314571	8.87329e-05	-1.5942	0.65341	0.000228856	-1.58619	0.737218
1863011	chr17:1863011:C:G	3.72687e-08	-1.53697	0.407828	0.000100805	-1.57107	0.757832	0.000260947	-1.56137	0.843616
1863373	chr17:1863373:A:G	1.3295e-08	-0.814227	-1.34568	3.17435e-05	-0.602393	-1.36634	7.13995e-05	-0.647855	-1.36592
1863416	chr17:1863416:T:C	3.10454e-08	-1.32452e-10	-1.31185	6.24668e-05	-1.32452e-10	-1.29178	0.000148004	-1.32452e-10	-1.28483
1863495	chr17:1863495:G:A	9.84462e-09	-1.52652	-0.933848	2.13459e-05	-1.54638	-0.819181	5.15093e-05	-1.52838	-0.811927
1863606	chr17:1863606:C:T	3.09165e-08	-1.32452e-10	-1.316	6.07079e-05	-1.32452e-10	-1.32035	0.000142747	-1.32452e-10	-1.321
1864366	chr17:1864366:G:A	2.24385e-08	-1.63652	-5.17736e-10	4.70226e-05	-1.57579	-5.17736e-10	0.000108516	-1.59517	-5.17736e-10
1864410	chr17:1864410:G:A	3.57182e-08	-1.32452e-10	-1.17164	7.15239e-05	-1.32452e-10	-1.15639	0.000167408	-1.32452e-10	-1.16163
1864848	chr17:1864848:C:T	2.60252e-08	-1.32452e-10	-1.48823	5.19571e-05	-1.32452e-10	-1.476	0.000122211	-1.32452e-10	-1.47632
1865150	chr17:1865150:T:G	2.66449e-08	-1.32452e-10	-1.4647	5.3037e-05	-1.32452e-10	-1.45543	0.000125289	-1.32452e-10	-1.45145
1865283	chr17:1865283:G:A	4.24521e-08	-1.48593	0.487009	0.000118927	-1.53456	0.886652	0.000308745	-1.51755	0.967997
1865727	chr17:1865727:C:T	6.69777e-09	-1.48162	-1.3639	1.35877e-05	-1.51311	-1.30414	3.29133e-05	-1.48666	-1.30153
1866021	chr17:1866021:G:A	3.58048e-08	-1.52906	0.35985	9.61388e-05	-1.57059	0.709967	0.000249369	-1.55624	0.793105
1866204	chr17:1866204:T:C	3.28932e-08	-1.32452e-10	-1.25403	6.61244e-05	-1.32452e-10	-1.23488	0.000155044	-1.32452e-10	-1.23836
1866259	chr17:1866259:T:A	5.46913e-08	-0.0642825	-0.681309	0.000113423	-0.0682181	-0.627077	0.000287357	-0.0172639	-0.60408
1866280	chr17:1866280:A:T	1.00879e-08	-0.920504	-1.51545	2.45097e-05	-0.705995	-1.52135	5.26335e-05	-0.796048	-1.52267
1866476	chr17:1866476:G:A	1.00858e-07	-1.32452e-10	-0.133581	0.00017401	-1.32452e-10	-0.267308	0.000413783	-1.32452e-10	-0.256727
1866549	chr17:1866549:T:C	3.02547e-08	-1.32452e-10	-1.33764	5.88635e-05	-1.32452e-10	-1.3512	0.000138163	-1.32452e-10	-1.35363
1866663	chr17:1866663:G:A	2.98258e-08	-1.32452e-10	-1.35192	6.2917e-05	-1.32452e-10	-1.2846	0.000148086	-1.32452e-10	-1.28427
1866747	chr17:1866747:C:T	4.80807e-08	-0.052726	-0.821688	0.000103132	-0.0650049	-0.725402	0.000259529	-0.0170117	-0.706187
1867171	chr17:1867171:TAACGTTTTGTTAA:T	3.2436e-08	-0.809971	-0.458056	7.53949e-05	-0.784305	-0.319374	0.00018033	-0.7991	-0.288179
1867390	chr17:1867390:C:A	5.21609e-09	-1.61135	-1.4842	1.048e-05	-1.61903	-1.45792	2.50438e-05	-1.60667	-1.45477
1867993	chr17:1867993:G:A	3.55194e-08	-1.51438	0.337169	9.49295e-05	-1.55847	0.685184	0.000246351	-1.54315	0.76784
1868061	chr17:1868061:G:T	6.90686e-07	-1.32452e-10	1.79039	0.00219406	-1.32452e-10	2.26709	0.00610629	-1.32452e-10	2.43501
1868262	chr17:1868262:G:A	5.59819e-09	-1.61427	-1.41058	1.13702e-05	-1.62133	-1.37409	2.71781e-05	-1.60956	-1.3701
1868405	chr17:1868405:A:G	8.04093e-08	-1.32452e-10	-0.360165	0.000125446	-1.32452e-10	-0.594544	0.000291984	-1.32452e-10	-0.605371
1868469	chr17:1868469:A:G	2.85096e-08	-1.32452e-10	-1.39706	5.70576e-05	-1.32452e-10	-1.38236	0.000134978	-1.32452e-10	-1.37696
1868661	chr17:1868661:C:T	2.51894e-08	-1.32452e-10	-1.52087	4.95651e-05	-1.32452e-10	-1.52313	0.000116627	-1.32452e-10	-1.52309
1869162	chr17:1869162:G:A	3.87236e-08	-1.50261	0.411764	0.000103308	-1.54906	0.760354	0.000268632	-1.53301	0.844286
1869520	chr17:1869520:A:G	1.07412e-08	-1.4787	-0.894502	2.31751e-05	-1.50647	-0.776866	5.62328e-05	-1.48252	-0.770046
1869696	chr17:1869696:G:C	3.55017e-08	-0.247277	-0.930439	7.15217e-05	-0.254024	-0.902393	0.000180563	-0.202155	-0.883833
1869741	chr17:1869741:T:A	2.72572e-08	0.0438824	-1.48586	5.48854e-05	0.0366313	-1.4578	0.000135604	0.0842722	-1.4566
1869892	chr17:1869892:C:T	2.79809e-08	-1.32452e-10	-1.41577	5.57223e-05	-1.32452e-10	-1.40604	0.000130744	-1.32452e-10	-1.40883
1869979	chr17:1869979:G:A	3.69237e-08	-0.178758	-0.959684	7.41745e-05	-0.187043	-0.932956	0.00018743	-0.133744	-0.914921
1871181	chr17:1871181:C:A	3.4136e-08	-1.32452e-10	-1.21694	6.27202e-05	-1.32452e-10	-1.28773	0.000148369	-1.32452e-10	-1.28237
1871496	chr17:1871496:C:T	2.8969e-08	-1.5046	0.12353	7.01782e-05	-1.55079	0.375411	0.000180162	-1.53449	0.446274
1871751	chr17:1871751:C:T	8.85142e-08	-1.32452e-10	-0.264132	0.000138038	-1.32452e-10	-0.498892	0.00032119	-1.32452e-10	-0.510035
1872679	chr17:1872679:A:G	2.83413e-08	-1.32452e-10	-1.40298	5.48484e-05	-1.32452e-10	-1.42185	0.00012953	-1.32452e-10	-1.41815
1872954	chr17:1872954:G:A	3.35351e-08	-1.32452e-10	-1.2347	6.16356e-05	-1.32452e-10	-1.30518	0.000145761	-1.32452e-10	-1.3001
1873070	chr17:1873070:G:A	2.77419e-08	-1.32452e-10	-1.42435	5.31114e-05	-1.32452e-10	-1.45403	0.000125294	-1.32452e-10	-1.45141
1873196	chr17:1873196:C:T	6.81378e-09	-1.65026	-1.17809	1.35746e-05	-1.65048	-1.16774	3.22919e-05	-1.64813	-1.15912
1873573	chr17:1873573:C:A	8.91931e-09	-1.5723	-0.986779	1.81087e-05	-1.58215	-0.947877	4.40997e-05	-1.57355	-0.922065
1874133	chr17:1874133:A:G	5.00026e-09	-1.60155	-1.53626	9.85918e-06	-1.60703	-1.53099	2.35726e-05	-1.59178	-1.5302
1874280	chr17:1874280:G:A	3.24219e-08	-1.32452e-10	-1.26846	6.37774e-05	-1.32452e-10	-1.27102	0.000150439	-1.32452e-10	-1.26851
1874466	chr17:1874466:A:G	3.93664e-08	-1.32452e-10	-1.07438	7.32566e-05	-1.32452e-10	-1.13245	0.000172635	-1.32452e-10	-1.13089
1874811	chr17:1874811:G:C	3.34421e-08	-1.32452e-10	-1.23748	6.15944e-05	-1.32452e-10	-1.30585	0.000145684	-1.32452e-10	-1.30063
1874978	chr17:1874978:G:A	7.08475e-09	-1.25861	-1.53075	1.65551e-05	-1.0884	-1.53132	3.71277e-05	-1.13645	-1.53126
1875257	chr17:1875257:G:A	4.15038e-08	-1.32452e-10	-1.02151	7.69775e-05	-1.32452e-10	-1.08291	0.00018142	-1.32452e-10	-1.08125
1875272	chr17:1875272:A:G	7.4785e-09	-1.19835	-1.53692	1.76501e-05	-1.01824	-1.53743	3.94611e-05	-1.0693	-1.53746
1875388	chr17:1875388:C:T	4.84326e-09	-1.63526	-1.53444	9.52699e-06	-1.63793	-1.53436	2.2235e-05	-1.64691	-1.53349
1875535	chr17:1875535:C:G	3.95473e-08	-1.32452e-10	-1.0698	7.3575e-05	-1.32452e-10	-1.12811	0.000173387	-1.32452e-10	-1.12654
1875617	chr17:1875617:GTAGAA:G	5.23426e-09	-1.62639	-1.46568	1.05271e-05	-1.63258	-1.43989	2.50807e-05	-1.62283	-1.43714
1876427	chr17:1876427:C:T	3.27043e-08	-1.32452e-10	-1.25979	6.42211e-05	-1.32452e-10	-1.26409	0.000150728	-1.32452e-10	-1.26659
1877647	chr17:1877647:A:G	3.35376e-08	-1.32452e-10	-1.23463	6.16388e-05	-1.32452e-10	-1.30513	0.000145768	-1.32452e-10	-1.30005
1877883	chr17:1877883:C:T	1.01783e-07	-1.32452e-10	-0.124449	0.000171924	-1.32452e-10	-0.279365	0.000405931	-1.32452e-10	-0.275886
1877996	chr17:1877996:C:G	2.86561e-08	-1.32452e-10	-1.39193	5.84764e-05	-1.32452e-10	-1.35779	0.000138056	-1.32452e-10	-1.35441
1878160	chr17:1878160:A:AGGAG	2.21671e-08	-1.64868	-5.17736e-10	4.42008e-05	-1.63768	-5.17736e-10	0.000104595	-1.63197	-5.17736e-10
1878323	chr17:1878323:A:G	2.21813e-08	-1.64804	-5.17736e-10	4.43319e-05	-1.63472	-5.17736e-10	0.000104776	-1.63025	-5.17736e-10
1878459	chr17:1878459:A:G	3.81113e-07	-1.32452e-10	1.1958	0.000786752	-1.32452e-10	1.24149	0.00196273	-1.32452e-10	1.30002
1878595	chr17:1878595:G:A	6.21507e-08	-0.147242	-0.47049	0.000137745	-0.159507	-0.341506	0.000347458	-0.112611	-0.318812
1878696	chr17:1878696:C:T	5.07477e-09	-1.6356	-1.48741	1.0181e-05	-1.6404	-1.4655	2.41945e-05	-1.63279	-1.46315
1878766	chr17:1878766:C:T	2.25626e-07	-1.32452e-10	0.671586	0.000382374	-1.32452e-10	0.519982	0.000921246	-1.32452e-10	0.543658
1878839	chr17:1878839:G:A	3.18302e-08	-1.32452e-10	-1.28688	5.90172e-05	-1.32452e-10	-1.34859	0.000139526	-1.32452e-10	-1.34382
1879080	chr17:1879080:T:C	9.65064e-08	-1.32452e-10	-0.177686	0.000162956	-1.32452e-10	-0.332935	0.000384724	-1.32452e-10	-0.329543
1879658	chr17:1879658:A:G	6.03697e-09	-1.45474	-1.49466	1.74636e-05	-1.16011	-1.40619	4.054e-05	-1.17455	-1.40523
1879663	chr17:1879663:C:T	5.30152e-09	-1.63496	-1.44434	1.07245e-05	-1.63975	-1.41414	2.5508e-05	-1.63196	-1.41111
1879848	chr17:1879848:C:T	6.00358e-09	-1.52671	-1.42823	1.23934e-05	-1.51084	-1.39841	2.8581e-05	-1.53407	-1.39526
1880155	chr17:1880155:G:A	3.4918e-08	-1.32452e-10	-1.19429	6.52568e-05	-1.32452e-10	-1.24809	0.000153773	-1.32452e-10	-1.24659
1880436	chr17:1880436:G:A	4.79388e-09	-1.64225	-1.53771	9.47402e-06	-1.64026	-1.53761	2.2592e-05	-1.62661	-1.53786
1880518	chr17:1880518:T:C	2.6499e-08	0.00863861	-1.47883	5.36078e-05	0.00406119	-1.44879	0.000132413	0.0513316	-1.44747
1880768	chr17:1880768:C:T	3.8836e-08	-1.32452e-10	-1.08795	7.19913e-05	-1.32452e-10	-1.14987	0.000169683	-1.32452e-10	-1.14814
1881481	chr17:1881481:C:T	6.9809e-09	-1.5169	-1.28722	1.44995e-05	-1.5371	-1.2152	3.48932e-05	-1.51856	-1.21122
1881961	chr17:1881961:A:G	3.48373e-08	-1.32452e-10	-1.19661	6.36471e-05	-1.32452e-10	-1.27306	0.000150574	-1.32452e-10	-1.26761
1882016	chr17:1882016:G:A	2.81102e-08	-1.32452e-10	-1.41116	5.6168e-05	-1.32452e-10	-1.39807	0.000131714	-1.32452e-10	-1.40144
1882077	chr17:1882077:G:T	5.87427e-08	-1.32452e-10	-0.674128	9.58583e-05	-1.32452e-10	-0.863547	0.000223547	-1.32452e-10	-0.872447
1882637	chr17:1882637:C:G	2.81489e-08	0.0753775	-1.48517	5.73984e-05	0.0789718	-1.45537	0.000142067	0.128268	-1.45404
1882752	chr17:1882752:C:T	3.1859e-08	0.200512	-1.48649	6.484e-05	0.20303	-1.45753	0.000160882	0.254818	-1.45622
1882781	chr17:1882781:A:G	4.48198e-08	0.323511	-1.26816	9.53317e-05	0.343495	-1.21255	0.000235514	0.390398	-1.2107
1883087	chr17:1883087:G:A	9.30179e-08	-1.32452e-10	-0.214504	0.000156684	-1.32452e-10	-0.37219	0.000369919	-1.32452e-10	-0.368784
1883178	chr17:1883178:C:T	1.15257e-07	-1.32452e-10	-0.000132422	0.000232325	-1.32452e-10	0.0217188	0.00055072	-1.32452e-10	0.0291583
1883301	chr17:1883301:T:C	1.91963e-07	-1.32452e-10	0.51001	0.000512124	-1.32452e-10	0.812148	0.00135998	-1.32452e-10	0.933157
1883432	chr17:1883432:G:A	5.92156e-09	-1.65035	-1.31834	1.18389e-05	-1.64967	-1.30536	2.79796e-05	-1.65047	-1.30012
1883450	chr17:1883450:T:G	3.39977e-08	-1.32452e-10	-1.221	6.28668e-05	-1.32452e-10	-1.2854	0.000148759	-1.32452e-10	-1.27974
1883469	chr17:1883469:A:T	3.49974e-08	-1.19202	-5.17736e-10	6.81454e-05	-1.20477	-5.17736e-10	0.000156835	-1.22688	-5.17736e-10
1883595	chr17:1883595:G:A	3.77246e-08	-1.32452e-10	-1.11698	7.83538e-05	-1.32452e-10	-1.06518	0.000188839	-1.32452e-10	-1.04118
1883675	chr17:1883675:C:T	1.59198e-07	-1.32452e-10	0.322851	0.000319374	-1.32452e-10	0.339945	0.000789821	-1.32452e-10	0.389737
1883708	chr17:1883708:G:C	4.48411e-08	-1.32452e-10	-0.944171	8.1478e-05	-1.32452e-10	-1.02609	0.000192007	-1.32452e-10	-1.02454
1883726	chr17:1883726:T:C	2.91245e-08	0.104649	-1.48036	6.28347e-05	0.214559	-1.50047	0.000145166	0.197226	-1.50142
1884136	chr17:1884136:C:A	3.08005e-08	-1.32452e-10	-1.31977	6.16918e-05	-1.32452e-10	-1.30427	0.00014607	-1.32452e-10	-1.29798
1884238	chr17:1884238:C:T	8.16823e-08	-1.32452e-10	-0.344458	0.000137554	-1.32452e-10	-0.502402	0.00032442	-1.32452e-10	-0.50003
1884240	chr17:1884240:C:T	1.52943e-07	-1.32452e-10	0.28277	0.000260696	-1.32452e-10	0.136938	0.000629519	-1.32452e-10	0.162887
1884243	chr17:1884243:G:C	5.30468e-08	-0.0414915	-0.734628	0.000149771	0.315437	-0.732751	0.000323801	0.227991	-0.729929
1884327	chr17:1884327:G:A	9.76137e-09	-1.03622	-1.43265	2.34862e-05	-0.839316	-1.43069	5.27775e-05	-0.884787	-1.4312
1884622	chr17:1884622:C:T	3.72488e-08	-1.32452e-10	-1.12968	6.78231e-05	-1.32452e-10	-1.20952	0.000160483	-1.32452e-10	-1.20388
1884655	chr17:1884655:A:G	7.77196e-08	-1.32452e-10	-0.394188	0.000156389	-1.32452e-10	-0.374073	0.000370481	-1.32452e-10	-0.367268
1884679	chr17:1884679:A:G	3.21434e-08	-1.32452e-10	-1.27709	5.90525e-05	-1.32452e-10	-1.34799	0.000138283	-1.32452e-10	-1.35276
1884844	chr17:1884844:A:G	3.76891e-08	-1.32452e-10	-1.11792	6.85902e-05	-1.32452e-10	-1.19827	0.000162314	-1.32452e-10	-1.19254
1884899	chr17:1884899:G:C	3.93443e-08	-1.32452e-10	-1.07494	7.11863e-05	-1.32452e-10	-1.16112	0.000168497	-1.32452e-10	-1.15515
1885352	chr17:1885352:A:G	5.30556e-08	-1.24525	0.469297	9.67713e-05	-1.16391	0.309838	0.000248188	-1.1045	0.336619
1885969	chr17:1885969:G:A	2.79292e-08	0.106633	-1.52426	5.82867e-05	0.158588	-1.51963	0.000129243	0.0988164	-1.51919
1886132	chr17:1886132:G:A	1.75775e-07	-1.32452e-10	0.421909	0.00037877	-1.32452e-10	0.510511	0.000905631	-1.32452e-10	0.526563
1886389	chr17:1886389:T:C	3.41926e-08	-1.32452e-10	-1.21529	6.96261e-05	-1.32452e-10	-1.18328	0.000164513	-1.32452e-10	-1.17908
1886743	chr17:1886743:G:A	2.45339e-08	-1.54724	-5.17736e-10	4.60311e-05	-1.5971	-5.17736e-10	0.000107684	-1.60287	-5.17736e-10
1887167	chr17:1887167:G:C	4.93621e-08	-1.32452e-10	-0.848112	9.87696e-05	-1.32452e-10	-0.833629	0.00023327	-1.32452e-10	-0.829872
1887220	chr17:1887220:G:A	1.32803e-08	-1.3616	-0.799419	2.49814e-05	-1.35227	-0.856015	6.00808e-05	-1.32952	-0.856855
1887252	chr17:1887252:A:G	2.56366e-08	-1.32452e-10	-1.50327	5.04348e-05	-1.32452e-10	-1.50574	0.000118642	-1.32452e-10	-1.50596
1887471	chr17:1887471:A:G	6.23518e-08	-1.32452e-10	-0.614502	0.000115227	-1.32452e-10	-0.679518	0.000275679	-1.32452e-10	-0.662831
1887560	chr17:1887560:A:G	2.59314e-08	-1.32452e-10	-1.49184	5.14974e-05	-1.32452e-10	-1.48489	0.000121128	-1.32452e-10	-1.48522
1888359	chr17:1888359:A:G	2.47904e-08	-1.32452e-10	-1.53684	4.88248e-05	-1.32452e-10	-1.53818	0.000114889	-1.32452e-10	-1.5381
1888815	chr17:1888815:C:T	2.63067e-08	-1.32452e-10	-1.47747	5.15678e-05	-1.32452e-10	-1.48352	0.000121373	-1.32452e-10	-1.4832
1888880	chr17:1888880:G:A	1.08014e-08	-0.832003	-1.53562	2.16336e-05	-0.815382	-1.53679	4.68251e-05	-0.899011	-1.53664
1888960	chr17:1888960:C:T	6.17665e-08	-1.32452e-10	-0.623935	0.000113566	-1.32452e-10	-0.694037	0.000271696	-1.32452e-10	-0.677387
1889069	chr17:1889069:C:T	3.6424e-08	-1.32452e-10	-1.15207	7.20488e-05	-1.32452e-10	-1.14907	0.000170165	-1.32452e-10	-1.1453
1889176	chr17:1889176:C:T	2.66314e-08	-1.32452e-10	-1.46521	5.35008e-05	-1.32452e-10	-1.44672	0.000126542	-1.32452e-10	-1.4415
1889529	chr17:1889529:C:T	6.38599e-09	-1.64187	-1.25131	1.3481e-05	-1.6461	-1.17903	3.19966e-05	-1.64214	-1.1743
1889883	chr17:1889883:C:G	2.51691e-08	-1.32452e-10	-1.52168	4.95471e-05	-1.32452e-10	-1.5235	0.000116595	-1.32452e-10	-1.52336
1890462	chr17:1890462:A:T	2.27085e-08	-1.62455	-5.17736e-10	4.38761e-05	-1.64505	-5.17736e-10	0.000103059	-1.64677	-5.17736e-10
1890765	chr17:1890765:T:C	2.58565e-08	-1.32452e-10	-1.49473	5.08546e-05	-1.32452e-10	-1.49745	0.000119628	-1.32452e-10	-1.49768
1890914	chr17:1890914:T:C	5.12529e-08	-0.0512707	-0.759252	0.000153651	0.217054	-0.608788	0.000341733	0.126226	-0.574265
1891018	chr17:1891018:C:T	5.76422e-08	-1.32452e-10	-0.69304	0.000143249	-1.32452e-10	-0.461833	0.000364298	-1.32452e-10	-0.384097
1891249	chr17:1891249:C:T	5.64678e-09	-1.6505	-1.36571	1.18193e-05	-1.65009	-1.30659	2.78912e-05	-1.6505	-1.30325
1891362	chr17:1891362:A:T	2.55186e-08	-1.32452e-10	-1.50789	4.97968e-05	-1.32452e-10	-1.51847	0.00011723	-1.32452e-10	-1.51793
1891609	chr17:1891609:G:A	2.71045e-08	-1.32452e-10	-1.4476	5.31397e-05	-1.32452e-10	-1.45349	0.000125074	-1.32452e-10	-1.45316
1891886	chr17:1891886:T:C	6.22433e-09	-1.57122	-1.34761	1.25331e-05	-1.55565	-1.3424	2.98084e-05	-1.53896	-1.34832
1893345	chr17:1893345:T:G	5.57079e-08	-1.32452e-10	-0.727173	0.000138091	-1.32452e-10	-0.498508	0.000349973	-1.32452e-10	-0.424213
1893347	chr17:1893347:C:T	2.53151e-08	-1.32452e-10	-1.5159	4.9714e-05	-1.32452e-10	-1.52013	0.00011692	-1.32452e-10	-1.52058
1893368	chr17:1893368:T:G	4.1889e-07	-1.32452e-10	1.29031	0.000641972	-1.32452e-10	1.03813	0.00155587	-1.32452e-10	1.06772
1893914	chr17:1893914:C:T	2.57338e-08	-1.32452e-10	-1.49949	5.00566e-05	-1.32452e-10	-1.51326	0.000117888	-1.32452e-10	-1.51233
1893923	chr17:1893923:C:T	5.08513e-08	-1.32452e-10	-0.81839	8.87538e-05	-1.32452e-10	-0.940552	0.000207302	-1.32452e-10	-0.947894
1894110	chr17:1894110:C:T	6.08885e-08	-1.32452e-10	-0.638251	0.00012296	-1.32452e-10	-0.61456	0.000290635	-1.32452e-10	-0.61
1894209	chr17:1894209:C:T	2.58547e-08	-1.32452e-10	-1.4948	5.20897e-05	-1.32452e-10	-1.47345	0.000122372	-1.32452e-10	-1.47501
1894430	chr17:1894430:G:T	2.47762e-08	-1.32452e-10	-1.53741	4.88568e-05	-1.32452e-10	-1.53753	0.000114956	-1.32452e-10	-1.53752
1894431	chr17:1894431:C:T	2.47876e-08	-1.32452e-10	-1.53695	4.88762e-05	-1.32452e-10	-1.53713	0.000115	-1.32452e-10	-1.53714
1894474	chr17:1894474:C:G	2.98027e-08	-1.32452e-10	-1.3527	5.4204e-05	-1.32452e-10	-1.43366	0.000127292	-1.32452e-10	-1.43558
1894596	chr17:1894596:G:A	2.65172e-08	-1.4695	-5.17736e-10	6.24674e-05	-1.29177	-5.17736e-10	0.000134622	-1.3796	-5.17736e-10
1895162	chr17:1895162:G:A	3.44719e-08	-1.32452e-10	-1.20715	7.81163e-05	-1.32452e-10	-1.06822	0.000193472	-1.32452e-10	-1.01694
1895197	chr17:1895197:G:A	4.41488e-08	-0.959729	-5.17736e-10	9.14533e-05	-0.91059	-5.17736e-10	0.000226086	-0.861153	-5.17736e-10
1895727	chr17:1895727:G:C	6.72871e-08	-1.32452e-10	-0.538326	0.000163775	-1.32452e-10	-0.327924	0.000388902	-1.32452e-10	-0.318742
1895748	chr17:1895748:T:G	7.90939e-09	-1.38591	-1.29333	1.62616e-05	-1.28481	-1.3528	3.80561e-05	-1.28474	-1.35827
1895983	chr17:1895983:TTAGTTA:T	2.90582e-08	-1.32452e-10	-1.378	5.71602e-05	-1.32452e-10	-1.38056	0.00013506	-1.32452e-10	-1.37635
1896133	chr17:1896133:G:C	4.13548e-08	-1.32452e-10	-1.02511	8.02383e-05	-1.32452e-10	-1.04142	0.000187094	-1.32452e-10	-1.05046
1896306	chr17:1896306:G:A	6.76854e-09	-1.52895	-1.30606	1.36754e-05	-1.54306	-1.26776	3.26792e-05	-1.52608	-1.26926
1896334	chr17:1896334:C:T	4.95244e-08	-0.844831	-5.17736e-10	0.000101888	-0.802549	-5.17736e-10	0.000250654	-0.757994	-5.17736e-10
1896364	chr17:1896364:G:A	5.66291e-09	-1.6089	-1.40446	1.19027e-05	-1.60159	-1.34806	2.89209e-05	-1.56951	-1.34799
1896662	chr17:1896662:C:T	5.15051e-09	-1.57018	-1.53802	1.11059e-05	-1.48697	-1.53198	2.44894e-05	-1.55242	-1.5314
1896793	chr17:1896793:A:G	5.72022e-09	-1.64309	-1.3602	1.24928e-05	-1.62256	-1.2787	3.03241e-05	-1.59264	-1.27749
1896951	chr17:1896951:A:G	4.57657e-08	-1.32452e-10	-0.923761	8.14537e-05	-1.32452e-10	-1.02638	0.00019292	-1.32452e-10	-1.01979
1897306	chr17:1897306:C:T	5.22762e-09	-1.55557	-1.53777	1.13757e-05	-1.47039	-1.52454	2.49904e-05	-1.53987	-1.52371
1897592	chr17:1897592:G:A	9.77153e-09	-1.06371	-1.40411	2.23667e-05	-0.940864	-1.37798	5.24731e-05	-0.944501	-1.37727
1897597	chr17:1897597:G:A	8.73558e-09	-1.1833	-1.39659	2.09485e-05	-1.02463	-1.35972	4.53641e-05	-1.10627	-1.36108
1897638	chr17:1897638:T:C	8.96738e-09	-1.12927	-1.42443	1.80078e-05	-1.08165	-1.45397	4.25576e-05	-1.07387	-1.45734
1897656	chr17:1897656:G:A	8.183e-08	-1.32452e-10	-0.342651	0.000156967	-1.32452e-10	-0.370386	0.000376578	-1.32452e-10	-0.350944
1897771	chr17:1897771:G:C	5.17936e-09	-1.58553	-1.51709	1.06872e-05	-1.52251	-1.53486	2.38223e-05	-1.57642	-1.53502
1897843	chr17:1897843:G:T	8.27228e-09	-1.14264	-1.49174	1.96636e-05	-0.979467	-1.46818	4.24157e-05	-1.06536	-1.46919
1897850	chr17:1897850:C:T	6.44798e-09	-1.61675	-1.26678	1.41908e-05	-1.62638	-1.14745	3.44588e-05	-1.59566	-1.14664
1897895	chr17:1897895:C:T	5.70874e-09	-1.50344	-1.50186	1.0636e-05	-1.5262	-1.53597	2.65613e-05	-1.46597	-1.53665
1897969	chr17:1897969:T:C	8.32931e-09	-1.21687	-1.41065	1.75051e-05	-1.10857	-1.45536	4.11467e-05	-1.10606	-1.45887
1898294	chr17:1898294:T:C	2.89632e-08	-1.32452e-10	-1.38127	5.99116e-05	-1.32452e-10	-1.33355	0.000141605	-1.32452e-10	-1.32903
1898298	chr17:1898298:A:G	8.80218e-09	-1.15098	-1.42132	1.85919e-05	-1.03948	-1.46421	4.37003e-05	-1.03709	-1.46762
1898481	chr17:1898481:C:T	2.61336e-08	-1.32452e-10	-1.48407	5.06721e-05	-1.32452e-10	-1.50104	0.000119305	-1.32452e-10	-1.50038
1899124	chr17:1899124:G:A	1.44193e-08	-0.712401	-1.36633	3.27575e-05	-0.558377	-1.37891	7.68343e-05	-0.569231	-1.37119
1899207	chr17:1899207:G:A	1.1489e-08	-1.15729	-1.14862	2.49535e-05	-1.04194	-1.16746	5.94359e-05	-1.04094	-1.15623
1899443	chr17:1899443:T:C	2.75147e-08	-1.32452e-10	-1.43258	5.9252e-05	-1.32452e-10	-1.34462	0.000144013	-1.32452e-10	-1.31216
1900538	chr17:1900538:A:G	8.32461e-09	-1.516	-1.11208	2.02562e-05	-1.37396	-1.044	4.64746e-05	-1.39465	-1.04851
1900718	chr17:1900718:C:G	1.44277e-08	-1.40425	-0.673899	3.21787e-05	-1.32172	-0.633395	7.55164e-05	-1.32802	-0.629694
1900817	chr17:1900817:G:A	2.48388e-08	-1.32452e-10	-1.53489	4.98753e-05	-1.32452e-10	-1.51689	0.000117506	-1.32452e-10	-1.51558
1901040	chr17:1901040:G:A	5.01801e-09	-1.62708	-1.50718	1.0037e-05	-1.59911	-1.52103	2.30776e-05	-1.62169	-1.52152
1901321	chr17:1901321:A:G	2.4804e-08	-1.32452e-10	-1.53629	4.89133e-05	-1.32452e-10	-1.53637	0.000115367	-1.32452e-10	-1.53395
1901431	chr17:1901431:G:C	3.00362e-08	-1.32452e-10	-1.34489	5.90606e-05	-1.32452e-10	-1.34785	0.000139633	-1.32452e-10	-1.34305
1901653	chr17:1901653:G:A	5.70684e-09	-1.6505	-1.35513	1.21774e-05	-1.64502	-1.28182	2.9143e-05	-1.62919	-1.28066
1901960	chr17:1901960:A:G	6.17437e-09	-1.64734	-1.27955	1.32421e-05	-1.64183	-1.20118	3.09866e-05	-1.64987	-1.19865
1901974	chr17:1901974:A:G	4.75601e-09	-1.64971	-1.53817	9.48987e-06	-1.64532	-1.53088	2.23143e-05	-1.64622	-1.53062
1902061	chr17:1902061:A:G	2.58891e-08	-1.32452e-10	-1.49347	4.96456e-05	-1.32452e-10	-1.52151	0.000116189	-1.32452e-10	-1.52685
1902087	chr17:1902087:G:A	1.32916e-07	-1.32452e-10	0.142422	0.000291187	-1.32452e-10	0.247548	0.000695737	-1.32452e-10	0.262903
1902565	chr17:1902565:G:A	6.3881e-09	-1.63011	-1.26275	1.28932e-05	-1.64857	-1.22115	3.04864e-05	-1.64735	-1.21744
1902687	chr17:1902687:T:G	6.5284e-09	-1.36818	-1.50295	1.39876e-05	-1.28364	-1.5046	3.11064e-05	-1.3402	-1.50446
1902944	chr17:1902944:C:T	3.93954e-08	-1.32452e-10	-1.07365	7.67812e-05	-1.32452e-10	-1.08546	0.000180613	-1.32452e-10	-1.08571
1903089	chr17:1903089:G:A	7.51385e-09	-1.60736	-1.12319	1.72139e-05	-1.50272	-1.07798	3.89691e-05	-1.54397	-1.07532
1903253	chr17:1903253:G:A	3.16566e-08	-1.32452e-10	-1.29235	5.91879e-05	-1.32452e-10	-1.3457	0.000140663	-1.32452e-10	-1.3357
1903427	chr17:1903427:A:AAGACTGG	6.13422e-08	-1.32452e-10	-0.630827	0.000129425	-1.32452e-10	-0.563319	0.000309344	-1.32452e-10	-0.547614
1903764	chr17:1903764:C:T	2.88566e-08	-1.32452e-10	-1.38496	5.44768e-05	-1.32452e-10	-1.42864	0.000127834	-1.32452e-10	-1.43133
1904411	chr17:1904411:A:G	9.96273e-09	-1.31581	-1.13263	1.58872e-05	-1.37582	-1.28508	3.82328e-05	-1.34196	-1.29641
1905164	chr17:1905164:T:C	5.33671e-09	-1.6377	-1.43498	1.07171e-05	-1.64888	-1.4057	2.50325e-05	-1.65049	-1.4114
1905425	chr17:1905425:T:C	5.40565e-09	-1.6347	-1.42515	1.0255e-05	-1.64252	-1.45614	2.4136e-05	-1.64181	-1.45655
1906384	chr17:1906384:A:G	3.81675e-08	-1.32452e-10	-1.10531	7.29852e-05	-1.32452e-10	-1.13616	0.000172485	-1.32452e-10	-1.13176
1906440	chr17:1906440:G:A	2.17826e-07	-1.32452e-10	0.636399	0.000339389	-1.32452e-10	0.400729	0.000799934	-1.32452e-10	0.40246
1907668	chr17:1907668:AACC:A	4.0163e-08	-1.05435	-5.17736e-10	6.72326e-05	-1.21826	-5.17736e-10	0.000163675	-1.18418	-5.17736e-10
1907877	chr17:1907877:G:A	2.56178e-08	-1.32452e-10	-1.50401	5.17912e-05	-1.32452e-10	-1.4792	0.000122054	-1.32452e-10	-1.47761
1908371	chr17:1908371:C:G	2.39255e-08	-1.57235	-5.17736e-10	4.47252e-05	-1.62588	-5.17736e-10	0.00010518	-1.6264	-5.17736e-10
1908689	chr17:1908689:G:T	7.49679e-09	-1.32855	-1.40427	1.52577e-05	-1.31414	-1.38719	3.61516e-05	-1.30877	-1.38558
1909533	chr17:1909533:T:G	2.68122e-08	-1.45844	-5.17736e-10	5.53058e-05	-1.41354	-5.17736e-10	0.000126639	-1.44073	-5.17736e-10
1909613	chr17:1909613:A:G	2.67604e-08	-1.32452e-10	-1.46037	5.7206e-05	-1.32452e-10	-1.37976	0.000135502	-1.32452e-10	-1.37308
1909623	chr17:1909623:C:T	7.78597e-08	-1.32452e-10	-0.392387	0.00016573	-1.32452e-10	-0.316058	0.000394043	-1.32452e-10	-0.305609
1909861	chr17:1909861:C:A	1.11131e-07	-1.32452e-10	-0.036586	0.000196872	-1.32452e-10	-0.143864	0.000462168	-1.32452e-10	-0.146141
1910213	chr17:1910213:A:G	6.02652e-09	-1.4233	-1.52783	1.27056e-05	-1.35981	-1.52456	2.91746e-05	-1.38344	-1.52533
1910655	chr17:1910655:A:T	6.52323e-09	-1.39762	-1.47431	1.26282e-05	-1.49844	-1.39204	3.0433e-05	-1.48214	-1.38441
1911209	chr17:1911209:G:A	9.93006e-09	-1.60289	-0.848839	2.00903e-05	-1.56727	-0.858907	4.64659e-05	-1.5768	-0.866551
1911443	chr17:1911443:C:G	4.57847e-08	-1.32452e-10	-0.923344	8.20357e-05	-1.32452e-10	-1.01926	0.000194187	-1.32452e-10	-1.01325
1911595	chr17:1911595:C:T	1.38748e-07	-1.32452e-10	0.185366	0.000297003	-1.32452e-10	0.267323	0.000705271	-1.32452e-10	0.276513
1911664	chr17:1911664:T:C	1.07988e-08	-1.18034	-1.18753	1.99978e-05	-1.38554	-1.04525	4.72461e-05	-1.3868	-1.0399
1911809	chr17:1911809:C:T	4.96067e-08	-1.32452e-10	-0.84317	0.000144032	-1.32452e-10	-0.456381	0.000339536	-1.32452e-10	-0.454489
1912434	chr17:1912434:T:C	6.02966e-08	-1.32452e-10	-0.648019	0.000108954	-1.32452e-10	-0.735495	0.000255855	-1.32452e-10	-0.73746
1912671	chr17:1912671:T:C	8.29398e-08	-1.32452e-10	-0.32918	0.000138325	-1.32452e-10	-0.496813	0.000325418	-1.32452e-10	-0.496958
1912701	chr17:1912701:C:T	2.1963e-08	-1.00018	-0.657759	2.3944e-05	-1.31149	-0.939214	5.58458e-05	-1.32045	-0.939029
1912917	chr17:1912917:A:G	8.32924e-08	1.1624	-1.48733	0.000230647	1.51959	-1.50512	0.000465493	1.36823	-1.5072
1912929	chr17:1912929:A:G	4.22764e-08	-1.32452e-10	-1.00307	7.45587e-05	-1.32452e-10	-1.11483	0.000173989	-1.32452e-10	-1.12308
1913100	chr17:1913100:A:G	5.63412e-08	-1.32452e-10	-0.715869	9.76927e-05	-1.32452e-10	-0.844591	0.000230859	-1.32452e-10	-0.84026
1913295	chr17:1913295:C:T	5.00707e-08	-1.32452e-10	-0.833859	0.000107428	-1.32452e-10	-0.749596	0.000256492	-1.32452e-10	-0.734973
1913566	chr17:1913566:C:T	2.60863e-08	-1.32452e-10	-1.48589	5.04433e-05	-1.32452e-10	-1.50557	0.000118497	-1.32452e-10	-1.50718
1913849	chr17:1913849:G:A	9.38223e-09	-0.97467	-1.53381	1.5885e-05	-1.13253	-1.52851	3.71354e-05	-1.13943	-1.52807
1913999	chr17:1913999:G:T	1.0088e-07	-1.32452e-10	-0.133365	0.000200057	-1.32452e-10	-0.127816	0.000483439	-1.32452e-10	-0.101144
1914073	chr17:1914073:T:C	2.80826e-08	-1.32452e-10	-1.41215	5.31596e-05	-1.32452e-10	-1.45312	0.00012522	-1.32452e-10	-1.452
1914191	chr17:1914191:T:G	1.73342e-08	-1.33246	-0.562149	3.31451e-05	-1.41761	-0.507917	7.90228e-05	-1.40195	-0.510383
1914357	chr17:1914357:A:G	5.60448e-08	-1.32452e-10	-0.721143	0.000192366	-1.32452e-10	-0.167017	0.000480537	-1.32452e-10	-0.107164
1914623	chr17:1914623:G:A	1.31469e-08	-0.741773	-1.42933	2.03195e-05	-0.99336	-1.42148	4.97254e-05	-0.961498	-1.41405
1914754	chr17:1914754:G:A	7.4755e-08	-1.32452e-10	-0.433079	0.000170737	-1.32452e-10	-0.286291	0.000412403	-1.32452e-10	-0.260069
1915927	chr17:1915927:G:A	2.59972e-08	-1.32452e-10	-1.48931	5.46061e-05	-1.32452e-10	-1.42627	0.000128387	-1.32452e-10	-1.42702
1915928	chr17:1915928:C:T	2.68457e-08	-1.32452e-10	-1.45719	5.73784e-05	-1.32452e-10	-1.37675	0.00013553	-1.32452e-10	-1.37288
1916050	chr17:1916050:A:G	2.27524e-08	-1.62262	-5.17736e-10	4.36487e-05	-1.65025	-5.17736e-10	0.000102964	-1.64769	-5.17736e-10
1916179	chr17:1916179:C:T	2.53057e-08	-1.32452e-10	-1.51626	4.94488e-05	-1.32452e-10	-1.52548	0.000116303	-1.32452e-10	-1.52587
1916337	chr17:1916337:G:C	2.89768e-08	-1.32452e-10	-1.3808	5.9058e-05	-1.32452e-10	-1.3479	0.000139709	-1.32452e-10	-1.34251
1916692	chr17:1916692:G:T	7.10157e-08	-1.32452e-10	-0.484394	0.000166208	-1.32452e-10	-0.313178	0.00040118	-1.32452e-10	-0.287658
1916786	chr17:1916786:G:A	9.01739e-09	-1.28726	-1.26088	1.3948e-05	-1.42649	-1.36459	3.32716e-05	-1.40703	-1.37033
1916823	chr17:1916823:G:A	5.90933e-08	-1.32452e-10	-0.668178	0.000136794	-1.32452e-10	-0.507942	0.000329254	-1.32452e-10	-0.485238
1917139	chr17:1917139:G:A	2.61384e-08	-1.32452e-10	-1.48389	5.13438e-05	-1.32452e-10	-1.48787	0.000120779	-1.32452e-10	-1.48811
1918458	chr17:1918458:G:A	2.9989e-08	-1.32452e-10	-1.34646	5.96024e-05	-1.32452e-10	-1.33872	0.000140103	-1.32452e-10	-1.33969
1918492	chr17:1918492:T:G	2.90051e-08	-1.32452e-10	-1.37982	5.35026e-05	-1.32452e-10	-1.44669	0.000125717	-1.32452e-10	-1.44803
1918605	chr17:1918605:T:C	4.874e-08	-1.32452e-10	-0.860795	8.14669e-05	-1.32452e-10	-1.02622	0.000191251	-1.32452e-10	-1.02848
1919214	chr17:1919214:C:T	9.46084e-08	-1.32452e-10	-0.197549	0.000202646	-1.32452e-10	-0.11496	0.000489571	-1.32452e-10	-0.0885394
1919623	chr17:1919623:C:T	3.0937e-08	-1.32452e-10	-1.31534	6.14083e-05	-1.32452e-10	-1.30887	0.000144346	-1.32452e-10	-1.30986
1919711	chr17:1919711:A:G	4.21115e-08	-1.00697	-5.17736e-10	6.38283e-05	-1.27022	-5.17736e-10	0.000157968	-1.21967	-5.17736e-10
1919830	chr17:1919830:G:A	2.86013e-08	-1.32452e-10	-1.39384	5.33366e-05	-1.32452e-10	-1.4498	0.000125152	-1.32452e-10	-1.45254
1920057	chr17:1920057:A:G	2.47798e-08	-1.32452e-10	-1.53727	4.94227e-05	-1.32452e-10	-1.52601	0.00011631	-1.32452e-10	-1.52581
1920196	chr17:1920196:TAAG:T	5.68285e-09	-1.48421	-1.52564	1.02031e-05	-1.57436	-1.52936	2.44819e-05	-1.55526	-1.52887
1920553	chr17:1920553:C:G	1.00115e-07	-1.32452e-10	-0.140977	0.000213826	-1.32452e-10	-0.0612568	0.000516848	-1.32452e-10	-0.0343193
1920595	chr17:1920595:A:C	3.05992e-08	-1.32452e-10	-1.32632	6.33945e-05	-1.32452e-10	-1.27704	0.000150967	-1.32452e-10	-1.26501
1921011	chr17:1921011:C:A	6.42692e-09	-1.37563	-1.51117	1.13663e-05	-1.50102	-1.49475	2.73582e-05	-1.48069	-1.49236
1921240	chr17:1921240:C:T	2.79177e-08	-1.32452e-10	-1.41804	5.13053e-05	-1.32452e-10	-1.48862	0.000120512	-1.32452e-10	-1.49032
1921248	chr17:1921248:C:T	1.69194e-07	1.51025	-1.1265	0.000635772	2.15098	-1.12256	0.00149755	2.14831	-1.11879
1921326	chr17:1921326:T:C	4.1528e-08	-1.02093	-5.17736e-10	7.0217e-05	-1.17483	-5.17736e-10	0.000169688	-1.14811	-5.17736e-10
1921667	chr17:1921667:A:G	5.46239e-09	-1.62423	-1.42518	1.14779e-05	-1.60203	-1.38397	2.66552e-05	-1.61307	-1.38601
1921774	chr17:1921774:T:C	6.30151e-09	-1.57991	-1.3266	1.28653e-05	-1.55318	-1.3187	3.01893e-05	-1.56013	-1.31445
1922396	chr17:1922396:A:T	3.1301e-08	-1.32452e-10	-1.30365	7.12054e-05	-1.32452e-10	-1.16085	0.00017107	-1.32452e-10	-1.13999
1922952	chr17:1922952:T:C	5.25883e-09	-1.55425	-1.53313	1.08388e-05	-1.51652	-1.52676	2.501e-05	-1.53553	-1.52726
1923156	chr17:1923156:C:G	3.09226e-08	-1.31581	-5.17736e-10	6.35533e-05	-1.27454	-5.17736e-10	0.000140463	-1.33712	-5.17736e-10
1923162	chr17:1923162:T:C	3.11178e-08	-1.30952	-5.17736e-10	6.39643e-05	-1.26809	-5.17736e-10	0.000141282	-1.33131	-5.17736e-10
1923345	chr17:1923345:T:C	5.78466e-09	-1.59359	-1.39849	1.23011e-05	-1.56457	-1.35215	2.88156e-05	-1.57985	-1.3413
1923353	chr17:1923353:G:A	3.2452e-08	-1.32452e-10	-1.26753	6.05334e-05	-1.32452e-10	-1.32322	0.000142746	-1.32452e-10	-1.321
1923945	chr17:1923945:A:G	5.74325e-09	-1.50394	-1.49533	1.12983e-05	-1.53956	-1.46221	2.66852e-05	-1.54224	-1.45573
1924654	chr17:1924654:T:G	7.2379e-09	-1.48273	-1.28523	1.63396e-05	-1.43087	-1.20196	3.81157e-05	-1.45423	-1.18721
1924795	chr17:1924795:C:T	2.62023e-08	-1.32452e-10	-1.48145	5.03033e-05	-1.32452e-10	-1.50835	0.000118337	-1.32452e-10	-1.50853
1924796	chr17:1924796:G:A	3.93726e-08	-1.32452e-10	-1.07423	7.97502e-05	-1.32452e-10	-1.04752	0.000187361	-1.32452e-10	-1.04903
1925102	chr17:1925102:T:C	5.16966e-09	-1.58556	-1.51893	1.05249e-05	-1.55513	-1.51754	2.44117e-05	-1.56869	-1.51832
1925136	chr17:1925136:C:A	5.3011e-09	-1.57812	-1.50126	1.08096e-05	-1.54619	-1.49979	2.5057e-05	-1.56019	-1.50073
1925462	chr17:1925462:TA:T	3.29411e-08	-1.32452e-10	-1.25258	6.19177e-05	-1.32452e-10	-1.30061	0.000146141	-1.32452e-10	-1.2975
1926035	chr17:1926035:G:A	5.69049e-09	-1.54184	-1.46666	1.17608e-05	-1.50295	-1.4587	2.71015e-05	-1.52191	-1.46057
1926054	chr17:1926054:A:G	4.90383e-09	-1.62102	-1.53626	9.86542e-06	-1.59998	-1.5374	2.2993e-05	-1.60933	-1.53755
1926115	chr17:1926115:C:T	4.88077e-09	-1.62381	-1.53818	9.88576e-06	-1.60443	-1.53089	2.30253e-05	-1.6144	-1.53107
1926178	chr17:1926178:T:C	2.62316e-08	-1.32452e-10	-1.48033	5.06656e-05	-1.32452e-10	-1.50117	0.000119185	-1.32452e-10	-1.50139
1926201	chr17:1926201:C:T	3.84821e-08	-1.32452e-10	-1.0971	7.18946e-05	-1.32452e-10	-1.15122	0.000169952	-1.32452e-10	-1.14655
1926241	chr17:1926241:C:T	6.28826e-09	-1.57675	-1.33186	1.29037e-05	-1.54557	-1.32333	2.98605e-05	-1.55988	-1.32566
1926250	chr17:1926250:G:A	6.0573e-09	-1.58236	-1.36367	1.26443e-05	-1.55079	-1.33843	2.9533e-05	-1.56879	-1.32777
1926253	chr17:1926253:C:T	5.72954e-08	-1.32452e-10	-0.699074	8.4344e-05	-1.32452e-10	-0.991514	0.000196237	-1.32452e-10	-1.00274
1926336	chr17:1926336:C:T	5.74478e-09	-1.58398	-1.41503	1.21591e-05	-1.55374	-1.3746	2.84441e-05	-1.56983	-1.3643
1926349	chr17:1926349:C:G	2.87323e-08	-1.32452e-10	-1.38927	5.39366e-05	-1.32452e-10	-1.43861	0.000126886	-1.32452e-10	-1.43878
1926515	chr17:1926515:G:A	2.22634e-08	-1.64435	-5.17736e-10	4.5876e-05	-1.60048	-5.17736e-10	0.000107188	-1.60749	-5.17736e-10
1926676	chr17:1926676:T:G	6.27514e-08	-1.32452e-10	-0.608114	0.00010785	-1.32452e-10	-0.745675	0.000256954	-1.32452e-10	-0.733174
1926825	chr17:1926825:T:A	6.49046e-09	-1.60349	-1.27347	1.37503e-05	-1.57654	-1.22882	3.22876e-05	-1.59185	-1.21554
1927052	chr17:1927052:C:T	1.50186e-07	-1.32452e-10	0.264576	0.000231531	-1.32452e-10	0.0182971	0.000541297	-1.32452e-10	0.0118997
1927208	chr17:1927208:C:T	5.47918e-08	-1.32452e-10	-0.743755	9.27561e-05	-1.32452e-10	-0.896445	0.000217479	-1.32452e-10	-0.899968
1927215	chr17:1927215:C:T	3.80982e-08	-1.32452e-10	-1.10713	7.12243e-05	-1.32452e-10	-1.16058	0.000168386	-1.32452e-10	-1.15581
1927542	chr17:1927542:C:T	5.51671e-09	-1.51288	-1.52663	9.98342e-06	-1.59465	-1.53084	2.39046e-05	-1.5776	-1.5304
1927719	chr17:1927719:G:A	2.7366e-08	-1.438	-5.17736e-10	5.96157e-05	-1.3385	-5.17736e-10	0.000147924	-1.28537	-5.17736e-10
1927953	chr17:1927953:A:G	5.97583e-09	-1.4234	-1.53617	1.14702e-05	-1.46231	-1.52436	2.66384e-05	-1.47821	-1.52151
1928511	chr17:1928511:C:T	5.01078e-09	-1.60149	-1.53421	1.02646e-05	-1.57239	-1.52532	2.36727e-05	-1.59196	-1.52578
1929154	chr17:1929154:A:C	2.21991e-08	-1.64724	-5.17736e-10	4.54239e-05	-1.61038	-5.17736e-10	0.000106287	-1.61593	-5.17736e-10
1929474	chr17:1929474:G:A	4.89684e-09	-1.63719	-1.52151	9.93447e-06	-1.62118	-1.50923	2.31141e-05	-1.6316	-1.51003
1929529	chr17:1929529:T:C	2.62668e-08	-1.32452e-10	-1.47899	5.42845e-05	-1.32452e-10	-1.43218	0.000128418	-1.32452e-10	-1.42678
1929675	chr17:1929675:G:A	9.41425e-08	-1.32452e-10	-0.202486	0.000214588	-1.32452e-10	-0.0576981	0.000514365	-1.32452e-10	-0.0391349
1929773	chr17:1929773:T:A	2.56165e-08	-1.50406	-5.17736e-10	4.83638e-05	-1.54767	-5.17736e-10	0.000111336	-1.56951	-5.17736e-10
1929913	chr17:1929913:G:GCT	4.3334e-08	-0.978358	-5.17736e-10	7.34647e-05	-1.12961	-5.17736e-10	0.000177442	-1.10343	-5.17736e-10
1929943	chr17:1929943:G:A	1.40838e-07	-1.32452e-10	0.200317	0.000299925	-1.32452e-10	0.277113	0.000728299	-1.32452e-10	0.308643
1930240	chr17:1930240:T:C	2.51549e-08	-1.32452e-10	-1.52224	4.88767e-05	-1.32452e-10	-1.53712	0.000115004	-1.32452e-10	-1.5371
1930824	chr17:1930824:A:G	4.82183e-09	-1.63975	-1.53439	9.42149e-06	-1.64529	-1.53814	2.21223e-05	-1.64731	-1.53817
1931516	chr17:1931516:C:T	7.31826e-09	-1.50896	-1.24796	1.47028e-05	-1.48132	-1.25706	3.39677e-05	-1.50918	-1.24748
1931941	chr17:1931941:G:A	4.26257e-08	-1.32452e-10	-0.994839	9.15997e-05	-1.32452e-10	-0.908991	0.000215206	-1.32452e-10	-0.910474
1931999	chr17:1931999:G:A	7.69044e-09	-1.52871	-1.17861	1.55526e-05	-1.5011	-1.18109	3.60475e-05	-1.52719	-1.17004
1932071	chr17:1932071:G:A	1.0902e-07	-0.0557661	-5.17736e-10	0.000219174	-0.0365531	-5.17736e-10	0.000483985	-0.100015	-5.17736e-10
1932188	chr17:1932188:C:T	5.28692e-09	-1.65037	-1.43169	1.05784e-05	-1.6256	-1.44201	2.47071e-05	-1.63457	-1.44041
1932199	chr17:1932199:A:G	2.20871e-07	-1.32452e-10	0.650282	0.000475157	-1.32452e-10	0.737227	0.00115524	-1.32452e-10	0.769997
1932520	chr17:1932520:G:T	6.59461e-08	-1.32452e-10	-0.558457	0.000248315	-1.32452e-10	0.0882805	0.000624028	-1.32452e-10	0.154127
1932768	chr17:1932768:G:A	4.0629e-08	-1.32452e-10	-1.04281	8.67077e-05	-1.32452e-10	-0.963876	0.000203746	-1.32452e-10	-0.965196
1932948	chr17:1932948:C:T	2.95754e-08	-1.32452e-10	-1.36035	6.60065e-05	-1.32452e-10	-1.23667	0.000156054	-1.32452e-10	-1.23186
1933659	chr17:1933659:T:A	7.09892e-09	-1.44141	-1.34594	1.42017e-05	-1.41088	-1.36218	3.25922e-05	-1.44379	-1.3542
1933876	chr17:1933876:A:T	7.57963e-08	-1.32452e-10	-0.419246	0.000210281	-1.32452e-10	-0.0779742	0.000515662	-1.32452e-10	-0.0366178
1934006	chr17:1934006:G:A	8.39497e-08	-1.32452e-10	-0.317077	0.00023379	-1.32452e-10	0.028004	0.000573628	-1.32452e-10	0.0699123
1934312	chr17:1934312:G:A	7.78317e-09	-1.55733	-1.138	1.52991e-05	-1.53327	-1.16535	3.55032e-05	-1.55861	-1.15384
1934793	chr17:1934793:A:G	2.47804e-08	-1.32452e-10	-1.53724	4.95992e-05	-1.32452e-10	-1.52244	0.000117049	-1.32452e-10	-1.51948
1934813	chr17:1934813:G:A	5.46745e-09	-1.56947	-1.47902	1.04996e-05	-1.57841	-1.49668	2.45808e-05	-1.58397	-1.49613
1935058	chr17:1935058:C:T	1.42066e-08	-1.62531	-0.468281	2.48108e-05	-1.65027	-0.564873	5.83029e-05	-1.64873	-0.567688
1935462	chr17:1935462:A:G	2.49707e-08	-1.32452e-10	-1.52959	5.01299e-05	-1.32452e-10	-1.5118	0.000117714	-1.32452e-10	-1.51381
1935655	chr17:1935655:A:G	3.24019e-08	-1.32452e-10	-1.26908	6.53342e-05	-1.32452e-10	-1.2469	0.000154846	-1.32452e-10	-1.23964
1935723	chr17:1935723:A:G	6.70805e-09	-1.39015	-1.45384	1.21124e-05	-1.49429	-1.4379	2.93352e-05	-1.46404	-1.43924
1935978	chr17:1935978:A:G	6.05888e-09	-1.49254	-1.45323	1.1382e-05	-1.48782	-1.50657	2.59122e-05	-1.51921	-1.50815
1936207	chr17:1936207:G:C	3.07894e-08	-1.32452e-10	-1.32012	5.86314e-05	-1.32452e-10	-1.35515	0.000138102	-1.32452e-10	-1.35407
1936380	chr17:1936380:G:C	4.76451e-09	-1.64862	-1.53748	9.53467e-06	-1.63355	-1.53793	2.21786e-05	-1.64524	-1.53771
1936766	chr17:1936766:C:T	3.34229e-08	-1.32452e-10	-1.23805	6.31279e-05	-1.32452e-10	-1.28126	0.00014869	-1.32452e-10	-1.28021
1936899	chr17:1936899:G:A	3.29639e-08	-1.32452e-10	-1.25188	6.09881e-05	-1.32452e-10	-1.31574	0.000143669	-1.32452e-10	-1.31456
1937063	chr17:1937063:G:A	9.47187e-08	-0.196384	-5.17736e-10	0.000250562	0.0972894	-5.17736e-10	0.000588878	0.096151	-5.17736e-10
1937174	chr17:1937174:C:T	7.13189e-09	-1.64075	-1.14197	1.52474e-05	-1.61955	-1.08246	3.57375e-05	-1.63439	-1.07148
1937383	chr17:1937383:C:T	3.35255e-08	-1.23499	-5.17736e-10	6.47926e-05	-1.25523	-5.17736e-10	0.000161889	-1.19516	-5.17736e-10
1937743	chr17:1937743:G:A	6.90769e-08	-0.512075	-5.17736e-10	0.000106871	-0.754797	-5.17736e-10	0.000234456	-0.824801	-5.17736e-10
1938013	chr17:1938013:T:G	2.5162e-08	-1.32452e-10	-1.52196	4.9127e-05	-1.32452e-10	-1.53201	0.000115703	-1.32452e-10	-1.53105
1938143	chr17:1938143:A:G	4.37761e-08	-1.32452e-10	-0.968207	7.71987e-05	-1.32452e-10	-1.08004	0.000182738	-1.32452e-10	-1.07402
1938448	chr17:1938448:C:T	7.63514e-09	-1.29297	-1.42156	1.5102e-05	-1.29084	-1.42075	3.39678e-05	-1.3343	-1.42235
1938668	chr17:1938668:A:G	5.57861e-07	-1.32452e-10	1.57681	0.0020539	-1.32452e-10	2.20108	0.00513169	-1.32452e-10	2.26112
1938719	chr17:1938719:G:C	2.49138e-08	-1.32452e-10	-1.53187	5.07186e-05	-1.32452e-10	-1.50013	0.000119327	-1.32452e-10	-1.5002
1938795	chr17:1938795:A:G	8.04476e-09	-1.62754	-1.03474	1.6561e-05	-1.63794	-0.981431	3.95464e-05	-1.62527	-0.979326
1939098	chr17:1939098:G:A	8.29238e-09	-1.62757	-1.00439	1.4311e-05	-1.6279	-1.13749	3.37144e-05	-1.62511	-1.13904
1939205	chr17:1939205:TA:T	3.40097e-08	-1.32452e-10	-1.22065	7.37004e-05	-1.32452e-10	-1.12641	0.000173856	-1.32452e-10	-1.12384
1939284	chr17:1939284:T:C	2.63505e-08	-1.47581	-5.17736e-10	5.98645e-05	-1.33434	-5.17736e-10	0.000137395	-1.35921	-5.17736e-10
1939392	chr17:1939392:A:AAAT	1.52902e-08	-0.493888	-1.5262	3.36835e-05	-0.376986	-1.53243	8.6165e-05	-0.293506	-1.5323
1939562	chr17:1939562:T:C	7.17875e-09	-1.42214	-1.35403	1.26701e-05	-1.45936	-1.42781	3.03874e-05	-1.4351	-1.43294
1939895	chr17:1939895:C:A	5.03327e-09	-1.62268	-1.50854	1.07985e-05	-1.6505	-1.39651	2.57995e-05	-1.64959	-1.38212
1940077	chr17:1940077:G:A	2.55447e-08	-1.32452e-10	-1.50686	6.26271e-05	-1.32452e-10	-1.28922	0.000151172	-1.32452e-10	-1.26365
1940119	chr17:1940119:A:C	2.72795e-08	-1.32452e-10	-1.44116	5.27899e-05	-1.32452e-10	-1.4601	0.00012381	-1.32452e-10	-1.46332
1940352	chr17:1940352:G:A	2.30595e-08	-1.60922	-5.17736e-10	4.44217e-05	-1.63269	-5.17736e-10	0.000104449	-1.63337	-5.17736e-10
1940571	chr17:1940571:G:C	5.10347e-09	-1.61953	-1.49784	1.11946e-05	-1.65046	-1.36052	2.68066e-05	-1.649	-1.34443
1940806	chr17:1940806:C:T	2.51952e-08	-1.32452e-10	-1.52064	4.8945e-05	-1.32452e-10	-1.53572	0.000115238	-1.32452e-10	-1.53507
1941225	chr17:1941225:G:A	5.16173e-09	-1.61511	-1.49091	1.11871e-05	-1.65015	-1.36151	2.68116e-05	-1.64791	-1.34532
1941228	chr17:1941228:A:C	9.15856e-09	-1.57576	-0.956848	1.71379e-05	-1.62162	-0.963505	4.10926e-05	-1.60899	-0.95725
1941259	chr17:1941259:A:G	2.927e-08	-1.32452e-10	-1.37073	5.35016e-05	-1.32452e-10	-1.44671	0.000125785	-1.32452e-10	-1.4475
1941577	chr17:1941577:T:C	5.44247e-09	-1.53423	-1.51884	1.10071e-05	-1.62162	-1.40626	2.66056e-05	-1.60908	-1.39187
1941808	chr17:1941808:G:A	2.68233e-08	-1.32452e-10	-1.45802	7.08834e-05	-1.32452e-10	-1.16538	0.000172092	-1.32452e-10	-1.13404
1942071	chr17:1942071:G:A	3.21788e-08	-1.27599	-5.17736e-10	6.65783e-05	-1.22804	-5.17736e-10	0.000150228	-1.26992	-5.17736e-10
1942168	chr17:1942168:A:T	5.10659e-09	-1.65004	-1.46673	9.86337e-06	-1.60772	-1.52987	2.28809e-05	-1.61996	-1.53181
1942357	chr17:1942357:GACTGGGTGGGGGGAT:G	9.0171e-09	-1.53095	-1.01722	1.65799e-05	-1.58603	-1.0322	4.00815e-05	-1.56536	-1.0258
1942529	chr17:1942529:C:T	2.47829e-08	-1.32452e-10	-1.53714	5.04959e-05	-1.32452e-10	-1.50453	0.000118836	-1.32452e-10	-1.50432
1942656	chr17:1942656:T:C	7.21851e-09	-1.53267	-1.23798	1.4605e-05	-1.57531	-1.16974	3.57219e-05	-1.54765	-1.15866
1942712	chr17:1942712:G:A	3.18044e-08	-1.28769	-5.17736e-10	5.10605e-05	-1.49341	-5.17736e-10	0.000123635	-1.46474	-5.17736e-10
1943396	chr17:1943396:G:A	2.54025e-08	-1.51293	0.000483301	3.5726e-05	-1.5763	-0.274241	8.39454e-05	-1.57437	-0.277531
1943536	chr17:1943536:C:T	3.27819e-08	-1.32452e-10	-1.25742	5.86926e-05	-1.32452e-10	-1.35411	0.000138035	-1.32452e-10	-1.35456
1943846	chr17:1943846:C:G	3.95967e-08	-1.32452e-10	-1.06855	8.94436e-05	-1.32452e-10	-0.93281	0.00020886	-1.32452e-10	-0.940403
1943993	chr17:1943993:A:G	2.48332e-08	-1.32452e-10	-1.53512	4.99191e-05	-1.32452e-10	-1.51601	0.000117716	-1.32452e-10	-1.5138
1944186	chr17:1944186:C:T	2.49422e-08	-1.32452e-10	-1.53074	5.17141e-05	-1.32452e-10	-1.48069	0.000121699	-1.32452e-10	-1.48052
1944232	chr17:1944232:T:TC	2.68156e-08	-1.32452e-10	-1.45831	5.02368e-05	-1.32452e-10	-1.50967	0.000118356	-1.32452e-10	-1.50837
1944524	chr17:1944524:C:T	1.26826e-08	-1.60453	-0.602538	2.38497e-05	-1.62571	-0.628942	5.69176e-05	-1.61772	-0.622747
1944618	chr17:1944618:G:A	5.59326e-09	-1.64721	-1.37853	1.25971e-05	-1.6363	-1.25665	2.99433e-05	-1.64377	-1.23899
1944774	chr17:1944774:C:T	4.5933e-08	-1.32452e-10	-0.920111	0.000107693	-1.32452e-10	-0.747136	0.000250997	-1.32452e-10	-0.756628
1945286	chr17:1945286:G:A	2.58573e-08	-1.32452e-10	-1.4947	5.43376e-05	-1.32452e-10	-1.4312	0.000127807	-1.32452e-10	-1.43154
1945345	chr17:1945345:C:CCTA	2.53269e-08	-1.32452e-10	-1.51543	4.90442e-05	-1.32452e-10	-1.5337	0.000115491	-1.32452e-10	-1.53287
1945507	chr17:1945507:A:T	5.76452e-09	-1.64977	-1.3458	1.50791e-05	-1.61004	-1.10308	3.57128e-05	-1.62289	-1.08367
1945651	chr17:1945651:G:A	5.75635e-09	-1.64968	-1.34731	1.3556e-05	-1.608	-1.21159	3.20465e-05	-1.6221	-1.19278
1945698	chr17:1945698:A:G	6.0762e-08	-0.64033	-5.17736e-10	0.000114372	-0.686965	-5.17736e-10	0.0002772	-0.657328	-5.17736e-10
1945796	chr17:1945796:A:G	2.54999e-08	-1.32452e-10	-1.50862	5.40582e-05	-1.32452e-10	-1.43636	0.000127332	-1.32452e-10	-1.43527
1945978	chr17:1945978:A:C	4.31189e-08	-1.32452e-10	-0.983335	6.84406e-05	-1.32452e-10	-1.20045	0.000160118	-1.32452e-10	-1.20616
1946352	chr17:1946352:G:A	2.55377e-08	-1.32452e-10	-1.50714	5.00244e-05	-1.32452e-10	-1.51391	0.000117708	-1.32452e-10	-1.51387
1946368	chr17:1946368:G:A	2.68308e-08	-1.45774	-5.17736e-10	6.64688e-05	-1.22969	-5.17736e-10	0.000146762	-1.29326	-5.17736e-10
1946369	chr17:1946369:C:A	2.68365e-08	-1.45753	-5.17736e-10	6.64907e-05	-1.22936	-5.17736e-10	0.000146807	-1.29295	-5.17736e-10
1946580	chr17:1946580:GC:G	2.55736e-08	-1.32452e-10	-1.50573	5.01293e-05	-1.32452e-10	-1.51181	0.00011796	-1.32452e-10	-1.51172
1947008	chr17:1947008:GTGTGAATGTGTCTGTGTGTGCACATGTGTCTGTGTGCGTCTC:G	1.55496e-08	-1.6263	-0.376961	2.51738e-05	-1.64426	-0.55635	5.88354e-05	-1.64681	-0.560518
1947114	chr17:1947114:C:T	3.61995e-08	-1.32452e-10	-1.15825	6.39858e-05	-1.32452e-10	-1.26776	0.000151049	-1.32452e-10	-1.26447
1947397	chr17:1947397:C:T	2.50533e-08	-1.32452e-10	-1.52629	4.88546e-05	-1.32452e-10	-1.53757	0.000114986	-1.32452e-10	-1.53726
1947467	chr17:1947467:CA:C	5.0386e-09	-1.64067	-1.4895	1.19154e-05	-1.57363	-1.37496	2.78414e-05	-1.59385	-1.3617
1947510	chr17:1947510:C:T	5.40942e-08	-1.32452e-10	-0.756569	0.000129473	-1.32452e-10	-0.562947	0.000301575	-1.32452e-10	-0.573048
1947556	chr17:1947556:G:A	8.83953e-09	-1.31241	-1.25565	1.88331e-05	-1.24265	-1.24815	4.16598e-05	-1.30527	-1.24726
1947598	chr17:1947598:TTCAGCTTTCATCTGCC:T	7.87861e-09	-1.61692	-1.06623	1.5615e-05	-1.6336	-1.04458	3.84809e-05	-1.59045	-1.04146
1947982	chr17:1947982:T:C	7.07312e-08	-0.488409	-5.17736e-10	0.000110539	-0.721052	-5.17736e-10	0.000285106	-0.629207	-5.17736e-10
1948405	chr17:1948405:C:A	4.30108e-08	-0.985844	-5.17736e-10	8.26442e-05	-1.01187	-5.17736e-10	0.000188028	-1.04548	-5.17736e-10
1948427	chr17:1948427:C:T	2.55291e-08	-1.32452e-10	-1.50748	4.9038e-05	-1.32452e-10	-1.53382	0.000115367	-1.32452e-10	-1.53395
1948438	chr17:1948438:G:A	6.23644e-09	-1.57401	-1.34288	1.18137e-05	-1.59998	-1.35718	2.95107e-05	-1.53579	-1.36153
1948598	chr17:1948598:C:G	3.1356e-08	-1.32452e-10	-1.30189	5.92999e-05	-1.32452e-10	-1.34381	0.00013957	-1.32452e-10	-1.3435
1948920	chr17:1948920:G:A	2.51363e-08	-1.32452e-10	-1.52298	4.88316e-05	-1.32452e-10	-1.53804	0.000114895	-1.32452e-10	-1.53805
1948979	chr17:1948979:C:T	2.21999e-08	-1.64721	-5.17736e-10	4.38761e-05	-1.64505	-5.17736e-10	0.000102863	-1.64867	-5.17736e-10
1949537	chr17:1949537:C:T	1.06963e-08	-1.58413	-0.793266	1.63881e-05	-1.62243	-1.00743	3.84575e-05	-1.62466	-1.00786
1949706	chr17:1949706:C:T	2.56366e-08	-1.32452e-10	-1.50327	4.90527e-05	-1.32452e-10	-1.53352	0.000115399	-1.32452e-10	-1.53367
1950352	chr17:1950352:C:T	2.52937e-08	-1.32452e-10	-1.51674	4.88296e-05	-1.32452e-10	-1.53808	0.000114892	-1.32452e-10	-1.53807
1950526	chr17:1950526:G:T	6.91982e-08	-0.510321	-5.17736e-10	0.000129422	-0.563338	-5.17736e-10	0.000314855	-0.529957	-5.17736e-10
1950703	chr17:1950703:C:T	6.49391e-09	-1.64869	-1.22774	1.33673e-05	-1.65041	-1.1832	3.193e-05	-1.63931	-1.17921
1951276	chr17:1951276:T:A	6.92313e-09	-1.62182	-1.1906	1.32322e-05	-1.59081	-1.25296	3.13162e-05	-1.58225	-1.25568
1951478	chr17:1951478:G:A	5.86675e-09	-1.61459	-1.3634	1.55539e-05	-1.52056	-1.16155	3.62664e-05	-1.54694	-1.14423
1951974	chr17:1951974:C:T	2.56662e-08	-1.32452e-10	-1.50212	4.89471e-05	-1.32452e-10	-1.53568	0.000115172	-1.32452e-10	-1.53564
1952180	chr17:1952180:T:C	6.78722e-09	-1.42717	-1.40508	1.20472e-05	-1.50231	-1.43528	2.80699e-05	-1.51032	-1.43705
1952278	chr17:1952278:G:A	3.93042e-08	-1.32452e-10	-1.07596	7.15215e-05	-1.32452e-10	-1.15642	0.000167496	-1.32452e-10	-1.16111
1952633	chr17:1952633:A:G	5.13096e-09	-1.58929	-1.52271	9.7258e-06	-1.62295	-1.52868	2.27959e-05	-1.62629	-1.5292
1952697	chr17:1952697:A:T	5.67112e-09	-1.48652	-1.52539	1.04841e-05	-1.55153	-1.52502	2.45071e-05	-1.55719	-1.52592
1952775	chr17:1952775:T:A	4.19912e-08	-1.1918	0.181962	8.65524e-05	-1.2435	0.277833	0.00021766	-1.1886	0.289465
1952878	chr17:1952878:A:G	6.44548e-09	-1.45015	-1.43376	1.20965e-05	-1.48847	-1.44504	2.90539e-05	-1.46985	-1.44307
1952971	chr17:1952971:G:A	2.96853e-08	-1.32452e-10	-1.35664	5.44184e-05	-1.32452e-10	-1.42972	0.000128323	-1.32452e-10	-1.42751
1953026	chr17:1953026:G:A	2.58427e-08	-1.32452e-10	-1.49527	4.90565e-05	-1.32452e-10	-1.53345	0.000115432	-1.32452e-10	-1.53339
1953518	chr17:1953518:G:A	6.55027e-09	-1.475	-1.39279	1.17207e-05	-1.54175	-1.42331	2.73525e-05	-1.54803	-1.42523
1953575	chr17:1953575:T:A	8.04474e-09	-1.61017	-1.05211	2.40787e-05	-1.51906	-0.726035	5.65914e-05	-1.54448	-0.701729
1954118	chr17:1954118:G:A	6.76855e-09	-1.45677	-1.37824	1.20562e-05	-1.52717	-1.40967	2.81181e-05	-1.53389	-1.41177
1954125	chr17:1954125:T:A	6.73134e-09	-1.4599	-1.38062	1.19975e-05	-1.52977	-1.41195	2.79846e-05	-1.5364	-1.41401
1954451	chr17:1954451:C:T	2.66853e-08	-1.32452e-10	-1.46318	4.97029e-05	-1.32452e-10	-1.52036	0.000116964	-1.32452e-10	-1.5202
1955676	chr17:1955676:C:T	3.51877e-08	-1.32452e-10	-1.1866	6.27424e-05	-1.32452e-10	-1.28738	0.000148126	-1.32452e-10	-1.284
1955993	chr17:1955993:A:G	6.65975e-08	-1.32452e-10	-0.548628	0.000117262	-1.32452e-10	-0.662006	0.000274448	-1.32452e-10	-0.667306
1956248	chr17:1956248:C:T	7.07064e-09	-1.45878	-1.33256	2.30705e-05	-1.21516	-1.0727	5.18807e-05	-1.2756	-1.05752
1956655	chr17:1956655:T:C	2.47913e-08	-1.32452e-10	-1.5368	5.60708e-05	-1.32452e-10	-1.3998	0.000134469	-1.32452e-10	-1.38074
1956748	chr17:1956748:T:G	2.56317e-08	-1.32452e-10	-1.50346	4.98591e-05	-1.32452e-10	-1.51722	0.000117358	-1.32452e-10	-1.51684
1956791	chr17:1956791:A:G	5.07762e-09	-1.5845	-1.53795	1.04413e-05	-1.5496	-1.53105	2.47587e-05	-1.54258	-1.53031
1956903	chr17:1956903:C:T	2.51859e-08	-1.32452e-10	-1.52101	4.88854e-05	-1.32452e-10	-1.53694	0.000115051	-1.32452e-10	-1.53669
1957029	chr17:1957029:C:T	2.47577e-08	-1.32452e-10	-1.53816	4.90245e-05	-1.32452e-10	-1.5341	0.000115294	-1.32452e-10	-1.53458
1957102	chr17:1957102:TTAAAAC:T	2.48588e-08	-1.32452e-10	-1.53408	5.06352e-05	-1.32452e-10	-1.50177	0.000119022	-1.32452e-10	-1.50276
1957688	chr17:1957688:G:A	7.09883e-09	-1.40301	-1.38436	1.28377e-05	-1.45715	-1.41688	2.96321e-05	-1.47532	-1.41789
1958068	chr17:1958068:C:T	2.50148e-08	-1.32452e-10	-1.52783	4.8825e-05	-1.32452e-10	-1.53818	0.00011488	-1.32452e-10	-1.53818
1958131	chr17:1958131:T:A	6.85433e-09	-1.32949	-1.49292	1.24872e-05	-1.40736	-1.49435	2.84674e-05	-1.43773	-1.49558
1958267	chr17:1958267:G:A	1.87556e-08	-0.529655	-1.28615	3.16115e-05	-0.677179	-1.29572	6.77722e-05	-0.768148	-1.29777
1958276	chr17:1958276:G:A	2.52749e-08	-1.32452e-10	-1.51748	4.89785e-05	-1.32452e-10	-1.53504	0.000115289	-1.32452e-10	-1.53463
1958280	chr17:1958280:G:A	2.52749e-08	-1.32452e-10	-1.51748	4.89785e-05	-1.32452e-10	-1.53504	0.000115289	-1.32452e-10	-1.53463
1958310	chr17:1958310:C:T	2.17718e-08	-0.149378	-1.5173	4.8338e-05	-0.0756728	-1.47253	0.000107883	-0.131205	-1.46981
1958428	chr17:1958428:CCT:C	1.39833e-08	-0.610505	-1.49893	2.37185e-05	-0.758694	-1.50147	5.12277e-05	-0.843162	-1.50263
1958431	chr17:1958431:G:A	4.49145e-08	-0.942535	-5.17736e-10	8.00124e-05	-1.04424	-5.17736e-10	0.000173927	-1.12344	-5.17736e-10
1958483	chr17:1958483:A:G	2.52303e-08	-1.32452e-10	-1.51925	4.89353e-05	-1.32452e-10	-1.53592	0.00011518	-1.32452e-10	-1.53557
1958656	chr17:1958656:T:C	4.12674e-08	-1.32452e-10	-1.02722	8.90299e-05	-1.32452e-10	-0.937446	0.000209272	-1.32452e-10	-0.938434
1958697	chr17:1958697:G:A	9.40197e-09	-1.05151	-1.45487	1.60537e-05	-1.17869	-1.47179	3.56734e-05	-1.23476	-1.4729
1958729	chr17:1958729:C:T	3.21953e-08	-1.32452e-10	-1.27547	6.08548e-05	-1.32452e-10	-1.31793	0.000143855	-1.32452e-10	-1.31326
1959268	chr17:1959268:C:T	1.60824e-07	0.333017	-5.17736e-10	0.000220044	-0.032591	-5.17736e-10	0.000464435	-0.141247	-5.17736e-10
1959467	chr17:1959467:C:T	2.71268e-08	-1.32452e-10	-1.44677	5.11014e-05	-1.32452e-10	-1.49261	0.000120422	-1.32452e-10	-1.49106
1959474	chr17:1959474:C:T	5.9248e-09	-1.52204	-1.44611	1.25459e-05	-1.39152	-1.5055	2.83624e-05	-1.43003	-1.50698
1959544	chr17:1959544:T:C	2.5685e-08	-1.32452e-10	-1.50139	4.93123e-05	-1.32452e-10	-1.52824	0.000116113	-1.32452e-10	-1.5275
1959596	chr17:1959596:A:T	5.06148e-08	-1.32452e-10	-0.82305	8.15464e-05	-1.32452e-10	-1.02525	0.00019274	-1.32452e-10	-1.02073
1959623	chr17:1959623:A:G	4.93538e-09	-1.63312	-1.51775	9.66851e-06	-1.63738	-1.52016	2.25526e-05	-1.64711	-1.51911
1959666	chr17:1959666:A:G	2.56986e-08	-1.32452e-10	-1.50086	4.93261e-05	-1.32452e-10	-1.52796	0.000116147	-1.32452e-10	-1.52721
1959667	chr17:1959667:C:T	7.78086e-08	1.12913	-1.52217	0.000129117	0.972247	-1.53794	0.000316833	1.01411	-1.53781
1959710	chr17:1959710:A:G	2.57029e-08	-1.32452e-10	-1.50069	4.9332e-05	-1.32452e-10	-1.52785	0.000116161	-1.32452e-10	-1.52709
1959795	chr17:1959795:C:T	2.22465e-08	-1.64511	-5.17736e-10	4.60283e-05	-1.59716	-5.17736e-10	0.000105685	-1.62161	-5.17736e-10
1959810	chr17:1959810:A:G	5.33192e-09	-1.61975	-1.45384	1.04881e-05	-1.62583	-1.45034	2.43905e-05	-1.64036	-1.44751
1959858	chr17:1959858:C:T	2.50029e-08	-1.32452e-10	-1.5283	4.88716e-05	-1.32452e-10	-1.53722	0.000114985	-1.32452e-10	-1.53727
1959951	chr17:1959951:C:T	2.55281e-08	-1.32452e-10	-1.50752	5.00315e-05	-1.32452e-10	-1.51377	0.000117604	-1.32452e-10	-1.51475
1959998	chr17:1959998:T:C	1.55622e-08	-1.62888	-0.373565	2.78605e-05	-1.57562	-0.52359	6.52699e-05	-1.57952	-0.52402
1960750	chr17:1960750:T:C	7.05194e-09	-1.64398	-1.15002	1.59576e-05	-1.51259	-1.14389	3.63639e-05	-1.55215	-1.13634
1960925	chr17:1960925:C:A	2.484e-08	-1.32452e-10	-1.53484	4.88617e-05	-1.32452e-10	-1.53742	0.000114934	-1.32452e-10	-1.53771
1960951	chr17:1960951:G:A	1.02317e-08	-1.35626	-1.06554	2.05603e-05	-1.41043	-0.992622	5.08657e-05	-1.36933	-0.983552
1961034	chr17:1961034:A:G	6.66932e-09	-1.49082	-1.35896	1.15008e-05	-1.59526	-1.38875	2.75101e-05	-1.58379	-1.38373
1961035	chr17:1961035:T:C	5.30795e-09	-1.60405	-1.47404	9.74084e-06	-1.61215	-1.53794	2.44261e-05	-1.54857	-1.53784
1961218	chr17:1961218:G:A	2.66527e-08	-1.32452e-10	-1.4644	5.49452e-05	-1.32452e-10	-1.42008	0.000129092	-1.32452e-10	-1.42154
1961227	chr17:1961227:G:A	3.37e-08	-1.32452e-10	-1.2298	5.71663e-05	-1.32452e-10	-1.38045	0.000134241	-1.32452e-10	-1.38243
1961310	chr17:1961310:T:A	2.47883e-08	-1.32452e-10	-1.53692	4.9293e-05	-1.32452e-10	-1.52864	0.000115947	-1.32452e-10	-1.52893
1961341	chr17:1961341:G:A	6.11885e-09	-1.40298	-1.53294	1.23277e-05	-1.3882	-1.52637	2.9797e-05	-1.36153	-1.52613
1961455	chr17:1961455:C:T	1.34682e-08	-0.620221	-1.52674	2.05766e-05	-0.976371	-1.42589	5.40981e-05	-0.870458	-1.42081
1961838	chr17:1961838:C:T	2.41713e-08	-1.56213	-5.17736e-10	4.67289e-05	-1.58206	-5.17736e-10	0.000113374	-1.55138	-5.17736e-10
1961914	chr17:1961914:C:T	6.73531e-09	-1.51313	-1.32681	1.37569e-05	-1.52782	-1.27705	3.38197e-05	-1.48937	-1.27166
1962183	chr17:1962183:G:A	4.88843e-09	-1.63111	-1.52932	9.49032e-06	-1.64004	-1.5361	2.32235e-05	-1.60052	-1.53638
1962221	chr17:1962221:C:A	2.95283e-08	-0.294899	-1.06705	0.000108614	0.51239	-1.25101	0.000256603	0.52002	-1.25456
1962297	chr17:1962297:T:A	6.84896e-09	-1.5153	-1.3079	1.22333e-05	-1.57093	-1.35133	2.81743e-05	-1.59524	-1.34842
1962457	chr17:1962457:AAGTG:A	1.94351e-08	-1.58383	-0.196387	3.88138e-05	-1.61881	-0.14883	9.30189e-05	-1.62206	-0.127207
1962797	chr17:1962797:G:GGTT	6.07978e-08	-1.32452e-10	-0.639743	0.00010651	-1.32452e-10	-0.758182	0.000249407	-1.32452e-10	-0.762985
1962799	chr17:1962799:T:G	8.04348e-08	-1.32452e-10	-0.359848	0.000182495	-1.32452e-10	-0.219694	0.000425361	-1.32452e-10	-0.229131
1963550	chr17:1963550:C:T	5.31734e-09	-1.54358	-1.53274	1.02661e-05	-1.56345	-1.53412	2.62787e-05	-1.47892	-1.53439
1963598	chr17:1963598:G:T	6.526e-09	-1.389	-1.4825	1.04773e-05	-1.5859	-1.4913	2.49468e-05	-1.5744	-1.49092
1963606	chr17:1963606:C:T	3.79121e-08	-1.32452e-10	-1.11203	7.69474e-05	-1.32452e-10	-1.0833	0.000184409	-1.32452e-10	-1.06491
1963876	chr17:1963876:C:T	9.72037e-08	-0.145635	-0.0248517	0.000276564	-0.0041057	0.200128	0.000669975	-0.0208162	0.245987
1963978	chr17:1963978:C:T	1.12663e-07	0.0728841	-0.0957799	0.000326573	0.227189	0.135046	0.000786165	0.205028	0.18007
1964527	chr17:1964527:T:C	4.93585e-07	1.4544	-5.17736e-10	0.00132891	1.7657	-5.17736e-10	0.0031667	1.77838	-5.17736e-10
1964656	chr17:1964656:T:C	4.338e-08	-0.977298	-5.17736e-10	7.40323e-05	-1.12192	-5.17736e-10	0.000177076	-1.10549	-5.17736e-10
1964992	chr17:1964992:T:C	4.87984e-07	0.695962	0.747025	0.00189985	1.03442	1.08869	0.00485531	1.0559	1.14986
1965356	chr17:1965356:C:T	5.16763e-08	-1.32452e-10	-0.802295	0.000107198	-1.32452e-10	-0.75174	0.000258411	-1.32452e-10	-0.727517
1966471	chr17:1966471:G:A	1.74601e-08	-1.53491	-0.35246	3.41863e-05	-1.56766	-0.326935	8.34165e-05	-1.54107	-0.317149
1966705	chr17:1966705:G:A	2.72279e-08	-1.32452e-10	-1.44305	5.59237e-05	-1.32452e-10	-1.40243	0.000131639	-1.32452e-10	-1.40201
1967021	chr17:1967021:C:T	3.76899e-08	-1.1179	-5.17736e-10	6.53813e-05	-1.24618	-5.17736e-10	0.00015623	-1.23074	-5.17736e-10
1967071	chr17:1967071:C:T	1.1577e-07	-0.242887	0.247195	0.000474293	0.0864468	0.64896	0.00119573	0.0992378	0.705204
1967092	chr17:1967092:T:C	2.65508e-07	0.491664	0.342685	0.000983976	0.770425	0.694758	0.00251883	0.798074	0.751406
1967096	chr17:1967096:G:A	1.21972e-07	-0.206074	0.262573	0.000503293	0.12742	0.667334	0.00126933	0.140417	0.723755
1967117	chr17:1967117:C:T	7.1009e-09	-1.49676	-1.29031	1.43315e-05	-1.53682	-1.22714	3.50445e-05	-1.50396	-1.22149
1967123	chr17:1967123:TGCAGGCCCCAGGCTCCCGCCGCTCCTCCCCAGAAGGAAGAGGGGGCCCTG:T	2.61079e-08	-1.32452e-10	-1.48506	7.47519e-05	-1.32452e-10	-1.11224	0.000181835	-1.32452e-10	-1.07897
1967644	chr17:1967644:CTT:C	2.22633e-08	-1.64435	-5.17736e-10	4.50552e-05	-1.61853	-5.17736e-10	0.000105171	-1.62648	-5.17736e-10
1967726	chr17:1967726:T:G	2.91287e-07	0.707187	0.219826	0.00110041	1.01249	0.56453	0.00281781	1.04251	0.619133
1968178	chr17:1968178:T:G	1.54991e-08	-0.743087	-1.26343	3.68572e-05	-0.455744	-1.36362	8.50499e-05	-0.470729	-1.3681
1968449	chr17:1968449:C:T	4.15989e-08	-1.01922	-5.17736e-10	8.38446e-05	-0.997453	-5.17736e-10	0.000187589	-1.04782	-5.17736e-10
1968634	chr17:1968634:A:G	7.36822e-09	-1.43707	-1.31304	1.18557e-05	-1.55489	-1.39872	2.74616e-05	-1.57257	-1.39671
1968795	chr17:1968795:G:A	1.40929e-08	-1.06552	-1.03611	3.80048e-05	-0.475713	-1.31299	8.9997e-05	-0.465846	-1.31645
1968837	chr17:1968837:C:T	6.42619e-09	-1.48017	-1.40675	1.25489e-05	-1.52652	-1.37026	3.06853e-05	-1.49206	-1.36623
1968876	chr17:1968876:T:C	1.26537e-08	-0.945862	-1.26349	3.89202e-05	-0.309069	-1.45584	9.24181e-05	-0.297713	-1.45803
1968911	chr17:1968911:A:T	1.11221e-08	-1.06965	-1.26871	1.53791e-05	-1.31761	-1.3758	3.5197e-05	-1.34744	-1.37367
1969150	chr17:1969150:C:T	1.11746e-08	-1.12154	-1.21212	1.53542e-05	-1.36494	-1.33009	3.53448e-05	-1.39	-1.32691
1969304	chr17:1969304:G:A	1.04519e-08	-1.07296	-1.32756	1.46989e-05	-1.31894	-1.41971	3.36313e-05	-1.34889	-1.41772
1969306	chr17:1969306:C:T	1.02493e-08	-1.09154	-1.32855	1.44794e-05	-1.33307	-1.42062	3.31483e-05	-1.36243	-1.41864
1969353	chr17:1969353:G:A	1.01221e-08	-1.12861	-1.30396	1.43416e-05	-1.36072	-1.40253	3.27908e-05	-1.39151	-1.40041
1969428	chr17:1969428:T:A	1.16487e-08	-0.819602	-1.4725	1.61314e-05	-1.16257	-1.48308	3.98132e-05	-1.11568	-1.48219
1969714	chr17:1969714:G:A	2.3035e-08	-0.591299	-1.01898	2.65738e-05	-1.01975	-1.12674	6.39474e-05	-1.00562	-1.11839
1969916	chr17:1969916:G:A	5.75475e-09	-1.55097	-1.4463	1.04173e-05	-1.57106	-1.51189	2.66149e-05	-1.48941	-1.51119
1970044	chr17:1970044:T:C	4.40597e-08	-0.961749	-5.17736e-10	7.52029e-05	-1.10623	-5.17736e-10	0.000179871	-1.08983	-5.17736e-10
1970107	chr17:1970107:C:T	4.33589e-08	-0.977783	-5.17736e-10	7.45132e-05	-1.11544	-5.17736e-10	0.000178098	-1.09973	-5.17736e-10
1970316	chr17:1970316:T:C	1.12401e-08	-1.01156	-1.31625	1.55312e-05	-1.27165	-1.41192	3.5354e-05	-1.30681	-1.40985
1970415	chr17:1970415:C:T	2.98206e-08	-1.32452e-10	-1.3521	5.49449e-05	-1.32452e-10	-1.42009	0.000129131	-1.32452e-10	-1.42124
1970859	chr17:1970859:T:G	1.73613e-08	-0.826989	-1.06606	5.54581e-05	-0.15072	-1.26007	0.000131706	-0.13765	-1.26385
1970867	chr17:1970867:A:G	1.1109e-07	-0.0821472	0.0451898	0.000442713	0.254695	0.411807	0.00111598	0.270727	0.464693
1970941	chr17:1970941:C:T	3.21477e-08	-1.27696	-5.17736e-10	8.89991e-05	-0.937792	-5.17736e-10	0.000192686	-1.021	-5.17736e-10
1970966	chr17:1970966:T:C	3.237e-08	-1.32452e-10	-1.27006	6.51357e-05	-1.32452e-10	-1.24995	0.000155622	-1.32452e-10	-1.23464
1971260	chr17:1971260:T:C	5.46713e-09	-1.53359	-1.51495	1.58227e-05	-1.25036	-1.41461	3.88555e-05	-1.21039	-1.41183
1971390	chr17:1971390:G:A	5.58761e-09	-1.55305	-1.4737	1.69523e-05	-1.27574	-1.32028	4.16038e-05	-1.23676	-1.31712
1971498	chr17:1971498:G:A	4.60268e-08	-1.32452e-10	-0.918072	9.60643e-05	-1.32452e-10	-0.8614	0.000231402	-1.32452e-10	-0.837911
1971611	chr17:1971611:T:C	6.11278e-09	-1.51162	-1.4253	1.84018e-05	-1.20826	-1.30571	4.52223e-05	-1.16783	-1.30265
1971612	chr17:1971612:G:T	5.95937e-09	-1.50941	-1.45292	1.77445e-05	-1.20411	-1.34623	4.35978e-05	-1.16362	-1.34344
1971729	chr17:1971729:G:A	3.24381e-08	-1.32452e-10	-1.26796	5.57109e-05	-1.32452e-10	-1.40624	0.000130875	-1.32452e-10	-1.40783
1971745	chr17:1971745:G:A	5.06451e-08	-0.822452	-5.17736e-10	8.38383e-05	-0.997528	-5.17736e-10	0.000201757	-0.975004	-5.17736e-10
1972014	chr17:1972014:C:T	6.27607e-09	-1.53601	-1.37454	9.90475e-06	-1.64181	-1.4916	2.32463e-05	-1.64177	-1.49415
1972060	chr17:1972060:CCCAGGAGGT:C	3.9098e-08	-1.08122	-5.17736e-10	5.98044e-05	-1.33534	-5.17736e-10	0.000133256	-1.38979	-5.17736e-10
1972168	chr17:1972168:G:A	4.73732e-08	-0.889238	-5.17736e-10	8.18151e-05	-1.02196	-5.17736e-10	0.000179242	-1.09333	-5.17736e-10
1972261	chr17:1972261:C:T	4.55299e-08	-1.32452e-10	-0.928926	9.78713e-05	-1.32452e-10	-0.842765	0.000235829	-1.32452e-10	-0.818961
1972541	chr17:1972541:C:T	4.28372e-08	-0.989889	-5.17736e-10	7.29437e-05	-1.13673	-5.17736e-10	0.000174568	-1.11976	-5.17736e-10
1972585	chr17:1972585:C:G	2.49686e-08	-1.32452e-10	-1.52967	4.97674e-05	-1.32452e-10	-1.51906	0.000117078	-1.32452e-10	-1.51923
1973022	chr17:1973022:A:G	2.8833e-08	-1.32452e-10	-1.38578	5.3087e-05	-1.32452e-10	-1.45449	0.00012488	-1.32452e-10	-1.45471
1973263	chr17:1973263:G:A	6.4889e-08	-0.574618	-5.17736e-10	0.000105083	-0.771665	-5.17736e-10	0.000247764	-0.769591	-5.17736e-10
1973930	chr17:1973930:C:T	2.54906e-08	-1.32452e-10	-1.50899	5.00914e-05	-1.32452e-10	-1.51257	0.000118024	-1.32452e-10	-1.51118
1974443	chr17:1974443:G:C	7.55717e-08	-0.410432	-0.0117815	0.000238516	-0.223083	0.271099	0.000615487	-0.177055	0.3174
1974446	chr17:1974446:G:C	1.04545e-08	-1.05385	-1.34641	1.49648e-05	-1.35625	-1.36447	3.72991e-05	-1.29867	-1.36443
1974853	chr17:1974853:A:C	2.83374e-08	-1.40311	-5.17736e-10	5.00988e-05	-1.51242	-5.17736e-10	0.000124049	-1.46139	-5.17736e-10
1975462	chr17:1975462:C:G	9.88957e-09	-1.5834	-0.872415	2.71968e-05	-1.62219	-0.501128	6.68493e-05	-1.6044	-0.475232
1975652	chr17:1975652:A:T	9.57421e-09	-1.54509	-0.94313	2.54637e-05	-1.59596	-0.593204	6.29023e-05	-1.57207	-0.568414
1975662	chr17:1975662:AGAAAG:A	3.80388e-08	-1.32452e-10	-1.10869	6.78285e-05	-1.32452e-10	-1.20944	0.000158543	-1.32452e-10	-1.21605
1975743	chr17:1975743:G:T	9.73369e-09	-1.56008	-0.911622	2.62676e-05	-1.60641	-0.551677	6.47916e-05	-1.5847	-0.526188
1975937	chr17:1975937:G:A	1.00973e-08	-0.982541	-1.45249	1.41639e-05	-1.30936	-1.46637	3.54559e-05	-1.24741	-1.46637
1975956	chr17:1975956:G:A	5.30081e-08	-1.32452e-10	-0.77685	8.02646e-05	-1.32452e-10	-1.04109	0.000187976	-1.32452e-10	-1.04576
1975999	chr17:1975999:T:C	9.99183e-09	-0.946244	-1.49928	1.37885e-05	-1.29398	-1.5086	3.47673e-05	-1.22486	-1.50854
1976796	chr17:1976796:C:T	2.71604e-08	-1.32452e-10	-1.44554	8.39713e-05	-1.32452e-10	-0.995943	0.000205084	-1.32452e-10	-0.958649
1976822	chr17:1976822:A:T	2.51103e-08	-1.52402	-5.17736e-10	7.72387e-05	-1.07952	-5.17736e-10	0.000204668	-0.960682	-5.17736e-10
1976847	chr17:1976847:T:G	5.68029e-09	-1.48716	-1.52313	1.07021e-05	-1.6211	-1.43488	2.51324e-05	-1.62359	-1.43433
1976967	chr17:1976967:C:A	1.0003e-08	-1.0199	-1.42451	4.42919e-05	-0.401568	-1.23405	0.000103396	-0.411194	-1.23231
1976995	chr17:1976995:T:C	7.67113e-09	-1.29071	-1.41912	1.66403e-05	-1.22082	-1.39377	3.27433e-05	-1.39751	-1.39586
1977007	chr17:1977007:A:G	6.93322e-08	-0.508385	-5.17736e-10	9.58958e-05	-0.863157	-5.17736e-10	0.000219893	-0.888927	-5.17736e-10
1977268	chr17:1977268:A:G	7.09105e-09	-1.50739	-1.28108	1.67118e-05	-1.57193	-1.03837	4.10949e-05	-1.54292	-1.02327
1977456	chr17:1977456:G:T	5.72879e-08	-1.32452e-10	-0.699206	0.000105426	-1.32452e-10	-0.768412	0.00025052	-1.32452e-10	-0.758529
1977544	chr17:1977544:G:A	7.99891e-09	-1.48488	-1.18311	2.11872e-05	-1.50078	-0.872236	5.2116e-05	-1.47433	-0.854268
1977895	chr17:1977895:G:A	2.96379e-08	-1.32452e-10	-1.35824	5.19578e-05	-1.32452e-10	-1.47599	0.000122685	-1.32452e-10	-1.47245
1978079	chr17:1978079:C:G	2.95567e-08	-1.32452e-10	-1.36099	5.18728e-05	-1.32452e-10	-1.47762	0.000122479	-1.32452e-10	-1.47413
1978716	chr17:1978716:C:T	2.49179e-08	-1.32452e-10	-1.53171	4.94319e-05	-1.32452e-10	-1.52582	0.000116141	-1.32452e-10	-1.52727
1979300	chr17:1979300:C:A	1.41589e-07	0.205631	-5.17736e-10	0.000162343	-0.336707	-5.17736e-10	0.000336841	-0.462458	-5.17736e-10
1979419	chr17:1979419:A:G	3.00093e-08	-1.32452e-10	-1.34579	5.26626e-05	-1.32452e-10	-1.46251	0.000124251	-1.32452e-10	-1.45976
1979653	chr17:1979653:A:G	2.91678e-08	-1.32452e-10	-1.37423	5.14042e-05	-1.32452e-10	-1.4867	0.000121316	-1.32452e-10	-1.48367
1979969	chr17:1979969:G:A	2.53615e-08	-1.32452e-10	-1.51406	4.98936e-05	-1.32452e-10	-1.51653	0.000118341	-1.32452e-10	-1.5085
1980059	chr17:1980059:T:G	5.65694e-09	-1.53952	-1.47489	9.72133e-06	-1.64947	-1.50263	2.3265e-05	-1.63567	-1.49944
1980419	chr17:1980419:C:T	2.49706e-08	-1.32452e-10	-1.5296	4.89592e-05	-1.32452e-10	-1.53543	0.000115229	-1.32452e-10	-1.53514
1980517	chr17:1980517:G:A	1.54423e-08	-0.592552	-1.41764	3.18007e-05	-0.703504	-1.26342	8.44032e-05	-0.583966	-1.2625
1980703	chr17:1980703:G:A	1.91451e-07	0.507337	-5.17736e-10	0.000209412	-0.0821144	-5.17736e-10	0.000548972	0.0259781	-5.17736e-10
1981069	chr17:1981069:C:T	6.00919e-08	-1.32452e-10	-0.65142	0.000121445	-1.32452e-10	-0.626955	0.000283873	-1.32452e-10	-0.633541
1981142	chr17:1981142:G:GTCCT	1.62386e-08	-0.726135	-1.23377	4.53505e-05	-0.598906	-1.01309	0.000105095	-0.627329	-0.999877
1981144	chr17:1981144:G:GC	1.68102e-08	-0.688226	-1.23708	4.70506e-05	-0.558135	-1.01706	0.000109005	-0.586777	-1.0039
1981616	chr17:1981616:A:G	1.04267e-08	-0.886693	-1.51623	2.23352e-05	-0.799381	-1.52087	5.40824e-05	-0.771469	-1.52009
1981840	chr17:1981840:A:G	4.1599e-08	-1.32452e-10	-1.01922	7.41855e-05	-1.32452e-10	-1.11985	0.000175677	-1.32452e-10	-1.11342
1981869	chr17:1981869:C:A	2.94138e-08	-1.32452e-10	-1.36583	5.1753e-05	-1.32452e-10	-1.47994	0.000122183	-1.32452e-10	-1.47655
1982532	chr17:1982532:A:G	2.96112e-08	-1.35914	-5.17736e-10	5.28788e-05	-1.45842	-5.17736e-10	0.000129631	-1.41738	-5.17736e-10
1982977	chr17:1982977:C:A	3.01184e-08	-1.32452e-10	-1.34216	6.22163e-05	-1.32452e-10	-1.2958	0.00014629	-1.32452e-10	-1.29648
1983591	chr17:1983591:G:A	3.7445e-08	-1.32452e-10	-1.12442	7.03465e-05	-1.32452e-10	-1.17299	0.000166663	-1.32452e-10	-1.16609
1983620	chr17:1983620:C:T	2.21682e-08	-1.64864	-5.17736e-10	4.41997e-05	-1.6377	-5.17736e-10	0.000103682	-1.64074	-5.17736e-10
1983705	chr17:1983705:C:T	1.05743e-08	-1.24205	-1.14681	2.79801e-05	-0.914097	-1.18083	6.82717e-05	-0.880588	-1.17799
1983858	chr17:1983858:A:G	1.40395e-08	-0.935956	-1.16947	3.86539e-05	-0.831819	-0.939951	9.02325e-05	-0.853704	-0.925975
1983937	chr17:1983937:G:A	3.7017e-08	-1.32452e-10	-1.13592	8.29328e-05	-1.32452e-10	-1.00839	0.000195078	-1.32452e-10	-1.00867
1984070	chr17:1984070:C:T	2.99711e-08	-1.34706	-5.17736e-10	5.66754e-05	-1.38908	-5.17736e-10	0.000139454	-1.34434	-5.17736e-10
1984348	chr17:1984348:T:C	7.44223e-09	-1.2392	-1.50092	1.20474e-05	-1.51327	-1.4243	2.72984e-05	-1.55203	-1.42321
1984644	chr17:1984644:A:G	2.57815e-08	-1.32452e-10	-1.49764	5.73431e-05	-1.32452e-10	-1.37737	0.000135267	-1.32452e-10	-1.37482
1984664	chr17:1984664:G:T	7.04927e-09	-1.63064	-1.16373	1.88622e-05	-1.61587	-0.873387	4.37777e-05	-1.64232	-0.860627
1984840	chr17:1984840:A:G	1.07692e-08	-0.833201	-1.5374	4.09305e-05	-0.183967	-1.53058	0.000109116	-0.0594184	-1.53024
1985086	chr17:1985086:A:G	5.6658e-09	-1.58692	-1.42592	1.40686e-05	-1.55742	-1.22505	3.16259e-05	-1.60796	-1.22013
1985307	chr17:1985307:C:T	2.60779e-08	-1.32452e-10	-1.48621	5.3981e-05	-1.32452e-10	-1.43779	0.000127468	-1.32452e-10	-1.4342
1986080	chr17:1986080:C:A	8.85773e-09	-1.61036	-0.955646	2.21477e-05	-1.62548	-0.703202	5.50797e-05	-1.58259	-0.690698
1986197	chr17:1986197:T:C	3.1842e-08	-1.32452e-10	-1.28651	6.75231e-05	-1.32452e-10	-1.21395	0.000158833	-1.32452e-10	-1.21422
1986428	chr17:1986428:A:G	7.6508e-08	-1.32452e-10	-0.4099	0.000135784	-1.32452e-10	-0.515357	0.000322106	-1.32452e-10	-0.507189
1986513	chr17:1986513:G:C	2.47283e-08	-1.53935	-5.17736e-10	4.39475e-05	-1.64342	-5.17736e-10	0.000105034	-1.62779	-5.17736e-10
1986598	chr17:1986598:A:G	2.60206e-08	-1.32452e-10	-1.48841	4.92698e-05	-1.32452e-10	-1.52911	0.000116078	-1.32452e-10	-1.52781
1986603	chr17:1986603:G:A	2.66517e-08	-1.32452e-10	-1.46444	4.98744e-05	-1.32452e-10	-1.51691	0.000117634	-1.32452e-10	-1.51449
1986949	chr17:1986949:G:A	2.47615e-08	-1.32452e-10	-1.53801	4.91581e-05	-1.32452e-10	-1.53138	0.000115501	-1.32452e-10	-1.53279
1987162	chr17:1987162:C:A	3.36783e-08	-1.32452e-10	-1.23044	7.6647e-05	-1.32452e-10	-1.08721	0.000181277	-1.32452e-10	-1.08204
1987481	chr17:1987481:G:A	3.01088e-08	-1.32452e-10	-1.34248	5.3616e-05	-1.32452e-10	-1.44457	0.000126576	-1.32452e-10	-1.44122
1987531	chr17:1987531:T:C	2.99604e-08	-1.32452e-10	-1.34742	5.35716e-05	-1.32452e-10	-1.4454	0.000126517	-1.32452e-10	-1.44169
1987566	chr17:1987566:T:G	1.49562e-07	-1.32452e-10	0.260417	0.000270303	-1.32452e-10	0.173126	0.000633435	-1.32452e-10	0.169089
1987794	chr17:1987794:T:C	2.79349e-08	-1.32452e-10	-1.41742	6.72883e-05	-1.32452e-10	-1.21743	0.000158995	-1.32452e-10	-1.21319
1987832	chr17:1987832:G:A	2.0027e-08	-1.50578	-0.24444	2.14462e-05	-1.65043	-0.710446	5.07201e-05	-1.65036	-0.705392
1987837	chr17:1987837:A:G	2.78996e-08	-1.32452e-10	-1.41868	6.71721e-05	-1.32452e-10	-1.21916	0.000158721	-1.32452e-10	-1.21492
1987966	chr17:1987966:T:C	2.81297e-08	-1.32452e-10	-1.41047	6.8052e-05	-1.32452e-10	-1.20615	0.000160812	-1.32452e-10	-1.20183
1988031	chr17:1988031:A:G	2.82454e-08	-1.32452e-10	-1.40636	6.85118e-05	-1.32452e-10	-1.19941	0.000161907	-1.32452e-10	-1.19504
1988037	chr17:1988037:T:C	2.9026e-08	-1.32452e-10	-1.3791	7.14876e-05	-1.32452e-10	-1.15689	0.000168983	-1.32452e-10	-1.15227
1988125	chr17:1988125:G:A	2.72418e-08	-1.32452e-10	-1.44254	6.64046e-05	-1.32452e-10	-1.23065	0.000156905	-1.32452e-10	-1.22643
1988194	chr17:1988194:A:G	4.92257e-09	-1.61759	-1.53588	1.04871e-05	-1.60815	-1.46813	2.47734e-05	-1.60529	-1.46701
1988446	chr17:1988446:T:G	2.57979e-08	-1.32452e-10	-1.497	5.98006e-05	-1.32452e-10	-1.3354	0.000141218	-1.32452e-10	-1.33177
1988561	chr17:1988561:T:C	2.90756e-08	-1.32452e-10	-1.37739	5.22554e-05	-1.32452e-10	-1.47028	0.000123314	-1.32452e-10	-1.46733
1988725	chr17:1988725:G:A	2.50595e-08	-1.32452e-10	-1.52604	4.92219e-05	-1.32452e-10	-1.53008	0.000115989	-1.32452e-10	-1.52858
1988844	chr17:1988844:C:CCGCATGTGTGAGGGCCTCGAGTGCGCGGGGAGA	2.63038e-08	-1.32452e-10	-1.47758	6.19101e-05	-1.32452e-10	-1.30074	0.00014621	-1.32452e-10	-1.29702
1988860	chr17:1988860:A:G	2.66464e-08	-1.32452e-10	-1.46464	6.34837e-05	-1.32452e-10	-1.27563	0.000149956	-1.32452e-10	-1.27173
1989325	chr17:1989325:G:A	2.51829e-08	-1.52113	-5.17736e-10	5.14272e-05	-1.48625	-5.17736e-10	0.000130504	-1.41067	-5.17736e-10
1989683	chr17:1989683:T:C	2.62601e-08	-1.32452e-10	-1.47924	6.14506e-05	-1.32452e-10	-1.30818	0.000145106	-1.32452e-10	-1.30461
1989992	chr17:1989992:A:C	5.02028e-08	-1.32452e-10	-0.831225	9.2512e-05	-1.32452e-10	-0.89908	0.000219968	-1.32452e-10	-0.888586
1990012	chr17:1990012:T:C	2.53986e-08	-1.32452e-10	-1.5126	5.61035e-05	-1.32452e-10	-1.39922	0.000132367	-1.32452e-10	-1.39649
1990178	chr17:1990178:G:A	2.91487e-08	-1.32452e-10	-1.37489	6.43786e-05	-1.32452e-10	-1.26164	0.000152093	-1.32452e-10	-1.25757
1990291	chr17:1990291:T:C	5.64712e-09	-1.64649	-1.36966	1.36125e-05	-1.41778	-1.39765	2.93955e-05	-1.50576	-1.39546
1990563	chr17:1990563:G:T	2.61317e-08	-1.32452e-10	-1.48415	5.95271e-05	-1.32452e-10	-1.33999	0.00014052	-1.32452e-10	-1.33672
1991256	chr17:1991256:C:T	5.25315e-09	-1.61889	-1.46958	1.35539e-05	-1.33161	-1.48814	2.88928e-05	-1.43138	-1.48709
1991518	chr17:1991518:T:C	4.45675e-08	-1.32452e-10	-0.950291	0.000226007	-1.32452e-10	-0.00585184	0.000565933	-1.32452e-10	0.056407
1991523	chr17:1991523:C:T	3.51047e-08	-1.18896	-5.17736e-10	5.03067e-05	-1.50828	-5.17736e-10	0.000122289	-1.47568	-5.17736e-10
1991725	chr17:1991725:T:C	4.53562e-08	0.594165	-1.52691	6.42561e-05	0.274046	-1.53759	0.000159538	0.32774	-1.53753
1992092	chr17:1992092:C:CAGTG	3.10352e-08	-1.31217	-5.17736e-10	4.65986e-05	-1.58485	-5.17736e-10	0.00011417	-1.54438	-5.17736e-10
1992232	chr17:1992232:C:T	2.75157e-08	-1.32452e-10	-1.43254	6.54638e-05	-1.32452e-10	-1.24492	0.000154631	-1.32452e-10	-1.24103
1992281	chr17:1992281:C:T	3.11557e-08	-1.3083	-5.17736e-10	6.06517e-05	-1.32127	-5.17736e-10	0.000116035	-1.52818	-5.17736e-10
1992420	chr17:1992420:A:G	3.31568e-08	-1.32452e-10	-1.24605	6.28789e-05	-1.32452e-10	-1.28521	0.000148658	-1.32452e-10	-1.28042
1992817	chr17:1992817:G:A	9.48486e-09	-1.59314	-0.904461	1.39061e-05	-1.62326	-1.17083	3.30826e-05	-1.61826	-1.16481
1992863	chr17:1992863:C:T	2.47773e-08	-1.32452e-10	-1.53737	4.88551e-05	-1.32452e-10	-1.53756	0.000114908	-1.32452e-10	-1.53794
1992869	chr17:1992869:A:G	2.70423e-08	-1.32452e-10	-1.44989	6.34014e-05	-1.32452e-10	-1.27693	0.000149722	-1.32452e-10	-1.27329
1992938	chr17:1992938:G:A	3.08535e-08	-1.32452e-10	-1.31804	0.000117942	-1.32452e-10	-0.656223	0.000291079	-1.32452e-10	-0.608473
1993087	chr17:1993087:G:A	5.00147e-09	-1.64726	-1.4903	1.09914e-05	-1.51994	-1.50937	2.42318e-05	-1.586	-1.50841
1993118	chr17:1993118:A:G	2.59532e-08	-1.32452e-10	-1.491	6.00738e-05	-1.32452e-10	-1.33084	0.000141823	-1.32452e-10	-1.32749
1993249	chr17:1993249:A:G	5.83626e-09	-1.44513	-1.53808	1.03749e-05	-1.54885	-1.53818	2.47937e-05	-1.53338	-1.5381
1993636	chr17:1993636:G:A	4.77878e-09	-1.64528	-1.53783	1.25097e-05	-1.42001	-1.4799	2.71163e-05	-1.50575	-1.47619
1993657	chr17:1993657:A:G	2.58306e-08	-1.32452e-10	-1.49574	5.94635e-05	-1.32452e-10	-1.34106	0.000140369	-1.32452e-10	-1.33779
1993835	chr17:1993835:T:C	5.32307e-09	-1.6232	-1.45204	1.1181e-05	-1.51296	-1.49924	2.78633e-05	-1.45331	-1.50145
1993902	chr17:1993902:C:T	2.48232e-08	-1.32452e-10	-1.53552	5.07105e-05	-1.32452e-10	-1.50029	0.000119394	-1.32452e-10	-1.49964
1994049	chr17:1994049:G:A	2.6954e-08	-1.32452e-10	-1.45316	5.00969e-05	-1.32452e-10	-1.51246	0.00011777	-1.32452e-10	-1.51334
1994237	chr17:1994237:G:C	3.06771e-08	-1.32452e-10	-1.32378	6.56915e-05	-1.32452e-10	-1.24145	0.000155344	-1.32452e-10	-1.23643
1994526	chr17:1994526:A:G	5.91765e-09	-1.64606	-1.32329	1.41583e-05	-1.40844	-1.36768	3.03075e-05	-1.50661	-1.36406
1994554	chr17:1994554:A:G	2.59168e-08	-1.32452e-10	-1.4924	5.86739e-05	-1.32452e-10	-1.35442	0.000138491	-1.32452e-10	-1.35127
1995287	chr17:1995287:A:G	5.94262e-09	-1.63559	-1.32956	1.44725e-05	-1.36481	-1.38935	3.09902e-05	-1.45863	-1.38977
1995455	chr17:1995455:T:TG	2.60773e-08	-1.32452e-10	-1.48623	6.07269e-05	-1.32452e-10	-1.32003	0.000143369	-1.32452e-10	-1.31665
1995506	chr17:1995506:C:A	7.29488e-09	-1.6361	-1.12402	1.61556e-05	-1.57379	-1.07037	3.63837e-05	-1.62241	-1.06554
1995669	chr17:1995669:C:T	2.62976e-08	-1.32452e-10	-1.47782	5.08279e-05	-1.32452e-10	-1.49797	0.000119627	-1.32452e-10	-1.49769
1995961	chr17:1995961:G:A	2.55092e-08	-1.32452e-10	-1.50826	5.76091e-05	-1.32452e-10	-1.37274	0.000136028	-1.32452e-10	-1.36921
1996047	chr17:1996047:C:G	6.68477e-09	-1.6155	-1.23196	1.33551e-05	-1.64501	-1.18951	3.14865e-05	-1.65033	-1.18218
1997264	chr17:1997264:T:C	2.5091e-08	-1.32452e-10	-1.52478	5.63084e-05	-1.32452e-10	-1.39557	0.000133358	-1.32452e-10	-1.38904
1997660	chr17:1997660:A:G	2.83071e-08	-1.40418	-5.17736e-10	4.82856e-05	-1.54929	-5.17736e-10	0.000109153	-1.58932	-5.17736e-10
1997707	chr17:1997707:A:C	3.28286e-08	-1.41912	0.163121	3.6627e-05	-1.64179	-0.183849	8.64095e-05	-1.62726	-0.195715
1998145	chr17:1998145:G:A	3.00556e-08	-1.32452e-10	-1.34425	5.35829e-05	-1.32452e-10	-1.44519	0.000126481	-1.32452e-10	-1.44198
1998272	chr17:1998272:G:T	2.68997e-08	-1.32452e-10	-1.45518	5.04318e-05	-1.32452e-10	-1.5058	0.000118343	-1.32452e-10	-1.50849
1998887	chr17:1998887:C:A	2.39554e-08	-1.5711	-5.17736e-10	4.38302e-05	-1.64609	-5.17736e-10	0.000102734	-1.64993	-5.17736e-10
1999196	chr17:1999196:T:C	9.87137e-09	-0.971635	-1.48602	1.26158e-05	-1.55162	-1.33985	3.1893e-05	-1.49519	-1.32449
1999291	chr17:1999291:C:T	1.12512e-08	-0.792335	-1.53448	1.20095e-05	-1.47713	-1.46359	3.06195e-05	-1.40512	-1.45531
1999594	chr17:1999594:T:C	2.35298e-08	-0.827498	-0.761528	2.83999e-05	-1.49791	-0.582122	7.23226e-05	-1.43556	-0.565374
1999976	chr17:1999976:T:C	2.49412e-08	-1.32452e-10	-1.53077	5.09947e-05	-1.32452e-10	-1.4947	0.000120416	-1.32452e-10	-1.49112
2000271	chr17:2000271:G:C	2.48145e-08	-1.32452e-10	-1.53587	4.9198e-05	-1.32452e-10	-1.53057	0.000115924	-1.32452e-10	-1.52913
2000364	chr17:2000364:T:G	2.48768e-08	-1.32452e-10	-1.53336	4.88536e-05	-1.32452e-10	-1.53759	0.000114908	-1.32452e-10	-1.53793
2000555	chr17:2000555:C:T	8.08383e-08	-1.32452e-10	-0.354844	0.000176922	-1.32452e-10	-0.25071	0.000419509	-1.32452e-10	-0.242984
2000876	chr17:2000876:G:A	1.04577e-08	-0.886208	-1.51375	1.07408e-05	-1.52534	-1.52702	2.69485e-05	-1.46219	-1.52595
2000925	chr17:2000925:G:A	2.52959e-08	-1.32452e-10	-1.51665	5.28525e-05	-1.32452e-10	-1.45891	0.00012464	-1.32452e-10	-1.45664
2001117	chr17:2001117:G:A	2.49978e-08	-1.32452e-10	-1.52851	5.19503e-05	-1.32452e-10	-1.47613	0.000122547	-1.32452e-10	-1.47358
2001331	chr17:2001331:G:A	2.51757e-08	-1.32452e-10	-1.52142	5.14265e-05	-1.32452e-10	-1.48626	0.000121468	-1.32452e-10	-1.48242
2001471	chr17:2001471:T:C	1.24364e-08	-0.750978	-1.47569	1.26194e-05	-1.44949	-1.4417	3.17699e-05	-1.37881	-1.44474
2001764	chr17:2001764:G:A	2.32964e-07	-1.32452e-10	0.70359	0.00027069	-1.32452e-10	0.174554	0.000620031	-1.32452e-10	0.147701
2002334	chr17:2002334:C:T	2.48534e-08	-1.32452e-10	-1.5343	5.40843e-05	-1.32452e-10	-1.43588	0.000128064	-1.32452e-10	-1.42954
2002354	chr17:2002354:G:A	2.72023e-08	-1.32452e-10	-1.44399	5.04057e-05	-1.32452e-10	-1.50631	0.000118763	-1.32452e-10	-1.50494
2002386	chr17:2002386:G:A	3.47294e-08	-1.32452e-10	-1.19971	5.96165e-05	-1.32452e-10	-1.33849	0.000140969	-1.32452e-10	-1.33353
2002441	chr17:2002441:C:T	2.66984e-08	-1.32452e-10	-1.46269	4.92572e-05	-1.32452e-10	-1.52936	0.000115937	-1.32452e-10	-1.52902
2002442	chr17:2002442:G:A	3.21971e-07	-1.32452e-10	1.02717	0.000368794	-1.32452e-10	0.48382	0.000842311	-1.32452e-10	0.454081
2002547	chr17:2002547:C:G	6.72208e-08	-1.32452e-10	-0.539313	8.96537e-05	-1.32452e-10	-0.930464	0.000207186	-1.32452e-10	-0.948451
2002582	chr17:2002582:G:A	2.48681e-08	-1.32452e-10	-1.53371	4.95227e-05	-1.32452e-10	-1.52399	0.000116337	-1.32452e-10	-1.52557
2002643	chr17:2002643:C:G	2.53646e-08	-1.32452e-10	-1.51394	5.3322e-05	-1.32452e-10	-1.45007	0.000125825	-1.32452e-10	-1.44718
2002820	chr17:2002820:C:T	2.53071e-08	-1.32452e-10	-1.51621	7.03163e-05	-1.32452e-10	-1.17341	0.000170282	-1.32452e-10	-1.14461
2002917	chr17:2002917:G:T	3.97721e-08	-1.32452e-10	-1.06413	7.18655e-05	-1.32452e-10	-1.15162	0.000170438	-1.32452e-10	-1.1437
2003167	chr17:2003167:G:A	2.94346e-08	-1.32452e-10	-1.36512	5.79749e-05	-1.32452e-10	-1.36641	0.000137417	-1.32452e-10	-1.35905
2003330	chr17:2003330:C:T	3.24971e-08	-1.26614	-5.17736e-10	5.95591e-05	-1.33945	-5.17736e-10	0.000128902	-1.42302	-5.17736e-10
2003670	chr17:2003670:C:T	2.52768e-08	-1.32452e-10	-1.51741	6.98161e-05	-1.32452e-10	-1.18055	0.000169	-1.32452e-10	-1.15217
2004020	chr17:2004020:G:A	2.15746e-07	-1.32452e-10	0.626807	0.000814408	-1.32452e-10	1.27604	0.00193388	-1.32452e-10	1.28521
2004125	chr17:2004125:T:C	1.39129e-07	-1.32452e-10	0.188108	0.000181439	-1.32452e-10	-0.2255	0.00041718	-1.32452e-10	-0.24855
2004240	chr17:2004240:C:T	1.10036e-08	-1.03856	-1.31051	2.59852e-05	-0.920251	-1.24864	4.26382e-05	-1.29071	-1.23861
2004241	chr17:2004241:G:A	3.70067e-08	-1.32452e-10	-1.1362	6.26152e-05	-1.32452e-10	-1.28941	0.000148107	-1.32452e-10	-1.28414
2004570	chr17:2004570:G:A	2.26272e-08	-1.62814	-5.17736e-10	4.40892e-05	-1.6402	-5.17736e-10	0.000102898	-1.64833	-5.17736e-10
2004919	chr17:2004919:C:T	3.05178e-08	-0.670908	-0.658079	2.72472e-05	-1.38216	-0.739303	6.99389e-05	-1.31064	-0.723805
2005069	chr17:2005069:G:A	1.60063e-08	-0.670046	-1.30427	1.3584e-05	-1.40038	-1.41715	3.45538e-05	-1.32745	-1.4121
2005236	chr17:2005236:G:A	2.91259e-08	-1.32452e-10	-1.37567	6.55794e-05	-1.32452e-10	-1.24316	0.000155014	-1.32452e-10	-1.23855
2005243	chr17:2005243:G:C	4.23789e-08	-1.32452e-10	-1.00065	6.48565e-05	-1.32452e-10	-1.25424	0.000151347	-1.32452e-10	-1.26249
2005311	chr17:2005311:A:G	6.92327e-08	-0.509822	-5.17736e-10	7.16524e-05	-1.15459	-5.17736e-10	0.000147161	-1.29054	-5.17736e-10
2005533	chr17:2005533:T:C	2.09342e-08	-0.676819	-1.02909	2.73995e-05	-1.51522	-0.600679	6.79393e-05	-1.46858	-0.594872
2005999	chr17:2005999:G:T	2.49542e-08	-1.32452e-10	-1.53025	6.59321e-05	-1.32452e-10	-1.23779	0.000159232	-1.32452e-10	-1.21171
2006443	chr17:2006443:A:G	3.36074e-08	-1.32452e-10	-1.23255	5.43907e-05	-1.32452e-10	-1.43023	0.000127861	-1.32452e-10	-1.43112
2006497	chr17:2006497:GGCTGGGGT:G	1.84458e-08	-0.626499	-1.20596	3.93573e-05	-0.419277	-1.33446	5.64193e-05	-0.91805	-1.33121
2006499	chr17:2006499:C:T	1.14303e-07	-0.0084419	-5.17736e-10	8.22272e-05	-1.01693	-5.17736e-10	0.000198507	-0.991247	-5.17736e-10
2006529	chr17:2006529:C:T	2.44248e-08	-0.700661	-0.851037	2.63854e-05	-1.41297	-0.740641	6.71901e-05	-1.34849	-0.72605
2006918	chr17:2006918:C:T	2.47979e-08	-1.32452e-10	-1.53654	4.92057e-05	-1.32452e-10	-1.53041	0.000116006	-1.32452e-10	-1.52843
2006952	chr17:2006952:A:G	4.63843e-08	-1.32452e-10	-0.910334	8.99668e-05	-1.32452e-10	-0.926978	0.000208253	-1.32452e-10	-0.943313
2007096	chr17:2007096:T:C	3.11469e-08	-1.32452e-10	-1.30858	5.214e-05	-1.32452e-10	-1.47249	0.000122585	-1.32452e-10	-1.47327
2007199	chr17:2007199:T:C	3.45019e-08	-0.532545	-0.673735	2.31499e-05	-1.33263	-0.951797	5.84631e-05	-1.25761	-0.956063
2007742	chr17:2007742:G:A	1.13416e-08	-0.991035	-1.32778	2.77006e-05	-0.833185	-1.27178	4.42379e-05	-1.23003	-1.26246
2007876	chr17:2007876:G:A	1.74869e-08	-0.433882	-1.45196	1.39449e-05	-1.29041	-1.5009	3.59776e-05	-1.20201	-1.49716
2008591	chr17:2008591:G:A	1.91583e-08	-0.456872	-1.33769	1.47516e-05	-1.29462	-1.44044	3.806e-05	-1.20715	-1.43576
2008704	chr17:2008704:C:T	1.14645e-07	0.679138	-0.684594	6.38061e-05	-0.427068	-0.843502	0.000203556	-0.137382	-0.828745
2008709	chr17:2008709:C:T	3.58432e-08	-1.64909	0.480949	9.1634e-05	-1.56665	0.658039	0.000202419	-1.63776	0.666033
2008993	chr17:2008993:C:T	2.35645e-08	-0.607832	-0.979722	1.73308e-05	-1.37206	-1.20187	4.36352e-05	-1.30079	-1.20541
2009017	chr17:2009017:C:G	2.40298e-08	-0.581606	-0.986394	1.7502e-05	-1.35833	-1.20577	4.41433e-05	-1.28543	-1.2092
2009122	chr17:2009122:G:A	2.41342e-08	-0.552012	-1.01165	1.74103e-05	-1.34273	-1.22663	4.40021e-05	-1.26767	-1.23016
2009143	chr17:2009143:C:A	2.48218e-08	-1.32452e-10	-1.53557	5.07667e-05	-1.32452e-10	-1.49918	0.000119368	-1.32452e-10	-1.49985
2009179	chr17:2009179:G:A	2.32486e-08	-0.594991	-1.00606	1.70951e-05	-1.3653	-1.22232	4.30834e-05	-1.29306	-1.22588
2009226	chr17:2009226:G:A	5.77481e-07	-1.32452e-10	1.61138	0.000552807	-1.32452e-10	0.88859	0.00127919	-1.32452e-10	0.871915
2009260	chr17:2009260:G:A	3.15419e-08	-1.32452e-10	-1.29598	5.24807e-05	-1.32452e-10	-1.46597	0.000123379	-1.32452e-10	-1.46681
2009370	chr17:2009370:A:G	2.33962e-08	-0.570533	-1.02419	1.70582e-05	-1.35322	-1.23657	4.3063e-05	-1.27935	-1.24006
2010307	chr17:2010307:AT:A	1.49593e-08	-0.576374	-1.46559	1.28511e-05	-1.35594	-1.51705	3.28299e-05	-1.27591	-1.51482
2010574	chr17:2010574:G:T	1.33852e-08	-0.750768	-1.40238	3.24917e-05	-0.585043	-1.36039	4.81638e-05	-1.05503	-1.35244
2010626	chr17:2010626:C:T	2.48425e-08	-1.32452e-10	-1.53474	6.46684e-05	-1.32452e-10	-1.25715	0.000155977	-1.32452e-10	-1.23236
2010711	chr17:2010711:T:C	2.4695e-08	-0.523048	-1.01765	1.75979e-05	-1.32788	-1.23076	4.4543e-05	-1.25136	-1.23426
2010973	chr17:2010973:C:T	2.25276e-08	-0.602093	-1.03046	1.67154e-05	-1.36922	-1.24087	4.2115e-05	-1.29736	-1.2443
2011087	chr17:2011087:A:AC	6.59793e-09	-1.5811	-1.27944	1.1189e-05	-1.64512	-1.36637	2.62019e-05	-1.65051	-1.36573
2011175	chr17:2011175:T:C	2.2294e-08	-0.599602	-1.04337	1.65721e-05	-1.36748	-1.25122	4.17485e-05	-1.29584	-1.25456
2011265	chr17:2011265:G:A	2.25657e-08	-0.606562	-1.0243	1.67446e-05	-1.37167	-1.23667	4.21718e-05	-1.30016	-1.24016
2011340	chr17:2011340:G:A	2.82741e-08	-1.32452e-10	-1.40535	6.30498e-05	-1.32452e-10	-1.28249	0.000148955	-1.32452e-10	-1.27842
2011341	chr17:2011341:A:G	2.26161e-08	-0.596251	-1.03238	1.67362e-05	-1.36624	-1.24261	4.21792e-05	-1.2941	-1.24604
2011359	chr17:2011359:A:G	2.28712e-08	-0.599866	-1.01755	1.68968e-05	-1.36802	-1.23127	4.25776e-05	-1.296	-1.23474
2011464	chr17:2011464:C:T	2.4091e-08	-0.548839	-1.01662	1.7377e-05	-1.34115	-1.23013	4.3917e-05	-1.26613	-1.23364
2011483	chr17:2011483:A:G	1.50778e-08	-0.508826	-1.52525	1.31983e-05	-1.31713	-1.5292	3.38361e-05	-1.23284	-1.5277
2011598	chr17:2011598:C:T	2.547e-08	-1.32452e-10	-1.50979	5.00721e-05	-1.32452e-10	-1.51295	0.00011817	-1.32452e-10	-1.50994
2011622	chr17:2011622:C:T	3.02857e-08	-1.32452e-10	-1.33662	5.33271e-05	-1.32452e-10	-1.44997	0.000125688	-1.32452e-10	-1.44827
2011710	chr17:2011710:A:C	3.32777e-08	-1.32452e-10	-1.24241	5.40787e-05	-1.32452e-10	-1.43598	0.000127131	-1.32452e-10	-1.43685
2011793	chr17:2011793:C:T	1.86711e-07	-1.32452e-10	0.482267	0.000236673	-1.32452e-10	0.0402593	0.000542976	-1.32452e-10	0.0149961
2011796	chr17:2011796:G:A	1.72464e-08	-0.505915	-1.39378	1.39519e-05	-1.31905	-1.47176	3.58834e-05	-1.23391	-1.46788
2011924	chr17:2011924:T:C	2.47974e-08	-1.32452e-10	-1.53656	4.90322e-05	-1.32452e-10	-1.53394	0.000115311	-1.32452e-10	-1.53444
2012093	chr17:2012093:T:C	3.03518e-08	-0.46526	-0.86918	1.79281e-05	-1.30089	-1.23916	4.5597e-05	-1.21802	-1.24421
2012186	chr17:2012186:T:C	2.5743e-08	-0.357775	-1.14136	1.7349e-05	-1.23847	-1.33442	4.4504e-05	-1.14848	-1.33801
2012740	chr17:2012740:C:T	1.78699e-08	-0.360649	-1.50353	1.51985e-05	-1.23683	-1.46839	3.92266e-05	-1.14512	-1.4676
2012774	chr17:2012774:T:C	2.65543e-08	-1.32452e-10	-1.46811	4.89653e-05	-1.32452e-10	-1.53531	0.0001152	-1.32452e-10	-1.5354
2012871	chr17:2012871:G:A	2.69527e-08	-1.32452e-10	-1.45321	4.91485e-05	-1.32452e-10	-1.53157	0.000115625	-1.32452e-10	-1.53172
2013011	chr17:2013011:C:G	5.68036e-08	-1.32452e-10	-0.707696	0.000126808	-1.32452e-10	-0.583747	0.000301139	-1.32452e-10	-0.574497
2013484	chr17:2013484:C:A	1.61418e-08	-0.42783	-1.53805	1.38958e-05	-1.26811	-1.52673	3.57119e-05	-1.18194	-1.52465
2013826	chr17:2013826:C:G	3.19941e-08	-1.32452e-10	-1.28174	5.55136e-05	-1.32452e-10	-1.40979	0.000131509	-1.32452e-10	-1.40299
2013864	chr17:2013864:T:C	2.50462e-08	-1.32452e-10	-1.52657	5.03104e-05	-1.32452e-10	-1.50821	0.000118422	-1.32452e-10	-1.50781
2013913	chr17:2013913:C:T	2.21479e-08	-1.64955	-5.17736e-10	4.39051e-05	-1.64439	-5.17736e-10	0.000103251	-1.64491	-5.17736e-10
2014008	chr17:2014008:A:C	1.51092e-08	-0.505776	-1.52622	1.32607e-05	-1.30814	-1.53347	3.39131e-05	-1.2262	-1.53207
2014020	chr17:2014020:G:C	1.63802e-08	-0.434085	-1.51714	1.37408e-05	-1.26883	-1.53722	3.52706e-05	-1.18248	-1.53654
2014118	chr17:2014118:G:A	3.70978e-08	-1.32452e-10	-1.13374	6.14372e-05	-1.32452e-10	-1.3084	0.00014512	-1.32452e-10	-1.30451
2014178	chr17:2014178:G:A	2.56504e-08	-1.32452e-10	-1.50274	5.46734e-05	-1.32452e-10	-1.42504	0.000129094	-1.32452e-10	-1.42153
2014180	chr17:2014180:T:C	6.28823e-09	-1.55542	-1.3532	1.00376e-05	-1.64905	-1.47102	2.3701e-05	-1.64395	-1.4726
2014234	chr17:2014234:C:T	2.65701e-08	-1.32452e-10	-1.46751	5.84884e-05	-1.32452e-10	-1.35759	0.000138223	-1.32452e-10	-1.3532
2014296	chr17:2014296:T:C	2.8241e-08	-1.32452e-10	-1.40652	6.31437e-05	-1.32452e-10	-1.28101	0.000149387	-1.32452e-10	-1.27553
2014316	chr17:2014316:A:G	1.33348e-08	-0.632124	-1.52479	1.29269e-05	-1.33409	-1.53302	3.32805e-05	-1.24551	-1.53159
2014529	chr17:2014529:A:G	5.2704e-09	-1.64535	-1.43984	1.22568e-05	-1.64671	-1.27363	2.97768e-05	-1.62041	-1.26793
2014584	chr17:2014584:A:C	2.86785e-08	-1.32452e-10	-1.39115	6.27655e-05	-1.32452e-10	-1.28701	0.000149008	-1.32452e-10	-1.27807
2014736	chr17:2014736:G:A	3.46872e-08	-1.32452e-10	-1.20092	7.82764e-05	-1.32452e-10	-1.06617	0.000187668	-1.32452e-10	-1.0474
2014737	chr17:2014737:C:T	3.48079e-08	-1.32452e-10	-1.19745	7.8574e-05	-1.32452e-10	-1.06238	0.000188395	-1.32452e-10	-1.04353
2014833	chr17:2014833:A:G	2.60518e-08	-1.32452e-10	-1.48721	5.08533e-05	-1.32452e-10	-1.49747	0.000120064	-1.32452e-10	-1.49404
2014969	chr17:2014969:T:C	1.19848e-08	-1.11098	-1.15268	2.1187e-05	-1.62124	-0.75179	5.09266e-05	-1.60411	-0.747576
2015056	chr17:2015056:G:T	2.70257e-08	-1.32452e-10	-1.45051	4.919e-05	-1.32452e-10	-1.53073	0.000115721	-1.32452e-10	-1.53088
2015207	chr17:2015207:G:A	2.6594e-08	-1.32452e-10	-1.46661	5.85402e-05	-1.32452e-10	-1.3567	0.000138352	-1.32452e-10	-1.35227
2015634	chr17:2015634:G:T	2.58117e-08	-1.32452e-10	-1.49647	7.98619e-05	-1.32452e-10	-1.04612	0.000194757	-1.32452e-10	-1.01032
2015760	chr17:2015760:C:T	2.94641e-08	-1.32452e-10	-1.36412	5.89532e-05	-1.32452e-10	-1.34967	0.000139959	-1.32452e-10	-1.34072
2015813	chr17:2015813:C:T	2.17057e-08	-0.986258	-0.68346	4.05104e-05	-1.5874	-0.137459	9.7491e-05	-1.57097	-0.131343
2015884	chr17:2015884:G:T	3.06232e-08	-1.32452e-10	-1.32554	4.91489e-05	-1.32452e-10	-1.53156	0.000115502	-1.32452e-10	-1.53278
2016135	chr17:2016135:C:A	2.51213e-08	-1.32452e-10	-1.52358	5.22884e-05	-1.32452e-10	-1.46964	0.000123373	-1.32452e-10	-1.46685
2016246	chr17:2016246:T:C	2.66505e-08	-1.32452e-10	-1.46449	4.97075e-05	-1.32452e-10	-1.52026	0.000117286	-1.32452e-10	-1.51746
2016512	chr17:2016512:G:A	2.55199e-08	-1.32452e-10	-1.50784	5.00219e-05	-1.32452e-10	-1.51396	0.00011801	-1.32452e-10	-1.5113
2016777	chr17:2016777:G:A	2.39384e-08	-0.150478	-1.42133	1.48166e-05	-1.22546	-1.5052	3.80905e-05	-1.13928	-1.50282
2017905	chr17:2017905:C:T	2.53831e-08	-1.32452e-10	-1.51321	5.50136e-05	-1.32452e-10	-1.41884	0.000131638	-1.32452e-10	-1.40201
2018635	chr17:2018635:A:G	2.94396e-08	-1.32452e-10	-1.36495	5.07101e-05	-1.32452e-10	-1.50029	0.000119424	-1.32452e-10	-1.49939
2018703	chr17:2018703:A:T	2.13244e-08	-0.152406	-1.53504	1.65692e-05	-1.08197	-1.53691	5.01633e-05	-0.829584	-1.5372
2018941	chr17:2018941:G:A	3.48776e-08	-1.26277	0.0673187	5.75794e-05	-1.53805	0.164793	0.000134067	-1.55622	0.172493
2018996	chr17:2018996:A:T	2.69634e-08	-1.32452e-10	-1.45281	6.13911e-05	-1.32452e-10	-1.30915	0.000146629	-1.32452e-10	-1.29417
2019145	chr17:2019145:G:A	2.55882e-08	-1.32452e-10	-1.50516	4.8826e-05	-1.32452e-10	-1.53816	0.000114884	-1.32452e-10	-1.53815
2019156	chr17:2019156:A:G	3.20211e-08	-1.32452e-10	-1.2809	7.65129e-05	-1.32452e-10	-1.08896	0.000180597	-1.32452e-10	-1.0858
2019240	chr17:2019240:G:A	2.47707e-08	-1.32452e-10	-1.53763	6.87614e-05	-1.32452e-10	-1.19578	0.000166545	-1.32452e-10	-1.1668
2020321	chr17:2020321:G:A	2.6064e-08	-1.32452e-10	-1.48674	5.25481e-05	-1.32452e-10	-1.46469	0.000123377	-1.32452e-10	-1.46682
2020680	chr17:2020680:T:C	2.9847e-08	-1.32452e-10	-1.35121	6.76112e-05	-1.32452e-10	-1.21264	0.000159932	-1.32452e-10	-1.20732
2020872	chr17:2020872:TC:T	2.87228e-08	-1.32452e-10	-1.3896	7.20358e-05	-1.32452e-10	-1.14926	0.00016907	-1.32452e-10	-1.15176
2020924	chr17:2020924:G:A	2.78396e-08	-1.32452e-10	-1.42084	4.90664e-05	-1.32452e-10	-1.53324	0.000115299	-1.32452e-10	-1.53454
2021072	chr17:2021072:T:C	5.76572e-09	-1.61326	-1.38211	9.55355e-06	-1.65019	-1.51932	2.24719e-05	-1.64761	-1.52219
2021511	chr17:2021511:G:A	4.95917e-08	-1.06531	0.221841	3.65863e-05	-1.6153	-0.211444	9.26334e-05	-1.51679	-0.236628
2021633	chr17:2021633:T:C	2.16822e-08	-0.829664	-0.841138	1.41342e-05	-1.59806	-1.17976	3.25528e-05	-1.60409	-1.19511
2021701	chr17:2021701:T:C	2.67873e-08	-1.32452e-10	-1.45937	5.83036e-05	-1.32452e-10	-1.36075	0.000137633	-1.32452e-10	-1.35748
2022417	chr17:2022417:G:A	2.22323e-08	-1.64575	-5.17736e-10	4.60003e-05	-1.59777	-5.17736e-10	0.000105474	-1.62361	-5.17736e-10
2022565	chr17:2022565:A:G	5.00482e-09	-1.60127	-1.53562	9.97399e-06	-1.61512	-1.51131	2.2716e-05	-1.64827	-1.51073
2023043	chr17:2023043:T:C	5.28875e-09	-1.5574	-1.52431	3.49755e-05	-0.34048	-1.53129	6.11358e-05	-0.639804	-1.52917
2023188	chr17:2023188:C:T	9.7254e-09	-1.49038	-0.982178	1.38895e-05	-1.55891	-1.23638	3.06491e-05	-1.62974	-1.22972
2023847	chr17:2023847:C:T	6.11181e-09	-1.59915	-1.33793	6.18888e-05	0.235941	-1.53702	0.000152737	0.283939	-1.53729
2023871	chr17:2023871:C:T	4.18056e-08	-1.32452e-10	-1.01426	0.000121131	-1.32452e-10	-0.629546	0.000290622	-1.32452e-10	-0.610044
2024151	chr17:2024151:T:C	1.26606e-08	-1.3722	-0.836607	1.49126e-05	-1.46644	-1.25777	3.13664e-05	-1.58409	-1.25224
2024203	chr17:2024203:T:G	2.94195e-08	-1.32452e-10	-1.36564	4.94904e-05	-1.32452e-10	-1.52464	0.000116454	-1.32452e-10	-1.52457
2024336	chr17:2024336:A:G	2.05657e-08	-0.226352	-1.49732	2.57546e-05	-0.812519	-1.36529	4.79701e-05	-1.05363	-1.35787
2024468	chr17:2024468:T:C	2.48064e-08	-1.32452e-10	-1.53619	5.08807e-05	-1.32452e-10	-1.49694	0.000118675	-1.32452e-10	-1.50568
2024985	chr17:2024985:G:A	2.80724e-08	-1.32452e-10	-1.41251	4.89475e-05	-1.32452e-10	-1.53567	0.00011517	-1.32452e-10	-1.53566
2025361	chr17:2025361:C:A	2.55034e-08	-1.32452e-10	-1.50848	5.11121e-05	-1.32452e-10	-1.4924	0.000120577	-1.32452e-10	-1.48978
2026066	chr17:2026066:G:A	2.98098e-08	-1.32452e-10	-1.35246	4.99822e-05	-1.32452e-10	-1.51475	0.000117586	-1.32452e-10	-1.5149
2026295	chr17:2026295:T:G	2.88664e-08	-1.32452e-10	-1.38462	4.93867e-05	-1.32452e-10	-1.52674	0.000116196	-1.32452e-10	-1.52679
2026423	chr17:2026423:TA:T	1.6686e-08	-1.2888	-0.643925	3.55613e-05	-0.568259	-1.2869	8.02213e-05	-0.604104	-1.29318
2026548	chr17:2026548:C:A	3.87245e-08	-1.32452e-10	-1.09082	4.91478e-05	-1.32452e-10	-1.53159	0.000115964	-1.32452e-10	-1.52879
2027034	chr17:2027034:TGGGAGGCTAC:T	2.63855e-08	-1.47448	-5.17736e-10	5.8935e-05	-1.34998	-5.17736e-10	0.000163354	-1.18615	-5.17736e-10
2027075	chr17:2027075:A:G	8.11987e-09	-1.62569	-1.02729	1.598e-05	-1.39699	-1.25809	4.55279e-05	-1.1962	-1.26754
2027265	chr17:2027265:C:T	4.01052e-08	-1.32452e-10	-1.05579	0.000167773	-1.32452e-10	-0.303807	0.000403343	-1.32452e-10	-0.282283
2027454	chr17:2027454:G:A	8.37715e-09	-1.46967	-1.15211	1.1861e-05	-1.57612	-1.37704	2.62467e-05	-1.64178	-1.37275
2027530	chr17:2027530:C:G	2.22528e-08	-1.64483	-5.17736e-10	4.47181e-05	-1.62604	-5.17736e-10	0.000109814	-1.58328	-5.17736e-10
2028282	chr17:2028282:A:G	6.5409e-09	-1.4247	-1.44452	4.06216e-05	-0.184563	-1.53756	9.6243e-05	-0.177252	-1.53794
2028568	chr17:2028568:A:G	6.17303e-09	-1.44766	-1.47945	4.26719e-05	-0.136209	-1.53667	0.00010141	-0.126992	-1.53591
2028599	chr17:2028599:A:G	6.60099e-09	-1.41162	-1.44845	3.93075e-05	-0.217659	-1.53734	9.31942e-05	-0.209581	-1.5378
2028671	chr17:2028671:T:A	5.9301e-09	-1.5576	-1.40965	2.23651e-05	-0.783554	-1.53536	3.37409e-05	-1.2268	-1.53656
2028776	chr17:2028776:G:A	2.94037e-08	-1.32452e-10	-1.36618	4.97147e-05	-1.32452e-10	-1.52012	0.000116958	-1.32452e-10	-1.52025
2029022	chr17:2029022:A:C	1.40539e-08	-0.566233	-1.53817	1.64506e-05	-1.14974	-1.47632	3.15507e-05	-1.35822	-1.47225
2029035	chr17:2029035:T:C	7.0733e-09	-1.62427	-1.16669	1.91726e-05	-1.19494	-1.278	3.81703e-05	-1.36127	-1.27874
2029287	chr17:2029287:C:T	2.70285e-08	-1.32452e-10	-1.4504	4.90695e-05	-1.32452e-10	-1.53318	0.000115273	-1.32452e-10	-1.53477
2029368	chr17:2029368:G:A	1.02491e-08	-1.37079	-1.04931	4.3179e-05	-0.311208	-1.34986	0.000103642	-0.29894	-1.34218
2029459	chr17:2029459:A:AG	1.09819e-07	-1.32452e-10	-0.0484599	0.000150178	-1.32452e-10	-0.414599	0.000353421	-1.32452e-10	-0.41441
2029530	chr17:2029530:A:C	1.64079e-08	-0.413695	-1.53584	1.79219e-05	-1.04408	-1.49632	3.35443e-05	-1.27623	-1.49297
2029543	chr17:2029543:G:A	3.28674e-08	-1.32452e-10	-1.25481	6.00889e-05	-1.32452e-10	-1.33059	0.000142216	-1.32452e-10	-1.32472
2029544	chr17:2029544:G:T	9.35849e-09	-1.38273	-1.12829	3.81456e-05	-0.258297	-1.52671	9.11382e-05	-0.241079	-1.52861
2029720	chr17:2029720:A:G	1.96767e-08	-1.13049	-0.63737	1.66977e-05	-1.60042	-1.01073	3.73655e-05	-1.65032	-1.011
2029931	chr17:2029931:T:TG	4.75347e-09	-1.65048	-1.53794	1.55562e-05	-1.14796	-1.534	3.00615e-05	-1.34494	-1.53388
2029947	chr17:2029947:AG:A	6.94729e-09	-1.39001	-1.41893	3.74886e-05	-0.264293	-1.53809	8.8641e-05	-0.259297	-1.53818
2030087	chr17:2030087:G:A	1.20645e-08	-1.10711	-1.14992	1.32728e-05	-1.59152	-1.24919	2.91365e-05	-1.64957	-1.2605
2030342	chr17:2030342:C:T	3.20869e-08	-1.32452e-10	-1.27885	5.58689e-05	-1.32452e-10	-1.40341	0.000132066	-1.32452e-10	-1.39876
2030363	chr17:2030363:C:A	5.24728e-08	-1.32452e-10	-0.787	7.01507e-05	-1.32452e-10	-1.17577	0.000162951	-1.32452e-10	-1.18862
2031910	chr17:2031910:T:C	5.9597e-09	-1.43586	-1.52642	4.83572e-05	-0.0106762	-1.53713	0.000116142	0.00911454	-1.53637
2032849	chr17:2032849:T:C	5.80991e-09	-1.53621	-1.45152	2.34433e-05	-0.749393	-1.52244	3.44617e-05	-1.21665	-1.52557
2032865	chr17:2032865:G:A	2.52174e-08	-1.32452e-10	-1.51976	4.95501e-05	-1.32452e-10	-1.52343	0.000116829	-1.32452e-10	-1.52136
2033461	chr17:2033461:T:C	2.43095e-08	-1.55643	-5.17736e-10	7.89795e-05	-1.05723	-5.17736e-10	0.000157703	-1.22136	-5.17736e-10
2033685	chr17:2033685:T:G	1.56986e-07	-1.32452e-10	0.308858	0.000102075	-1.32452e-10	-0.800713	0.000240109	-1.32452e-10	-0.800977
2034175	chr17:2034175:C:T	1.69438e-07	-1.32452e-10	0.38519	0.000106908	-1.32452e-10	-0.754451	0.000251494	-1.32452e-10	-0.754649
2035696	chr17:2035696:G:A	8.08129e-08	-1.32452e-10	-0.355159	7.55049e-05	-1.32452e-10	-1.10222	0.000178412	-1.32452e-10	-1.09798
2036133	chr17:2036133:A:G	2.49449e-08	-1.32452e-10	-1.53062	6.03573e-05	-1.32452e-10	-1.32614	0.000141596	-1.32452e-10	-1.32909
2036208	chr17:2036208:G:A	1.48799e-08	-1.62118	-0.426097	3.75676e-05	-0.262506	-1.53777	5.62919e-05	-0.71342	-1.5381
2036209	chr17:2036209:G:T	2.70207e-08	-1.32452e-10	-1.45069	5.19197e-05	-1.32452e-10	-1.47672	0.000122381	-1.32452e-10	-1.47493
2036249	chr17:2036249:T:C	2.77985e-08	-1.0289	-0.393409	1.51726e-05	-1.20825	-1.49867	2.82211e-05	-1.43105	-1.51095
2036677	chr17:2036677:G:A	5.74574e-09	-1.46794	-1.53089	2.44739e-05	-0.694806	-1.534	5.07514e-05	-0.822819	-1.53231
2036995	chr17:2036995:T:C	2.62665e-08	-1.32452e-10	-1.479	5.34653e-05	-1.32452e-10	-1.44739	0.000125573	-1.32452e-10	-1.44918
2037143	chr17:2037143:C:A	4.02904e-08	-1.05118	-5.17736e-10	4.70806e-05	-1.57456	-5.17736e-10	0.000109133	-1.5895	-5.17736e-10
2037754	chr17:2037754:A:G	1.85459e-08	-1.61192	-0.215133	4.0475e-05	-0.200975	-1.52476	5.97329e-05	-0.661501	-1.53068
2037832	chr17:2037832:A:T	2.50399e-08	-1.32452e-10	-1.52682	0.000103533	-1.32452e-10	-0.786531	0.000256352	-1.32452e-10	-0.735516
2037858	chr17:2037858:C:T	2.44936e-07	1.92646	-1.17276	0.000641403	2.41628	-1.37904	0.000163594	0.168138	-1.35282
2037863	chr17:2037863:C:T	5.87355e-07	1.62833	-5.17736e-10	0.00041306	0.597173	-5.17736e-10	0.000774308	0.369901	-5.17736e-10
2038199	chr17:2038199:C:T	2.48276e-08	-1.32452e-10	-1.53534	5.08358e-05	-1.32452e-10	-1.49782	0.000119943	-1.32452e-10	-1.49505
2039228	chr17:2039228:A:C	2.04483e-07	-1.32452e-10	0.573191	0.000125622	-1.32452e-10	-0.593142	0.000295319	-1.32452e-10	-0.594012
2039457	chr17:2039457:A:G	2.48067e-08	-1.32452e-10	-1.53618	5.21346e-05	-1.32452e-10	-1.47259	0.00012335	-1.32452e-10	-1.46704
2039478	chr17:2039478:C:T	3.37771e-08	-1.32452e-10	-1.22751	4.97959e-05	-1.32452e-10	-1.51849	0.000117283	-1.32452e-10	-1.51748
2039528	chr17:2039528:T:C	5.65554e-09	-1.56158	-1.45308	1.61024e-05	-1.42483	-1.22263	4.3559e-05	-1.28246	-1.22549
2039567	chr17:2039567:C:T	1.49367e-08	-1.50362	-0.539854	4.28372e-05	-0.180251	-1.48876	9.11716e-05	-0.286523	-1.4828
2039594	chr17:2039594:G:A	2.48519e-08	-1.32452e-10	-1.53436	6.07882e-05	-1.32452e-10	-1.31902	0.000144556	-1.32452e-10	-1.3084
2039646	chr17:2039646:G:C	5.7854e-09	-1.49961	-1.49234	1.22423e-05	-1.38449	-1.53703	3.36146e-05	-1.22965	-1.53746
2039669	chr17:2039669:G:A	2.55207e-08	-1.32452e-10	-1.50781	5.0259e-05	-1.32452e-10	-1.50923	0.000118709	-1.32452e-10	-1.50539
2040483	chr17:2040483:C:T	2.96199e-08	-1.32452e-10	-1.35885	5.04657e-05	-1.32452e-10	-1.50512	0.000118266	-1.32452e-10	-1.50913
2040524	chr17:2040524:G:A	2.23633e-08	-1.63987	-5.17736e-10	4.6799e-05	-1.58056	-5.17736e-10	0.000114778	-1.53907	-5.17736e-10
2040710	chr17:2040710:G:A	3.60972e-08	-1.32452e-10	-1.16108	5.0627e-05	-1.32452e-10	-1.50193	0.000119533	-1.32452e-10	-1.49848
2041747	chr17:2041747:A:G	1.03632e-07	-1.36261	1.25616	4.36056e-05	-0.113455	-1.53778	0.000109536	-0.0476468	-1.53817
2041883	chr17:2041883:C:A	5.52106e-09	-1.57931	-1.45941	1.34504e-05	-1.41874	-1.40867	3.63776e-05	-1.27711	-1.41101
2042060	chr17:2042060:C:A	3.92374e-08	-1.07767	-5.17736e-10	5.09497e-05	-1.49558	-5.17736e-10	0.0001304	-1.41146	-5.17736e-10
2042327	chr17:2042327:G:T	1.40869e-06	-1.28127	3.78439	8.20021e-05	-0.364928	-0.654746	0.000199086	-0.337256	-0.651078
2042450	chr17:2042450:C:T	4.85934e-09	-1.63302	-1.53338	2.6105e-05	-0.626771	-1.53752	4.26679e-05	-0.991008	-1.53761
2042452	chr17:2042452:A:G	1.03937e-07	-0.314086	0.210575	0.00012265	0.506042	-1.12313	0.000106327	-0.530697	-1.08485
2042472	chr17:2042472:T:C	3.09051e-08	-1.32452e-10	-1.31637	5.16077e-05	-1.32452e-10	-1.48275	0.000121142	-1.32452e-10	-1.4851
2042523	chr17:2042523:A:G	2.57758e-08	-1.32452e-10	-1.49786	6.31471e-05	-1.32452e-10	-1.28095	0.000149512	-1.32452e-10	-1.27469
2042582	chr17:2042582:C:A	4.4608e-08	-1.32452e-10	-0.949383	5.54609e-05	-1.32452e-10	-1.41074	0.000131602	-1.32452e-10	-1.40229
2043014	chr17:2043014:C:T	1.53827e-07	-1.32452e-10	0.28853	0.000167752	-1.32452e-10	-0.30393	0.000387277	-1.32452e-10	-0.32293
2043209	chr17:2043209:C:G	5.15589e-09	-1.65037	-1.45679	2.21638e-05	-0.845335	-1.48262	3.87818e-05	-1.14057	-1.48355
2043224	chr17:2043224:A:G	3.44081e-08	-1.32452e-10	-1.209	5.68333e-05	-1.32452e-10	-1.3863	0.000132986	-1.32452e-10	-1.39183
2044370	chr17:2044370:C:CT	6.77899e-09	-1.6377	-1.19577	1.93924e-05	-1.54406	-0.917474	5.01044e-05	-1.44633	-0.921631
2044384	chr17:2044384:G:A	1.42996e-06	-1.32452e-10	2.51811	0.000381861	-1.32452e-10	0.518638	0.000917838	-1.32452e-10	0.539952
2044489	chr17:2044489:T:A	1.43048e-06	-1.32452e-10	2.51847	0.000381828	-1.32452e-10	0.518553	0.000917758	-1.32452e-10	0.539865
2045145	chr17:2045145:T:C	2.50198e-08	-1.32452e-10	-1.52763	4.89196e-05	-1.32452e-10	-1.53624	0.000115087	-1.32452e-10	-1.53638
2045352	chr17:2045352:A:G	5.8963e-09	-1.59929	-1.37368	1.41443e-05	-1.45851	-1.31859	3.76843e-05	-1.32826	-1.32457
2045457	chr17:2045457:G:A	4.25695e-06	-1.32452e-10	3.60901	0.00105941	-1.32452e-10	1.53905	0.00257421	-1.32452e-10	1.57123
2045740	chr17:2045740:A:G	6.41465e-09	-1.59206	-1.29665	1.8553e-05	-1.44795	-1.05784	4.96286e-05	-1.31597	-1.06153
2045804	chr17:2045804:C:G	6.40631e-08	-1.24038	0.652952	3.80804e-05	-0.268126	-1.51859	8.82849e-05	-0.277647	-1.52385
2046004	chr17:2046004:T:G	2.22405e-08	-1.64538	-5.17736e-10	4.36762e-05	-1.64962	-5.17736e-10	0.000104877	-1.62928	-5.17736e-10
2046075	chr17:2046075:T:C	2.61365e-08	-1.48396	-5.17736e-10	5.67173e-05	-1.38834	-5.17736e-10	0.000105402	-1.62428	-5.17736e-10
2046468	chr17:2046468:G:A	2.73253e-08	-1.32452e-10	-1.43948	5.49576e-05	-1.32452e-10	-1.41986	0.000129086	-1.32452e-10	-1.42159
2046495	chr17:2046495:C:T	5.2251e-09	-1.64115	-1.45267	1.18765e-05	-1.5527	-1.39916	3.07578e-05	-1.45416	-1.40176
2046515	chr17:2046515:C:T	2.58945e-08	-1.32452e-10	-1.49327	4.88355e-05	-1.32452e-10	-1.53796	0.000114928	-1.32452e-10	-1.53777
2046560	chr17:2046560:G:A	2.27735e-08	-1.6217	-5.17736e-10	4.83891e-05	-1.54714	-5.17736e-10	0.000127452	-1.43433	-5.17736e-10
2046799	chr17:2046799:T:C	2.49109e-08	-1.32452e-10	-1.53199	6.17804e-05	-1.32452e-10	-1.30283	0.000147047	-1.32452e-10	-1.29131
2047114	chr17:2047114:G:T	1.25121e-08	-1.60204	-0.618558	4.73373e-05	-0.0313559	-1.53776	6.67633e-05	-0.546825	-1.53409
2047208	chr17:2047208:G:T	2.49458e-08	-1.32452e-10	-1.53059	5.01398e-05	-1.32452e-10	-1.5116	0.000118145	-1.32452e-10	-1.51016
2048116	chr17:2048116:G:A	2.64769e-08	-1.32452e-10	-1.47102	4.91881e-05	-1.32452e-10	-1.53077	0.000115969	-1.32452e-10	-1.52874
2048254	chr17:2048254:A:G	3.17785e-08	-1.32452e-10	-1.28851	5.54954e-05	-1.32452e-10	-1.41012	0.000129824	-1.32452e-10	-1.41589
2048318	chr17:2048318:G:C	7.20806e-09	-1.56799	-1.2041	2.49193e-05	-1.41169	-0.799083	6.73575e-05	-1.2695	-0.802553
2048369	chr17:2048369:A:G	9.54993e-09	-1.48032	-1.01044	3.11902e-05	-1.27132	-0.714995	8.70729e-05	-1.09127	-0.724054
2048387	chr17:2048387:C:T	2.51463e-08	-1.32452e-10	-1.52258	5.46574e-05	-1.32452e-10	-1.42533	0.000129544	-1.32452e-10	-1.41805
2048785	chr17:2048785:C:T	1.80902e-07	0.384721	0.0659375	1.98063e-05	-1.12027	-1.32015	3.49028e-05	-1.45605	-1.27345
2049683	chr17:2049683:G:A	2.81883e-08	-1.32452e-10	-1.40839	4.96705e-05	-1.32452e-10	-1.52101	0.000116714	-1.32452e-10	-1.52234
2050372	chr17:2050372:G:A	2.49929e-08	-1.32452e-10	-1.5287	5.00422e-05	-1.32452e-10	-1.51355	0.000117921	-1.32452e-10	-1.51205
2051486	chr17:2051486:G:C	3.01684e-08	-1.32452e-10	-1.3405	5.02445e-05	-1.32452e-10	-1.50952	0.000117548	-1.32452e-10	-1.51522
2051864	chr17:2051864:C:G	1.46583e-06	-1.32452e-10	2.54288	0.000381469	-1.32452e-10	0.517612	0.000907035	-1.32452e-10	0.528112
2052081	chr17:2052081:C:A	2.73386e-08	-1.32452e-10	-1.43899	4.912e-05	-1.32452e-10	-1.53215	0.000115477	-1.32452e-10	-1.533
2052299	chr17:2052299:A:C	2.85839e-08	-1.32452e-10	-1.39445	4.88869e-05	-1.32452e-10	-1.53691	0.000114945	-1.32452e-10	-1.53762
2052375	chr17:2052375:C:A	2.28287e-07	-1.62793	2.31124	2.02522e-05	-0.989568	-1.42859	7.29901e-05	-0.555519	-1.43623
2053383	chr17:2053383:A:G	5.99423e-07	-1.32452e-10	1.64867	0.000116887	-1.32452e-10	-0.665208	0.000274737	-1.32452e-10	-0.666255
2053430	chr17:2053430:A:G	1.72796e-08	-1.64806	-0.249711	6.1851e-05	-1.52215	0.220457	0.000154021	-1.45821	0.213224
2053852	chr17:2053852:G:A	1.08976e-07	-0.0561633	-5.17736e-10	6.76131e-05	-1.21262	-5.17736e-10	0.00014395	-1.3126	-5.17736e-10
2053968	chr17:2053968:G:A	2.71275e-07	-1.32452e-10	0.855838	8.76116e-05	-1.32452e-10	-0.953505	0.000204429	-1.32452e-10	-0.961846
2054303	chr17:2054303:G:A	1.25019e-08	-1.19872	-1.0227	0.000182459	1.07038	-1.29027	8.1994e-05	-0.610907	-1.26452
2054402	chr17:2054402:G:A	3.04519e-08	-1.32452e-10	-1.33115	5.03189e-05	-1.32452e-10	-1.50804	0.000118381	-1.32452e-10	-1.50816
2054599	chr17:2054599:G:A	6.0204e-07	2.699	-1.04597	0.00163068	3.28391	-1.31357	0.000303461	0.719401	-1.28622
2055138	chr17:2055138:A:C	2.86986e-08	-1.32452e-10	-1.39045	6.86331e-05	-1.32452e-10	-1.19764	0.000162805	-1.32452e-10	-1.18952
2055242	chr17:2055242:G:A	0.171608	8.35444	5.85899	1.37947e-05	-1.30705	-1.49509	2.77887e-05	-1.45607	-1.50137
2055315	chr17:2055315:T:C	0.369342	9.01176	5.96818	1.56308e-05	-1.18499	-1.49218	3.06122e-05	-1.36193	-1.49874
2055572	chr17:2055572:C:T	6.49586e-08	-1.32452e-10	-0.573545	7.04635e-05	-1.32452e-10	-1.17132	0.00016534	-1.32452e-10	-1.17406
2055618	chr17:2055618:G:A	8.45233e-07	3.44811	-1.45579	0.000300809	1.79981	-1.51975	0.00107642	2.2193	-1.51997
2056532	chr17:2056532:C:A	1.41174e-07	1.456	-1.25331	0.000339125	1.8588	-1.45885	9.3187e-05	-0.308384	-1.43908
2057083	chr17:2057083:G:A	3.50242e-08	-1.19125	-5.17736e-10	7.49296e-05	-1.10987	-5.17736e-10	0.000116135	-1.52732	-5.17736e-10
2057680	chr17:2057680:C:T	1.03319e-08	-0.877525	-1.53454	1.9384e-05	-1.49306	-0.968907	4.12595e-05	-1.64081	-0.921378
2058569	chr17:2058569:C:T	5.86641e-08	-0.675467	-5.17736e-10	6.80541e-05	-1.20612	-5.17736e-10	0.000179897	-1.08969	-5.17736e-10
2059100	chr17:2059100:C:T	1.80883e-05	6.51099	-1.45526	0.000560903	1.74825	-0.845123	0.000559498	0.880441	-0.835471
2059309	chr17:2059309:C:T	2.54569e-08	-1.32452e-10	-1.51031	4.98489e-05	-1.32452e-10	-1.51742	0.000117639	-1.32452e-10	-1.51445
2059482	chr17:2059482:C:T	5.76106e-08	-1.32452e-10	-0.693589	7.39632e-05	-1.32452e-10	-1.12285	0.000171698	-1.32452e-10	-1.13633
2059851	chr17:2059851:A:G	2.85165e-08	-1.32452e-10	-1.39681	7.08178e-05	-1.32452e-10	-1.16631	0.000164397	-1.32452e-10	-1.17978
2060450	chr17:2060450:G:A	2.73784e-08	-1.32452e-10	-1.43754	6.51936e-05	-1.32452e-10	-1.24906	0.000155287	-1.32452e-10	-1.23679
2060667	chr17:2060667:G:A	4.34013e-08	-0.908867	-0.0679386	3.57254e-05	-0.476116	-1.37444	9.6204e-05	-0.353084	-1.36251
2061103	chr17:2061103:A:T	1.69723e-08	-1.36682	-0.548894	6.58517e-05	0.208105	-1.44712	0.000172439	0.29679	-1.42881
2061672	chr17:2061672:G:A	2.48084e-08	-1.32452e-10	-1.53611	9.12294e-05	-1.32452e-10	-0.913041	0.000192799	-1.32452e-10	-1.02042
2061712	chr17:2061712:G:T	7.62364e-08	-1.32452e-10	-0.413457	8.998e-05	-1.32452e-10	-0.926831	0.000206936	-1.32452e-10	-0.949662
2061770	chr17:2061770:GCT:G	2.90304e-08	-1.32452e-10	-1.37895	4.89891e-05	-1.32452e-10	-1.53482	0.000115135	-1.32452e-10	-1.53596
2061791	chr17:2061791:C:T	3.66955e-08	-1.03598	-0.108663	3.96517e-05	-0.342975	-1.40331	0.000103461	-0.253452	-1.38942
2061802	chr17:2061802:C:T	3.36086e-08	-1.02556	-0.206949	4.04907e-05	-0.357005	-1.36834	0.000105809	-0.267704	-1.35273
2061984	chr17:2061984:C:T	4.66951e-06	5.13865	-1.43714	0.000355579	1.34217	-0.89484	0.000347015	0.455346	-0.888047
2061985	chr17:2061985:G:A	1.42321e-05	3.3409	1.47506	0.000399661	1.66002	-1.09582	0.00129033	1.97565	-1.09506
2062000	chr17:2062000:C:T	3.08004e-08	-1.32452e-10	-1.31977	0.000109105	-1.32452e-10	-0.734112	0.000263963	-1.32452e-10	-0.706261
2062248	chr17:2062248:G:A	9.68062e-05	-1.31006	8.04323	0.000174016	0.218264	-0.485533	0.000445257	0.328449	-0.511866
2062680	chr17:2062680:A:G	4.80745e-06	-1.32452e-10	3.73063	0.000345955	-1.32452e-10	0.419891	0.000821663	-1.32452e-10	0.429261
2062869	chr17:2062869:G:T	2.49339e-06	-1.32452e-10	3.0741	0.000445471	-1.32452e-10	0.672713	0.00105829	-1.32452e-10	0.682339
2063098	chr17:2063098:C:T	5.94266e-08	-1.32452e-10	-0.662553	6.64364e-05	-1.32452e-10	-1.23017	0.000155298	-1.32452e-10	-1.23672
2063163	chr17:2063163:C:T	3.12071e-07	0.645486	0.350449	2.36564e-05	-0.791677	-1.47111	3.81031e-05	-1.15532	-1.48645
2063595	chr17:2063595:C:T	3.79034e-07	0.881899	0.308431	1.74342e-05	-1.09841	-1.46957	2.93701e-05	-1.41812	-1.48397
2063860	chr17:2063860:TC:T	2.59254e-08	-1.32452e-10	-1.49207	4.88513e-05	-1.32452e-10	-1.53764	0.000114926	-1.32452e-10	-1.53778
2064207	chr17:2064207:C:T	0.00881528	3.75002	7.49468	2.24223e-05	-1.6493	-0.667066	5.69454e-05	-1.56982	-0.670155
2064615	chr17:2064615:G:A	2.69456e-08	-1.32452e-10	-1.45348	4.88769e-05	-1.32452e-10	-1.53711	0.000114934	-1.32452e-10	-1.53771
2065609	chr17:2065609:C:G	1.51656e-07	0.274317	-5.17736e-10	0.000147841	-0.430282	-5.17736e-10	0.000421637	-0.237923	-5.17736e-10
2065689	chr17:2065689:T:C	2.57753e-08	-1.35422	-0.143654	7.05572e-05	0.237017	-1.40701	0.00018561	0.336167	-1.39459
2065692	chr17:2065692:A:G	2.60241e-08	-1.32452e-10	-1.48827	5.89527e-05	-1.32452e-10	-1.34968	0.000139363	-1.32452e-10	-1.34498
2066255	chr17:2066255:T:C	2.50753e-08	-1.32452e-10	-1.52541	5.07007e-05	-1.32452e-10	-1.50048	0.000120565	-1.32452e-10	-1.48988
2066541	chr17:2066541:C:T	5.23595e-08	-1.32452e-10	-0.789162	6.3041e-05	-1.32452e-10	-1.28263	0.000147404	-1.32452e-10	-1.28889
2066975	chr17:2066975:G:A	1.356e-07	0.162412	-5.17736e-10	0.000135142	-0.52009	-5.17736e-10	0.000382733	-0.33473	-5.17736e-10
2067036	chr17:2067036:C:T	5.49372e-08	-1.32452e-10	-0.741105	6.35974e-05	-1.32452e-10	-1.27385	0.0001487	-1.32452e-10	-1.28014
2067153	chr17:2067153:C:T	2.67885e-08	-1.32452e-10	-1.45932	5.78639e-05	-1.32452e-10	-1.36833	0.000136187	-1.32452e-10	-1.36804
2067604	chr17:2067604:C:T	0.396912	7.484	7.56793	1.71544e-05	-1.31922	-1.26494	3.22777e-05	-1.52526	-1.28243
2067763	chr17:2067763:G:C	2.91269e-08	-1.37563	-5.17736e-10	6.49638e-05	-1.25259	-5.17736e-10	0.000131238	-1.40505	-5.17736e-10
2068276	chr17:2068276:T:C	2.55809e-08	-1.32452e-10	-1.50545	6.84608e-05	-1.32452e-10	-1.20016	0.000166694	-1.32452e-10	-1.16591
2068306	chr17:2068306:G:A	4.49737e-05	3.41613	2.55041	0.000674316	1.73047	-0.643185	0.00218571	2.05048	-0.642852
2068526	chr17:2068526:T:C	2.75985e-08	-1.32452e-10	-1.42954	4.88307e-05	-1.32452e-10	-1.53806	0.000114937	-1.32452e-10	-1.53769
2069112	chr17:2069112:A:G	2.47659e-08	-1.32452e-10	-1.53783	6.9901e-05	-1.32452e-10	-1.17934	0.000154156	-1.32452e-10	-1.24411
2069684	chr17:2069684:G:A	5.97473e-08	-1.32452e-10	-0.657171	7.47005e-05	-1.32452e-10	-1.11293	0.000172402	-1.32452e-10	-1.13224
2069823	chr17:2069823:G:A	1.87082e-06	-1.32452e-10	2.78684	0.000185986	-1.32452e-10	-0.200748	0.000438525	-1.32452e-10	-0.198653
2069840	chr17:2069840:C:T	5.39928e-08	-1.32452e-10	-0.758445	6.31894e-05	-1.32452e-10	-1.28028	0.000147818	-1.32452e-10	-1.28609
2070220	chr17:2070220:G:A	2.4775e-08	-1.32452e-10	-1.53746	5.65569e-05	-1.32452e-10	-1.39117	0.000135946	-1.32452e-10	-1.36981
2070243	chr17:2070243:C:T	5.86457e-08	-1.32452e-10	-0.675781	6.39736e-05	-1.32452e-10	-1.26795	0.000149727	-1.32452e-10	-1.27325
2071031	chr17:2071031:C:T	6.26957e-08	-1.32452e-10	-0.609003	6.65414e-05	-1.32452e-10	-1.22859	0.000155679	-1.32452e-10	-1.23427
2071090	chr17:2071090:G:A	7.88976e-09	-1.2065	-1.47523	1.14749e-05	-1.45021	-1.53605	2.32849e-05	-1.59794	-1.53632
2071217	chr17:2071217:A:T	1.59016e-06	3.94896	-1.32466	0.000454146	2.22173	-1.52973	0.00157247	2.60762	-1.52928
2071487	chr17:2071487:G:C	1.22537e-06	1.84651	0.517193	0.000301939	0.806083	-0.522278	0.000878945	1.07322	-0.576567
2071541	chr17:2071541:G:A	5.07856e-08	-0.819683	-5.17736e-10	0.000113642	-0.693361	-5.17736e-10	0.000141957	-1.32655	-5.17736e-10
2071551	chr17:2071551:C:T	1.00162e-06	-1.32452e-10	2.16208	0.000288281	-1.32452e-10	0.237517	0.000690517	-1.32452e-10	0.255372
2072285	chr17:2072285:C:G	4.55223e-08	-1.32452e-10	-0.929094	8.16574e-05	-1.32452e-10	-1.02389	0.000188174	-1.32452e-10	-1.0447
2072363	chr17:2072363:G:A	9.46638e-07	3.19094	-1.08531	1.83317e-05	-1.65004	-0.867748	4.45238e-05	-1.64008	-0.84596
2072542	chr17:2072542:G:A	5.12319e-08	-0.810933	-5.17736e-10	0.000224586	-0.0121581	-5.17736e-10	0.000440759	-0.19357	-5.17736e-10
2072673	chr17:2072673:G:GT	2.94497e-08	-1.32452e-10	-1.36461	4.94789e-05	-1.32452e-10	-1.52487	0.000117356	-1.32452e-10	-1.51686
2072677	chr17:2072677:C:A	3.2514e-08	-1.32452e-10	-1.26563	5.04498e-05	-1.32452e-10	-1.50544	0.000118251	-1.32452e-10	-1.50926
2073223	chr17:2073223:A:ACAAGCGTGAG	9.72884e-07	-1.32452e-10	2.13297	0.000309623	-1.32452e-10	0.308937	0.000742801	-1.32452e-10	0.328359
2073336	chr17:2073336:G:A	1.12812e-07	-1.32452e-10	-0.0215689	9.13531e-05	-1.32452e-10	-0.911686	0.000215825	-1.32452e-10	-0.907601
2074238	chr17:2074238:GC:G	1.60198e-06	3.99914	-1.36745	0.000469685	2.26364	-1.53799	0.00157145	2.61558	-1.53789
2074422	chr17:2074422:G:C	1.16029e-06	2.30913	-5.17736e-10	0.00351053	2.7371	-5.17736e-10	0.000970794	0.596045	-5.17736e-10
2074568	chr17:2074568:G:A	1.42248e-05	3.7554	1.06005	9.76522e-06	-1.6505	-1.49709	2.46119e-05	-1.58788	-1.49096
2075040	chr17:2075040:C:T	2.26049e-05	3.68474	1.59388	9.86512e-06	-1.65031	-1.4871	2.48451e-05	-1.58226	-1.48715
2075190	chr17:2075190:T:C	1.7628e-05	3.77702	1.25293	9.71228e-06	-1.65044	-1.50259	2.42037e-05	-1.59348	-1.50209
2075894	chr17:2075894:T:C	6.41828e-05	3.79287	2.52933	1.11102e-05	-1.65051	-1.36805	2.77477e-05	-1.59136	-1.36756
2075992	chr17:2075992:GACCAGGCCTC:G	2.75883e-08	-1.32452e-10	-1.4299	4.88308e-05	-1.32452e-10	-1.53806	0.000114934	-1.32452e-10	-1.53771
2076020	chr17:2076020:A:G	1.94431e-06	4.33097	-1.5056	0.0079164	4.94592	-1.39564	0.000613191	1.58861	-1.452
2076270	chr17:2076270:G:A	4.353e-08	-0.973845	-5.17736e-10	7.13521e-05	-1.15879	-5.17736e-10	0.000143672	-1.31453	-5.17736e-10
2076498	chr17:2076498:G:A	2.62691e-06	4.60327	-1.477	0.0114205	5.21056	-1.29381	0.000803985	1.77495	-1.36743
2077873	chr17:2077873:T:G	2.56544e-08	-1.50258	-5.17736e-10	4.87053e-05	-1.54063	-5.17736e-10	0.00010486	-1.62945	-5.17736e-10
2077891	chr17:2077891:G:A	2.94635e-08	-1.32452e-10	-1.36414	4.88971e-05	-1.32452e-10	-1.5367	0.000114995	-1.32452e-10	-1.53718
2077894	chr17:2077894:A:G	5.80431e-08	-1.32452e-10	-0.68611	6.39824e-05	-1.32452e-10	-1.26781	0.000149702	-1.32452e-10	-1.27342
2078186	chr17:2078186:T:C	0.000930514	3.47736	5.51884	1.60578e-05	-1.63062	-1.0196	4.19756e-05	-1.52761	-1.01737
2078318	chr17:2078318:G:A	2.47769e-08	-1.32452e-10	-1.53738	5.63612e-05	-1.32452e-10	-1.39464	0.000135371	-1.32452e-10	-1.37405
2078641	chr17:2078641:G:A	0.000540367	3.31283	5.13988	1.4321e-05	-1.617	-1.14769	3.8032e-05	-1.49613	-1.14751
2078663	chr17:2078663:C:T	4.74656e-06	5.18587	-1.46799	0.00138123	3.3047	-1.50038	0.0050598	3.74799	-1.50098
2078901	chr17:2078901:AAAGATAGGTCATTGGTGATTGGTCAACTATGACACAGACTAAGGTTTGATG:A	3.59248e-08	-1.32452e-10	-1.16587	0.000158496	-1.32452e-10	-0.360689	0.000399437	-1.32452e-10	-0.292013
2079091	chr17:2079091:G:A	2.9105e-08	-1.32452e-10	-1.37639	4.9181e-05	-1.32452e-10	-1.53091	0.000116517	-1.32452e-10	-1.52403
2079496	chr17:2079496:C:T	5.11411e-07	1.02747	0.462409	2.57742e-05	-1.20713	-0.969908	4.40249e-05	-1.51249	-0.984826
2079693	chr17:2079693:G:T	2.97562e-08	-1.32452e-10	-1.35426	4.92032e-05	-1.32452e-10	-1.53046	0.00011556	-1.32452e-10	-1.53228
2079812	chr17:2079812:C:T	0.00112558	3.52916	5.65735	1.589e-05	-1.64704	-1.01369	4.09794e-05	-1.55502	-1.01398
2079955	chr17:2079955:A:C	3.12747e-08	-1.32452e-10	-1.30449	4.98477e-05	-1.32452e-10	-1.51745	0.000116933	-1.32452e-10	-1.52047
2080400	chr17:2080400:AC:A	4.03993e-08	-1.32452e-10	-1.04848	0.000191278	-1.32452e-10	-0.172688	0.00048447	-1.32452e-10	-0.0990142
2081234	chr17:2081234:T:C	3.91608e-08	-1.32452e-10	-1.07962	6.24699e-05	-1.32452e-10	-1.29173	0.000147127	-1.32452e-10	-1.29078
2081246	chr17:2081246:A:G	2.48235e-08	-1.32452e-10	-1.5355	5.3535e-05	-1.32452e-10	-1.44608	0.000125238	-1.32452e-10	-1.45185
2081756	chr17:2081756:T:C	3.02982e-06	2.55021	0.718757	9.8399e-06	-1.62001	-1.51996	2.45542e-05	-1.56171	-1.51948
2081926	chr17:2081926:C:T	3.75343e-08	-1.32452e-10	-1.12204	0.000167583	-1.32452e-10	-0.30494	0.00042322	-1.32452e-10	-0.234178
2082190	chr17:2082190:G:A	1.56071e-07	-1.32452e-10	0.303016	8.73084e-05	-1.32452e-10	-0.956972	0.000196431	-1.32452e-10	-1.00176
2082198	chr17:2082198:A:G	1.14874e-07	-1.32452e-10	-0.00345858	9.61965e-05	-1.32452e-10	-0.860025	0.000224181	-1.32452e-10	-0.869614
2085084	chr17:2085084:T:C	2.77423e-08	-1.32452e-10	-1.42434	4.88249e-05	-1.32452e-10	-1.53818	0.000114891	-1.32452e-10	-1.53808
2085384	chr17:2085384:T:C	2.47383e-07	-1.32452e-10	0.763644	0.000138344	-1.32452e-10	-0.496673	0.000322685	-1.32452e-10	-0.505393
2086079	chr17:2086079:C:G	1.68488e-05	4.98474	-5.17736e-10	0.00530258	3.14953	-5.17736e-10	0.019484	3.59528	-5.17736e-10
2086134	chr17:2086134:T:C	3.79212e-08	0.0910636	-1.20285	1.30527e-05	-1.45027	-1.40716	3.95481e-05	-1.201	-1.40355
2086343	chr17:2086343:C:T	0.00106499	3.37381	5.75738	1.49135e-05	-1.64161	-1.08254	3.90367e-05	-1.53029	-1.08728
2086737	chr17:2086737:C:A	1.56131e-07	-1.32452e-10	0.303398	0.000121403	-1.32452e-10	-0.627305	0.000282525	-1.32452e-10	-0.6383
2086795	chr17:2086795:CCT:C	8.38694e-08	-1.32452e-10	-0.318034	8.24666e-05	-1.32452e-10	-1.01402	0.000192409	-1.32452e-10	-1.02245
2087172	chr17:2087172:G:A	4.26577e-08	-0.994088	-5.17736e-10	4.61819e-05	-1.59383	-5.17736e-10	0.000118683	-1.50562	-5.17736e-10
2087232	chr17:2087232:C:T	1.54305e-07	-1.32452e-10	0.291639	0.000120629	-1.32452e-10	-0.633697	0.000280695	-1.32452e-10	-0.6448
2087326	chr17:2087326:G:A	2.5116e-08	-1.32452e-10	-1.52379	4.90217e-05	-1.32452e-10	-1.53416	0.000115428	-1.32452e-10	-1.53342
2087384	chr17:2087384:T:C	2.56149e-08	-1.50412	-5.17736e-10	5.61454e-05	-1.39847	-5.17736e-10	0.000117579	-1.51496	-5.17736e-10
2087665	chr17:2087665:C:A	3.46702e-05	1.15664	4.5497	1.38067e-05	-1.34769	-1.45357	3.86228e-05	-1.16524	-1.46298
2087803	chr17:2087803:C:T	3.5658e-07	-1.32452e-10	1.12926	0.000129523	-1.32452e-10	-0.56256	0.000285264	-1.32452e-10	-0.628654
2088166	chr17:2088166:A:G	2.97612e-05	1.69537	3.85829	1.13181e-05	-1.50033	-1.49968	3.03e-05	-1.36535	-1.50557
2088572	chr17:2088572:G:A	1.36351e-07	-1.32452e-10	0.167937	0.000110241	-1.32452e-10	-0.723752	0.000256696	-1.32452e-10	-0.734178
2088692	chr17:2088692:G:A	2.51077e-08	-1.52412	-5.17736e-10	5.4876e-05	-1.42134	-5.17736e-10	0.000148723	-1.27998	-5.17736e-10
2089082	chr17:2089082:AG:A	9.90151e-08	-1.32452e-10	-0.152022	9.21703e-05	-1.32452e-10	-0.90278	0.000214814	-1.32452e-10	-0.912297
2089273	chr17:2089273:G:A	4.92735e-06	4.73583	-0.980565	0.00104627	2.90517	-1.3786	0.0037499	3.32609	-1.37868
2089751	chr17:2089751:G:C	5.10666e-07	-1.32452e-10	1.48842	0.00011156	-1.32452e-10	-0.71186	0.000261789	-1.32452e-10	-0.71453
2090204	chr17:2090204:G:A	1.58386e-05	0.852874	4.07004	1.73907e-05	-1.24989	-1.32059	4.96837e-05	-1.05428	-1.32212
2090717	chr17:2090717:G:C	9.48108e-08	-1.32452e-10	-0.195412	6.28664e-05	-1.32452e-10	-1.28541	0.000147813	-1.32452e-10	-1.28612
2090777	chr17:2090777:C:G	0.000541386	6.77032	1.68427	1.25539e-05	-1.3954	-1.50099	2.50102e-05	-1.57007	-1.49272
2090836	chr17:2090836:T:C	4.8063e-09	-1.64358	-1.53379	2.15415e-05	-0.896192	-1.46025	4.41484e-05	-1.04084	-1.45367
2091069	chr17:2091069:T:C	2.67196e-08	-1.32452e-10	-1.4619	6.28827e-05	-1.32452e-10	-1.28515	0.000149793	-1.32452e-10	-1.27281
2091672	chr17:2091672:G:T	3.33069e-05	4.30768	1.35855	9.50272e-06	-1.64224	-1.5326	2.26429e-05	-1.62868	-1.53354
2091704	chr17:2091704:T:C	3.82161e-08	-1.32452e-10	-1.10404	0.000173839	-1.32452e-10	-0.26829	0.000439647	-1.32452e-10	-0.196097
2091874	chr17:2091874:A:G	2.81821e-08	-1.32452e-10	-1.40861	6.88415e-05	-1.32452e-10	-1.19461	0.000167587	-1.32452e-10	-1.16057
2091889	chr17:2091889:A:G	4.14187e-08	-1.32452e-10	-1.02356	5.43273e-05	-1.32452e-10	-1.43139	0.000128033	-1.32452e-10	-1.42978
2091897	chr17:2091897:C:T	2.30301e-05	3.16089	2.13637	0.000414405	1.65034	-1.04991	0.0012436	1.89204	-1.04834
2091917	chr17:2091917:C:T	1.13481e-06	3.07609	-0.78916	1.08089e-05	-1.64363	-1.40243	2.83329e-05	-1.53587	-1.40218
2091924	chr17:2091924:C:T	3.1626e-07	2.3626	-1.35333	2.42269e-05	-1.58468	-0.654276	6.61513e-05	-1.3914	-0.698729
2091938	chr17:2091938:A:T	6.8554e-06	5.16183	-1.07634	0.00143756	3.38188	-1.53759	0.00501585	3.77583	-1.53754
2091939	chr17:2091939:A:C	6.61457e-06	5.10609	-1.05636	0.00136618	3.33111	-1.53776	0.00475294	3.72213	-1.53768
2091949	chr17:2091949:TG:T	6.83301e-07	1.77964	-5.17736e-10	0.000502797	0.793768	-5.17736e-10	0.00155952	1.07006	-5.17736e-10
2091977	chr17:2091977:T:C	6.03677e-08	-1.32452e-10	-0.646841	6.46586e-05	-1.32452e-10	-1.2573	0.000151772	-1.32452e-10	-1.25969
2092318	chr17:2092318:G:A	2.85377e-08	-1.32452e-10	-1.39607	4.89104e-05	-1.32452e-10	-1.53643	0.000114989	-1.32452e-10	-1.53724
2092767	chr17:2092767:T:C	2.6476e-08	-1.32452e-10	-1.47106	6.42814e-05	-1.32452e-10	-1.26315	0.000153567	-1.32452e-10	-1.24793
2093210	chr17:2093210:A:G	3.95313e-06	3.78333	-0.24836	0.000641387	2.0812	-1.04398	0.00223279	2.47643	-1.04749
2093698	chr17:2093698:T:A	5.737e-07	-1.32452e-10	1.60481	0.00010748	-1.32452e-10	-0.749113	0.000252195	-1.32452e-10	-0.751867
2093789	chr17:2093789:TA:T	4.83307e-09	-1.63447	-1.53735	0.000107212	0.542101	-1.29371	0.000113188	-0.246062	-1.30696
2094150	chr17:2094150:G:C	0.000188504	6.03307	1.3665	1.42236e-05	-1.50083	-1.27068	2.89119e-05	-1.61718	-1.30064
2094182	chr17:2094182:C:T	4.16954e-06	4.02553	-0.437262	0.000703032	2.28267	-1.15369	0.0024737	2.68816	-1.15676
2095051	chr17:2095051:G:A	3.16522e-06	3.74861	-0.435925	0.000558985	2.05259	-1.15288	0.00194393	2.44636	-1.15596
2095085	chr17:2095085:A:G	5.53016e-07	-1.32452e-10	1.56809	0.000115094	-1.32452e-10	-0.68067	0.000269985	-1.32452e-10	-0.683704
2095475	chr17:2095475:C:A	2.48678e-08	-1.53372	-5.17736e-10	4.89195e-05	-1.53624	-5.17736e-10	0.000106284	-1.61596	-5.17736e-10
2095634	chr17:2095634:G:A	3.56357e-06	3.90705	-0.475828	0.000624953	2.18318	-1.17192	0.0021889	2.58398	-1.17489
2095729	chr17:2095729:T:C	1.27866e-05	4.70886	-5.17736e-10	0.00411742	2.89656	-5.17736e-10	0.0147248	3.31522	-5.17736e-10
2096050	chr17:2096050:G:A	4.42269e-07	1.90955	-0.564926	0.000165046	0.855609	-1.1758	0.000496196	1.13737	-1.21247
2096460	chr17:2096460:T:C	1.71121e-08	-0.658359	-1.24915	3.48848e-05	-1.16083	-0.713536	9.8458e-05	-0.953785	-0.738654
2096647	chr17:2096647:A:G	9.9432e-07	3.57315	-1.41839	0.00335739	4.22045	-1.52795	0.000366506	1.14174	-1.51979
2096843	chr17:2096843:A:AC	1.01882e-08	-0.970421	-1.45564	2.22712e-05	-1.35387	-0.969257	6.07528e-05	-1.1874	-0.987853
2097154	chr17:2097154:TC:T	7.75494e-08	-1.32452e-10	-0.39638	8.09478e-05	-1.32452e-10	-1.03261	0.000188292	-1.32452e-10	-1.04408
2097239	chr17:2097239:C:T	3.51274e-07	2.59717	-1.4829	0.00118582	3.18978	-1.538	0.000174721	0.418856	-1.53774
2097297	chr17:2097297:G:C	5.48687e-09	-1.54437	-1.50057	1.42413e-05	-1.23233	-1.53794	3.8727e-05	-1.08747	-1.53806
2097329	chr17:2097329:T:A	2.77654e-08	-1.32452e-10	-1.4235	4.88273e-05	-1.32452e-10	-1.53813	0.000114882	-1.32452e-10	-1.53816
2097922	chr17:2097922:T:C	2.26589e-07	-1.32452e-10	0.675844	0.000101611	-1.32452e-10	-0.805266	0.000238562	-1.32452e-10	-0.807438
2098115	chr17:2098115:A:G	3.03981e-08	-1.32452e-10	-1.33291	0.000110738	-1.32452e-10	-0.719253	0.000276581	-1.32452e-10	-0.659566
2098310	chr17:2098310:T:A	4.92938e-09	-1.64557	-1.50652	5.85655e-05	0.105041	-1.46131	6.36771e-05	-0.659206	-1.46904
2098363	chr17:2098363:C:T	9.56323e-09	-1.6505	-0.838866	1.13869e-05	-1.48429	-1.50966	3.837e-05	-1.11273	-1.52206
2098531	chr17:2098531:T:C	1.19179e-07	1.31435	-1.28102	0.000121969	0.637993	-1.26065	4.65442e-05	-1.16126	-1.28041
2098562	chr17:2098562:T:C	4.84739e-08	-1.37964	0.513365	3.01732e-05	-1.57924	-0.440223	6.366e-05	-1.64986	-0.47865
2098660	chr17:2098660:C:T	8.63507e-07	-1.32452e-10	2.01371	0.000318073	-1.32452e-10	0.335864	0.000692842	-1.32452e-10	0.258733
2099586	chr17:2099586:C:T	3.1817e-08	-1.32452e-10	-1.28729	0.0001227	-1.32452e-10	-0.616678	0.000307787	-1.32452e-10	-0.552662
2099914	chr17:2099914:G:A	1.60329e-07	1.41037	-1.08044	0.000115052	0.72017	-1.40121	4.22685e-05	-1.12304	-1.41499
2100083	chr17:2100083:G:A	4.40235e-08	-1.32452e-10	-0.962572	5.65305e-05	-1.32452e-10	-1.39164	0.000132162	-1.32452e-10	-1.39804
2100103	chr17:2100103:T:C	4.88482e-09	-1.62367	-1.53749	2.39529e-05	-0.766763	-1.48357	4.92739e-05	-0.907354	-1.47732
2101593	chr17:2101593:C:T	2.4955e-08	-1.32452e-10	-1.53022	7.81195e-05	-1.32452e-10	-1.06818	0.0001916	-1.32452e-10	-1.02666
2101615	chr17:2101615:G:A	9.54356e-07	-1.32452e-10	2.11374	0.000342967	-1.32452e-10	0.411215	0.000745811	-1.32452e-10	0.332403
2101836	chr17:2101836:C:T	1.38617e-07	1.29475	-1.11033	0.000105777	0.617943	-1.38303	4.10159e-05	-1.17037	-1.39774
2101947	chr17:2101947:T:A	1.1745e-07	1.14836	-1.12964	9.40618e-05	0.489053	-1.37152	3.91341e-05	-1.22828	-1.38679
2101961	chr17:2101961:CAGA:C	1.2015e-07	1.17515	-1.13371	9.66426e-05	0.513535	-1.36893	3.96733e-05	-1.21707	-1.38432
2102052	chr17:2102052:G:A	1.86627e-07	0.481817	-5.17736e-10	0.000174867	-0.262392	-5.17736e-10	0.000505072	-0.0573688	-5.17736e-10
2102675	chr17:2102675:A:G	8.85247e-07	3.54176	-1.50319	0.00434969	4.20223	-1.25079	0.000398447	1.04421	-1.33871
2103655	chr17:2103655:G:A	5.72146e-08	-1.32452e-10	-0.700486	6.44155e-05	-1.32452e-10	-1.26106	0.00015196	-1.32452e-10	-1.25845
2103679	chr17:2103679:T:C	5.56191e-08	-1.32452e-10	-0.728768	6.55758e-05	-1.32452e-10	-1.24321	0.000154764	-1.32452e-10	-1.24017
2103710	chr17:2103710:C:T	5.88332e-08	0.199591	-0.872179	2.12342e-05	-0.958323	-1.41248	2.88448e-05	-1.50872	-1.41142
2104316	chr17:2104316:G:A	2.23441e-08	-1.64073	-5.17736e-10	4.38369e-05	-1.64594	-5.17736e-10	0.000104628	-1.63166	-5.17736e-10
2104532	chr17:2104532:A:G	1.65859e-07	1.35252	-0.988676	0.000104962	0.672685	-1.4455	3.97238e-05	-1.14329	-1.45683
2104650	chr17:2104650:AT:A	9.90756e-08	0.703742	-0.855155	4.2106e-05	-0.181706	-1.50452	2.77212e-05	-1.44773	-1.51214
2104830	chr17:2104830:T:C	7.74788e-08	-1.32452e-10	-0.397291	5.95548e-05	-1.32452e-10	-1.33952	0.000140174	-1.32452e-10	-1.33919
2104984	chr17:2104984:T:A	1.87778e-06	2.93159	-0.141045	9.72986e-06	-1.63359	-1.51763	2.60408e-05	-1.50561	-1.51679
2105610	chr17:2105610:G:A	5.82153e-08	0.101187	-0.784334	2.34908e-05	-0.896826	-1.37299	3.08813e-05	-1.48011	-1.37181
2105644	chr17:2105644:G:A	5.93811e-08	0.124458	-0.787777	2.30983e-05	-0.912038	-1.37462	3.06112e-05	-1.48726	-1.37345
2106458	chr17:2106458:A:C	9.00041e-08	0.876024	-1.12346	7.02103e-05	0.206664	-1.38159	3.49086e-05	-1.33286	-1.39648
2107024	chr17:2107024:C:T	1.63199e-08	-1.35243	-0.602478	1.66803e-05	-1.2153	-1.39689	6.41593e-05	-0.71986	-1.40084
2108584	chr17:2108584:T:C	6.60814e-08	-1.32452e-10	-0.556409	7.30049e-05	-1.32452e-10	-1.13589	0.000172387	-1.32452e-10	-1.13232
2108800	chr17:2108800:C:T	3.53244e-08	-0.43917	-0.743551	3.42577e-05	-0.565972	-1.32653	3.79939e-05	-1.31944	-1.3252
2110460	chr17:2110460:T:C	8.22331e-08	-1.32452e-10	-0.337737	0.000109191	-1.32452e-10	-0.733318	0.000252077	-1.32452e-10	-0.752335
2110480	chr17:2110480:C:T	1.13934e-07	-0.011677	-5.17736e-10	0.000242327	0.0638688	-5.17736e-10	0.000463504	-0.143254	-5.17736e-10
2110690	chr17:2110690:G:A	3.05772e-08	-1.32452e-10	-1.32704	9.6078e-05	-1.32452e-10	-0.861258	0.00023249	-1.32452e-10	-0.833223
2110886	chr17:2110886:T:C	2.95276e-08	-1.32452e-10	-1.36197	0.00010572	-1.32452e-10	-0.765621	0.000263777	-1.32452e-10	-0.706966
2111017	chr17:2111017:A:G	1.61421e-08	-1.60633	-0.35953	1.4533e-05	-1.64834	-1.10165	3.76208e-05	-1.51962	-1.13489
2111555	chr17:2111555:G:A	1.4724e-07	1.34582	-1.10105	0.000112443	0.686041	-1.39001	4.19872e-05	-1.1405	-1.40421
2111690	chr17:2111690:T:C	1.09208e-07	1.07766	-1.1317	9.34933e-05	0.484011	-1.37254	3.87797e-05	-1.23663	-1.38754
2112318	chr17:2112318:C:T	2.62705e-07	0.656354	0.167384	0.00144562	3.32986	-1.47999	0.000125885	0.0256818	-1.47238
2113057	chr17:2113057:CTTTTA:C	2.87131e-08	-1.32452e-10	-1.38994	6.57836e-05	-1.32452e-10	-1.24005	0.000159374	-1.32452e-10	-1.21082
2113596	chr17:2113596:T:C	2.77744e-08	-1.42318	-5.17736e-10	4.45214e-05	-1.63045	-5.17736e-10	0.000108153	-1.59852	-5.17736e-10
2113735	chr17:2113735:T:C	1.22311e-07	0.590184	-0.530913	0.00161794	3.43127	-1.46877	0.000111064	-0.101057	-1.4709
2113785	chr17:2113785:C:A	1.05e-07	0.511149	-0.60448	0.00147135	3.31461	-1.4471	0.000106377	-0.165516	-1.44956
2114227	chr17:2114227:G:A	5.69236e-08	-1.32452e-10	-0.705585	4.95125e-05	-1.32452e-10	-1.52419	0.000116415	-1.32452e-10	-1.52491
2114267	chr17:2114267:C:G	1.13823e-07	0.541905	-0.554553	0.0015135	3.35773	-1.46197	0.00010735	-0.141714	-1.46426
2114699	chr17:2114699:C:T	2.45333e-08	-1.54726	-5.17736e-10	5.28953e-05	-1.4581	-5.17736e-10	0.000112809	-1.55637	-5.17736e-10
2115743	chr17:2115743:A:G	1.21123e-07	0.537224	-0.487714	0.00149352	3.36216	-1.47969	0.000105729	-0.139528	-1.48166
2115754	chr17:2115754:T:C	4.86702e-08	-0.862227	-5.17736e-10	0.000113626	-0.69351	-5.17736e-10	0.00013827	-1.35286	-5.17736e-10
2115801	chr17:2115801:G:A	2.25319e-08	-1.63236	-5.17736e-10	4.76482e-05	-1.56257	-5.17736e-10	0.000117613	-1.51467	-5.17736e-10
2115864	chr17:2115864:G:A	2.63042e-07	0.498272	0.326747	0.00137157	3.31405	-1.51676	9.96874e-05	-0.165677	-1.51435
2115925	chr17:2115925:T:C	2.14926e-06	2.92558	-5.17736e-10	0.00107891	1.55729	-5.17736e-10	0.0035749	1.89963	-5.17736e-10
2116037	chr17:2116037:CACTA:C	3.18149e-08	-1.32452e-10	-1.28736	8.11227e-05	-1.32452e-10	-1.03046	0.000194498	-1.32452e-10	-1.01165
2116326	chr17:2116326:G:A	3.4196e-07	1.0874	-5.17736e-10	0.000293749	0.256307	-5.17736e-10	0.000868522	0.484724	-5.17736e-10
2116859	chr17:2116859:TA:T	1.2438e-07	0.594207	-0.518162	0.00164003	3.44843	-1.47238	0.000111581	-0.0928103	-1.47451
2117149	chr17:2117149:C:T	1.16111e-07	0.493101	-0.485852	0.00139879	3.29742	-1.48047	0.000101873	-0.175913	-1.48243
2117570	chr17:2117570:T:C	3.57176e-08	-1.32452e-10	-1.17165	5.22004e-05	-1.32452e-10	-1.47133	0.000122289	-1.32452e-10	-1.47569
2117848	chr17:2117848:C:T	6.00748e-08	-1.32452e-10	-0.651705	6.63142e-05	-1.32452e-10	-1.23201	0.000156465	-1.32452e-10	-1.22924
2117921	chr17:2117921:TTTAG:T	2.8307e-08	-1.32452e-10	-1.40419	4.89215e-05	-1.32452e-10	-1.5362	0.000115003	-1.32452e-10	-1.53711
2118196	chr17:2118196:C:A	1.22759e-07	0.567274	-0.504347	0.00157098	3.40962	-1.47659	0.000108743	-0.11449	-1.47859
2118880	chr17:2118880:T:C	2.59389e-08	-1.32452e-10	-1.49155	4.94186e-05	-1.32452e-10	-1.52609	0.0001166	-1.32452e-10	-1.52332
2119787	chr17:2119787:A:G	1.36381e-07	0.69878	-0.530625	0.00192386	3.60794	-1.47227	0.000121767	-0.00550572	-1.47446
2119795	chr17:2119795:T:G	1.3333e-07	0.699158	-0.553624	0.00194213	3.60966	-1.46453	0.000122821	-0.00459306	-1.46675
2119900	chr17:2119900:G:A	4.97446e-08	-1.32452e-10	-0.840393	0.000129205	-1.32452e-10	-0.56502	0.000310322	-1.32452e-10	-0.544458
2119989	chr17:2119989:G:A	2.48406e-08	-1.32452e-10	-1.53481	6.51622e-05	-1.32452e-10	-1.24954	0.000154159	-1.32452e-10	-1.24409
2120528	chr17:2120528:T:C	2.5041e-08	-1.32452e-10	-1.52678	7.63763e-05	-1.32452e-10	-1.09075	0.000187055	-1.32452e-10	-1.05067
2120531	chr17:2120531:A:G	1.28623e-07	0.716708	-0.607116	0.00203038	3.6385	-1.44894	0.000126749	0.011528	-1.45138
2120671	chr17:2120671:T:C	1.35719e-07	0.69948	-0.536191	0.00193636	3.61148	-1.46933	0.000122378	-0.00345034	-1.4715
2120714	chr17:2120714:C:A	5.25451e-07	-1.32452e-10	1.51696	0.000108448	-1.32452e-10	-0.740149	0.000253809	-1.32452e-10	-0.745487
2120736	chr17:2120736:C:T	1.36905e-07	0.739534	-0.567544	0.00207686	3.67275	-1.46056	0.000127719	0.0306035	-1.46284
2120923	chr17:2120923:C:T	1.26583e-07	0.703031	-0.60943	0.00199092	3.61801	-1.44808	0.000125381	-0.000168869	-1.45055
2121267	chr17:2121267:T:C	4.89104e-08	-1.32452e-10	-0.857305	0.000126835	-1.32452e-10	-0.583528	0.000304623	-1.32452e-10	-0.562993
2121294	chr17:2121294:A:C	2.19543e-07	0.644252	-5.17736e-10	0.000359722	0.458913	-5.17736e-10	0.00065589	0.203925	-5.17736e-10
2121295	chr17:2121295:T:A	2.60895e-08	-1.48576	-5.17736e-10	4.36998e-05	-1.64908	-5.17736e-10	0.000103243	-1.64499	-5.17736e-10
2121306	chr17:2121306:A:G	1.39132e-07	0.774508	-0.586378	0.00219785	3.72352	-1.4547	0.000132254	0.0597282	-1.45707
2121353	chr17:2121353:C:T	1.34843e-07	0.723492	-0.566674	0.00202634	3.64846	-1.46089	0.000125944	0.0169374	-1.46317
2122066	chr17:2122066:G:T	9.11745e-08	0.754877	-0.989398	0.00292692	3.91984	-1.36456	0.000163889	0.184675	-1.36756
2123123	chr17:2123123:GA:G	9.63734e-05	2.32623	4.40246	2.79636e-05	-1.24664	-0.848876	4.44888e-05	-1.62316	-0.86367
2123291	chr17:2123291:T:A	2.52668e-08	-1.32452e-10	-1.51781	7.22917e-05	-1.32452e-10	-1.14571	0.000176675	-1.32452e-10	-1.10775
2123673	chr17:2123673:A:G	5.55918e-08	-1.32452e-10	-0.729259	6.29141e-05	-1.32452e-10	-1.28465	0.000148333	-1.32452e-10	-1.28261
2123845	chr17:2123845:C:T	2.57749e-08	-1.32452e-10	-1.49789	6.85916e-05	-1.32452e-10	-1.19825	0.000167229	-1.32452e-10	-1.16271
2124277	chr17:2124277:G:C	4.74435e-08	-1.32452e-10	-0.887757	0.000122201	-1.32452e-10	-0.620755	0.000293325	-1.32452e-10	-0.600788
2124350	chr17:2124350:C:T	5.02074e-08	-1.59982	0.768691	9.54764e-05	-0.443772	-0.423767	9.00724e-05	-1.27742	-0.504039
2124485	chr17:2124485:C:T	5.92295e-06	3.93929	-5.17736e-10	0.00267259	2.46438	-5.17736e-10	0.00931186	2.85698	-5.17736e-10
2124648	chr17:2124648:T:C	2.77285e-08	-1.42483	-5.17736e-10	4.39451e-05	-1.64348	-5.17736e-10	0.000106629	-1.61271	-5.17736e-10
2124812	chr17:2124812:A:G	8.22478e-05	2.06926	4.50094	2.22971e-05	-1.46411	-0.857849	4.29416e-05	-1.64996	-0.872263
2125052	chr17:2125052:C:CT	2.67832e-08	-1.32452e-10	-1.45952	4.89106e-05	-1.32452e-10	-1.53642	0.000115213	-1.32452e-10	-1.53529
2125428	chr17:2125428:C:T	4.6762e-08	-1.32452e-10	-0.902225	7.04657e-05	-1.32452e-10	-1.17129	0.000164756	-1.32452e-10	-1.1776
2125464	chr17:2125464:A:T	5.47015e-08	-1.32452e-10	-0.745404	0.000144428	-1.32452e-10	-0.453636	0.000347267	-1.32452e-10	-0.431974
2125634	chr17:2125634:A:G	2.4758e-07	-1.39284	2.15728	0.000435542	0.277512	0.372661	0.000292564	-0.864119	0.260735
2125821	chr17:2125821:C:T	5.46007e-08	-1.32452e-10	-0.747248	0.000143703	-1.32452e-10	-0.458669	0.000345502	-1.32452e-10	-0.437071
2126265	chr17:2126265:A:G	2.10769e-07	1.13785	-0.534381	0.00496408	4.55777	-1.4742	0.000212037	0.55093	-1.47624
2126281	chr17:2126281:C:T	2.96674e-07	2.47723	-1.53189	0.00144603	3.27453	-1.42437	0.000173234	0.319916	-1.44734
2126425	chr17:2126425:C:T	3.06757e-08	-1.32452e-10	-1.32383	0.000143217	-1.32452e-10	-0.462058	0.00028676	-1.32452e-10	-0.623425
2126861	chr17:2126861:T:C	4.43779e-07	1.14514	0.202892	0.00481388	4.57807	-1.52523	0.000204878	0.563707	-1.52336
2126961	chr17:2126961:T:C	4.99e-08	-1.32452e-10	-0.837274	5.77627e-05	-1.32452e-10	-1.37007	0.00013554	-1.32452e-10	-1.3728
2127213	chr17:2127213:C:G	5.42913e-08	-1.65051	0.897578	3.44518e-05	-1.01219	-0.87467	4.22708e-05	-1.57555	-0.962418
2128093	chr17:2128093:A:G	2.23154e-07	1.19741	-0.53685	0.00542199	4.64532	-1.47352	0.000223568	0.603273	-1.47563
2128171	chr17:2128171:C:T	6.20746e-08	-1.32452e-10	-0.618959	9.53713e-05	-1.32452e-10	-0.868641	0.000219324	-1.32452e-10	-0.891518
2128598	chr17:2128598:T:C	2.99018e-08	-1.34938	-5.17736e-10	6.741e-05	-1.21562	-5.17736e-10	0.000192081	-1.02415	-5.17736e-10
2128624	chr17:2128624:G:C	4.93833e-08	-1.32452e-10	-0.847684	0.000128081	-1.32452e-10	-0.573756	0.000307579	-1.32452e-10	-0.553336
2129018	chr17:2129018:A:T	5.94969e-08	-0.661372	-5.17736e-10	0.000141775	-0.472175	-5.17736e-10	0.000472795	-0.123407	-5.17736e-10
2129057	chr17:2129057:T:C	4.83317e-08	-1.32452e-10	-0.869207	0.000124153	-1.32452e-10	-0.604902	0.000298048	-1.32452e-10	-0.584813
2129126	chr17:2129126:T:C	4.85124e-06	3.73969	-5.17736e-10	0.00225084	2.29264	-5.17736e-10	0.00779323	2.67894	-5.17736e-10
2130002	chr17:2130002:G:A	2.87886e-08	-1.38732	-5.17736e-10	5.1539e-05	-1.48408	-5.17736e-10	0.000109059	-1.59018	-5.17736e-10
2130498	chr17:2130498:A:G	2.50612e-08	-1.32452e-10	-1.52597	5.29346e-05	-1.32452e-10	-1.45736	0.000125128	-1.32452e-10	-1.45274
2130981	chr17:2130981:C:T	2.01956e-08	-0.81932	-0.922513	5.10007e-05	-0.109168	-1.38541	4.28358e-05	-1.13982	-1.38487
2131418	chr17:2131418:C:T	4.68306e-06	3.70441	-5.17736e-10	0.00218753	2.26411	-5.17736e-10	0.0075611	2.6487	-5.17736e-10
2131545	chr17:2131545:A:C	4.91072e-08	-1.32452e-10	-0.85329	0.00012731	-1.32452e-10	-0.579792	0.000305773	-1.32452e-10	-0.559224
2131777	chr17:2131777:C:T	1.45519e-07	0.855606	-0.622596	0.0031029	4.06169	-1.44802	0.000163197	0.263286	-1.4504
2132165	chr17:2132165:G:A	2.97782e-08	-1.32452e-10	-1.35352	0.000124842	-1.32452e-10	-0.599371	0.000257526	-1.32452e-10	-0.73095
2132297	chr17:2132297:T:C	2.65597e-07	1.19291	-0.358222	0.00516453	4.63394	-1.51079	0.000214104	0.596501	-1.51211
2132838	chr17:2132838:G:A	2.28542e-08	-1.61816	-5.17736e-10	5.02208e-05	-1.50999	-5.17736e-10	0.000107933	-1.60056	-5.17736e-10
2132868	chr17:2132868:G:A	2.13439e-07	0.902779	-0.286723	0.00292643	4.07307	-1.51794	0.000154256	0.275671	-1.51913
2133110	chr17:2133110:T:C	5.51407e-08	-1.32452e-10	-0.737407	0.000142355	-1.32452e-10	-0.468097	0.000342071	-1.32452e-10	-0.44705
2133237	chr17:2133237:C:A	5.86654e-08	-0.675446	-5.17736e-10	0.000139172	-0.490705	-5.17736e-10	0.000159207	-1.21186	-5.17736e-10
2133359	chr17:2133359:A:G	1.84745e-07	0.891158	-0.419475	0.00310857	4.1138	-1.4983	0.00016012	0.293754	-1.4999
2133541	chr17:2133541:A:G	1.86795e-07	0.897337	-0.41462	0.00313762	4.12448	-1.49968	0.000160867	0.299776	-1.50127
2134108	chr17:2134108:T:C	2.20138e-07	1.07328	-0.426319	0.00437897	4.45601	-1.49786	0.000195059	0.49073	-1.49949
2134545	chr17:2134545:A:C	8.63434e-08	1.21727	-1.50624	2.44866e-05	-0.743835	-1.48446	4.18937e-05	-1.06332	-1.48361
2135180	chr17:2135180:T:C	2.21297e-08	-1.65038	-5.17736e-10	5.93675e-05	-1.34267	-5.17736e-10	0.000122114	-1.47712	-5.17736e-10
2135942	chr17:2135942:C:CA	5.94756e-07	1.99513	-0.354278	1.23065e-05	-1.38115	-1.53514	2.21625e-05	-1.64957	-1.53409
2136354	chr17:2136354:G:A	3.46066e-08	-1.20325	-5.17736e-10	7.57102e-05	-1.09951	-5.17736e-10	0.000158579	-1.21582	-5.17736e-10
2136535	chr17:2136535:T:A	5.20869e-08	-1.32452e-10	-0.794382	0.000136396	-1.32452e-10	-0.510856	0.000327795	-1.32452e-10	-0.48968
2136896	chr17:2136896:C:T	1.96733e-06	4.24281	-1.40567	0.0235947	5.16676	-0.524399	0.0012275	1.52859	-0.697922
2137126	chr17:2137126:C:T	2.56968e-08	-1.50093	-5.17736e-10	4.71767e-05	-1.57252	-5.17736e-10	0.000104234	-1.63543	-5.17736e-10
2137640	chr17:2137640:G:A	3.54e-08	-1.32452e-10	-1.18058	5.31718e-05	-1.32452e-10	-1.45289	0.000126972	-1.32452e-10	-1.4381
2137669	chr17:2137669:A:G	4.78019e-07	1.15213	0.270227	0.00487661	4.58529	-1.5195	0.000207058	0.568199	-1.51727
2139099	chr17:2139099:A:G	2.03775e-07	1.1054	-0.535679	0.00471645	4.50648	-1.47409	0.000205721	0.52054	-1.47609
2140218	chr17:2140218:A:G	6.0114e-08	-1.32452e-10	-0.651052	5.49658e-05	-1.32452e-10	-1.41971	0.000126436	-1.32452e-10	-1.44233
2140495	chr17:2140495:T:C	9.05993e-05	2.28139	4.38551	2.25509e-05	-1.41535	-0.895294	4.1376e-05	-1.64971	-0.909656
2141190	chr17:2141190:T:C	4.95288e-08	-1.32452e-10	-0.844741	0.000128587	-1.32452e-10	-0.569809	0.000308876	-1.32452e-10	-0.549131
2141351	chr17:2141351:T:C	2.00034e-07	1.0314	-0.480207	0.00417702	4.39784	-1.48691	0.000190446	0.455991	-1.48869
2141495	chr17:2141495:G:A	2.53324e-07	-1.52588	2.31325	0.000315912	-0.163164	0.492208	0.000252457	-1.12678	0.375952
2142081	chr17:2142081:A:C	2.87727e-07	1.14934	-0.234622	0.00481775	4.59176	-1.53811	0.000204617	0.576773	-1.5377
2142605	chr17:2142605:C:T	3.38617e-08	-1.32452e-10	-1.22501	0.000176769	-1.32452e-10	-0.251573	0.000348515	-1.32452e-10	-0.428387
2143653	chr17:2143653:T:C	1.11164e-07	-0.699254	0.662964	6.5235e-05	-0.173654	-1.07477	5.36792e-05	-1.18218	-1.11686
2143920	chr17:2143920:C:T	2.32274e-07	0.732091	-0.0314698	0.00247976	3.92436	-1.53486	0.000138946	0.1857	-1.53368
2144012	chr17:2144012:C:A	2.60724e-08	-1.48642	-5.17736e-10	4.46378e-05	-1.62784	-5.17736e-10	0.000112146	-1.56227	-5.17736e-10
2144269	chr17:2144269:C:T	2.93407e-08	-1.32452e-10	-1.36832	0.000101501	-1.32452e-10	-0.80635	0.000252827	-1.32452e-10	-0.749365
2144270	chr17:2144270:G:A	1.12845e-07	-0.739269	0.717993	7.02868e-05	-0.125314	-1.04852	5.65989e-05	-1.15431	-1.09177
2144330	chr17:2144330:A:G	1.28179e-07	0.770615	-0.664482	0.00280807	3.97318	-1.45935	0.000153387	0.213414	-1.46252
2144376	chr17:2144376:T:C	2.88298e-07	-1.52904	2.44574	0.000338976	-0.175331	0.574843	0.000271715	-1.13438	0.457063
2145149	chr17:2145149:C:T	3.2749e-08	-1.32452e-10	-1.25842	5.2996e-05	-1.32452e-10	-1.4562	0.000126798	-1.32452e-10	-1.43948
2145317	chr17:2145317:G:A	1.64035e-07	1.07327	-0.720487	0.00479918	4.48941	-1.43963	0.000210827	0.511966	-1.443
2145419	chr17:2145419:C:T	4.61841e-07	2.31283	-0.924906	1.3629e-05	-1.27607	-1.53815	2.24045e-05	-1.63463	-1.53818
2146031	chr17:2146031:C:T	3.27968e-08	-1.32452e-10	-1.25696	5.57545e-05	-1.32452e-10	-1.40546	0.000130842	-1.32452e-10	-1.40808
2146872	chr17:2146872:G:T	1.77164e-08	-1.51995	-0.352853	0.00043404	1.18419	-0.53747	0.000257846	-0.16406	-0.565649
2147196	chr17:2147196:C:T	2.8929e-08	-1.32452e-10	-1.38245	4.9078e-05	-1.32452e-10	-1.53301	0.000115296	-1.32452e-10	-1.53456
2147378	chr17:2147378:G:A	5.32147e-08	-1.32452e-10	-0.772961	0.000135761	-1.32452e-10	-0.515524	0.000326041	-1.32452e-10	-0.495047
2147433	chr17:2147433:T:C	5.37002e-08	-1.32452e-10	-0.763878	0.000137595	-1.32452e-10	-0.502103	0.000330556	-1.32452e-10	-0.481293
2147541	chr17:2147541:C:T	1.84345e-07	-0.39709	0.866603	4.81029e-05	-0.539588	-1.01349	4.88906e-05	-1.3352	-1.05728
2147574	chr17:2147574:A:C	5.50379e-08	-1.32452e-10	-0.739274	0.00014203	-1.32452e-10	-0.470383	0.000341266	-1.32452e-10	-0.449406
2148436	chr17:2148436:G:T	1.30343e-08	-1.60762	-0.572088	0.000594109	1.67473	-0.714082	0.000269489	0.0534116	-0.738951
2148634	chr17:2148634:G:A	3.87467e-08	-1.32452e-10	-1.09025	6.85431e-05	-1.32452e-10	-1.19896	0.000158838	-1.32452e-10	-1.21418
2149210	chr17:2149210:C:T	1.98056e-07	-0.368929	0.910186	4.86481e-05	-0.564852	-0.976954	4.9847e-05	-1.34884	-1.02428
2149221	chr17:2149221:A:G	6.28594e-08	-1.32452e-10	-0.606395	0.000169115	-1.32452e-10	-0.295842	0.000407256	-1.32452e-10	-0.272628
2149612	chr17:2149612:G:C	6.06071e-08	-1.32452e-10	-0.642883	9.41701e-05	-1.32452e-10	-0.881316	0.00021769	-1.32452e-10	-0.898996
2150106	chr17:2150106:G:A	3.40023e-08	-1.32452e-10	-1.22087	8.906e-05	-1.32452e-10	-0.937108	0.000214138	-1.32452e-10	-0.915448
2150298	chr17:2150298:T:A	2.21489e-08	-1.64951	-5.17736e-10	4.75596e-05	-1.56443	-5.17736e-10	0.000107733	-1.60242	-5.17736e-10
2150544	chr17:2150544:G:A	1.10373e-06	3.52867	-1.26952	0.000404224	2.06186	-1.4863	0.00136874	2.42551	-1.48593
2150626	chr17:2150626:C:T	1.07164e-06	2.44263	-0.212979	1.40026e-05	-1.24904	-1.53814	2.25242e-05	-1.62956	-1.53792
2151815	chr17:2151815:C:T	3.16297e-07	1.03174	-0.0223508	0.00419573	4.44979	-1.53439	0.000187889	0.486882	-1.5331
2152006	chr17:2152006:T:C	3.54474e-07	1.1428	-0.0194646	0.00496993	4.61894	-1.5342	0.00020804	0.588542	-1.53288
2152586	chr17:2152586:C:A	1.3982e-08	-1.56614	-0.543384	0.00042623	1.33009	-0.70153	0.000234471	-0.0972444	-0.727494
2153353	chr17:2153353:T:C	5.39094e-09	-1.62049	-1.44209	2.49554e-05	-0.691668	-1.51766	4.47375e-05	-0.960443	-1.52081
2154335	chr17:2154335:G:A	4.43375e-08	-0.955463	-5.17736e-10	4.59585e-05	-1.59868	-5.17736e-10	0.000103145	-1.64594	-5.17736e-10
2154913	chr17:2154913:G:A	2.83962e-08	-0.649418	-0.751621	4.21413e-05	-0.367539	-1.31785	4.05374e-05	-1.26221	-1.31763
2154995	chr17:2154995:G:C	2.91014e-08	-0.59134	-0.785169	3.88365e-05	-0.431675	-1.33538	3.84604e-05	-1.29724	-1.33519
2156114	chr17:2156114:G:C	4.49506e-07	1.06391	0.296947	0.00359557	4.26839	-1.50735	0.000171761	0.367995	-1.50396
2156667	chr17:2156667:T:C	2.14972e-07	1.13579	-0.512583	0.00408016	4.38123	-1.49376	0.000184437	0.431343	-1.4961
2156998	chr17:2156998:A:T	2.56461e-08	-1.32452e-10	-1.5029	5.7872e-05	-1.32452e-10	-1.36819	0.000134872	-1.32452e-10	-1.37775
2157059	chr17:2157059:T:C	2.09424e-07	1.14813	-0.551066	0.00412706	4.3856	-1.48669	0.000186912	0.437868	-1.4893
2157392	chr17:2157392:A:G	3.88753e-08	-1.08694	-5.17736e-10	0.000102322	-0.798292	-5.17736e-10	0.000337234	-0.461293	-5.17736e-10
2157629	chr17:2157629:T:C	1.26579e-06	-1.32452e-10	2.39616	0.000140139	-1.32452e-10	-0.483785	0.000328412	-1.32452e-10	-0.487801
2157807	chr17:2157807:C:A	1.27978e-07	1.05913	-0.954565	0.00395741	4.27456	-1.41763	0.000187271	0.371681	-1.42119
2157982	chr17:2157982:A:G	2.55962e-08	-1.32452e-10	-1.50485	6.92222e-05	-1.32452e-10	-1.1891	0.000168804	-1.32452e-10	-1.15333
2158040	chr17:2158040:G:C	1.99495e-07	1.14204	-0.593543	0.00419731	4.3914	-1.47562	0.000188727	0.436651	-1.47842
2158924	chr17:2158924:C:G	2.70586e-06	4.19928	-1.0434	0.000756401	2.62905	-1.4269	0.00261247	3.01247	-1.42649
2159163	chr17:2159163:G:A	2.48655e-08	-1.32452e-10	-1.53382	5.41708e-05	-1.32452e-10	-1.43428	0.000128677	-1.32452e-10	-1.42476
2159297	chr17:2159297:T:G	2.17884e-07	1.27451	-0.63784	0.00516317	4.58569	-1.4628	0.000214351	0.551466	-1.46592
2159823	chr17:2159823:A:G	3.46829e-07	1.118	-0.0164575	0.00383806	4.36162	-1.53531	0.000175514	0.419867	-1.53422
2160256	chr17:2160256:A:T	4.17642e-07	1.17951	0.107817	0.0042568	4.45653	-1.52667	0.000187347	0.475421	-1.52453
2160318	chr17:2160318:C:T	2.13557e-07	1.14254	-0.525933	0.0041405	4.39268	-1.49052	0.000186104	0.437235	-1.493
2160420	chr17:2160420:T:G	1.82463e-07	1.10183	-0.642577	0.00395956	4.3184	-1.46093	0.00018365	0.395033	-1.46407
2160423	chr17:2160423:T:C	3.09123e-08	-1.32452e-10	-1.31614	0.000148106	-1.32452e-10	-0.428491	0.000295891	-1.32452e-10	-0.592076
2161277	chr17:2161277:T:C	3.98183e-07	2.77777	-1.53815	0.00192532	3.60895	-1.47252	0.0002043	0.527075	-1.48956
2161418	chr17:2161418:T:A	1.70037e-06	3.9326	-1.24129	0.0258068	4.93771	-0.205738	0.00138112	1.35244	-0.403859
2161473	chr17:2161473:G:A	2.72056e-08	-1.32452e-10	-1.44387	4.90954e-05	-1.32452e-10	-1.53265	0.000116111	-1.32452e-10	-1.52752
2161537	chr17:2161537:C:T	5.36343e-09	-1.57068	-1.49701	2.83137e-05	-0.545438	-1.53764	5.46423e-05	-0.743191	-1.53807
2163447	chr17:2163447:T:C	2.42554e-06	3.04651	-5.17736e-10	0.00119377	1.65845	-5.17736e-10	0.00397636	2.00605	-5.17736e-10
2164231	chr17:2164231:T:C	2.82888e-08	-1.40483	-5.17736e-10	4.53278e-05	-1.6125	-5.17736e-10	0.000102676	-1.65049	-5.17736e-10
2165638	chr17:2165638:C:A	1.0102e-06	2.46503	-0.294428	1.40639e-05	-1.24557	-1.53724	2.25709e-05	-1.62879	-1.53662
2165709	chr17:2165709:C:T	2.03127e-07	1.14475	-0.578215	0.00527383	4.62585	-1.48176	0.000218386	0.588586	-1.48439
2165808	chr17:2165808:G:C	3.65351e-07	-1.32452e-10	1.15356	9.77699e-05	-1.32452e-10	-0.843802	0.000228689	-1.32452e-10	-0.849708
2165885	chr17:2165885:A:G	2.69687e-07	-1.39785	2.24782	0.000466439	0.276817	0.441892	0.000311852	-0.867317	0.327777
2166388	chr17:2166388:AG:A	3.41581e-07	0.958337	0.127954	0.00307762	4.13005	-1.52456	0.000155512	0.286918	-1.52226
2167764	chr17:2167764:C:T	2.21355e-07	1.07388	-0.421402	0.00363952	4.29161	-1.51842	0.00017105	0.379875	-1.51999
2167803	chr17:2167803:G:A	5.18749e-07	1.22474	0.279382	0.00593355	4.75699	-1.49503	0.000235226	0.669423	-1.49095
2168780	chr17:2168780:G:C	2.32269e-08	-1.60198	-5.17736e-10	7.13143e-05	-1.15932	-5.17736e-10	0.000166806	-1.16524	-5.17736e-10
2168988	chr17:2168988:C:T	4.33203e-08	-1.32452e-10	-0.978673	4.97105e-05	-1.32452e-10	-1.5202	0.000117803	-1.32452e-10	-1.51305
2169093	chr17:2169093:T:C	2.92093e-08	-1.32452e-10	-1.37281	0.000130145	-1.32452e-10	-0.557771	0.000262716	-1.32452e-10	-0.710994
2169217	chr17:2169217:C:T	7.45528e-08	-1.32452e-10	-0.435788	0.000262907	-1.32452e-10	0.145381	0.000646016	-1.32452e-10	0.188756
2169483	chr17:2169483:T:C	5.18291e-08	-0.799343	-5.17736e-10	0.000148733	-0.424269	-5.17736e-10	0.000512589	-0.0425951	-5.17736e-10
2169655	chr17:2169655:A:G	9.68559e-08	-0.82503	0.650958	7.63798e-05	-0.0139601	-1.07674	5.84768e-05	-1.09447	-1.11897
2169978	chr17:2169978:G:C	4.72225e-07	1.19537	0.214789	0.00557335	4.71192	-1.51259	0.000224371	0.640681	-1.50945
2170237	chr17:2170237:C:T	2.71975e-08	-1.32452e-10	-1.44417	4.88252e-05	-1.32452e-10	-1.53817	0.000115035	-1.32452e-10	-1.53683
2170369	chr17:2170369:C:T	1.13961e-08	-0.782646	-1.53137	4.39761e-05	-0.415504	-1.22727	0.000161212	-0.00964878	-1.1897
2170959	chr17:2170959:G:C	3.08887e-06	3.28826	-5.17736e-10	0.00146213	1.86123	-5.17736e-10	0.00491529	2.21804	-5.17736e-10
2171009	chr17:2171009:G:A	4.71141e-07	1.29835	0.109513	0.00639606	4.8609	-1.52388	0.000242522	0.730558	-1.52153
2171626	chr17:2171626:C:T	8.71293e-07	-1.32452e-10	2.02268	0.000126438	-1.32452e-10	-0.586666	0.000296252	-1.32452e-10	-0.590857
2171683	chr17:2171683:T:C	3.6235e-07	1.2125	-0.0671885	0.00444142	4.50881	-1.5365	0.000191367	0.507757	-1.53563
2172288	chr17:2172288:T:C	2.60078e-08	-0.333155	-1.15574	4.9535e-05	-0.00131474	-1.52242	3.78903e-05	-1.13445	-1.51293
2172626	chr17:2172626:G:A	2.48155e-08	-1.32452e-10	-1.53583	5.27976e-05	-1.32452e-10	-1.45995	0.000123404	-1.32452e-10	-1.4666
2173058	chr17:2173058:G:A	3.89158e-07	0.802038	0.414652	0.00247927	3.87683	-1.48753	0.000139947	0.142415	-1.48322
2173128	chr17:2173128:T:G	4.18603e-08	-1.32452e-10	-1.01296	0.00010541	-1.32452e-10	-0.768566	0.000252662	-1.32452e-10	-0.750015
2173738	chr17:2173738:C:T	6.67383e-08	-0.546516	-5.17736e-10	0.000160342	-0.349109	-5.17736e-10	0.000545199	0.0190828	-5.17736e-10
2174199	chr17:2174199:G:C	1.98534e-07	0.85015	-0.306486	0.00247731	3.90547	-1.51696	0.000137081	0.156685	-1.51818
2175326	chr17:2175326:T:C	2.55797e-08	-1.32452e-10	-1.5055	4.8827e-05	-1.32452e-10	-1.53814	0.000114882	-1.32452e-10	-1.53816
2175348	chr17:2175348:T:C	1.12921e-07	1.43964	-1.46024	0.00108958	1.76239	-0.195258	0.000212197	-0.619347	-0.305208
2175590	chr17:2175590:C:CT	1.53986e-07	1.3895	-1.09993	0.00113136	1.73656	-0.1318	0.000223411	-0.620295	-0.252759
2175596	chr17:2175596:G:A	3.21698e-07	-0.0894037	1.11572	4.03831e-05	-0.839857	-0.888149	4.69674e-05	-1.49401	-0.938603
2175666	chr17:2175666:C:A	6.80893e-08	-1.32452e-10	-0.526475	8.19288e-05	-1.32452e-10	-1.02057	0.000188482	-1.32452e-10	-1.04307
2176745	chr17:2176745:G:C	5.13014e-09	-1.64955	-1.46261	1.76752e-05	-1.02797	-1.52629	3.37637e-05	-1.23381	-1.52887
2177230	chr17:2177230:A:G	4.12109e-08	-1.32452e-10	-1.02859	0.000103275	-1.32452e-10	-0.789024	0.000247419	-1.32452e-10	-0.770986
2177301	chr17:2177301:C:T	2.04158e-06	2.87418	-5.17736e-10	0.00104167	1.52217	-5.17736e-10	0.00344655	1.86306	-5.17736e-10
2177404	chr17:2177404:GAA:G	3.30736e-07	-0.208269	1.26229	4.83707e-05	-0.757977	-0.789548	5.33451e-05	-1.46078	-0.844503
2178096	chr17:2178096:G:A	5.29389e-07	-1.32452e-10	1.52443	0.000109186	-1.32452e-10	-0.733365	0.000255429	-1.32452e-10	-0.739124
2178125	chr17:2178125:G:A	1.75857e-07	0.949755	-0.527377	0.00305411	4.09243	-1.4946	0.000156105	0.265471	-1.49701
2178353	chr17:2178353:T:C	1.5693e-07	0.920565	-0.612059	0.00299152	4.04684	-1.46973	0.000155752	0.23872	-1.47253
2178879	chr17:2178879:G:A	8.27711e-08	-0.331217	-5.17736e-10	7.80743e-05	-1.06876	-5.17736e-10	0.000220624	-0.885608	-5.17736e-10
2180587	chr17:2180587:T:A	1.78641e-07	0.962232	-0.524147	0.00311225	4.11042	-1.49374	0.000157825	0.275594	-1.49618
2181011	chr17:2181011:A:G	1.56486e-07	0.942729	-0.637055	0.00312162	4.08251	-1.46282	0.000160115	0.259621	-1.4658
2181271	chr17:2181271:G:T	1.62221e-07	0.974654	-0.632991	0.00326139	4.1285	-1.46501	0.000164021	0.285987	-1.46806
2181795	chr17:2181795:G:A	6.14669e-08	-1.32452e-10	-0.628796	6.5997e-05	-1.32452e-10	-1.23681	0.000155702	-1.32452e-10	-1.23412
2181891	chr17:2181891:G:A	1.72561e-07	1.03653	-0.633068	0.00356901	4.21854	-1.46491	0.000172892	0.338581	-1.46798
2182304	chr17:2182304:G:A	1.65659e-07	0.980363	-0.617727	0.00326182	4.13277	-1.46914	0.000164329	0.291912	-1.47211
2182359	chr17:2182359:T:C	2.11036e-07	0.962506	-0.357772	0.00300513	4.112	-1.53034	0.000153057	0.280305	-1.53157
2182730	chr17:2182730:G:T	1.70785e-06	3.78934	-1.09364	0.000562596	2.35353	-1.44739	0.00197941	2.75572	-1.44724
2182906	chr17:2182906:G:A	1.88388e-07	0.953283	-0.462075	0.00328844	4.20918	-1.53743	0.000176378	0.42861	-1.53805
2183061	chr17:2183061:T:G	2.08881e-08	-1.46832	-0.239799	0.000858216	2.54579	-1.21736	0.000183807	0.184101	-1.25229
2184311	chr17:2184311:T:C	2.31845e-08	-0.653472	-0.95034	0.000392869	1.9191	-1.37205	5.56846e-05	-0.88559	-1.37678
2184534	chr17:2184534:G:A	6.54852e-07	-1.32452e-10	1.73711	0.000258303	-1.32452e-10	0.127714	0.00056427	-1.32452e-10	0.0534634
2185078	chr17:2185078:T:C	2.21284e-07	2.17634	-1.52419	4.28636e-05	-0.219664	-1.44873	6.67386e-05	-0.633607	-1.44768
2185531	chr17:2185531:T:G	2.90962e-08	-1.32452e-10	-1.37669	4.89936e-05	-1.32452e-10	-1.53473	0.000115132	-1.32452e-10	-1.53599
2185554	chr17:2185554:CCAGA:C	2.59299e-08	-0.717707	-0.774192	0.000320499	1.80192	-1.45846	4.8426e-05	-0.940052	-1.46198
2185575	chr17:2185575:A:C	3.11255e-06	3.2959	-5.17736e-10	0.00147851	1.87237	-5.17736e-10	0.0049872	2.23256	-5.17736e-10
2185741	chr17:2185741:A:G	2.5929e-08	-0.750302	-0.741631	0.000298068	1.73936	-1.46846	4.66177e-05	-0.96835	-1.47174
2186127	chr17:2186127:C:G	2.84649e-08	-1.32452e-10	-1.39862	4.89526e-05	-1.32452e-10	-1.53557	0.000115059	-1.32452e-10	-1.53663
2186254	chr17:2186254:T:C	2.29555e-08	-0.70026	-0.913478	0.000352098	1.82489	-1.38739	5.25869e-05	-0.927944	-1.39166
2186525	chr17:2186525:A:G	5.56785e-08	-1.32452e-10	-0.727701	6.33878e-05	-1.32452e-10	-1.27715	0.000149514	-1.32452e-10	-1.27468
2186541	chr17:2186541:GAAGA:G	2.65149e-08	-1.32452e-10	-1.46959	6.33261e-05	-1.32452e-10	-1.27812	0.000153677	-1.32452e-10	-1.24722
2186554	chr17:2186554:G:A	2.33957e-08	-0.704205	-0.890539	0.000348359	1.82345	-1.39663	5.19711e-05	-0.930682	-1.4007
2186922	chr17:2186922:A:C	2.21319e-08	-1.65028	-5.17736e-10	5.70236e-05	-1.38295	-5.17736e-10	0.000157745	-1.22109	-5.17736e-10
2187226	chr17:2187226:C:T	4.23906e-08	-1.00037	-5.17736e-10	0.000113713	-0.69274	-5.17736e-10	0.000378635	-0.345497	-5.17736e-10
2187509	chr17:2187509:G:C	8.13851e-07	3.33875	-1.38427	0.000580758	1.90494	-0.967022	0.00195888	2.25821	-0.960152
2187650	chr17:2187650:G:A	3.34112e-06	3.36677	-5.17736e-10	0.00157127	1.93322	-5.17736e-10	0.00531602	2.29641	-5.17736e-10
2188306	chr17:2188306:G:A	2.21884e-08	-1.64772	-5.17736e-10	5.81701e-05	-1.36305	-5.17736e-10	0.000121712	-1.48041	-5.17736e-10
2188353	chr17:2188353:C:T	3.03319e-06	3.27008	-5.17736e-10	0.00144729	1.85103	-5.17736e-10	0.00487991	2.21081	-5.17736e-10
2188471	chr17:2188471:C:T	2.5711e-08	-0.654916	-0.845462	0.000370878	1.90727	-1.41782	5.32828e-05	-0.885586	-1.42087
2188712	chr17:2188712:A:T	2.52815e-08	-0.692485	-0.824737	0.000346306	1.84665	-1.42575	5.10773e-05	-0.920094	-1.42864
2188902	chr17:2188902:A:G	2.55083e-08	-1.50829	-5.17736e-10	0.000105026	-0.772213	-5.17736e-10	0.000201636	-0.975602	-5.17736e-10
2189857	chr17:2189857:A:G	2.88196e-08	-1.32452e-10	-1.38624	9.75899e-05	-1.32452e-10	-0.845645	0.000242674	-1.32452e-10	-0.790349
2189860	chr17:2189860:T:TGTGGCC	2.95275e-08	-1.32452e-10	-1.36197	0.000102684	-1.32452e-10	-0.794767	0.000255841	-1.32452e-10	-0.737514
2189861	chr17:2189861:C:A	2.57556e-08	-1.49864	-5.17736e-10	4.38479e-05	-1.64569	-5.17736e-10	0.000102699	-1.65026	-5.17736e-10
2190217	chr17:2190217:A:T	3.48646e-07	1.35603	-0.249271	0.00563415	4.74692	-1.53674	0.000224037	0.667113	-1.53737
2191074	chr17:2191074:G:A	2.73e-08	-1.32452e-10	-1.44041	8.63958e-05	-1.32452e-10	-0.967479	0.000213779	-1.32452e-10	-0.917125
2191296	chr17:2191296:C:T	4.36118e-08	-1.32452e-10	-0.971967	5.70716e-05	-1.32452e-10	-1.38211	0.000134542	-1.32452e-10	-1.38019
2191513	chr17:2191513:G:A	7.72546e-07	3.28036	-1.37796	0.0102634	4.41401	-0.604094	0.000756988	1.11493	-0.767651
2193258	chr17:2193258:C:T	2.69086e-08	-1.32452e-10	-1.45485	8.35314e-05	-1.32452e-10	-1.0012	0.000206466	-1.32452e-10	-0.951931
2193286	chr17:2193286:G:A	5.49075e-08	-0.455078	-0.286568	0.000162494	1.18999	-1.52577	3.73329e-05	-1.1368	-1.52539
2193430	chr17:2193430:C:T	3.05681e-08	-1.32452e-10	-1.32734	7.2811e-05	-1.32452e-10	-1.13855	0.000172987	-1.32452e-10	-1.12885
2193633	chr17:2193633:T:C	2.75608e-08	-1.32452e-10	-1.4309	4.9997e-05	-1.32452e-10	-1.51446	0.000117539	-1.32452e-10	-1.5153
2194289	chr17:2194289:T:G	4.7604e-08	-0.672251	-0.212128	0.000111908	0.822773	-1.53151	3.17153e-05	-1.29404	-1.53123
2194559	chr17:2194559:CAA:C	5.86302e-08	-1.32452e-10	-0.676046	5.453e-05	-1.32452e-10	-1.42767	0.000125559	-1.32452e-10	-1.44929
2194593	chr17:2194593:A:T	4.10651e-08	-1.32452e-10	-1.03214	0.000103705	-1.32452e-10	-0.784868	0.000248375	-1.32452e-10	-0.76713
2195123	chr17:2195123:C:T	4.27721e-08	-0.554383	-0.437025	0.000139421	1.0355	-1.52442	3.50969e-05	-1.20007	-1.52389
2195517	chr17:2195517:T:G	2.72403e-08	-1.32452e-10	-1.4426	4.93574e-05	-1.32452e-10	-1.52733	0.000115835	-1.32452e-10	-1.52991
2195730	chr17:2195730:T:C	2.64421e-08	-1.47234	-5.17736e-10	5.59097e-05	-1.40268	-5.17736e-10	0.000121739	-1.48019	-5.17736e-10
2196219	chr17:2196219:C:T	2.83405e-08	-1.32452e-10	-1.403	4.8931e-05	-1.32452e-10	-1.53601	0.00011502	-1.32452e-10	-1.53696
2196256	chr17:2196256:T:C	5.68732e-07	-1.32452e-10	1.59611	0.000114188	-1.32452e-10	-0.688575	0.00026706	-1.32452e-10	-0.694596
2196290	chr17:2196290:C:T	4.09819e-08	-1.32452e-10	-1.03416	0.000101449	-1.32452e-10	-0.806864	0.000243024	-1.32452e-10	-0.78891
2196530	chr17:2196530:G:A	2.95081e-08	-1.32452e-10	-1.36263	4.89423e-05	-1.32452e-10	-1.53578	0.000115173	-1.32452e-10	-1.53564
2196637	chr17:2196637:C:A	4.60644e-07	1.5888	-0.203466	0.001722	3.54148	-1.51666	0.00013092	0.108092	-1.51558
2196741	chr17:2196741:GAAGA:G	4.81588e-08	-1.32452e-10	-0.872792	7.87047e-05	-1.32452e-10	-1.06072	0.00018154	-1.32452e-10	-1.08059
2196862	chr17:2196862:C:T	2.73086e-08	-1.32452e-10	-1.44009	4.89028e-05	-1.32452e-10	-1.53658	0.000115564	-1.32452e-10	-1.53225
2197218	chr17:2197218:G:A	5.9869e-07	1.77052	-0.123068	0.00214487	3.76962	-1.5252	0.000148298	0.241717	-1.52456
2197444	chr17:2197444:T:C	3.94921e-08	-1.32452e-10	-1.07119	9.87167e-05	-1.32452e-10	-0.834164	0.000236361	-1.32452e-10	-0.816709
2197514	chr17:2197514:C:T	1.41259e-08	-0.764145	-1.33514	9.99086e-06	-1.64399	-1.48076	2.5787e-05	-1.55384	-1.47836
2197840	chr17:2197840:G:A	6.80777e-07	1.72461	0.0513298	0.00216961	3.74257	-1.48669	0.000154548	0.236669	-1.47823
2198309	chr17:2198309:A:G	5.54756e-07	-1.32452e-10	1.57123	0.000112461	-1.32452e-10	-0.703812	0.000263031	-1.32452e-10	-0.709798
2198444	chr17:2198444:G:A	2.42068e-08	-1.56066	-5.17736e-10	4.3742e-05	-1.64811	-5.17736e-10	0.000102804	-1.64925	-5.17736e-10
2198614	chr17:2198614:C:T	3.0389e-08	-1.32452e-10	-1.33322	5.18443e-05	-1.32452e-10	-1.47817	0.00012359	-1.32452e-10	-1.4651
2198953	chr17:2198953:A:T	1.06548e-07	0.334723	-0.413425	0.00031933	1.87797	-1.53817	5.266e-05	-0.780163	-1.53805
2199159	chr17:2199159:G:C	7.32047e-07	1.78425	0.0643046	0.00232773	3.82747	-1.50124	0.000157922	0.27531	-1.49528
2200117	chr17:2200117:C:T	5.68273e-08	-1.32452e-10	-0.707278	5.20582e-05	-1.32452e-10	-1.47406	0.000119815	-1.32452e-10	-1.49612
2200516	chr17:2200516:A:C	1.05566e-06	1.91691	0.297713	0.00284133	3.98268	-1.45707	0.000183236	0.377215	-1.44851
2200626	chr17:2200626:A:G	2.80341e-08	-1.41387	-5.17736e-10	4.39742e-05	-1.64282	-5.17736e-10	0.000108687	-1.59359	-5.17736e-10
2200949	chr17:2200949:G:C	4.04278e-08	-1.32452e-10	-1.04778	6.49227e-05	-1.32452e-10	-1.25322	0.00015216	-1.32452e-10	-1.25713
2200998	chr17:2200998:T:C	2.24185e-08	-1.63741	-5.17736e-10	5.1191e-05	-1.49086	-5.17736e-10	0.000120593	-1.48965	-5.17736e-10
2201780	chr17:2201780:T:C	4.20346e-08	-1.32452e-10	-1.0088	0.000106658	-1.32452e-10	-0.756788	0.000255598	-1.32452e-10	-0.738464
2201819	chr17:2201819:T:A	2.76154e-08	-1.32452e-10	-1.42892	6.54319e-05	-1.32452e-10	-1.24541	0.000156357	-1.32452e-10	-1.22993
2202005	chr17:2202005:G:C	5.2288e-07	1.62621	-0.114158	0.00193613	3.65555	-1.51352	0.000141091	0.175401	-1.50807
2202493	chr17:2202493:A:G	2.53125e-08	-1.32452e-10	-1.516	6.03718e-05	-1.32452e-10	-1.3259	0.000137774	-1.32452e-10	-1.35645
2202513	chr17:2202513:C:G	5.1485e-08	-1.32452e-10	-0.806006	4.92793e-05	-1.32452e-10	-1.52891	0.000115839	-1.32452e-10	-1.52987
2203379	chr17:2203379:G:A	3.5387e-08	-1.32452e-10	-1.18095	0.000165524	-1.32452e-10	-0.317303	0.000328731	-1.32452e-10	-0.486829
2203796	chr17:2203796:C:T	2.2025e-08	-1.08113	-0.573984	5.52081e-05	-0.257688	-1.15762	4.77478e-05	-1.26929	-1.14685
2203797	chr17:2203797:G:A	2.62501e-08	-1.32452e-10	-1.47962	4.88706e-05	-1.32452e-10	-1.53724	0.000115089	-1.32452e-10	-1.53636
2204834	chr17:2204834:G:A	4.1407e-08	-1.02385	-5.17736e-10	0.000110246	-0.723706	-5.17736e-10	0.000365343	-0.381232	-5.17736e-10
2204878	chr17:2204878:G:A	2.58762e-08	-1.32452e-10	-1.49397	4.89178e-05	-1.32452e-10	-1.53628	0.000114905	-1.32452e-10	-1.53797
2205056	chr17:2205056:C:T	2.43737e-06	4.21133	-1.15994	0.0359866	5.18072	-0.116233	0.0017724	1.51815	-0.320126
2205099	chr17:2205099:C:T	2.26806e-08	-1.62579	-5.17736e-10	5.02849e-05	-1.50871	-5.17736e-10	0.000108819	-1.59238	-5.17736e-10
2205284	chr17:2205284:G:A	7.77362e-07	1.51862	0.389991	0.00193676	3.50111	-1.35876	0.000154264	0.0933552	-1.33676
2205559	chr17:2205559:C:T	4.86241e-09	-1.64993	-1.51583	1.55841e-05	-1.15801	-1.52215	2.70332e-05	-1.45763	-1.52737
2205635	chr17:2205635:T:C	2.65338e-08	-1.32452e-10	-1.46887	6.2245e-05	-1.32452e-10	-1.29534	0.00014476	-1.32452e-10	-1.30699
2205671	chr17:2205671:T:C	4.18898e-08	-1.32452e-10	-1.01225	0.000105681	-1.32452e-10	-0.765992	0.000253175	-1.32452e-10	-0.747989
2207611	chr17:2207611:A:G	3.98835e-08	-1.32452e-10	-1.06133	9.96178e-05	-1.32452e-10	-0.825078	0.000238486	-1.32452e-10	-0.807757
2208345	chr17:2208345:T:C	3.39291e-08	-1.32452e-10	-1.22302	8.03871e-05	-1.32452e-10	-1.03956	0.00019175	-1.32452e-10	-1.02588
2208445	chr17:2208445:A:G	4.00988e-08	-1.32452e-10	-1.05595	0.000100277	-1.32452e-10	-0.818484	0.000240084	-1.32452e-10	-0.801082
2208687	chr17:2208687:T:G	4.36058e-08	-1.32452e-10	-0.972105	0.00011133	-1.32452e-10	-0.713919	0.000266903	-1.32452e-10	-0.695184
2209273	chr17:2209273:T:C	5.25735e-07	1.14446	0.373038	0.00107156	2.99207	-1.44162	0.000102771	-0.217494	-1.43208
2209426	chr17:2209426:A:G	5.99345e-07	1.46219	0.186347	0.00159305	3.42387	-1.47689	0.000128428	0.0424528	-1.46915
2210769	chr17:2210769:T:A	2.44812e-07	0.753193	-5.17736e-10	0.00282195	2.51876	-5.17736e-10	0.000330478	-0.481529	-5.17736e-10
2211267	chr17:2211267:A:T	2.51807e-08	-1.32452e-10	-1.52122	5.67663e-05	-1.32452e-10	-1.38747	0.000135082	-1.32452e-10	-1.37619
2211333	chr17:2211333:C:T	2.21192e-06	2.95432	-5.17736e-10	0.00111194	1.58744	-5.17736e-10	0.00367541	1.92735	-5.17736e-10
2211977	chr17:2211977:C:T	4.92539e-09	-1.6505	-1.50239	1.58569e-05	-1.13198	-1.53083	2.73058e-05	-1.44077	-1.5342
2212260	chr17:2212260:AAG:A	3.72761e-08	-0.588754	-0.54019	1.64578e-05	-1.60503	-1.02058	3.79537e-05	-1.63809	-1.00761
2213360	chr17:2213360:A:G	2.47635e-08	-1.32452e-10	-1.53792	5.49758e-05	-1.32452e-10	-1.41953	0.000130075	-1.32452e-10	-1.41396
2213504	chr17:2213504:A:G	6.58794e-08	-0.626071	0.0666015	2.85222e-05	-0.747656	-1.32808	3.05301e-05	-1.5	-1.36336
2213505	chr17:2213505:T:C	2.52337e-08	-1.32452e-10	-1.51912	5.43557e-05	-1.32452e-10	-1.43087	0.000125933	-1.32452e-10	-1.44632
2214651	chr17:2214651:A:G	5.92158e-07	1.64815	-0.0116683	0.00193689	3.65181	-1.50939	0.000141537	0.174489	-1.504
2215021	chr17:2215021:G:A	5.4405e-08	-1.32452e-10	-0.750839	4.89923e-05	-1.32452e-10	-1.53476	0.000114883	-1.32452e-10	-1.53815
2215454	chr17:2215454:C:T	3.28808e-08	-1.32452e-10	-1.25441	4.9066e-05	-1.32452e-10	-1.53325	0.000116019	-1.32452e-10	-1.52831
2216181	chr17:2216181:A:G	0.000231073	2.85792	4.74527	3.1458e-05	-1.24087	-0.736893	4.9985e-05	-1.61548	-0.754869
2216514	chr17:2216514:C:G	1.43891e-07	-1.32452e-10	0.221763	0.000155003	-1.32452e-10	-0.382974	0.00035605	-1.32452e-10	-0.406998
2216524	chr17:2216524:A:T	4.049e-07	1.19724	0.0591014	0.00106008	3.04222	-1.50254	0.000101359	-0.166955	-1.49644
2216574	chr17:2216574:T:C	2.57376e-08	-1.32452e-10	-1.49934	6.04142e-05	-1.32452e-10	-1.32519	0.000141567	-1.32452e-10	-1.3293
2216815	chr17:2216815:T:G	3.55275e-08	-1.32452e-10	-1.17699	0.000132613	-1.32452e-10	-0.538983	0.00028118	-1.32452e-10	-0.643075
2216864	chr17:2216864:T:C	3.91972e-08	-1.32452e-10	-1.07869	6.91792e-05	-1.32452e-10	-1.18972	0.000160278	-1.32452e-10	-1.20516
2216914	chr17:2216914:A:T	2.80311e-08	-1.32452e-10	-1.41398	4.88727e-05	-1.32452e-10	-1.5372	0.000114924	-1.32452e-10	-1.5378
2217132	chr17:2217132:A:T	7.33933e-07	-1.32452e-10	1.85112	0.000130792	-1.32452e-10	-0.552808	0.000305778	-1.32452e-10	-0.55921
2218134	chr17:2218134:C:T	4.67901e-08	-0.901623	-5.17736e-10	0.000127884	-0.575293	-5.17736e-10	0.000434745	-0.207309	-5.17736e-10
2218272	chr17:2218272:A:G	4.11256e-07	1.61179	-0.339871	0.00179562	3.60423	-1.53755	0.000137423	0.177526	-1.53653
2218278	chr17:2218278:G:A	5.48607e-08	-1.32452e-10	-0.742497	4.94133e-05	-1.32452e-10	-1.5262	0.000116183	-1.32452e-10	-1.5269
2218411	chr17:2218411:C:T	3.68759e-08	-1.32452e-10	-1.13974	9.03591e-05	-1.32452e-10	-0.922627	0.000216037	-1.32452e-10	-0.90662
2218451	chr17:2218451:A:G	3.74653e-07	1.28194	-0.10323	0.00119888	3.18456	-1.52183	0.000109508	-0.0684878	-1.51759
2218503	chr17:2218503:A:G	2.59873e-08	-1.32452e-10	-1.48969	4.90867e-05	-1.32452e-10	-1.53283	0.000115385	-1.32452e-10	-1.53379
2218541	chr17:2218541:G:A	8.55272e-08	-1.32452e-10	-0.298461	6.2711e-05	-1.32452e-10	-1.28788	0.000147566	-1.32452e-10	-1.28779
2219461	chr17:2219461:T:C	8.72103e-07	3.49864	-1.47503	0.000367592	1.97339	-1.49284	0.00123131	2.32344	-1.48967
2219855	chr17:2219855:C:T	8.97608e-07	-1.32452e-10	2.05244	0.000145593	-1.32452e-10	-0.445601	0.000340312	-1.32452e-10	-0.452206
2219906	chr17:2219906:A:T	3.82043e-07	1.16323	0.0350045	0.00104943	3.03106	-1.50147	0.000102481	-0.156898	-1.49549
2220034	chr17:2220034:G:A	2.84905e-08	-0.666764	-0.730961	2.14851e-05	-1.11903	-1.24003	3.20054e-05	-1.5875	-1.22867
2220059	chr17:2220059:C:G	2.97193e-08	-1.32452e-10	-1.3555	6.17978e-05	-1.32452e-10	-1.30255	0.000149091	-1.32452e-10	-1.27751
2220971	chr17:2220971:C:T	3.19555e-08	-1.32452e-10	-1.28295	0.000135474	-1.32452e-10	-0.517635	0.000273127	-1.32452e-10	-0.672133
2220996	chr17:2220996:T:C	5.42309e-08	-1.32452e-10	-0.754045	0.000144718	-1.32452e-10	-0.45163	0.000347923	-1.32452e-10	-0.430087
2221033	chr17:2221033:C:T	3.06993e-08	-1.32306	-5.17736e-10	4.36991e-05	-1.64909	-5.17736e-10	0.000103728	-1.6403	-5.17736e-10
2221430	chr17:2221430:G:A	4.81102e-08	-0.00107455	-0.872726	1.62189e-05	-1.24053	-1.39972	2.63807e-05	-1.61648	-1.39296
2221678	chr17:2221678:G:A	4.37434e-07	1.53443	-0.200799	0.00160927	3.48692	-1.52981	0.000130607	0.116952	-1.52683
2221837	chr17:2221837:G:A	6.32787e-08	-1.64981	1.05007	4.13921e-05	-1.46878	-0.234545	7.41706e-05	-1.64989	-0.32581
2221870	chr17:2221870:A:ATG	3.282e-08	-1.32452e-10	-1.25626	5.12687e-05	-1.32452e-10	-1.48934	0.000120068	-1.32452e-10	-1.49401
2221874	chr17:2221874:G:A	2.32091e-08	-1.60275	-5.17736e-10	6.12263e-05	-1.31184	-5.17736e-10	0.00013023	-1.41277	-5.17736e-10
2221932	chr17:2221932:G:A	4.16687e-08	-1.32452e-10	-1.01755	0.000104964	-1.32452e-10	-0.772802	0.000251381	-1.32452e-10	-0.755101
2222150	chr17:2222150:C:A	3.71095e-07	1.60784	-0.438682	0.00183172	3.62224	-1.53565	0.000140107	0.193524	-1.53318
2222156	chr17:2222156:A:C	0.00033588	3.24203	4.73519	3.66989e-05	-1.09486	-0.728811	5.34534e-05	-1.55609	-0.747169
2222163	chr17:2222163:G:A	5.24877e-07	3.05308	-1.53721	0.00268719	3.92904	-1.45921	0.000264018	0.771668	-1.47772
2222311	chr17:2222311:G:A	3.98985e-07	1.69487	-0.453244	0.00206436	3.73816	-1.53201	0.000150673	0.261607	-1.52856
2222424	chr17:2222424:G:A	1.82622e-07	-1.32452e-10	0.460125	9.65659e-05	-1.32452e-10	-0.856193	0.000228319	-1.32452e-10	-0.851324
2222709	chr17:2222709:A:G	9.08639e-07	1.36993	0.694724	0.00171047	3.33401	-1.31591	0.000149864	0.0243415	-1.29668
2223210	chr17:2223210:G:C	7.58905e-07	1.59892	0.285665	0.00222142	3.6336	-1.35412	0.000173475	0.20705	-1.33308
2224455	chr17:2224455:T:A	6.81763e-08	-1.32452e-10	-0.525198	0.000195355	-1.32452e-10	-0.1516	0.00047162	-1.32452e-10	-0.125896
2225571	chr17:2225571:A:G	7.45226e-08	-0.0114753	-0.424717	1.69844e-05	-1.64833	-0.945794	4.59061e-05	-1.52411	-0.931358
2225916	chr17:2225916:C:A	4.11757e-07	1.08717	0.185972	0.000983215	2.92464	-1.46023	9.95929e-05	-0.230051	-1.45093
2226263	chr17:2226263:G:A	1.60791e-06	2.63539	-5.17736e-10	0.00485544	3.06144	-5.17736e-10	0.00193409	1.28532	-5.17736e-10
2226492	chr17:2226492:T:C	3.33918e-08	-1.32452e-10	-1.23898	5.17511e-05	-1.32452e-10	-1.47997	0.000121141	-1.32452e-10	-1.48511
2226557	chr17:2226557:C:T	3.03488e-08	-1.32452e-10	-1.33454	4.99685e-05	-1.32452e-10	-1.51502	0.000118718	-1.32452e-10	-1.50532
2227194	chr17:2227194:T:C	4.26559e-08	-1.32452e-10	-0.994129	0.000107706	-1.32452e-10	-0.747016	0.000258103	-1.32452e-10	-0.728711
2227298	chr17:2227298:C:A	5.92233e-07	1.51998	0.116622	0.00170261	3.50492	-1.49141	0.00013634	0.117337	-1.48425
2227877	chr17:2227877:T:C	4.34893e-08	-1.32452e-10	-0.97478	0.000111245	-1.32452e-10	-0.71468	0.000266736	-1.32452e-10	-0.695809
2228437	chr17:2228437:C:T	7.19974e-07	3.32109	-1.48916	0.000319142	1.8346	-1.49539	0.00106778	2.18442	-1.49315
2228464	chr17:2228464:T:C	3.9721e-08	-1.32452e-10	-1.06542	4.91461e-05	-1.32452e-10	-1.53162	0.000116122	-1.32452e-10	-1.52743
2228479	chr17:2228479:A:G	4.65481e-07	1.603	-0.207221	0.0018094	3.60566	-1.53133	0.000138377	0.176397	-1.52848
2229019	chr17:2229019:GAA:G	3.18761e-08	-1.32452e-10	-1.28544	5.07501e-05	-1.32452e-10	-1.4995	0.000118915	-1.32452e-10	-1.50366
2229030	chr17:2229030:T:C	4.74322e-07	1.51344	-0.0988461	0.00169428	3.52358	-1.51499	0.000134432	0.128508	-1.50952
2229964	chr17:2229964:T:C	6.15142e-07	3.21187	-1.53731	0.00309154	4.09901	-1.48901	0.000287187	0.881429	-1.50336
2230319	chr17:2230319:AAAAAAAAAAAAAAAAAAG:A	6.8341e-07	3.27393	-1.49413	0.000317642	1.80641	-1.47191	0.0010191	2.11245	-1.46784
2230920	chr17:2230920:T:C	4.15698e-07	1.31348	-0.0308176	0.00121497	3.18619	-1.51013	0.000112371	-0.0553134	-1.50495
2230931	chr17:2230931:G:A	4.65297e-07	1.40548	-0.0101011	0.0013572	3.30307	-1.51631	0.000119031	0.00931101	-1.512
2231900	chr17:2231900:G:A	2.7563e-07	0.871765	-5.17736e-10	0.000247484	0.0849256	-5.17736e-10	0.000723504	0.302037	-5.17736e-10
2232400	chr17:2232400:G:T	8.681e-08	-1.32452e-10	-0.283573	0.000114113	-1.32452e-10	-0.689228	0.000263161	-1.32452e-10	-0.709302
2233124	chr17:2233124:A:G	2.96683e-08	-1.32452e-10	-1.35722	6.9384e-05	-1.32452e-10	-1.18676	0.000164708	-1.32452e-10	-1.17789
2233986	chr17:2233986:C:T	3.77327e-08	-1.32452e-10	-1.11677	9.43635e-05	-1.32452e-10	-0.879264	0.00022583	-1.32452e-10	-0.862286
2234297	chr17:2234297:C:G	3.5835e-08	-1.32452e-10	-1.16837	5.34723e-05	-1.32452e-10	-1.44725	0.000124993	-1.32452e-10	-1.45381
2235364	chr17:2235364:T:C	4.52112e-08	-0.294732	-0.641218	1.91104e-05	-1.19355	-1.28264	2.81491e-05	-1.63286	-1.3117
2235534	chr17:2235534:C:G	1.98139e-07	1.88378	-1.34211	0.00253391	3.92284	-1.51174	0.000181873	0.438546	-1.51731
2235808	chr17:2235808:A:G	3.12792e-08	-1.32452e-10	-1.30434	5.45214e-05	-1.32452e-10	-1.42783	0.0001273	-1.32452e-10	-1.43552
2235861	chr17:2235861:C:T	2.79655e-08	-1.32452e-10	-1.41632	4.89193e-05	-1.32452e-10	-1.53625	0.000115021	-1.32452e-10	-1.53696
2235977	chr17:2235977:C:T	4.32397e-08	-0.980535	-5.17736e-10	5.13582e-05	-1.48759	-5.17736e-10	0.000133212	-1.39012	-5.17736e-10
2236447	chr17:2236447:CTCTA:C	1.01907e-06	2.17935	-5.17736e-10	0.000587621	0.949663	-5.17736e-10	0.00187834	1.25608	-5.17736e-10
2236771	chr17:2236771:G:A	2.24331e-08	-1.63676	-5.17736e-10	5.02346e-05	-1.50971	-5.17736e-10	0.000118475	-1.50737	-5.17736e-10
2236819	chr17:2236819:G:A	2.21719e-08	-1.64847	-5.17736e-10	6.32585e-05	-1.27919	-5.17736e-10	0.000128017	-1.42991	-5.17736e-10
2237021	chr17:2237021:C:T	4.23193e-08	-1.32452e-10	-1.00205	0.000107111	-1.32452e-10	-0.752558	0.000256936	-1.32452e-10	-0.733242
2237054	chr17:2237054:A:T	4.59824e-08	-1.32452e-10	-0.919036	5.81617e-05	-1.32452e-10	-1.36319	0.000137051	-1.32452e-10	-1.36172
2237374	chr17:2237374:T:C	0.000211682	2.30504	5.21051	5.01053e-05	-1.42514	-0.087156	8.91057e-05	-1.6492	-0.143046
2237878	chr17:2237878:G:A	2.36415e-08	-1.58429	-5.17736e-10	5.21834e-05	-1.47165	-5.17736e-10	0.000130997	-1.40689	-5.17736e-10
2238872	chr17:2238872:ACAAAAGAAAAAACTGAAAGCAGAAGGATATAAGTTAGAGTAACTTCAAATGTGAGATGTGAGAGAAGGTGGATCTATT:A	4.23886e-08	-1.32452e-10	-1.00042	5.97049e-05	-1.32452e-10	-1.337	0.000139235	-1.32452e-10	-1.3459
2239083	chr17:2239083:C:T	5.27417e-08	-1.32452e-10	-0.781889	7.98031e-05	-1.32452e-10	-1.04686	0.000186768	-1.32452e-10	-1.0522
2239208	chr17:2239208:G:C	5.76068e-09	-1.52993	-1.46631	1.39282e-05	-1.25515	-1.53735	2.52416e-05	-1.51651	-1.53707
2240166	chr17:2240166:G:T	3.77675e-05	1.55443	4.23747	0.0020137	3.17031	-0.989004	0.00016975	-0.100855	-1.04689
2240319	chr17:2240319:C:T	4.6264e-08	-1.32452e-10	-0.91293	5.81717e-05	-1.32452e-10	-1.36302	0.000137032	-1.32452e-10	-1.36186
2240758	chr17:2240758:G:A	7.44461e-08	-1.32452e-10	-0.43722	0.00010076	-1.32452e-10	-0.813677	0.000232822	-1.32452e-10	-0.831795
2241752	chr17:2241752:A:G	1.3172e-07	-1.34574	1.47912	9.8037e-05	-0.683569	-0.157505	0.000106971	-1.34645	-0.263067
2241796	chr17:2241796:G:A	2.98651e-05	1.44085	4.1163	0.00169782	3.03172	-1.02105	0.000152333	-0.178932	-1.07707
2241899	chr17:2241899:T:C	5.00659e-09	-1.60545	-1.53109	2.15176e-05	-0.849551	-1.50799	3.37857e-05	-1.2465	-1.51554
2242035	chr17:2242035:A:G	3.04023e-05	1.3497	4.22528	0.00157131	2.9198	-0.986552	0.000147939	-0.240758	-1.04451
2243098	chr17:2243098:G:C	2.22632e-07	2.1667	-1.50847	4.3459e-05	-0.17115	-1.48345	6.75336e-05	-0.586805	-1.48264
2243128	chr17:2243128:T:C	0.000297621	2.33854	5.51774	4.79231e-05	-1.4164	-0.140417	8.51661e-05	-1.64858	-0.188883
2243292	chr17:2243292:G:C	2.41005e-07	-1.59161	2.32913	7.71394e-05	-1.30468	0.223873	0.000116297	-1.63922	0.113299
2243754	chr17:2243754:T:C	2.64051e-08	-1.47374	-5.17736e-10	4.58757e-05	-1.60048	-5.17736e-10	0.000102689	-1.65037	-5.17736e-10
2244798	chr17:2244798:C:A	2.50665e-08	-1.32452e-10	-1.52576	5.08821e-05	-1.32452e-10	-1.49691	0.000118172	-1.32452e-10	-1.50993
2245115	chr17:2245115:A:G	5.69614e-07	-1.32452e-10	1.59766	0.000233563	-1.32452e-10	0.0270335	0.000511514	-1.32452e-10	-0.0446931
2245680	chr17:2245680:C:G	3.14235e-08	-1.32452e-10	-1.29974	5.04585e-05	-1.32452e-10	-1.50527	0.00011827	-1.32452e-10	-1.5091
2245753	chr17:2245753:T:C	2.62831e-08	-1.32452e-10	-1.47837	7.66092e-05	-1.32452e-10	-1.0877	0.000186844	-1.32452e-10	-1.05179
2245934	chr17:2245934:C:T	6.07258e-07	3.17822	-1.51657	9.82869e-05	0.237769	-1.0763	0.00012119	-0.413777	-1.07093
2246104	chr17:2246104:T:C	2.49221e-08	-1.32452e-10	-1.53154	5.30394e-05	-1.32452e-10	-1.45538	0.000125784	-1.32452e-10	-1.44751
2246131	chr17:2246131:A:C	1.75253e-08	-1.20399	-0.679662	6.48716e-05	-0.0432338	-1.21077	5.05817e-05	-1.15816	-1.20032
2246860	chr17:2246860:C:T	8.06718e-08	-1.32452e-10	-0.356907	0.000107308	-1.32452e-10	-0.750715	0.000247775	-1.32452e-10	-0.769546
2246935	chr17:2246935:G:A	2.72977e-08	-1.32452e-10	-1.44049	5.98017e-05	-1.32452e-10	-1.33539	0.000144578	-1.32452e-10	-1.30825
2247977	chr17:2247977:G:A	3.95965e-08	-1.32452e-10	-1.06855	9.87448e-05	-1.32452e-10	-0.83388	0.000236642	-1.32452e-10	-0.815521
2248489	chr17:2248489:C:T	2.51343e-08	-1.52306	-5.17736e-10	4.37286e-05	-1.64842	-5.17736e-10	0.000102811	-1.64918	-5.17736e-10
2250482	chr17:2250482:G:A	1.97066e-06	4.34577	-1.50694	0.00982016	5.2977	-1.53193	0.000612578	1.67185	-1.53624
2251031	chr17:2251031:T:A	1.64306e-08	-1.17098	-0.777169	5.72099e-05	-0.110677	-1.26902	4.59314e-05	-1.19546	-1.25946
2251856	chr17:2251856:C:A	5.46383e-08	-0.74656	-5.17736e-10	0.000153689	-0.391486	-5.17736e-10	0.00053458	-0.000588033	-5.17736e-10
2252051	chr17:2252051:G:A	1.90141e-07	-1.32452e-10	0.500473	0.000117416	-1.32452e-10	-0.660699	0.000263651	-1.32452e-10	-0.707442
2252136	chr17:2252136:G:A	1.28492e-06	1.30044	1.11071	0.00142562	2.98079	-1.14484	0.000138557	-0.210705	-1.14008
2252793	chr17:2252793:T:C	2.80882e-08	-1.32452e-10	-1.41194	4.88255e-05	-1.32452e-10	-1.53817	0.000114916	-1.32452e-10	-1.53787
2252991	chr17:2252991:T:C	0.000289762	2.32529	5.50423	5.84141e-05	-1.41839	0.0595281	0.000102987	-1.6485	0.00103468
2253100	chr17:2253100:C:A	3.68268e-08	-1.32452e-10	-1.14107	5.25095e-05	-1.32452e-10	-1.46542	0.00012543	-1.32452e-10	-1.45032
2253147	chr17:2253147:ATTTATTTATTTT:A	3.68378e-08	-1.32452e-10	-1.14077	8.90565e-05	-1.32452e-10	-0.937148	0.000213068	-1.32452e-10	-0.920456
2253203	chr17:2253203:G:A	2.3351e-08	-1.59666	-5.17736e-10	4.43616e-05	-1.63404	-5.17736e-10	0.000104996	-1.62814	-5.17736e-10
2253205	chr17:2253205:G:A	4.70673e-08	-1.32452e-10	-0.895717	0.000119236	-1.32452e-10	-0.645312	0.000286288	-1.32452e-10	-0.62507
2253623	chr17:2253623:G:A	4.20944e-05	1.77092	4.12945	0.00254856	3.43303	-1.01617	0.000192441	0.0503272	-1.07261
2254165	chr17:2254165:A:G	1.05916e-07	-1.32452e-10	-0.084653	0.000120838	-1.32452e-10	-0.631971	0.000278352	-1.32452e-10	-0.653183
2254480	chr17:2254480:A:G	2.34677e-05	1.32034	3.99574	0.00108298	2.63365	-1.0726	0.000119553	-0.373014	-1.12529
2254523	chr17:2254523:C:T	1.7309e-08	-1.17311	-0.722963	5.94318e-05	-0.106341	-1.23525	4.76722e-05	-1.19259	-1.22514
2255036	chr17:2255036:G:C	3.7812e-08	-1.32452e-10	-1.11467	6.72738e-05	-1.32452e-10	-1.21765	0.00015602	-1.32452e-10	-1.23208
2255321	chr17:2255321:G:A	9.82572e-08	-1.32452e-10	-0.159707	8.53819e-05	-1.32452e-10	-0.979284	0.000201488	-1.32452e-10	-0.976338
2255443	chr17:2255443:A:G	2.4843e-08	-1.32452e-10	-1.53472	5.64438e-05	-1.32452e-10	-1.39317	0.000126607	-1.32452e-10	-1.44098
2255572	chr17:2255572:G:A	3.60486e-08	-1.32452e-10	-1.16243	5.35663e-05	-1.32452e-10	-1.4455	0.000125204	-1.32452e-10	-1.45213
2255684	chr17:2255684:T:C	1.70754e-08	-1.20485	-0.704809	6.31851e-05	-0.0558779	-1.22447	4.95101e-05	-1.16574	-1.21415
2256402	chr17:2256402:T:C	5.17445e-08	-0.800977	-5.17736e-10	0.000143159	-0.46246	-5.17736e-10	0.000494328	-0.0788702	-5.17736e-10
2256569	chr17:2256569:C:T	5.15972e-08	-1.32452e-10	-0.803827	4.89012e-05	-1.32452e-10	-1.53662	0.000114901	-1.32452e-10	-1.538
2256897	chr17:2256897:T:C	3.53893e-08	-1.32452e-10	-1.18089	5.30705e-05	-1.32452e-10	-1.4548	0.000124092	-1.32452e-10	-1.46105
2256920	chr17:2256920:T:C	4.46846e-05	1.75922	4.20087	0.00256452	3.41775	-0.994641	0.000194689	0.0415923	-1.05226
2257287	chr17:2257287:C:T	0.000195525	1.68586	5.75029	0.00458414	3.33054	-0.326602	0.000354934	-0.0067516	-0.403386
2257758	chr17:2257758:C:G	2.47575e-08	-1.32452e-10	-1.53816	5.36774e-05	-1.32452e-10	-1.44343	0.000123806	-1.32452e-10	-1.46335
2258310	chr17:2258310:C:T	8.06191e-09	-1.16327	-1.49687	6.74049e-05	-0.154802	-1.0609	5.6607e-05	-1.22185	-1.02409
2258755	chr17:2258755:G:A	5.85004e-05	1.7063	4.52319	0.00265101	3.35095	-0.894668	0.000206033	0.00344389	-0.957477
2258825	chr17:2258825:A:G	5.8525e-05	1.72755	4.50236	0.00270086	3.37587	-0.900961	0.000207943	0.0186344	-0.963441
2258827	chr17:2258827:G:A	4.99586e-05	1.78143	4.29023	0.00269131	3.43942	-0.968056	0.000202319	0.0549268	-1.02715
2260246	chr17:2260246:G:A	1.3899e-06	2.48969	-5.17736e-10	0.000854868	1.32453	-5.17736e-10	0.00147534	1.01458	-5.17736e-10
2260868	chr17:2260868:T:A	4.12328e-08	-1.32452e-10	-1.02806	0.000102017	-1.32452e-10	-0.80128	0.000244483	-1.32452e-10	-0.782923
2260916	chr17:2260916:A:C	3.81595e-05	2.01635	3.78588	0.00283	3.721	-1.19939	0.000191509	0.214754	-1.24189
2261016	chr17:2261016:AG:A	2.21286e-08	-1.65042	-5.17736e-10	4.44728e-05	-1.63154	-5.17736e-10	0.000112057	-1.56306	-5.17736e-10
2261033	chr17:2261033:G:A	4.21079e-07	2.17412	-0.878599	0.000147018	0.898197	-1.33406	0.000463768	1.19617	-1.33885
2261604	chr17:2261604:A:G	1.3005e-07	-1.36846	1.48908	9.36747e-05	-0.72817	-0.15842	0.000104695	-1.37053	-0.260488
2262046	chr17:2262046:A:G	4.20965e-05	1.86589	4.03453	0.00277165	3.5439	-1.04312	0.000200172	0.115139	-1.09803
2262290	chr17:2262290:G:C	3.32358e-07	1.99752	-0.938601	0.000122932	0.754675	-1.36947	0.00038477	1.04439	-1.37381
2262420	chr17:2262420:C:T	1.86083e-07	-1.33561	1.81451	0.000118183	-0.66687	0.0126897	0.0001261	-1.34849	-0.0965061
2262467	chr17:2262467:A:G	6.25269e-08	-1.32452e-10	-0.611699	8.74944e-05	-1.32452e-10	-0.954844	0.000202524	-1.32452e-10	-0.971211
2262784	chr17:2262784:A:G	1.55669e-08	-1.21718	-0.784973	6.19935e-05	-0.0255779	-1.27381	4.78916e-05	-1.14874	-1.26439
2264074	chr17:2264074:GCTCCCAGAGTAACATCACCTCACTA:G	1.54206e-08	-1.16168	-0.849908	5.3384e-05	-0.138038	-1.31087	4.33574e-05	-1.21045	-1.30214
2264221	chr17:2264221:G:A	3.34924e-08	-1.32452e-10	-1.23598	5.17331e-05	-1.32452e-10	-1.48032	0.000121094	-1.32452e-10	-1.48551
2264396	chr17:2264396:A:C	3.52537e-08	-0.877122	-0.307604	1.38959e-05	-1.59433	-1.2005	4.14097e-05	-1.35151	-1.20705
2264810	chr17:2264810:G:T	2.07855e-08	-0.952554	-0.760486	2.72252e-05	-0.877188	-1.24509	3.47312e-05	-1.5004	-1.23403
2264889	chr17:2264889:G:A	4.75613e-08	-1.32452e-10	-0.885276	0.000120339	-1.32452e-10	-0.636106	0.000288948	-1.32452e-10	-0.615824
2264939	chr17:2264939:C:T	7.82707e-07	3.05608	-1.14061	1.52648e-05	-1.18533	-1.51555	2.40112e-05	-1.5903	-1.51325
2265215	chr17:2265215:G:C	4.90529e-05	1.83582	4.21754	0.0028408	3.51357	-0.988142	0.000207222	0.0977776	-1.04606
2265426	chr17:2265426:C:G	4.30246e-08	-1.32452e-10	-0.985523	0.000107272	-1.32452e-10	-0.751047	0.00025724	-1.32452e-10	-0.732058
2265442	chr17:2265442:G:A	2.73109e-08	-1.32452e-10	-1.44001	6.86166e-05	-1.32452e-10	-1.19788	0.000159849	-1.32452e-10	-1.20784
2265458	chr17:2265458:T:C	3.34031e-08	-1.32452e-10	-1.23865	5.16708e-05	-1.32452e-10	-1.48153	0.000120955	-1.32452e-10	-1.48665
2265464	chr17:2265464:T:C	3.38119e-08	-1.32452e-10	-1.22648	5.19401e-05	-1.32452e-10	-1.47633	0.000121557	-1.32452e-10	-1.48169
2265465	chr17:2265465:G:A	3.35176e-08	-1.32452e-10	-1.23522	5.17487e-05	-1.32452e-10	-1.48002	0.000121129	-1.32452e-10	-1.48522
2265866	chr17:2265866:C:T	4.28015e-08	-1.32452e-10	-0.990722	0.000106646	-1.32452e-10	-0.756903	0.00025575	-1.32452e-10	-0.737869
2265868	chr17:2265868:A:C	3.41008e-07	-1.32452e-10	1.08461	9.6385e-05	-1.32452e-10	-0.858068	0.000225334	-1.32452e-10	-0.864487
2266325	chr17:2266325:G:C	5.89535e-08	-1.32452e-10	-0.670547	4.97926e-05	-1.32452e-10	-1.51855	0.00011574	-1.32452e-10	-1.53072
2267287	chr17:2267287:C:T	2.82226e-08	-1.40717	-5.17736e-10	4.48788e-05	-1.62245	-5.17736e-10	0.000109451	-1.58659	-5.17736e-10
2267564	chr17:2267564:A:G	4.18518e-05	2.05798	3.83662	0.0030999	3.7766	-1.16389	0.000204728	0.248445	-1.20883
2267672	chr17:2267672:T:A	2.85938e-08	-1.32452e-10	-1.3941	6.86463e-05	-1.32452e-10	-1.19745	0.000164386	-1.32452e-10	-1.17985
2267892	chr17:2267892:C:T	2.55694e-07	0.796688	-5.17736e-10	0.000238123	0.0463696	-5.17736e-10	0.000692012	0.257534	-5.17736e-10
2268123	chr17:2268123:T:C	5.593e-08	-0.723194	-5.17736e-10	0.000159468	-0.354574	-5.17736e-10	0.000569596	0.0628584	-5.17736e-10
2268343	chr17:2268343:C:A	7.12056e-09	-1.2491	-1.53521	5.92151e-05	0.00437813	-1.34962	4.57051e-05	-1.13388	-1.32598
2269323	chr17:2269323:G:A	4.04235e-07	-1.32452e-10	1.2547	0.000184253	-1.32452e-10	-0.210109	0.000406084	-1.32452e-10	-0.27551
2269416	chr17:2269416:T:C	1.6956e-08	-1.23811	-0.67857	6.85913e-05	0.0113578	-1.20961	5.21684e-05	-1.12844	-1.19915
2269759	chr17:2269759:C:T	2.56045e-08	-1.32452e-10	-1.50453	6.23721e-05	-1.32452e-10	-1.2933	0.00014205	-1.32452e-10	-1.32589
2269769	chr17:2269769:A:G	6.0005e-06	2.63812	1.31418	1.88262e-05	-1.32674	-1.16442	3.17596e-05	-1.63341	-1.19047
2269890	chr17:2269890:A:G	2.35719e-05	1.6553	3.66521	0.00203291	3.29949	-1.10869	0.000163439	-0.0255901	-1.16004
2270203	chr17:2270203:A:G	3.62608e-05	1.90086	3.85034	0.00257808	3.58834	-1.15996	0.000183845	0.137129	-1.20511
2270213	chr17:2270213:A:G	3.5502e-08	-1.32452e-10	-1.17771	5.30178e-05	-1.32452e-10	-1.45579	0.000123972	-1.32452e-10	-1.46202
2270629	chr17:2270629:A:G	2.84903e-05	1.87165	3.63838	0.00234346	3.55226	-1.21929	0.00017029	0.116109	-1.26068
2270710	chr17:2270710:G:T	2.98596e-08	-1.32452e-10	-1.35079	7.32972e-05	-1.32452e-10	-1.1319	0.000175742	-1.32452e-10	-1.11305
2270787	chr17:2270787:G:A	4.54061e-08	-1.32452e-10	-0.931649	6.19433e-05	-1.32452e-10	-1.3002	0.000143555	-1.32452e-10	-1.31535
2270815	chr17:2270815:G:A	6.23136e-08	-1.32452e-10	-0.615116	7.9831e-05	-1.32452e-10	-1.04651	0.000185364	-1.32452e-10	-1.05974
2270976	chr17:2270976:T:G	7.26341e-09	-1.48554	-1.27891	3.29277e-05	-0.803903	-1.1282	4.37629e-05	-1.34295	-1.16033
2271709	chr17:2271709:C:T	9.76095e-08	-1.25448	1.08816	7.94429e-05	-0.521006	-0.530373	8.312e-05	-1.25285	-0.608936
2272474	chr17:2272474:C:T	4.39931e-08	-1.57979	0.616532	2.72809e-05	-1.27781	-0.842425	4.21503e-05	-1.63307	-0.907752
2272887	chr17:2272887:G:A	3.698e-08	-1.60918	0.472259	2.34567e-05	-1.34999	-0.921277	3.86189e-05	-1.6456	-0.982722
2272915	chr17:2272915:G:C	1.50328e-05	1.8397	3.03099	0.00196859	3.51324	-1.35459	0.000146999	0.0937551	-1.3854
2273238	chr17:2273238:A:G	1.94682e-05	1.65149	3.47776	0.00172212	3.2755	-1.25061	0.000141069	-0.0432912	-1.28953
2273264	chr17:2273264:C:G	2.22415e-08	-1.64533	-5.17736e-10	5.10354e-05	-1.4939	-5.17736e-10	0.000113931	-1.54648	-5.17736e-10
2273411	chr17:2273411:A:G	1.18815e-05	1.74128	2.89417	0.00170157	3.39328	-1.38039	0.000133931	0.0240707	-1.40881
2273565	chr17:2273565:G:A	2.32961e-08	-1.59901	-5.17736e-10	5.09843e-05	-1.4949	-5.17736e-10	0.000127393	-1.43479	-5.17736e-10
2273670	chr17:2273670:A:G	1.36946e-05	1.76823	3.00923	0.0017951	3.42202	-1.35562	0.000139154	0.0398606	-1.38635
2273989	chr17:2273989:T:C	2.48931e-08	-1.32452e-10	-1.5327	5.12729e-05	-1.32452e-10	-1.48926	0.000121105	-1.32452e-10	-1.48541
2274438	chr17:2274438:T:C	1.31163e-05	1.80291	2.9314	0.00184153	3.46645	-1.37452	0.000140313	0.0653487	-1.40354
2274497	chr17:2274497:G:A	6.06984e-08	-0.641379	-5.17736e-10	0.000175795	-0.257097	-5.17736e-10	0.000635667	0.172606	-5.17736e-10
2274798	chr17:2274798:C:G	0.000317206	2.77011	5.1499	4.67175e-05	-1.30219	-0.280114	7.57357e-05	-1.62803	-0.326793
2275698	chr17:2275698:G:A	2.48198e-08	-1.32452e-10	-1.53565	6.02889e-05	-1.32452e-10	-1.32727	0.000134111	-1.32452e-10	-1.3834
2277077	chr17:2277077:G:A	2.99374e-08	-1.32452e-10	-1.34819	4.97908e-05	-1.32452e-10	-1.51859	0.000118346	-1.32452e-10	-1.50845
2277358	chr17:2277358:A:G	2.56959e-08	-1.32452e-10	-1.50096	5.80818e-05	-1.32452e-10	-1.36457	0.000135367	-1.32452e-10	-1.37408
2277477	chr17:2277477:T:C	1.8268e-08	-1.19259	-0.649556	6.35414e-05	-0.0862511	-1.18848	5.05307e-05	-1.18175	-1.17773
2277508	chr17:2277508:C:T	2.96357e-08	-1.32452e-10	-1.35832	4.96471e-05	-1.32452e-10	-1.52148	0.000117917	-1.32452e-10	-1.51209
2277529	chr17:2277529:C:T	2.19868e-05	1.75534	3.49556	0.00195573	3.40635	-1.25425	0.00015164	0.0327158	-1.29328
2277629	chr17:2277629:C:T	2.56759e-08	-1.32452e-10	-1.50174	4.88276e-05	-1.32452e-10	-1.53812	0.00011488	-1.32452e-10	-1.53818
2277674	chr17:2277674:A:G	2.28488e-05	1.74936	3.54	0.00196163	3.39874	-1.24362	0.000152445	0.0281348	-1.2834
2278067	chr17:2278067:T:C	4.98099e-07	1.4635	-5.17736e-10	0.00033227	0.379528	-5.17736e-10	0.00102414	0.64954	-5.17736e-10
2278296	chr17:2278296:G:A	6.71448e-08	-1.32452e-10	-0.540444	5.11089e-05	-1.32452e-10	-1.49246	0.000117876	-1.32452e-10	-1.51243
2278297	chr17:2278297:G:A	2.31772e-05	1.75071	3.55292	0.00196695	3.39814	-1.24031	0.000152754	0.0271035	-1.28035
2278599	chr17:2278599:T:C	3.49766e-08	-1.32452e-10	-1.19262	6.30293e-05	-1.32452e-10	-1.28282	0.000146388	-1.32452e-10	-1.29581
2278746	chr17:2278746:G:A	6.23408e-08	-1.32452e-10	-0.614679	5.02435e-05	-1.32452e-10	-1.50954	0.000116429	-1.32452e-10	-1.52479
2279385	chr17:2279385:G:C	4.68346e-08	-1.32452e-10	-0.900672	8.32634e-05	-1.32452e-10	-1.00441	0.000191947	-1.32452e-10	-1.02485
2280268	chr17:2280268:T:G	5.42932e-08	-0.752897	-5.17736e-10	7.14426e-05	-1.15752	-5.17736e-10	0.000188032	-1.04546	-5.17736e-10
2280490	chr17:2280490:C:T	4.99611e-06	2.5178	1.25132	1.74468e-05	-1.35771	-1.20956	3.02179e-05	-1.63977	-1.23386
2280555	chr17:2280555:G:A	5.84191e-06	3.92552	-5.17736e-10	0.0273603	4.79043	-5.17736e-10	0.00392457	1.99294	-5.17736e-10
2281261	chr17:2281261:A:G	2.24388e-05	1.86799	3.40326	0.00221218	3.5443	-1.26898	0.000161737	0.110919	-1.30701
2281669	chr17:2281669:C:A	5.30775e-07	1.52704	-5.17736e-10	0.000349184	0.429179	-5.17736e-10	0.00107915	0.701857	-5.17736e-10
2281692	chr17:2281692:C:T	5.50343e-08	-0.739338	-5.17736e-10	0.000156726	-0.371918	-5.17736e-10	0.000557903	0.0421161	-5.17736e-10
2281930	chr17:2281930:C:T	1.49392e-07	0.259276	-5.17736e-10	0.000120613	-0.633833	-5.17736e-10	0.000359282	-0.397962	-5.17736e-10
2282179	chr17:2282179:T:C	2.50845e-08	-1.52505	-5.17736e-10	4.36378e-05	-1.65049	-5.17736e-10	0.000102741	-1.64986	-5.17736e-10
2282276	chr17:2282276:C:T	3.48343e-08	-1.32452e-10	-1.19669	5.26905e-05	-1.32452e-10	-1.46198	0.000123239	-1.32452e-10	-1.46794
2282806	chr17:2282806:C:T	2.44565e-05	1.87231	3.48505	0.00226668	3.55226	-1.25261	0.00016496	0.115425	-1.29179
2283161	chr17:2283161:A:G	1.65601e-05	1.72036	3.2471	0.00181761	3.36965	-1.29079	0.000143304	0.0101706	-1.32727
2284023	chr17:2284023:CTT:C	2.61844e-08	-1.32452e-10	-1.48213	6.61421e-05	-1.32452e-10	-1.23461	0.000150057	-1.32452e-10	-1.27105
2284107	chr17:2284107:G:A	2.26921e-05	1.81182	3.47065	0.00209442	3.47498	-1.25437	0.000157518	0.0709507	-1.29348
2284469	chr17:2284469:T:C	5.80554e-08	-1.32452e-10	-0.685897	7.94926e-05	-1.32452e-10	-1.05075	0.000179729	-1.32452e-10	-1.09062
2284637	chr17:2284637:C:A	8.71449e-05	1.72821	4.89982	0.00318663	3.37834	-0.738034	0.000246199	0.0208217	-0.796751
2285345	chr17:2285345:C:T	2.3501e-05	1.72285	3.59465	0.00194938	3.37126	-1.22241	0.000152818	0.0109056	-1.26373
2285786	chr17:2285786:G:A	4.72281e-08	-1.32452e-10	-0.892305	0.00011975	-1.32452e-10	-0.64101	0.000287559	-1.32452e-10	-0.62064
2285934	chr17:2285934:A:G	4.27407e-08	-1.32452e-10	-0.992143	0.000106158	-1.32452e-10	-0.761489	0.000254538	-1.32452e-10	-0.742617
2286030	chr17:2286030:T:C	2.33978e-05	1.90334	3.40976	0.00231165	3.58911	-1.26981	0.000165951	0.137288	-1.30766
2286208	chr17:2286208:T:A	1.69487e-07	1.76415	-1.37867	8.60203e-05	0.564482	-1.53632	0.000267166	0.842521	-1.53672
2286787	chr17:2286787:G:A	5.95703e-08	-0.660137	-5.17736e-10	0.000172264	-0.277392	-5.17736e-10	0.000621749	0.150467	-5.17736e-10
2287024	chr17:2287024:C:T	6.99332e-05	2.62121	3.78679	0.00601049	4.4662	-1.19136	0.000303364	0.667692	-1.23483
2287092	chr17:2287092:T:C	3.76122e-06	4.91396	-1.42876	0.0194628	5.94859	-1.49875	0.000916029	2.06073	-1.52275
2287706	chr17:2287706:G:A	2.8096e-05	1.79299	3.7031	0.00211897	3.45091	-1.21865	0.000160613	0.0569061	-1.25997
2287966	chr17:2287966:G:A	2.63116e-05	1.811	3.61947	0.00212787	3.47484	-1.23838	0.000159895	0.0708248	-1.27838
2287969	chr17:2287969:C:T	1.01563e-07	-0.126616	-5.17736e-10	0.000489104	0.766157	-5.17736e-10	0.000886192	0.504865	-5.17736e-10
2288005	chr17:2288005:A:C	3.37443e-08	-1.32452e-10	-1.22848	5.19023e-05	-1.32452e-10	-1.47706	0.000121474	-1.32452e-10	-1.48237
2288134	chr17:2288134:T:C	0.000107953	1.47895	5.36321	0.00271213	3.07533	-0.596253	0.000236842	-0.155278	-0.659398
2288907	chr17:2288907:G:A	5.36116e-08	-0.76553	-5.17736e-10	0.000150541	-0.412186	-5.17736e-10	0.000522522	-0.0234018	-5.17736e-10
2289455	chr17:2289455:G:T	1.563e-08	-1.2371	-0.761002	6.50705e-05	0.00788455	-1.25883	4.95364e-05	-1.13019	-1.24917
2289663	chr17:2289663:C:T	1.56906e-08	-1.22318	-0.771053	6.29372e-05	-0.0194277	-1.26485	4.84823e-05	-1.14559	-1.25528
2289773	chr17:2289773:G:A	4.06949e-08	-1.32452e-10	-1.04119	0.000100139	-1.32452e-10	-0.819862	0.000239925	-1.32452e-10	-0.801745
2289826	chr17:2289826:T:C	3.14004e-08	-1.32452e-10	-1.30047	5.06505e-05	-1.32452e-10	-1.50147	0.000120788	-1.32452e-10	-1.48803
2289851	chr17:2289851:T:G	2.63239e-08	-1.32452e-10	-1.47682	6.09636e-05	-1.32452e-10	-1.31614	0.000141867	-1.32452e-10	-1.32718
2289885	chr17:2289885:C:T	5.08236e-07	1.48365	-5.17736e-10	0.000338688	0.39866	-5.17736e-10	0.00104443	0.669158	-5.17736e-10
2289900	chr17:2289900:A:G	2.38672e-08	-1.57479	-5.17736e-10	6.55871e-05	-1.24304	-5.17736e-10	0.000137839	-1.35598	-5.17736e-10
2290331	chr17:2290331:T:C	2.60698e-08	-1.32452e-10	-1.48652	6.5701e-05	-1.32452e-10	-1.2413	0.000159827	-1.32452e-10	-1.20798
2290734	chr17:2290734:T:C	2.72267e-05	1.81596	3.6487	0.00215408	3.47966	-1.23096	0.000161651	0.0748495	-1.27148
2291062	chr17:2291062:T:C	3.03791e-08	-1.32452e-10	-1.33354	7.5095e-05	-1.32452e-10	-1.10766	0.000180219	-1.32452e-10	-1.0879
2291075	chr17:2291075:T:C	5.59721e-08	-1.32452e-10	-0.722441	6.45221e-05	-1.32452e-10	-1.25941	0.000152358	-1.32452e-10	-1.25584
2291182	chr17:2291182:C:T	2.62018e-05	1.54391	3.88238	0.00171895	3.1438	-1.12075	0.000148627	-0.115148	-1.16548
2291207	chr17:2291207:T:C	2.55095e-08	-1.32452e-10	-1.50824	5.72691e-05	-1.32452e-10	-1.37866	0.000135596	-1.32452e-10	-1.37239
2291237	chr17:2291237:A:G	5.36017e-08	-1.32452e-10	-0.765715	5.17689e-05	-1.32452e-10	-1.47963	0.000121016	-1.32452e-10	-1.48615
2291486	chr17:2291486:G:A	2.8986e-08	-1.32452e-10	-1.38048	4.88254e-05	-1.32452e-10	-1.53817	0.000114881	-1.32452e-10	-1.53817
2291580	chr17:2291580:C:G	2.10819e-05	1.63611	3.57277	0.00213138	3.46165	-1.22355	0.000171388	0.125694	-1.26383
2291836	chr17:2291836:A:G	1.21201e-05	1.36515	3.29017	0.000848404	2.62706	-1.31012	9.81245e-05	-0.351211	-1.34462
2291872	chr17:2291872:G:A	2.75909e-05	0.960117	4.51783	0.00107626	2.43196	-0.877133	0.000126627	-0.511032	-0.929791
2291913	chr17:2291913:T:C	3.48157e-08	-1.32452e-10	-1.19723	5.73005e-05	-1.32452e-10	-1.37811	0.000139287	-1.32452e-10	-1.34553
2292052	chr17:2292052:A:AG	4.38023e-08	-1.32452e-10	-0.96761	0.000109325	-1.32452e-10	-0.73209	0.000262214	-1.32452e-10	-0.712906
2292144	chr17:2292144:CA:C	3.43222e-08	-1.32452e-10	-1.2115	5.23254e-05	-1.32452e-10	-1.46894	0.00012242	-1.32452e-10	-1.47461
2292639	chr17:2292639:GA:G	3.0946e-05	1.8752	3.7175	0.00235882	3.55133	-1.21183	0.000171598	0.116711	-1.25363
2292794	chr17:2292794:C:T	5.02729e-05	2.10377	3.97416	0.0033647	3.83045	-1.13577	0.000217151	0.280388	-1.18186
2293064	chr17:2293064:G:A	3.37503e-08	-1.32452e-10	-1.22831	5.70024e-05	-1.32452e-10	-1.38333	0.000133771	-1.32452e-10	-1.38594
2293532	chr17:2293532:T:C	3.10964e-05	1.85578	3.74177	0.00233386	3.53437	-1.20551	0.000171079	0.10775	-1.24769
2293891	chr17:2293891:G:A	3.8093e-05	1.89994	3.90055	0.00260412	3.60338	-1.16495	0.000184634	0.14591	-1.2096
2294093	chr17:2294093:T:C	3.43477e-05	1.93352	3.76347	0.00256939	3.62652	-1.20151	0.00018127	0.161829	-1.24391
2294343	chr17:2294343:C:T	3.24116e-05	1.9546	3.68438	0.00259333	3.65434	-1.22006	0.000180893	0.177128	-1.26129
2294517	chr17:2294517:A:T	5.06023e-08	-1.32452e-10	-0.823298	6.1046e-05	-1.32452e-10	-1.31479	0.000143824	-1.32452e-10	-1.31348
2294698	chr17:2294698:A:G	2.15542e-07	1.73659	-1.11073	9.66907e-05	0.496245	-1.35115	0.000287002	0.72629	-1.34887
2295506	chr17:2295506:C:T	4.55609e-05	2.03045	3.94906	0.00304567	3.74625	-1.15119	0.000203743	0.231401	-1.19661
2295598	chr17:2295598:T:C	1.81779e-08	-1.23178	-0.615312	7.00258e-05	-0.00981316	-1.16774	5.37791e-05	-1.14057	-1.15661
2295861	chr17:2295861:T:C	4.40718e-08	-1.32452e-10	-0.961474	4.94929e-05	-1.32452e-10	-1.52459	0.000117219	-1.32452e-10	-1.51803
2295993	chr17:2295993:T:C	2.62833e-08	-1.32452e-10	-1.47836	6.29002e-05	-1.32452e-10	-1.28487	0.000150156	-1.32452e-10	-1.27039
2296099	chr17:2296099:T:C	4.60323e-08	-1.32452e-10	-0.917953	4.88892e-05	-1.32452e-10	-1.53686	0.000115778	-1.32452e-10	-1.53039
2296195	chr17:2296195:G:A	1.5669e-08	-1.24758	-0.74803	6.69016e-05	0.0268387	-1.25003	5.05567e-05	-1.11877	-1.2402
2296460	chr17:2296460:G:A	4.75857e-05	1.95092	4.07207	0.00285923	3.6499	-1.11801	0.000198559	0.174386	-1.16537
2297092	chr17:2297092:T:C	2.80017e-07	2.013	-1.12545	0.000119198	0.727888	-1.37352	0.000356619	0.966034	-1.37143
2297202	chr17:2297202:A:C	1.03272e-07	-1.32452e-10	-0.109932	9.03884e-05	-1.32452e-10	-0.922302	0.000213507	-1.32452e-10	-0.918401
2297830	chr17:2297830:C:T	2.63803e-08	-1.32452e-10	-1.47468	4.93719e-05	-1.32452e-10	-1.52704	0.000116003	-1.32452e-10	-1.52845
2297855	chr17:2297855:C:A	2.8399e-08	-1.32452e-10	-1.40094	4.93344e-05	-1.32452e-10	-1.5278	0.000117108	-1.32452e-10	-1.51897
2298187	chr17:2298187:C:T	5.39273e-08	-1.32452e-10	-0.759659	4.90347e-05	-1.32452e-10	-1.53389	0.000114897	-1.32452e-10	-1.53803
2298441	chr17:2298441:C:T	1.37958e-06	-0.201211	2.68345	0.000215695	1.33468	-1.38724	4.48368e-05	-1.06312	-1.41591
2298650	chr17:2298650:A:G	0.000135195	2.04871	5.01846	0.00479265	3.77445	-0.726031	0.000313781	0.251246	-0.784621
2299029	chr17:2299029:T:C	2.25168e-08	-1.63303	-5.17736e-10	7.99178e-05	-1.04542	-5.17736e-10	0.000148961	-1.27838	-5.17736e-10
2299542	chr17:2299542:C:T	4.0244e-08	-1.32452e-10	-1.05233	4.89617e-05	-1.32452e-10	-1.53538	0.000115659	-1.32452e-10	-1.53142
2299649	chr17:2299649:T:C	0.000175755	2.38971	4.93984	2.88263e-05	-1.39357	-0.67156	5.05539e-05	-1.64555	-0.713484
2299815	chr17:2299815:T:C	5.28484e-08	-1.32452e-10	-0.779868	0.000125982	-1.32452e-10	-0.590283	0.000302816	-1.32452e-10	-0.568943
2299873	chr17:2299873:T:G	0.0437392	4.81582	8.03064	0.000103805	-0.737413	-0.0464873	0.000124875	-1.33664	-0.118115
2299881	chr17:2299881:C:G	1.14128e-08	-1.31034	-1.00222	6.80967e-05	0.153209	-1.3587	4.86074e-05	-1.04703	-1.35126
2299927	chr17:2299927:T:C	2.68346e-08	-1.32452e-10	-1.4576	5.10611e-05	-1.32452e-10	-1.49339	0.000120272	-1.32452e-10	-1.49231
2299931	chr17:2299931:C:T	2.71384e-08	-1.32452e-10	-1.44635	5.9788e-05	-1.32452e-10	-1.33561	0.000144549	-1.32452e-10	-1.30845
2300027	chr17:2300027:C:T	5.58365e-08	-1.32452e-10	-0.724868	8.00451e-05	-1.32452e-10	-1.04383	0.000185506	-1.32452e-10	-1.05898
2300699	chr17:2300699:G:A	2.71744e-07	1.9814	-1.12383	0.000117922	0.703647	-1.36004	0.000352377	0.940414	-1.35778
2301557	chr17:2301557:TCTCGGCCGGGC:T	4.30995e-08	-1.32452e-10	-0.983785	0.000107186	-1.32452e-10	-0.751851	0.000257012	-1.32452e-10	-0.732944
2301565	chr17:2301565:G:A	3.18956e-08	-1.28483	-5.17736e-10	4.57276e-05	-1.60372	-5.17736e-10	0.000114325	-1.54302	-5.17736e-10
2301710	chr17:2301710:T:C	0.000108449	1.74111	5.10563	0.00385631	3.4081	-0.577053	0.000292371	0.0415038	-0.64555
2302301	chr17:2302301:T:C	3.56296e-08	-1.32452e-10	-1.17412	5.34577e-05	-1.32452e-10	-1.44753	0.000124968	-1.32452e-10	-1.45401
2302370	chr17:2302370:G:A	3.30506e-06	-0.129092	3.48501	0.0003176	1.42393	-1.08955	6.19208e-05	-1.01473	-1.14148
2302517	chr17:2302517:G:A	2.7589e-08	-1.32452e-10	-1.42988	5.84316e-05	-1.32452e-10	-1.35856	0.000141054	-1.32452e-10	-1.33293
2302629	chr17:2302629:T:C	5.27635e-06	-0.19752	4.02122	0.000340712	1.33739	-0.932773	6.90864e-05	-1.05356	-0.993149
2302820	chr17:2302820:G:A	3.31068e-07	2.57752	-1.52249	6.99679e-05	-0.066128	-1.11225	9.2462e-05	-0.648261	-1.10701
2302971	chr17:2302971:T:C	2.93575e-08	-1.32452e-10	-1.36775	7.8832e-05	-1.32452e-10	-1.0591	0.000188367	-1.32452e-10	-1.04368
2303384	chr17:2303384:G:A	3.98915e-08	-1.32452e-10	-1.06113	6.34178e-05	-1.32452e-10	-1.27667	0.000147547	-1.32452e-10	-1.28792
2304032	chr17:2304032:G:A	1.34615e-08	-1.32252	-0.824938	6.4327e-05	0.024214	-1.28665	5.03547e-05	-1.08596	-1.27702
2304131	chr17:2304131:C:T	1.059e-08	-1.51613	-0.871256	0.000108612	0.578844	-1.31748	6.96198e-05	-0.730796	-1.30822
2305580	chr17:2305580:G:A	6.6686e-09	-1.31374	-1.53614	5.54207e-05	-0.103403	-1.30806	4.75307e-05	-1.13688	-1.28382
2305605	chr17:2305605:G:T	1.02228e-05	1.31758	3.1675	0.00146644	2.92257	-1.0584	0.000155838	-0.12355	-1.1097
2305700	chr17:2305700:TG:T	5.65478e-08	-0.71221	-5.17736e-10	0.000156061	-0.376172	-5.17736e-10	0.000535897	0.00187241	-5.17736e-10
2306280	chr17:2306280:C:T	2.81946e-08	-1.32452e-10	-1.40817	4.93285e-05	-1.32452e-10	-1.52792	0.000115819	-1.32452e-10	-1.53004
2306577	chr17:2306577:C:T	6.47539e-06	1.15294	2.87553	0.00108473	2.71324	-1.15057	0.000126862	-0.242411	-1.19656
2307209	chr17:2307209:T:C	4.04034e-08	-1.32452e-10	-1.04838	5.7839e-05	-1.32452e-10	-1.36876	0.000135127	-1.32452e-10	-1.37585
2307707	chr17:2307707:G:A	6.92355e-09	-1.57499	-1.23738	6.28135e-05	0.187011	-1.47326	5.21223e-05	-0.860374	-1.4681
2308049	chr17:2308049:A:T	1.09489e-05	4.55369	-5.17736e-10	0.000160372	-0.348924	-5.17736e-10	0.000195246	-1.00781	-5.17736e-10
2308122	chr17:2308122:C:A	1.68909e-05	1.10522	3.88202	0.00234001	2.24434	0.0871472	0.000404656	-0.190298	-0.0887342
2308623	chr17:2308623:C:A	1.86908e-05	0.828383	4.26011	0.00204714	1.88781	0.309967	0.000418465	-0.3671	0.121625
2308830	chr17:2308830:A:C	3.03941e-08	-1.32452e-10	-1.33305	5.05891e-05	-1.32452e-10	-1.50268	0.000118565	-1.32452e-10	-1.50661
2309336	chr17:2309336:A:C	2.00778e-07	-1.32452e-10	0.554906	0.00012645	-1.32452e-10	-0.586573	0.000284356	-1.32452e-10	-0.631841
2309343	chr17:2309343:A:G	4.09459e-08	-1.03504	-5.17736e-10	6.14725e-05	-1.30783	-5.17736e-10	0.000136611	-1.36493	-5.17736e-10
2309504	chr17:2309504:G:A	2.8781e-08	-1.32452e-10	-1.38758	6.95027e-05	-1.32452e-10	-1.18505	0.000164183	-1.32452e-10	-1.18108
2310283	chr17:2310283:C:T	6.70346e-08	-1.32452e-10	-0.542086	9.28975e-05	-1.32452e-10	-0.894921	0.000214913	-1.32452e-10	-0.911835
2310284	chr17:2310284:G:A	2.26722e-08	-1.62616	-5.17736e-10	4.96098e-05	-1.52223	-5.17736e-10	0.000108244	-1.59768	-5.17736e-10
2310711	chr17:2310711:T:C	3.04048e-07	0.969889	-5.17736e-10	0.000921696	1.3998	-5.17736e-10	0.000475401	-0.11791	-5.17736e-10
2310932	chr17:2310932:G:C	2.69523e-08	-1.32452e-10	-1.45323	4.93743e-05	-1.32452e-10	-1.52699	0.0001159	-1.32452e-10	-1.52934
2310967	chr17:2310967:C:T	4.11203e-08	-1.32452e-10	-1.03079	7.04443e-05	-1.32452e-10	-1.1716	0.000164431	-1.32452e-10	-1.17958
2311619	chr17:2311619:C:T	2.5773e-08	-1.32452e-10	-1.49797	7.25903e-05	-1.32452e-10	-1.14159	0.000178235	-1.32452e-10	-1.09896
2311746	chr17:2311746:G:A	2.83861e-08	-1.32452e-10	-1.4014	5.13964e-05	-1.32452e-10	-1.48685	0.000120309	-1.32452e-10	-1.49201
2311868	chr17:2311868:T:G	3.61073e-08	-1.32452e-10	-1.1608	5.1778e-05	-1.32452e-10	-1.47945	0.000121898	-1.32452e-10	-1.47888
2312861	chr17:2312861:A:G	2.23441e-08	-1.64073	-5.17736e-10	4.5731e-05	-1.60364	-5.17736e-10	0.000104774	-1.63026	-5.17736e-10
2312964	chr17:2312964:T:C	2.01143e-05	0.996784	4.16511	0.00234301	2.11228	0.220495	0.00042929	-0.257898	0.0379624
2314187	chr17:2314187:C:T	2.60815e-07	-1.32452e-10	0.816517	8.81563e-05	-1.32452e-10	-0.947307	0.000206473	-1.32452e-10	-0.951899
2314941	chr17:2314941:C:T	3.90119e-08	-1.32452e-10	-1.08343	0.000105705	-1.32452e-10	-0.765762	0.000255587	-1.32452e-10	-0.738505
2315105	chr17:2315105:G:A	3.04405e-08	-1.32452e-10	-1.33152	5.09352e-05	-1.32452e-10	-1.49586	0.000119274	-1.32452e-10	-1.50064
2315228	chr17:2315228:G:A	2.21469e-08	-1.6496	-5.17736e-10	6.16535e-05	-1.30489	-5.17736e-10	0.000124616	-1.45684	-5.17736e-10
2315521	chr17:2315521:CT:C	6.73302e-08	-1.32452e-10	-0.537686	0.00021752	-1.32452e-10	-0.0441263	0.000513207	-1.32452e-10	-0.04139
2315861	chr17:2315861:G:A	9.1868e-08	-1.32452e-10	-0.226942	6.93631e-05	-1.32452e-10	-1.18706	0.000160169	-1.32452e-10	-1.20584
2316603	chr17:2316603:G:A	3.13525e-08	-1.32452e-10	-1.302	5.1107e-05	-1.32452e-10	-1.4925	0.000119671	-1.32452e-10	-1.49733
2317486	chr17:2317486:C:T	5.35597e-09	-1.53593	-1.53315	5.33538e-05	-0.075408	-1.37407	4.86475e-05	-0.982091	-1.41538
2317522	chr17:2317522:A:T	4.5662e-08	-1.32452e-10	-0.926029	5.46733e-05	-1.32452e-10	-1.42504	0.000125642	-1.32452e-10	-1.44863
2317640	chr17:2317640:G:A	5.86976e-08	-1.32452e-10	-0.674897	6.24231e-05	-1.32452e-10	-1.29248	0.00014189	-1.32452e-10	-1.32702
2318237	chr17:2318237:C:T	7.93575e-07	3.22375	-1.2945	0.0012834	3.20073	-1.46988	0.000333512	0.98467	-1.45706
2318671	chr17:2318671:C:T	2.85141e-08	-1.3969	-5.17736e-10	4.91791e-05	-1.53095	-5.17736e-10	0.000104362	-1.6342	-5.17736e-10
2319031	chr17:2319031:C:T	1.31078e-08	-1.17856	-0.995522	0.000437359	2.16987	-1.51554	0.000194158	0.513891	-1.52729
2319902	chr17:2319902:C:T	2.63699e-08	-1.32452e-10	-1.47507	4.93678e-05	-1.32452e-10	-1.52712	0.000115883	-1.32452e-10	-1.52949
2321294	chr17:2321294:A:G	4.07731e-08	-1.32452e-10	-1.03927	6.82291e-05	-1.32452e-10	-1.20355	0.000156147	-1.32452e-10	-1.23127
2321513	chr17:2321513:A:G	6.62851e-08	-1.32452e-10	-0.55333	6.66008e-05	-1.32452e-10	-1.2277	0.000150597	-1.32452e-10	-1.26746
2322072	chr17:2322072:C:T	5.74265e-09	-1.4648	-1.53457	1.8799e-05	-1.13285	-1.35977	2.9408e-05	-1.49754	-1.40326
2322712	chr17:2322712:T:A	6.07228e-09	-1.41941	-1.52415	1.66567e-05	-1.20759	-1.40602	2.72405e-05	-1.53441	-1.44296
2322716	chr17:2322716:C:T	4.43978e-08	-0.954106	-5.17736e-10	0.000239854	0.0536139	-5.17736e-10	0.000438467	-0.198784	-5.17736e-10
2322807	chr17:2322807:C:T	9.51613e-08	-0.191722	-5.17736e-10	8.77215e-05	-0.952252	-5.17736e-10	0.000241167	-0.796578	-5.17736e-10
2322822	chr17:2322822:T:C	5.98682e-08	-1.64896	0.993806	7.18612e-05	-0.393026	-0.758657	8.86787e-05	-0.934837	-0.862213
2322842	chr17:2322842:G:T	8.33054e-08	-1.64743	1.32265	0.000103063	-0.396312	-0.394765	0.000126483	-0.924271	-0.517693
2324361	chr17:2324361:G:T	2.53074e-08	-1.5162	-5.17736e-10	4.51078e-05	-1.61736	-5.17736e-10	0.000114269	-1.54351	-5.17736e-10
2325294	chr17:2325294:C:T	1.24618e-07	-1.32452e-10	0.0779597	7.12068e-05	-1.32452e-10	-1.16083	0.000167206	-1.32452e-10	-1.16284
2325773	chr17:2325773:C:T	9.9114e-08	0.654396	-0.80542	1.09846e-05	-1.55708	-1.47285	2.34902e-05	-1.64907	-1.47641
2326431	chr17:2326431:CA:C	1.01998e-07	-0.12234	-5.17736e-10	0.000115123	-0.680417	-5.17736e-10	0.000281333	-0.642529	-5.17736e-10
2326438	chr17:2326438:T:C	4.19087e-08	-1.32452e-10	-1.0118	7.01707e-05	-1.32452e-10	-1.17549	0.000162505	-1.32452e-10	-1.19136
2327122	chr17:2327122:T:G	1.08011e-07	1.41635	-1.48141	0.000956132	2.74332	-1.30684	0.000815663	1.72478	-1.30285
2327217	chr17:2327217:G:A	2.27516e-08	-1.62266	-5.17736e-10	4.6627e-05	-1.58424	-5.17736e-10	0.00010556	-1.62279	-5.17736e-10
2327473	chr17:2327473:G:A	2.55514e-08	-1.5066	-5.17736e-10	4.40584e-05	-1.6409	-5.17736e-10	0.000104426	-1.63359	-5.17736e-10
2327685	chr17:2327685:A:G	2.88683e-08	-1.32452e-10	-1.38455	4.95946e-05	-1.32452e-10	-1.52254	0.00011641	-1.32452e-10	-1.52495
2327977	chr17:2327977:G:A	7.93304e-09	-1.47682	-1.19944	2.01624e-05	-1.20475	-1.21784	3.22961e-05	-1.53316	-1.27396
2328048	chr17:2328048:G:A	6.39386e-09	-1.35535	-1.53661	1.39504e-05	-1.35479	-1.43613	2.52653e-05	-1.59989	-1.45274
2328692	chr17:2328692:G:A	2.63007e-08	-1.4777	-5.17736e-10	4.44326e-05	-1.63245	-5.17736e-10	0.000105548	-1.6229	-5.17736e-10
2329980	chr17:2329980:T:C	7.58526e-09	-1.18996	-1.53113	0.000350441	1.96061	-1.52784	0.000174721	0.413939	-1.53282
2330711	chr17:2330711:C:T	1.05753e-07	1.4215	-1.50768	0.000843947	2.73982	-1.42815	0.000724068	1.72841	-1.4256
2333110	chr17:2333110:T:C	1.11701e-07	1.44377	-1.47524	0.000990949	2.76745	-1.29521	0.000849788	1.75402	-1.2911
2333160	chr17:2333160:C:CTTCT	2.75344e-08	-1.32452e-10	-1.43186	4.89897e-05	-1.32452e-10	-1.53481	0.000115142	-1.32452e-10	-1.5359
2334167	chr17:2334167:T:C	9.86497e-08	0.0468376	-0.202557	0.000162881	0.771263	-1.10466	0.000145496	-0.141618	-1.1603
2334174	chr17:2334174:A:G	3.27895e-08	-1.32452e-10	-1.25719	6.1729e-05	-1.32452e-10	-1.30366	0.000143564	-1.32452e-10	-1.31529
2334428	chr17:2334428:G:A	6.20877e-08	-1.32452e-10	-0.618748	5.7567e-05	-1.32452e-10	-1.37347	0.000133082	-1.32452e-10	-1.3911
2334858	chr17:2334858:T:C	1.05166e-07	-0.091758	-5.17736e-10	0.000118059	-0.655232	-5.17736e-10	0.000288604	-0.617015	-5.17736e-10
2335381	chr17:2335381:A:G	2.56903e-08	-1.50118	-5.17736e-10	0.000100345	-0.817807	-5.17736e-10	0.00018793	-1.046	-5.17736e-10
2335383	chr17:2335383:C:T	2.48373e-08	-1.32452e-10	-1.53495	8.94554e-05	-1.32452e-10	-0.932679	0.000220715	-1.32452e-10	-0.885199
2337105	chr17:2337105:A:T	5.06215e-08	-0.822918	-5.17736e-10	5.14956e-05	-1.48492	-5.17736e-10	0.000137512	-1.35835	-5.17736e-10
2337106	chr17:2337106:C:T	2.34452e-07	0.709955	-5.17736e-10	0.000228061	0.00319561	-5.17736e-10	0.00065743	0.20627	-5.17736e-10
2337584	chr17:2337584:C:T	3.9165e-08	-1.07951	-5.17736e-10	4.67288e-05	-1.58206	-5.17736e-10	0.000104294	-1.63485	-5.17736e-10
2337951	chr17:2337951:C:T	5.62744e-08	-1.32452e-10	-0.717055	7.03733e-05	-1.32452e-10	-1.1726	0.000160689	-1.32452e-10	-1.2026
2338356	chr17:2338356:C:T	2.96745e-08	-1.35701	-5.17736e-10	4.64975e-05	-1.58702	-5.17736e-10	0.000106087	-1.61781	-5.17736e-10
2338605	chr17:2338605:T:C	7.368e-09	-1.41528	-1.33487	0.000131109	0.987709	-1.5381	0.000112083	-0.0250501	-1.53778
2339123	chr17:2339123:A:G	3.39855e-08	-0.756518	-0.464843	4.68423e-05	-0.221904	-1.35773	5.77465e-05	-0.829926	-1.39608
2339200	chr17:2339200:G:A	1.69231e-08	-0.602333	-1.31628	9.41159e-06	-1.65046	-1.53401	2.34689e-05	-1.59078	-1.53561
2339292	chr17:2339292:C:G	1.61845e-08	-0.59374	-1.3695	9.6315e-06	-1.65043	-1.51095	2.41624e-05	-1.592	-1.50527
2339527	chr17:2339527:A:G	2.34586e-08	-0.206557	-1.3855	9.78945e-06	-1.6213	-1.52381	2.63807e-05	-1.49069	-1.51874
2339756	chr17:2339756:C:T	2.55805e-08	-1.32452e-10	-1.50546	4.89861e-05	-1.32452e-10	-1.53488	0.000115445	-1.32452e-10	-1.53328
2339762	chr17:2339762:C:T	2.31915e-08	-1.60351	-5.17736e-10	6.82261e-05	-1.20359	-5.17736e-10	0.000138977	-1.34776	-5.17736e-10
2339820	chr17:2339820:T:A	3.52358e-08	-1.32452e-10	-1.18523	4.88298e-05	-1.32452e-10	-1.53808	0.00011488	-1.32452e-10	-1.53818
2340287	chr17:2340287:C:T	4.34599e-08	-0.662034	-0.313422	5.77555e-05	-0.101037	-1.26916	6.84938e-05	-0.738073	-1.31725
2340427	chr17:2340427:A:G	2.23894e-08	-0.295036	-1.34367	1.00376e-05	-1.63282	-1.48727	2.66937e-05	-1.52082	-1.47683
2340646	chr17:2340646:G:A	2.5748e-08	-1.32452e-10	-1.49894	6.91488e-05	-1.32452e-10	-1.19016	0.000165411	-1.32452e-10	-1.17364
2340734	chr17:2340734:G:A	1.04914e-07	-1.32452e-10	-0.0941528	6.03387e-05	-1.32452e-10	-1.32644	0.000138809	-1.32452e-10	-1.34897
2340958	chr17:2340958:G:A	1.07923e-07	-1.32452e-10	-0.0658772	0.000469958	-1.32452e-10	0.726225	0.0010088	-1.32452e-10	0.634451
2341213	chr17:2341213:G:GTTCAAGTGA	3.51808e-08	-1.32452e-10	-1.1868	4.95512e-05	-1.32452e-10	-1.52341	0.000117338	-1.32452e-10	-1.51701
2342758	chr17:2342758:C:T	4.77838e-07	-1.32452e-10	1.42198	0.00026694	-1.32452e-10	0.160604	0.000592204	-1.32452e-10	0.101782
2344442	chr17:2344442:T:C	2.45787e-08	-1.54542	-5.17736e-10	5.84543e-05	-1.35817	-5.17736e-10	0.000128554	-1.42572	-5.17736e-10
2344559	chr17:2344559:C:T	5.09977e-08	-1.32452e-10	-0.815515	7.29518e-05	-1.32452e-10	-1.13662	0.000167326	-1.32452e-10	-1.16213
2344688	chr17:2344688:T:C	4.98996e-09	-1.60545	-1.53442	2.39912e-05	-0.881357	-1.36737	3.59381e-05	-1.33498	-1.36529
2345208	chr17:2345208:A:G	3.14372e-08	-1.32452e-10	-1.2993	5.09296e-05	-1.32452e-10	-1.49597	0.000121117	-1.32452e-10	-1.48531
2345335	chr17:2345335:G:A	5.77436e-08	-1.32452e-10	-0.691283	9.25639e-05	-1.32452e-10	-0.898519	0.000214069	-1.32452e-10	-0.915769
2345424	chr17:2345424:G:A	7.72168e-08	-1.32452e-10	-0.400679	0.000104549	-1.32452e-10	-0.776761	0.000241355	-1.32452e-10	-0.7958
2345545	chr17:2345545:A:G	9.29608e-08	-1.32452e-10	-0.215118	0.000122796	-1.32452e-10	-0.615898	0.0002828	-1.32452e-10	-0.637329
2345850	chr17:2345850:T:C	2.64586e-08	-1.32452e-10	-1.47171	4.97615e-05	-1.32452e-10	-1.51918	0.000117406	-1.32452e-10	-1.51643
2345978	chr17:2345978:C:T	7.32453e-09	-1.60098	-1.15509	2.6614e-05	-0.822272	-1.32271	5.04975e-05	-1.04062	-1.31953
2345989	chr17:2345989:G:C	2.96791e-08	-1.32452e-10	-1.35685	5.22408e-05	-1.32452e-10	-1.47056	0.000121734	-1.32452e-10	-1.48023
2346610	chr17:2346610:C:T	3.286e-08	-0.124954	-1.13008	5.99657e-05	0.204639	-1.53728	4.67353e-05	-0.903357	-1.53421
2346678	chr17:2346678:G:A	5.53986e-08	-1.32452e-10	-0.732741	6.71547e-05	-1.32452e-10	-1.21942	0.00015859	-1.32452e-10	-1.21575
2347210	chr17:2347210:A:G	2.51418e-08	-1.32452e-10	-1.52276	5.1875e-05	-1.32452e-10	-1.47758	0.000122383	-1.32452e-10	-1.47492
2347717	chr17:2347717:C:G	1.5994e-07	1.31258	-0.985081	0.00130881	2.60565	-0.8552	0.00149802	1.87896	-0.849133
2347765	chr17:2347765:G:A	6.07824e-08	0.176503	-0.816499	1.48315e-05	-1.47968	-1.24998	4.22603e-05	-1.28071	-1.25751
2347952	chr17:2347952:C:T	5.60521e-08	-0.721013	-5.17736e-10	5.40118e-05	-1.43722	-5.17736e-10	0.000116425	-1.52482	-5.17736e-10
2348910	chr17:2348910:C:T	1.23124e-08	-1.04813	-1.18856	1.63088e-05	-1.14274	-1.49197	3.18001e-05	-1.31859	-1.50401
2349075	chr17:2349075:G:A	6.77257e-09	-1.37432	-1.46009	2.29672e-05	-0.881366	-1.41099	5.5364e-05	-0.855498	-1.41264
2349087	chr17:2349087:G:A	2.81147e-08	-1.32452e-10	-1.411	6.96763e-05	-1.32452e-10	-1.18256	0.000166074	-1.32452e-10	-1.16963
2349202	chr17:2349202:C:T	2.43465e-08	-0.0617747	-1.49313	3.13045e-05	-0.534649	-1.44801	3.61739e-05	-1.24984	-1.44389
2349240	chr17:2349240:A:G	7.28684e-09	-1.31343	-1.4478	1.57614e-05	-1.5691	-1.09975	3.85514e-05	-1.54263	-1.08744
2349269	chr17:2349269:G:C	1.23473e-06	3.72826	-1.35695	6.47741e-05	0.258522	-1.51403	9.45608e-05	-0.219672	-1.51315
2349277	chr17:2349277:G:A	6.78599e-06	5.02231	-0.946992	0.000153286	1.12099	-1.5151	0.000183165	0.444249	-1.51593
2349334	chr17:2349334:T:C	1.26987e-08	-0.92858	-1.27722	2.91405e-05	-1.09303	-0.961261	6.69321e-05	-1.10295	-0.975441
2349945	chr17:2349945:G:A	3.06948e-07	2.3952	-1.41582	0.000165399	0.934459	-1.25251	0.000139228	-0.0957411	-1.25022
2350077	chr17:2350077:A:G	2.21533e-08	-1.64931	-5.17736e-10	4.47298e-05	-1.62578	-5.17736e-10	0.000108665	-1.5938	-5.17736e-10
2350174	chr17:2350174:G:A	1.07265e-07	1.42681	-1.4988	3.59703e-05	-0.406897	-1.43683	4.56687e-05	-1.02922	-1.43144
2350499	chr17:2350499:G:A	1.15402e-06	3.09586	-0.792153	0.000540854	1.77909	-0.912355	0.000426683	0.669004	-0.895032
2350843	chr17:2350843:T:C	4.83272e-09	-1.6505	-1.52138	1.18881e-05	-1.41505	-1.53583	2.54375e-05	-1.51012	-1.53573
2350979	chr17:2350979:G:A	1.99477e-07	2.0551	-1.5067	8.03222e-05	-0.0225568	-1.01782	9.58659e-05	-0.713083	-1.00603
2351027	chr17:2351027:T:C	1.34349e-06	3.23644	-0.780709	0.000625107	1.91423	-0.902722	0.000484357	0.786262	-0.885508
2351238	chr17:2351238:T:G	4.81474e-09	-1.65037	-1.52525	1.20675e-05	-1.40096	-1.53493	2.57397e-05	-1.49925	-1.53479
2351247	chr17:2351247:A:G	4.85472e-09	-1.64887	-1.51847	1.24268e-05	-1.37028	-1.53628	2.63179e-05	-1.47561	-1.5362
2351844	chr17:2351844:A:C	1.97747e-07	2.01329	-1.4736	8.67337e-05	-0.0515862	-0.91199	0.000104278	-0.7353	-0.89971
2351899	chr17:2351899:A:G	1.61063e-07	1.81082	-1.47632	9.80743e-05	0.482781	-1.32347	9.29224e-05	-0.430665	-1.31964
2352057	chr17:2352057:C:T	1.56457e-07	1.78173	-1.47624	9.65062e-05	0.460766	-1.31758	9.19849e-05	-0.447089	-1.31336
2352390	chr17:2352390:C:T	1.00152e-08	-1.00849	-1.4347	4.59889e-05	-0.650388	-0.94763	0.000128197	-0.506367	-0.922137
2352732	chr17:2352732:C:A	6.09079e-07	3.10087	-1.43622	0.00020091	0.685282	-0.808842	0.000208309	-0.146857	-0.796187
2352780	chr17:2352780:T:C	3.63027e-08	-1.32452e-10	-1.1554	5.49286e-05	-1.32452e-10	-1.42038	0.000127777	-1.32452e-10	-1.43178
2352808	chr17:2352808:C:T	7.13021e-08	-1.32452e-10	-0.480369	0.000138001	-1.32452e-10	-0.499155	0.000331615	-1.32452e-10	-0.478093
2352870	chr17:2352870:C:T	2.12336e-08	-1.0883	-0.603407	7.91142e-05	-0.80219	-0.253336	0.000218522	-0.680419	-0.214761
2352878	chr17:2352878:C:T	3.44769e-07	2.06212	-0.966544	0.00020444	0.911458	-1.0176	0.000191716	-0.0250543	-1.001
2352922	chr17:2352922:C:T	5.66655e-08	-1.32452e-10	-0.710129	0.000175308	-1.32452e-10	-0.259875	0.000434371	-1.32452e-10	-0.20817
2352924	chr17:2352924:T:C	4.71883e-07	2.41498	-1.00555	0.000255757	1.20763	-1.08982	0.000227256	0.21944	-1.07543
2352932	chr17:2352932:C:T	4.46686e-07	2.39189	-1.03733	0.000244222	1.18882	-1.11716	0.000217627	0.203942	-1.10323
2353391	chr17:2353391:G:T	4.83388e-09	-1.64403	-1.52762	1.10964e-05	-1.48637	-1.53342	2.41632e-05	-1.56384	-1.5334
2353534	chr17:2353534:G:A	1.02387e-07	1.40656	-1.5251	6.42242e-05	0.160401	-1.42444	6.63213e-05	-0.666016	-1.42154
2353651	chr17:2353651:G:C	3.32497e-08	-1.32452e-10	-1.24325	6.29338e-05	-1.32452e-10	-1.28434	0.000148013	-1.32452e-10	-1.28477
2354332	chr17:2354332:G:A	8.76724e-08	1.26334	-1.53702	6.24803e-05	0.21662	-1.50819	6.3903e-05	-0.617785	-1.50692
2354367	chr17:2354367:A:C	5.78356e-09	-1.45489	-1.53739	9.71628e-06	-1.64972	-1.5029	2.29841e-05	-1.64455	-1.50271
2354525	chr17:2354525:T:A	8.59595e-08	1.24474	-1.53816	6.27266e-05	0.205139	-1.49277	6.43905e-05	-0.625866	-1.49124
2354570	chr17:2354570:A:G	8.48727e-08	1.23202	-1.53816	6.18778e-05	0.195021	-1.49628	6.36814e-05	-0.633383	-1.49479
2357457	chr17:2357457:C:T	5.68902e-09	-1.47061	-1.53815	9.65873e-06	-1.64838	-1.51017	2.27601e-05	-1.64704	-1.51002
2357658	chr17:2357658:C:T	6.29744e-08	-1.32452e-10	-0.604568	7.30907e-05	-1.32452e-10	-1.13472	0.000172975	-1.32452e-10	-1.12892
2358257	chr17:2358257:G:A	5.15912e-09	-1.57535	-1.53118	1.03642e-05	-1.61316	-1.4749	2.36981e-05	-1.6424	-1.47428
2358277	chr17:2358277:G:A	2.56595e-08	-1.32452e-10	-1.50238	4.89253e-05	-1.32452e-10	-1.53612	0.000115361	-1.32452e-10	-1.534
2358801	chr17:2358801:T:C	5.92413e-08	-1.32452e-10	-0.665676	6.28136e-05	-1.32452e-10	-1.28625	0.000148571	-1.32452e-10	-1.281
2359168	chr17:2359168:C:T	6.72063e-09	-1.58095	-1.26116	1.02837e-05	-1.5987	-1.49716	2.31953e-05	-1.6373	-1.50082
2359409	chr17:2359409:C:T	6.74869e-07	2.77724	-1.01002	0.000142643	0.784045	-1.25012	0.000156336	0.00516897	-1.23523
2359666	chr17:2359666:C:T	3.00851e-08	-1.32452e-10	-1.34327	8.13601e-05	-1.32452e-10	-1.02753	0.000197654	-1.32452e-10	-0.99555
2360122	chr17:2360122:C:A	2.63897e-08	-1.10506	-0.369266	4.29216e-05	-1.14975	-0.517289	0.000119216	-1.02326	-0.477871
2360154	chr17:2360154:C:T	2.25177e-08	-1.63299	-5.17736e-10	4.47541e-05	-1.62524	-5.17736e-10	0.000107971	-1.60021	-5.17736e-10
2360453	chr17:2360453:C:T	3.47147e-08	-1.32452e-10	-1.20013	5.53965e-05	-1.32452e-10	-1.4119	0.000128259	-1.32452e-10	-1.42802
2360572	chr17:2360572:G:A	2.5533e-08	-1.12355	-0.383778	4.09034e-05	-1.16781	-0.547398	0.000113336	-1.04285	-0.508859
2360921	chr17:2360921:T:C	3.69506e-08	-1.08531	-0.0524009	4.97202e-05	-1.25913	-0.260876	0.000131502	-1.18598	-0.217064
2360955	chr17:2360955:C:A	2.74922e-08	-1.43339	-5.17736e-10	0.000131628	-0.54644	-5.17736e-10	0.000230338	-0.842523	-5.17736e-10
2361185	chr17:2361185:A:G	1.75986e-07	-1.20267	1.62578	0.000182326	-1.345	1.12438	0.000469268	-1.27945	1.14856
2361275	chr17:2361275:G:A	1.49069e-08	-1.29424	-0.751233	3.30677e-05	-1.36749	-0.560369	8.30879e-05	-1.34305	-0.519123
2361480	chr17:2361480:C:T	4.5414e-08	-1.55754	0.626062	7.03799e-05	-1.26195	0.0894373	0.000134072	-1.51434	0.130652
2361563	chr17:2361563:A:G	3.25314e-08	-1.32452e-10	-1.26509	5.4679e-05	-1.32452e-10	-1.42494	0.000128027	-1.32452e-10	-1.42983
2361739	chr17:2361739:G:C	5.74361e-08	-1.32452e-10	-0.696622	6.37592e-05	-1.32452e-10	-1.27131	0.00015177	-1.32452e-10	-1.2597
2361819	chr17:2361819:C:A	1.23483e-07	1.15748	-1.08868	0.000117122	-0.289976	-0.373227	0.000153485	-0.92723	-0.321234
2361982	chr17:2361982:T:C	1.23166e-08	-1.57284	-0.663504	4.13353e-05	-1.60216	-0.102536	0.000101284	-1.59249	-0.071651
2362370	chr17:2362370:G:A	9.0683e-08	-1.32452e-10	-0.239925	9.33082e-05	-1.32452e-10	-0.890511	0.000220928	-1.32452e-10	-0.884232
2362650	chr17:2362650:C:T	1.43387e-07	-1.1103	1.32855	0.000138618	-1.28148	0.786784	0.000359644	-1.20957	0.812618
2362761	chr17:2362761:T:C	1.30558e-07	-1.15077	1.27529	0.000127943	-1.31493	0.740093	0.000330787	-1.2462	0.765605
2363269	chr17:2363269:C:T	2.64958e-08	-1.32452e-10	-1.47031	5.31109e-05	-1.32452e-10	-1.45404	0.000125042	-1.32452e-10	-1.45342
2363282	chr17:2363282:T:C	5.77889e-08	-1.32452e-10	-0.690498	6.40561e-05	-1.32452e-10	-1.26666	0.000152494	-1.32452e-10	-1.25494
2363415	chr17:2363415:T:C	2.48252e-07	1.71418	-0.947031	0.000106141	0.582434	-1.34409	0.000104921	-0.280855	-1.348
2363518	chr17:2363518:T:C	7.47788e-07	2.16473	-0.294903	9.61384e-05	0.264099	-1.12473	0.000114822	-0.400627	-1.13806
2364076	chr17:2364076:G:A	1.01519e-07	-1.32452e-10	-0.127051	0.000102511	-1.32452e-10	-0.796448	0.000242829	-1.32452e-10	-0.78971
2364400	chr17:2364400:C:T	9.19407e-09	-1.61662	-0.912119	1.45293e-05	-1.46592	-1.28433	3.18931e-05	-1.52443	-1.29525
2364579	chr17:2364579:G:A	2.33973e-08	-1.59467	-5.17736e-10	6.29539e-05	-1.28402	-5.17736e-10	0.000133058	-1.39128	-5.17736e-10
2364682	chr17:2364682:C:T	6.11034e-08	-1.32452e-10	-0.634728	6.62648e-05	-1.32452e-10	-1.23276	0.000157856	-1.32452e-10	-1.22039
2364845	chr17:2364845:G:C	2.58542e-07	1.65294	-0.845171	0.000107428	0.535046	-1.28464	0.000107211	-0.318161	-1.28911
2365017	chr17:2365017:G:A	6.61187e-07	1.9772	-0.230459	8.55749e-05	0.147615	-1.12464	0.000102331	-0.514699	-1.13915
2365098	chr17:2365098:G:T	5.11933e-09	-1.59152	-1.52275	1.02623e-05	-1.5907	-1.50724	2.32532e-05	-1.63244	-1.50319
2365387	chr17:2365387:T:C	5.52612e-07	1.999	-0.431641	7.87899e-05	0.167036	-1.22667	9.38007e-05	-0.501439	-1.23946
2365402	chr17:2365402:G:A	3.18807e-08	-1.32452e-10	-1.28529	5.26419e-05	-1.32452e-10	-1.46291	0.000123174	-1.32452e-10	-1.46847
2365795	chr17:2365795:G:A	6.58854e-09	-1.399	-1.46296	1.41891e-05	-1.41033	-1.36361	2.63016e-05	-1.63303	-1.37941
2365807	chr17:2365807:C:T	9.57229e-08	-1.32452e-10	-0.185838	0.000130291	-1.32452e-10	-0.556649	0.000293443	-1.32452e-10	-0.600385
2366391	chr17:2366391:G:A	2.63385e-08	-1.32452e-10	-1.47626	7.05436e-05	-1.32452e-10	-1.17019	0.000168197	-1.32452e-10	-1.15693
2366475	chr17:2366475:C:T	4.97901e-07	1.48727	-0.0241692	7.81238e-05	-0.14903	-0.919094	9.60715e-05	-0.781128	-0.935848
2367310	chr17:2367310:C:T	2.66399e-08	-1.32452e-10	-1.46489	5.16982e-05	-1.32452e-10	-1.481	0.000121859	-1.32452e-10	-1.4792
2367825	chr17:2367825:T:C	4.49791e-08	-1.32452e-10	-0.941098	6.74305e-05	-1.32452e-10	-1.21532	0.000158128	-1.32452e-10	-1.21866
2368022	chr17:2368022:T:C	3.0733e-08	-1.32452e-10	-1.32196	5.21197e-05	-1.32452e-10	-1.47288	0.000122494	-1.32452e-10	-1.47401
2368038	chr17:2368038:C:T	3.15064e-08	-1.32452e-10	-1.29711	5.28819e-05	-1.32452e-10	-1.45836	0.000124264	-1.32452e-10	-1.45966
2368217	chr17:2368217:C:T	5.65933e-08	-1.32452e-10	-0.711405	8.05269e-05	-1.32452e-10	-1.03783	0.000188711	-1.32452e-10	-1.04185
2368344	chr17:2368344:A:G	4.66711e-08	-1.32452e-10	-0.904169	6.93812e-05	-1.32452e-10	-1.1868	0.000162667	-1.32452e-10	-1.19036
2368552	chr17:2368552:T:A	4.91312e-08	-1.32452e-10	-0.8528	7.30082e-05	-1.32452e-10	-1.13585	0.000171272	-1.32452e-10	-1.13882
2368730	chr17:2368730:T:C	1.91128e-07	1.77846	-1.27281	5.92094e-05	0.160839	-1.50618	7.23231e-05	-0.490804	-1.51012
2368763	chr17:2368763:T:C	2.23831e-08	-1.63899	-5.17736e-10	4.55962e-05	-1.60659	-5.17736e-10	0.000109212	-1.58878	-5.17736e-10
2368970	chr17:2368970:G:A	2.4895e-08	-1.32452e-10	-1.53263	4.90162e-05	-1.32452e-10	-1.53427	0.000115269	-1.32452e-10	-1.5348
2368983	chr17:2368983:C:G	6.42688e-08	-1.43947	0.855246	0.000104048	-1.63826	0.856702	0.000264268	-1.58646	0.881355
2369051	chr17:2369051:G:T	9.0478e-09	-1.3426	-1.20217	2.01914e-05	-1.44896	-0.972206	5.13102e-05	-1.37562	-0.968557
2369148	chr17:2369148:TG:T	2.6506e-08	-1.32452e-10	-1.46992	5.18144e-05	-1.32452e-10	-1.47875	0.000121661	-1.32452e-10	-1.48083
2369653	chr17:2369653:G:A	2.48981e-08	-1.32452e-10	-1.5325	4.93403e-05	-1.32452e-10	-1.52768	0.000116185	-1.32452e-10	-1.52688
2369770	chr17:2369770:G:A	2.75381e-08	0.0771967	-1.50892	3.93096e-05	-0.418493	-1.33646	5.32129e-05	-0.976392	-1.33138
2369877	chr17:2369877:G:A	1.67703e-08	-0.419898	-1.50779	2.59611e-05	-0.843455	-1.32637	4.00165e-05	-1.27054	-1.32223
2370287	chr17:2370287:G:C	3.07521e-08	-1.64773	0.326395	0.00010753	-1.64962	0.90097	0.000260983	-1.6495	0.931885
2370344	chr17:2370344:G:A	2.67461e-08	-1.32452e-10	-1.4609	5.34521e-05	-1.32452e-10	-1.44763	0.000124691	-1.32452e-10	-1.45623
2370768	chr17:2370768:G:A	5.63869e-08	-1.32452e-10	-0.715059	6.72009e-05	-1.32452e-10	-1.21873	0.000157897	-1.32452e-10	-1.22013
2371043	chr17:2371043:C:T	7.06638e-08	1.03488	-1.52425	7.08453e-05	0.198927	-1.36485	8.30892e-05	-0.502028	-1.36013
2371263	chr17:2371263:C:T	4.87644e-08	-1.32452e-10	-0.860294	6.25956e-05	-1.32452e-10	-1.28972	0.000147962	-1.32452e-10	-1.28511
2371491	chr17:2371491:C:T	2.39364e-08	-1.57189	-5.17736e-10	6.63907e-05	-1.23086	-5.17736e-10	0.000139241	-1.34586	-5.17736e-10
2371575	chr17:2371575:G:A	1.51985e-08	-1.65028	-0.375814	4.54361e-05	-1.64662	0.0365056	0.000109677	-1.6458	0.0612739
2371579	chr17:2371579:T:C	1.52132e-08	-1.64932	-0.375814	4.53426e-05	-1.64868	0.0365056	0.000109425	-1.6481	0.0612739
2371695	chr17:2371695:G:A	1.95202e-08	-1.57768	-0.19817	7.92041e-05	-1.40324	0.348848	0.000186491	-1.43858	0.384898
2371723	chr17:2371723:T:C	2.31172e-08	-1.31804	-0.288679	0.0001218	-1.07159	0.447557	0.000278846	-1.14668	0.495276
2371874	chr17:2371874:G:A	3.67016e-08	-1.60245	0.457974	9.17349e-05	-1.60551	0.69799	0.000213189	-1.6108	0.690914
2371894	chr17:2371894:G:A	2.90816e-08	-1.63586	0.258676	6.76978e-05	-1.63767	0.426303	0.000157368	-1.64051	0.417033
2371895	chr17:2371895:A:T	2.84937e-08	-1.63554	0.237929	6.62415e-05	-1.63722	0.404113	0.000153981	-1.64013	0.394892
2371946	chr17:2371946:T:C	3.30211e-08	-1.50043	0.250284	4.35949e-05	-1.55325	-0.0982322	0.00010431	-1.53756	-0.0971387
2372064	chr17:2372064:G:A	3.60856e-08	-1.32452e-10	-1.1614	6.99738e-05	-1.32452e-10	-1.1783	0.000163857	-1.32452e-10	-1.18307
2372250	chr17:2372250:C:T	2.44234e-07	-1.32452e-10	0.750832	0.000181454	-1.32452e-10	-0.225415	0.000407463	-1.32452e-10	-0.272119
2372550	chr17:2372550:T:C	2.20424e-08	-1.52352	-0.130812	9.30341e-05	-1.2099	0.316448	0.000213638	-1.26844	0.350653
2372735	chr17:2372735:C:T	2.98247e-08	-1.32452e-10	-1.35196	5.10089e-05	-1.32452e-10	-1.49442	0.000119554	-1.32452e-10	-1.4983
2372791	chr17:2372791:G:T	1.81182e-08	-1.51758	-0.332803	8.04105e-05	-1.2054	0.166127	0.000185209	-1.25952	0.198931
2372903	chr17:2372903:G:T	3.16492e-08	-1.32452e-10	-1.29258	5.40024e-05	-1.32452e-10	-1.43739	0.000127545	-1.32452e-10	-1.4336
2372935	chr17:2372935:A:G	2.54494e-08	-1.32452e-10	-1.5106	5.07334e-05	-1.32452e-10	-1.49983	0.000119749	-1.32452e-10	-1.49667
2373107	chr17:2373107:CTGA:C	2.81435e-08	-1.08575	-0.324225	0.00012397	-1.36608	0.759696	0.000288628	-1.47037	0.853444
2373138	chr17:2373138:C:T	2.3023e-08	-1.14131	-0.469492	5.16363e-05	-0.964096	-0.518098	9.66426e-05	-1.1973	-0.513752
2373162	chr17:2373162:C:T	6.16089e-08	-1.32452e-10	-0.62649	0.000168283	-1.32452e-10	-0.300774	0.000424898	-1.32452e-10	-0.23022
2373829	chr17:2373829:G:A	1.06495e-07	-1.32452e-10	-0.0791962	9.73943e-05	-1.32452e-10	-0.847651	0.000223	-1.32452e-10	-0.874896
2374273	chr17:2374273:T:C	3.83046e-08	-1.32452e-10	-1.10172	5.9257e-05	-1.32452e-10	-1.34454	0.000138653	-1.32452e-10	-1.3501
2374426	chr17:2374426:C:A	2.01831e-08	-0.211422	-1.53103	1.83512e-05	-0.985435	-1.53129	3.6935e-05	-1.13846	-1.53445
2374540	chr17:2374540:G:A	8.01431e-09	-1.30213	-1.36393	2.14837e-05	-1.05232	-1.3068	3.48334e-05	-1.43533	-1.29617
2374770	chr17:2374770:T:G	3.33329e-08	0.266878	-1.50763	2.62545e-05	-0.645525	-1.51306	5.21365e-05	-0.822414	-1.50579
2375091	chr17:2375091:C:T	2.92243e-08	-1.32452e-10	-1.37229	5.05948e-05	-1.32452e-10	-1.50257	0.000119797	-1.32452e-10	-1.49627
2375098	chr17:2375098:G:C	3.45582e-08	0.304051	-1.5087	2.56245e-05	-0.669377	-1.51349	4.97577e-05	-0.868739	-1.50616
2375261	chr17:2375261:T:C	6.31444e-09	-1.63555	-1.26891	2.35042e-05	-1.54964	-0.719603	5.38921e-05	-1.58243	-0.71265
2375263	chr17:2375263:C:T	6.20655e-09	-1.6486	-1.27309	2.233e-05	-1.59168	-0.728804	5.1584e-05	-1.61699	-0.72187
2375315	chr17:2375315:C:T	1.13982e-08	-0.952214	-1.36162	4.21795e-05	-0.202161	-1.48232	5.44441e-05	-0.808831	-1.47606
2375350	chr17:2375350:C:T	1.72463e-07	0.923088	-0.520202	0.000265932	0.0493658	0.107455	0.000916715	0.350791	0.187936
2375391	chr17:2375391:G:T	5.61519e-09	-1.5958	-1.42602	1.82085e-05	-1.52504	-0.999489	4.28315e-05	-1.51918	-1.00561
2375430	chr17:2375430:A:C	3.09043e-08	-1.32452e-10	-1.3164	5.3833e-05	-1.32452e-10	-1.44053	0.000127324	-1.32452e-10	-1.43533
2375578	chr17:2375578:C:T	3.42641e-08	-1.32452e-10	-1.2132	0.000101707	-1.32452e-10	-0.804321	0.000250073	-1.32452e-10	-0.760318
2376060	chr17:2376060:T:C	6.36796e-09	-1.65037	-1.24564	1.41295e-05	-1.60194	-1.17621	3.21805e-05	-1.64723	-1.16348
2376324	chr17:2376324:A:C	7.01059e-09	-1.32876	-1.47112	9.60793e-06	-1.64206	-1.52177	2.27553e-05	-1.63679	-1.52049
2376327	chr17:2376327:A:G	3.78464e-06	4.97	-1.47859	0.000261957	1.65957	-1.51781	0.000388165	1.19633	-1.51697
2376397	chr17:2376397:T:C	8.85627e-08	-1.32452e-10	-0.263584	0.000148063	-1.32452e-10	-0.428781	0.000358372	-1.32452e-10	-0.400499
2376401	chr17:2376401:T:C	5.28214e-09	-1.64373	-1.43923	1.03313e-05	-1.57803	-1.51321	2.26823e-05	-1.65017	-1.51031
2376465	chr17:2376465:C:T	2.85807e-08	-1.32452e-10	-1.39457	6.23819e-05	-1.32452e-10	-1.29314	0.0001469	-1.32452e-10	-1.29232
2376622	chr17:2376622:G:A	2.77829e-08	-1.32452e-10	-1.42287	5.3574e-05	-1.32452e-10	-1.44536	0.000124793	-1.32452e-10	-1.45541
2376658	chr17:2376658:G:C	2.55305e-08	-1.32452e-10	-1.50742	6.31536e-05	-1.32452e-10	-1.28085	0.000152864	-1.32452e-10	-1.25252
2376790	chr17:2376790:G:A	3.98501e-08	-1.32452e-10	-1.06217	7.39421e-05	-1.32452e-10	-1.12314	0.000174887	-1.32452e-10	-1.11793
2376858	chr17:2376858:G:A	2.55981e-08	-1.50478	-5.17736e-10	4.3989e-05	-1.64248	-5.17736e-10	0.000105655	-1.62189	-5.17736e-10
2377769	chr17:2377769:A:G	1.37723e-07	-1.32452e-10	0.17795	0.000320344	-1.32452e-10	0.342976	0.000754923	-1.32452e-10	0.344547
2378433	chr17:2378433:G:A	3.50608e-08	-1.32452e-10	-1.19021	5.78381e-05	-1.32452e-10	-1.36877	0.000136672	-1.32452e-10	-1.36449
2378779	chr17:2378779:C:T	3.4805e-08	-1.32452e-10	-1.19753	5.6853e-05	-1.32452e-10	-1.38595	0.000133234	-1.32452e-10	-1.38996
2379154	chr17:2379154:C:T	1.34811e-07	-1.32452e-10	0.156582	0.000473382	-1.32452e-10	0.733484	0.00102842	-1.32452e-10	0.653709
2379485	chr17:2379485:G:A	1.99341e-07	0.547723	-5.17736e-10	0.000216778	-0.0475442	-5.17736e-10	0.000611208	0.133369	-5.17736e-10
2379545	chr17:2379545:T:C	4.76519e-09	-1.64995	-1.53601	9.62676e-06	-1.62463	-1.53725	2.24507e-05	-1.63312	-1.53763
2379658	chr17:2379658:G:A	2.69893e-08	-1.32452e-10	-1.45185	5.22916e-05	-1.32452e-10	-1.46958	0.000122569	-1.32452e-10	-1.47339
2380005	chr17:2380005:A:G	4.75754e-09	-1.64943	-1.53813	9.66578e-06	-1.62764	-1.53019	2.26517e-05	-1.63042	-1.53141
2380373	chr17:2380373:A:G	5.00396e-09	-1.59914	-1.53792	1.08823e-05	-1.51345	-1.52584	2.24689e-05	-1.64254	-1.52739
2380374	chr17:2380374:G:C	5.00421e-09	-1.59908	-1.53793	1.08826e-05	-1.51334	-1.52591	2.2468e-05	-1.64251	-1.52746
2380594	chr17:2380594:T:C	5.05767e-09	-1.59371	-1.53268	1.08432e-05	-1.50478	-1.5381	2.22817e-05	-1.64038	-1.53793
2380856	chr17:2380856:G:GCA	7.46228e-08	-1.32452e-10	-0.434849	0.000127103	-1.32452e-10	-0.581423	0.000307135	-1.32452e-10	-0.554781
2381004	chr17:2381004:C:T	6.18609e-08	-0.622408	-5.17736e-10	0.000170476	-0.287824	-5.17736e-10	0.000323765	-0.50205	-5.17736e-10
2381408	chr17:2381408:A:G	5.02998e-09	-1.59969	-1.53219	1.07397e-05	-1.51444	-1.53803	2.22307e-05	-1.64278	-1.53781
2381843	chr17:2381843:G:A	4.03994e-08	-1.04848	-5.17736e-10	8.34197e-05	-1.00253	-5.17736e-10	0.000174901	-1.11785	-5.17736e-10
2381877	chr17:2381877:A:C	4.80491e-09	-1.64974	-1.52792	9.813e-06	-1.60572	-1.53699	2.22352e-05	-1.64393	-1.53647
2382009	chr17:2382009:C:G	2.56833e-08	-1.32452e-10	-1.50145	5.0433e-05	-1.32452e-10	-1.50577	0.000118092	-1.32452e-10	-1.51061
2382169	chr17:2382169:T:C	7.27507e-09	-1.58636	-1.17648	1.76294e-05	-1.49488	-1.06197	3.65159e-05	-1.63795	-1.04637
2382324	chr17:2382324:C:T	4.72705e-08	-0.891409	-5.17736e-10	9.2654e-05	-0.897547	-5.17736e-10	0.000228648	-0.849884	-5.17736e-10
2383322	chr17:2383322:C:T	5.32823e-08	-1.32452e-10	-0.771692	8.99605e-05	-1.32452e-10	-0.927048	0.000215189	-1.32452e-10	-0.91055
2383335	chr17:2383335:G:A	2.52276e-08	-1.32452e-10	-1.51936	5.6168e-05	-1.32452e-10	-1.39807	0.000132417	-1.32452e-10	-1.39611
2384745	chr17:2384745:C:G	3.58205e-08	-1.32452e-10	-1.16878	5.8497e-05	-1.32452e-10	-1.35744	0.000137012	-1.32452e-10	-1.362
2384961	chr17:2384961:G:A	1.59447e-07	0.324413	-5.17736e-10	0.000291765	0.249531	-5.17736e-10	0.000471094	-0.127011	-5.17736e-10
2385800	chr17:2385800:G:A	1.17661e-06	2.3231	-5.17736e-10	0.000873359	1.34593	-5.17736e-10	0.00269151	1.61579	-5.17736e-10
2386405	chr17:2386405:A:G	4.8239e-09	-1.63627	-1.53744	1.03302e-05	-1.55922	-1.53213	2.21617e-05	-1.65043	-1.53328
2388294	chr17:2388294:T:A	2.48476e-08	-1.32452e-10	-1.53453	4.92366e-05	-1.32452e-10	-1.52978	0.000115868	-1.32452e-10	-1.52962
2388957	chr17:2388957:C:T	2.53822e-08	-1.32452e-10	-1.51325	5.01655e-05	-1.32452e-10	-1.51109	0.000118238	-1.32452e-10	-1.50937
2389086	chr17:2389086:C:T	2.61911e-08	-1.32452e-10	-1.48188	4.92966e-05	-1.32452e-10	-1.52856	0.000115952	-1.32452e-10	-1.52889
2389517	chr17:2389517:T:C	2.48383e-08	-1.32452e-10	-1.53491	4.88547e-05	-1.32452e-10	-1.53757	0.000114913	-1.32452e-10	-1.53789
2389622	chr17:2389622:T:C	4.75432e-09	-1.65014	-1.5381	9.62627e-06	-1.62683	-1.53509	2.25685e-05	-1.62962	-1.53589
2389889	chr17:2389889:A:C	4.75848e-09	-1.64921	-1.53815	9.86068e-06	-1.60296	-1.5349	2.22289e-05	-1.64494	-1.53573
2390126	chr17:2390126:A:G	3.36125e-08	0.283631	-1.51603	2.505e-05	-0.668948	-1.5366	4.88488e-05	-0.855846	-1.53749
2390431	chr17:2390431:C:A	2.22872e-08	-1.64328	-5.17736e-10	5.40637e-05	-1.43626	-5.17736e-10	0.000141642	-1.32876	-5.17736e-10
2390451	chr17:2390451:T:C	2.47988e-08	-1.32452e-10	-1.5365	5.08458e-05	-1.32452e-10	-1.49762	0.000119796	-1.32452e-10	-1.49628
2391370	chr17:2391370:G:T	2.98136e-08	-1.32452e-10	-1.35233	5.12865e-05	-1.32452e-10	-1.48899	0.000120462	-1.32452e-10	-1.49073
2391636	chr17:2391636:T:C	7.89388e-09	-1.63098	-1.05023	1.79946e-05	-1.54699	-0.98936	3.88547e-05	-1.64975	-0.972491
2391824	chr17:2391824:C:T	2.46144e-08	-1.54396	-5.17736e-10	5.63781e-05	-1.39434	-5.17736e-10	0.000107108	-1.60823	-5.17736e-10
2391946	chr17:2391946:T:C	3.24004e-08	-1.32452e-10	-1.26913	9.80392e-05	-1.32452e-10	-0.841051	0.00023461	-1.32452e-10	-0.824143
2392077	chr17:2392077:G:A	5.51122e-09	-1.64696	-1.39355	1.10749e-05	-1.59271	-1.42903	2.48e-05	-1.648	-1.42322
2392217	chr17:2392217:G:C	4.92413e-09	-1.6489	-1.50424	1.00034e-05	-1.60071	-1.52278	2.25396e-05	-1.64595	-1.52084
2392339	chr17:2392339:C:A	8.58111e-09	-1.0883	-1.50943	1.17296e-05	-1.45261	-1.51169	2.41579e-05	-1.5816	-1.51586
2392341	chr17:2392341:T:C	8.66835e-09	-1.06898	-1.51864	1.17624e-05	-1.44117	-1.52035	2.41342e-05	-1.57471	-1.52373
2392912	chr17:2392912:C:G	4.77646e-09	-1.64562	-1.53797	9.51118e-06	-1.63762	-1.53633	2.27897e-05	-1.61921	-1.53655
2393016	chr17:2393016:GC:G	4.10889e-08	-1.32452e-10	-1.03156	7.86236e-05	-1.32452e-10	-1.06175	0.000187795	-1.32452e-10	-1.04672
2393108	chr17:2393108:G:A	3.84468e-08	-1.32452e-10	-1.09802	7.21001e-05	-1.32452e-10	-1.14836	0.000172052	-1.32452e-10	-1.13427
2393387	chr17:2393387:A:G	4.75965e-09	-1.64927	-1.53785	9.5861e-06	-1.62887	-1.53723	2.25275e-05	-1.62994	-1.53739
2393418	chr17:2393418:G:A	4.77176e-09	-1.64642	-1.53816	9.96107e-06	-1.59119	-1.53654	2.21232e-05	-1.64832	-1.53712
2393474	chr17:2393474:A:G	4.78271e-09	-1.65048	-1.53181	9.72112e-06	-1.6152	-1.53692	2.23292e-05	-1.63988	-1.5363
2393864	chr17:2393864:C:T	2.51845e-08	-1.32452e-10	-1.52107	5.27927e-05	-1.32452e-10	-1.46005	0.000125014	-1.32452e-10	-1.45365
2393910	chr17:2393910:G:T	2.69005e-08	-1.32452e-10	-1.45515	7.00858e-05	-1.32452e-10	-1.1767	0.000170587	-1.32452e-10	-1.14283
2394691	chr17:2394691:A:C	1.28664e-07	-1.32452e-10	0.109908	0.000129818	-1.32452e-10	-0.560287	0.000307947	-1.32452e-10	-0.55214
2395321	chr17:2395321:T:C	5.59279e-09	-1.49605	-1.52977	1.27481e-05	-1.3483	-1.53274	3.51795e-05	-1.18765	-1.53395
2395836	chr17:2395836:GGA:G	4.81035e-09	-1.64267	-1.53385	1.00312e-05	-1.58314	-1.53758	2.20762e-05	-1.6505	-1.53707
2396472	chr17:2396472:A:G	1.15857e-08	-0.811727	-1.48579	1.48051e-05	-1.56739	-1.16405	3.40944e-05	-1.62561	-1.12732
2396844	chr17:2396844:C:G	2.71165e-08	-1.32452e-10	-1.44715	5.23837e-05	-1.32452e-10	-1.46782	0.000122259	-1.32452e-10	-1.47593
2396845	chr17:2396845:G:A	5.22854e-08	-1.32452e-10	-0.790578	0.000102165	-1.32452e-10	-0.799829	0.000236326	-1.32452e-10	-0.816858
2397635	chr17:2397635:G:A	2.22912e-08	-1.64311	-5.17736e-10	4.54145e-05	-1.61059	-5.17736e-10	0.000104173	-1.63601	-5.17736e-10
2397827	chr17:2397827:C:T	2.83105e-08	-1.40406	-5.17736e-10	4.37634e-05	-1.64762	-5.17736e-10	0.000103143	-1.64595	-5.17736e-10
2398840	chr17:2398840:A:G	4.83887e-08	-1.32452e-10	-0.868029	7.03781e-05	-1.32452e-10	-1.17254	0.000164929	-1.32452e-10	-1.17655
2399321	chr17:2399321:T:C	2.24132e-08	-1.63765	-5.17736e-10	5.28081e-05	-1.45975	-5.17736e-10	0.00011653	-1.52392	-5.17736e-10
2399355	chr17:2399355:G:A	5.30126e-09	-1.60839	-1.47096	1.01763e-05	-1.64945	-1.4569	2.58302e-05	-1.56797	-1.46255
2399609	chr17:2399609:G:A	2.70266e-08	-1.32452e-10	-1.45048	5.02914e-05	-1.32452e-10	-1.50858	0.000117917	-1.32452e-10	-1.51208
2399831	chr17:2399831:G:A	3.19327e-08	-1.32452e-10	-1.28367	5.93965e-05	-1.32452e-10	-1.34218	0.000138436	-1.32452e-10	-1.35166
2400579	chr17:2400579:G:A	2.63375e-08	-1.32452e-10	-1.4763	4.923e-05	-1.32452e-10	-1.52992	0.000115783	-1.32452e-10	-1.53035
2401361	chr17:2401361:T:C	6.12592e-09	-1.58602	-1.34874	1.08829e-05	-1.64136	-1.39787	2.84928e-05	-1.52669	-1.40573
2401462	chr17:2401462:C:G	2.77369e-08	-1.32452e-10	-1.42453	7.61936e-05	-1.32452e-10	-1.09314	0.000181608	-1.32452e-10	-1.08022
2401501	chr17:2401501:C:A	2.21146e-08	-0.437598	-1.21346	9.65831e-05	0.0915914	-0.947606	0.000204167	-0.0220161	-0.941115
2402522	chr17:2402522:G:A	2.4776e-08	-1.32452e-10	-1.53742	5.06267e-05	-1.32452e-10	-1.50194	0.000119306	-1.32452e-10	-1.50037
2402690	chr17:2402690:C:A	6.82984e-08	-1.32452e-10	-0.523409	0.00014709	-1.32452e-10	-0.435373	0.00035062	-1.32452e-10	-0.422365
2404678	chr17:2404678:C:A	2.42815e-08	-1.55758	-5.17736e-10	5.02044e-05	-1.51032	-5.17736e-10	0.00011323	-1.55265	-5.17736e-10
2404752	chr17:2404752:T:C	2.31717e-08	-0.251522	-1.35284	2.51204e-05	-1.26659	-0.936154	5.24819e-05	-1.42565	-0.895953
2404807	chr17:2404807:A:G	2.93278e-08	-1.32452e-10	-1.36876	5.60643e-05	-1.32452e-10	-1.39992	0.000132026	-1.32452e-10	-1.39907
2405836	chr17:2405836:C:T	3.46434e-07	1.79301	-0.692613	5.96257e-05	-0.168079	-1.17025	0.000108527	-0.421048	-1.17403
2405894	chr17:2405894:A:G	3.18747e-08	0.215189	-1.50067	1.67284e-05	-1.07203	-1.53728	3.88954e-05	-1.08346	-1.53773
2406119	chr17:2406119:C:T	5.92352e-09	-1.45981	-1.50855	1.03339e-05	-1.5811	-1.50989	2.97928e-05	-1.377	-1.51081
2406635	chr17:2406635:A:G	3.04004e-08	0.205341	-1.53818	1.72179e-05	-1.07664	-1.50383	4.02683e-05	-1.0858	-1.50071
2406890	chr17:2406890:T:A	2.69285e-08	-1.32452e-10	-1.45411	5.30669e-05	-1.32452e-10	-1.45487	0.000125928	-1.32452e-10	-1.44636
2407038	chr17:2407038:G:A	2.22745e-08	-1.64385	-5.17736e-10	5.07157e-05	-1.50018	-5.17736e-10	0.000134333	-1.38175	-5.17736e-10
2407317	chr17:2407317:C:T	7.21835e-09	-1.54801	-1.22266	1.29048e-05	-1.48944	-1.37937	2.95899e-05	-1.52214	-1.3725
2407499	chr17:2407499:G:A	2.59302e-08	-1.49189	-5.17736e-10	4.37094e-05	-1.64886	-5.17736e-10	0.000105414	-1.62418	-5.17736e-10
2408081	chr17:2408081:T:C	1.20385e-08	-1.03121	-1.22797	1.65022e-05	-1.62	-1.00292	3.84554e-05	-1.63831	-0.994256
2408749	chr17:2408749:G:A	4.8034e-08	-1.32452e-10	-0.875387	0.000189195	-1.32452e-10	-0.18364	0.000469335	-1.32452e-10	-0.130753
2409352	chr17:2409352:C:A	2.4774e-08	-1.32452e-10	-1.5375	4.88706e-05	-1.32452e-10	-1.53724	0.000114949	-1.32452e-10	-1.53758
2409369	chr17:2409369:T:C	9.15875e-07	2.07259	-5.17736e-10	0.000784607	1.23876	-5.17736e-10	0.00228248	1.45095	-5.17736e-10
2409548	chr17:2409548:A:G	1.1406e-08	-0.781104	-1.53205	4.18168e-05	-0.165653	-1.52747	7.69234e-05	-0.408927	-1.53033
2409790	chr17:2409790:C:T	6.57437e-09	-1.41895	-1.44517	1.11125e-05	-1.65003	-1.36832	2.63346e-05	-1.64519	-1.36599
2410074	chr17:2410074:G:A	7.54494e-09	-1.21999	-1.50643	3.3326e-05	-0.447764	-1.47232	6.29231e-05	-0.668801	-1.47135
2410237	chr17:2410237:A:G	5.36426e-09	-1.57365	-1.49389	1.02122e-05	-1.59015	-1.51269	2.44172e-05	-1.57293	-1.51385
2410258	chr17:2410258:A:AG	2.57013e-08	-1.32452e-10	-1.50075	4.88615e-05	-1.32452e-10	-1.53743	0.000115028	-1.32452e-10	-1.5369
2410535	chr17:2410535:GGCAGGAGAATC:G	3.0259e-08	-1.32452e-10	-1.3375	5.79374e-05	-1.32452e-10	-1.36706	0.000135425	-1.32452e-10	-1.37365
2411487	chr17:2411487:G:A	2.28566e-08	-1.61805	-5.17736e-10	4.77374e-05	-1.5607	-5.17736e-10	0.000114391	-1.54244	-5.17736e-10
2411505	chr17:2411505:C:T	5.86994e-08	-1.32452e-10	-0.674865	0.000106151	-1.32452e-10	-0.76156	0.000249785	-1.32452e-10	-0.76147
2411562	chr17:2411562:A:G	9.49423e-09	-1.28568	-1.21093	2.52315e-05	-0.820551	-1.37777	5.43629e-05	-0.920454	-1.36593
2411904	chr17:2411904:G:A	8.97006e-09	-1.22612	-1.32728	2.5397e-05	-0.736921	-1.45487	5.43314e-05	-0.840636	-1.44633
2412132	chr17:2412132:T:C	2.63068e-08	-1.32452e-10	-1.47747	6.59328e-05	-1.32452e-10	-1.23778	0.000159733	-1.32452e-10	-1.20856
2412359	chr17:2412359:G:A	9.81817e-08	-0.160476	-5.17736e-10	0.000113224	-0.697049	-5.17736e-10	0.000239155	-0.804958	-5.17736e-10
2412555	chr17:2412555:C:T	5.41697e-09	-1.63408	-1.42368	1.51912e-05	-1.33797	-1.36773	3.53547e-05	-1.3413	-1.37533
2412563	chr17:2412563:C:T	8.36219e-07	-1.32452e-10	1.9816	0.00122772	-1.32452e-10	1.68649	0.00291816	-1.32452e-10	1.69664
2412866	chr17:2412866:G:A	2.6262e-08	-1.47917	-5.17736e-10	4.44749e-05	-1.63149	-5.17736e-10	0.000107254	-1.60687	-5.17736e-10
2412894	chr17:2412894:T:C	2.9507e-08	-1.32452e-10	-1.36267	5.26054e-05	-1.32452e-10	-1.4636	0.000123234	-1.32452e-10	-1.46798
2413390	chr17:2413390:C:T	1.07112e-08	-1.37866	-0.997347	2.4929e-05	-0.963952	-1.24644	5.41649e-05	-1.05891	-1.23112
2413417	chr17:2413417:G:A	1.0358e-08	-1.37685	-1.03269	2.43054e-05	-0.961194	-1.27453	5.27746e-05	-1.05619	-1.25985
2413537	chr17:2413537:C:T	1.27879e-08	-1.25358	-0.94521	3.0108e-05	-0.765562	-1.25607	6.51149e-05	-0.864717	-1.2412
2413753	chr17:2413753:A:G	5.57397e-08	-1.32452e-10	-0.726602	7.5038e-05	-1.32452e-10	-1.10842	0.000175667	-1.32452e-10	-1.11348
2414245	chr17:2414245:A:G	2.54085e-08	-1.32452e-10	-1.51221	5.35816e-05	-1.32452e-10	-1.44521	0.000125785	-1.32452e-10	-1.4475
2414883	chr17:2414883:A:G	4.92109e-09	-1.6179	-1.53586	1.34573e-05	-1.31655	-1.51035	3.05991e-05	-1.34696	-1.51414
2415099	chr17:2415099:C:T	2.52075e-08	-1.32452e-10	-1.52015	5.14704e-05	-1.32452e-10	-1.48541	0.000121983	-1.32452e-10	-1.47819
2415401	chr17:2415401:G:A	5.46492e-09	-1.65041	-1.39853	1.38386e-05	-1.49696	-1.30199	3.11494e-05	-1.52667	-1.31661
2415772	chr17:2415772:G:A	3.42969e-08	-1.21224	-5.17736e-10	5.99359e-05	-1.33314	-5.17736e-10	0.000146747	-1.29336	-5.17736e-10
2416014	chr17:2416014:A:G	3.35351e-08	-1.32452e-10	-1.2347	6.56819e-05	-1.32452e-10	-1.24159	0.000156309	-1.32452e-10	-1.23023
2416776	chr17:2416776:T:C	6.6219e-09	-1.35238	-1.50453	2.25039e-05	-0.77531	-1.53742	5.06989e-05	-0.818193	-1.53797
2416881	chr17:2416881:A:G	6.31448e-09	-1.44071	-1.46374	9.639e-06	-1.64462	-1.51598	2.33781e-05	-1.61542	-1.51485
2417261	chr17:2417261:G:A	2.67387e-08	-1.32452e-10	-1.46118	5.7385e-05	-1.32452e-10	-1.37664	0.000136445	-1.32452e-10	-1.36614
2417545	chr17:2417545:C:T	2.81179e-08	-1.32452e-10	-1.41089	5.7374e-05	-1.32452e-10	-1.37683	0.000136759	-1.32452e-10	-1.36385
2417959	chr17:2417959:A:G	8.01531e-09	-1.13307	-1.53287	1.02063e-05	-1.57906	-1.52435	2.3695e-05	-1.59275	-1.52406
2418922	chr17:2418922:T:C	1.09272e-07	-0.596167	0.542711	6.50878e-05	-1.27706	0.0263813	0.000134724	-1.40856	0.029716
2419111	chr17:2419111:C:A	8.51847e-08	-1.32452e-10	-0.302473	0.000144047	-1.32452e-10	-0.456278	0.000339703	-1.32452e-10	-0.453996
2419170	chr17:2419170:T:C	3.06629e-08	-1.32452e-10	-1.32424	6.43005e-05	-1.32452e-10	-1.26285	0.000153993	-1.32452e-10	-1.24516
2419482	chr17:2419482:T:C	7.89219e-09	-1.1446	-1.53682	1.01591e-05	-1.58267	-1.52538	2.3586e-05	-1.59619	-1.52523
2420247	chr17:2420247:T:C	2.66024e-08	-1.32452e-10	-1.46629	5.34016e-05	-1.32452e-10	-1.44858	0.000125269	-1.32452e-10	-1.4516
2420798	chr17:2420798:C:T	1.31024e-07	-1.32452e-10	0.128085	0.000158375	-1.32452e-10	-0.361451	0.000376386	-1.32452e-10	-0.351454
2421135	chr17:2421135:C:T	5.27392e-08	-0.781937	-5.17736e-10	0.000147145	-0.435001	-5.17736e-10	0.000344927	-0.438735	-5.17736e-10
2421370	chr17:2421370:T:A	8.74731e-08	-1.32452e-10	-0.275964	0.000224008	-1.32452e-10	-0.0147381	0.000537773	-1.32452e-10	0.00536726
2421612	chr17:2421612:T:C	1.01535e-08	-1.38041	-1.04907	1.43648e-05	-1.59208	-1.16956	3.49102e-05	-1.56285	-1.16644
2421751	chr17:2421751:A:G	7.90614e-09	-1.14179	-1.53786	3.35779e-05	-0.426262	-1.48629	7.46188e-05	-0.478186	-1.49149
2421933	chr17:2421933:C:T	3.31629e-08	-1.32452e-10	-1.24586	6.2864e-05	-1.32452e-10	-1.28544	0.000150103	-1.32452e-10	-1.27075
2422155	chr17:2422155:T:C	2.47621e-08	-1.32452e-10	-1.53798	4.92644e-05	-1.32452e-10	-1.52922	0.0001158	-1.32452e-10	-1.5302
2423186	chr17:2423186:C:T	6.12212e-09	-1.49178	-1.44361	1.05336e-05	-1.55081	-1.52103	2.5011e-05	-1.54325	-1.5195
2424119	chr17:2424119:TA:T	1.49404e-08	-1.63382	-0.409402	4.62547e-05	-1.40987	-0.182389	0.000109423	-1.45083	-0.136019
2424324	chr17:2424324:G:A	3.60365e-08	-1.32452e-10	-1.16276	7.5183e-05	-1.32452e-10	-1.10649	0.000178269	-1.32452e-10	-1.09877
2424328	chr17:2424328:T:C	3.40837e-08	-1.32452e-10	-1.21848	7.10457e-05	-1.32452e-10	-1.1631	0.000168354	-1.32452e-10	-1.156
2424344	chr17:2424344:A:G	3.16334e-08	-1.32452e-10	-1.29308	5.40242e-05	-1.32452e-10	-1.43699	0.000127018	-1.32452e-10	-1.43774
2424612	chr17:2424612:C:T	2.23101e-08	-1.64226	-5.17736e-10	4.92529e-05	-1.52945	-5.17736e-10	0.000123149	-1.46868	-5.17736e-10
2424873	chr17:2424873:G:A	4.09654e-08	-1.03457	-5.17736e-10	5.47473e-05	-1.42369	-5.17736e-10	0.00012174	-1.48018	-5.17736e-10
2424994	chr17:2424994:G:C	2.51447e-08	-1.32452e-10	-1.52265	5.16469e-05	-1.32452e-10	-1.48199	0.000121162	-1.32452e-10	-1.48494
2425459	chr17:2425459:T:C	4.55087e-08	-1.32452e-10	-0.929392	0.000103526	-1.32452e-10	-0.786592	0.000251968	-1.32452e-10	-0.752768
2426055	chr17:2426055:G:C	2.26012e-08	-1.62929	-5.17736e-10	4.40298e-05	-1.64155	-5.17736e-10	0.000102741	-1.64985	-5.17736e-10
2426173	chr17:2426173:A:G	2.50288e-08	-1.32452e-10	-1.52727	4.96906e-05	-1.32452e-10	-1.5206	0.000117074	-1.32452e-10	-1.51926
2426422	chr17:2426422:G:A	3.17046e-08	-1.32452e-10	-1.29083	6.14025e-05	-1.32452e-10	-1.30897	0.000145368	-1.32452e-10	-1.3028
2426709	chr17:2426709:AC:A	6.77522e-08	0.272412	-0.80385	0.000150609	-0.323843	-0.0878914	0.000314474	-0.489019	-0.0421486
2427722	chr17:2427722:C:T	4.02094e-08	-1.32452e-10	-1.0532	8.54097e-05	-1.32452e-10	-0.978959	0.000205665	-1.32452e-10	-0.955818
2428081	chr17:2428081:G:A	2.47587e-08	-1.32452e-10	-1.53812	5.01784e-05	-1.32452e-10	-1.51083	0.00011823	-1.32452e-10	-1.50943
2428118	chr17:2428118:A:G	2.7473e-08	-1.32452e-10	-1.43409	5.1409e-05	-1.32452e-10	-1.48661	0.000120717	-1.32452e-10	-1.48862
2429241	chr17:2429241:T:G	2.48615e-08	-1.32452e-10	-1.53398	4.88675e-05	-1.32452e-10	-1.53731	0.000114981	-1.32452e-10	-1.5373
2429403	chr17:2429403:G:C	2.5172e-08	-1.32452e-10	-1.52156	5.06117e-05	-1.32452e-10	-1.50224	0.000118686	-1.32452e-10	-1.50559
2429483	chr17:2429483:C:T	1.23679e-08	-1.24657	-0.985625	4.03859e-05	-0.651837	-1.0761	8.96019e-05	-0.73012	-1.05657
2429841	chr17:2429841:C:T	2.64922e-08	-1.32452e-10	-1.47045	4.94852e-05	-1.32452e-10	-1.52475	0.000116303	-1.32452e-10	-1.52587
2429959	chr17:2429959:C:T	2.22701e-08	-1.64405	-5.17736e-10	4.37844e-05	-1.64714	-5.17736e-10	0.000103815	-1.63946	-5.17736e-10
2429967	chr17:2429967:T:C	2.84094e-08	-1.40058	-5.17736e-10	4.42412e-05	-1.63676	-5.17736e-10	0.000103471	-1.64277	-5.17736e-10
2429985	chr17:2429985:C:G	6.19379e-09	-1.40685	-1.5169	9.48155e-06	-1.64015	-1.53692	2.21879e-05	-1.64594	-1.53658
2429996	chr17:2429996:G:A	6.36338e-09	-1.38127	-1.51547	9.552e-06	-1.63326	-1.53641	2.23141e-05	-1.64083	-1.53602
2430033	chr17:2430033:C:T	5.30123e-09	-1.54134	-1.53801	9.48034e-06	-1.64806	-1.52914	2.23819e-05	-1.64385	-1.52997
2430034	chr17:2430034:A:G	5.78787e-09	-1.45339	-1.53814	9.53457e-06	-1.64674	-1.52476	2.23448e-05	-1.64966	-1.52582
2430439	chr17:2430439:G:A	2.65852e-08	-1.32452e-10	-1.46694	5.35511e-05	-1.32452e-10	-1.44578	0.000125463	-1.32452e-10	-1.45006
2430660	chr17:2430660:C:T	3.08126e-08	-1.32452e-10	-1.31937	5.77984e-05	-1.32452e-10	-1.36946	0.000137158	-1.32452e-10	-1.36094
2432065	chr17:2432065:C:T	4.5502e-08	-1.32452e-10	-0.929539	0.000102703	-1.32452e-10	-0.794579	0.0002444	-1.32452e-10	-0.783263
2432265	chr17:2432265:G:A	1.70862e-08	-1.51091	-0.398112	2.91195e-05	-1.58045	-0.474564	6.43011e-05	-1.63145	-0.487045
2432515	chr17:2432515:G:A	3.0176e-08	-1.32452e-10	-1.34025	6.78297e-05	-1.32452e-10	-1.20942	0.000159825	-1.32452e-10	-1.20799
2432554	chr17:2432554:G:A	3.03817e-08	-1.32452e-10	-1.33345	6.84563e-05	-1.32452e-10	-1.20022	0.000161307	-1.32452e-10	-1.19876
2432846	chr17:2432846:A:G	2.69507e-08	-1.32452e-10	-1.45329	5.4207e-05	-1.32452e-10	-1.43361	0.000128203	-1.32452e-10	-1.42845
2433057	chr17:2433057:A:G	5.80627e-09	-1.59544	-1.39292	1.01766e-05	-1.59227	-1.51405	2.32321e-05	-1.61544	-1.52109
2433076	chr17:2433076:T:C	1.75427e-08	-1.46917	-0.413485	2.95661e-05	-1.55101	-0.488779	6.44728e-05	-1.61462	-0.501205
2433225	chr17:2433225:A:G	5.91685e-08	-1.32452e-10	-0.666905	0.000245651	-1.32452e-10	0.077493	0.000619303	-1.32452e-10	0.146526
2433442	chr17:2433442:C:CA	3.12243e-08	-1.50598	0.199886	5.53738e-05	-1.5763	0.163987	0.000122153	-1.6294	0.152607
2433633	chr17:2433633:C:T	1.75105e-08	-1.48752	-0.396978	2.96461e-05	-1.56384	-0.473249	6.49859e-05	-1.62221	-0.485686
2433645	chr17:2433645:G:A	2.80718e-08	-1.32452e-10	-1.41253	8.26352e-05	-1.32452e-10	-1.01198	0.000202042	-1.32452e-10	-0.973592
2433773	chr17:2433773:C:T	3.08038e-08	-1.49278	0.173122	5.43037e-05	-1.56672	0.134895	0.000119276	-1.62421	0.123584
2433851	chr17:2433851:C:T	2.91203e-08	-1.32452e-10	-1.37586	8.78527e-05	-1.32452e-10	-0.950756	0.000215293	-1.32452e-10	-0.910068
2433973	chr17:2433973:C:T	2.87399e-08	-1.32452e-10	-1.38901	6.22134e-05	-1.32452e-10	-1.29585	0.000146408	-1.32452e-10	-1.29567
2434236	chr17:2434236:T:C	2.66697e-08	-1.32452e-10	-1.46377	5.33774e-05	-1.32452e-10	-1.44903	0.000126965	-1.32452e-10	-1.43816
2434248	chr17:2434248:G:A	4.51622e-08	-1.32452e-10	-0.937035	0.00010221	-1.32452e-10	-0.799386	0.000243225	-1.32452e-10	-0.788082
2434256	chr17:2434256:C:T	2.82405e-08	-1.51974	0.113207	5.01858e-05	-1.58607	0.0753879	0.00011126	-1.63448	0.0642814
2434600	chr17:2434600:G:A	1.8e-08	-1.48652	-0.370403	3.04107e-05	-1.56241	-0.449216	6.6595e-05	-1.62149	-0.461945
2435388	chr17:2435388:C:A	3.16942e-08	-1.50047	0.209311	5.56658e-05	-1.57112	0.164065	0.000122481	-1.62641	0.152299
2435904	chr17:2435904:G:A	2.4035e-08	-1.56779	-5.17736e-10	4.37255e-05	-1.64849	-5.17736e-10	0.000103766	-1.63994	-5.17736e-10
2436022	chr17:2436022:G:A	3.00092e-08	-1.32452e-10	-1.34579	9.30346e-05	-1.32452e-10	-0.893447	0.000228446	-1.32452e-10	-0.850767
2436764	chr17:2436764:G:C	1.68367e-07	0.378849	-5.17736e-10	0.000176102	-0.255357	-5.17736e-10	0.000365616	-0.380484	-5.17736e-10
2437578	chr17:2437578:G:A	8.87957e-08	-0.845993	0.585036	5.92512e-05	-1.41403	0.0693941	0.000126214	-1.51655	0.072459
2438056	chr17:2438056:T:C	2.73067e-08	-1.47866	0.0384989	4.86747e-05	-1.55515	0.01389	0.000106512	-1.61772	0.00391657
2438079	chr17:2438079:G:A	6.13535e-09	-1.59123	-1.342	1.0459e-05	-1.58797	-1.49099	2.37796e-05	-1.61217	-1.50107
2438266	chr17:2438266:G:A	2.4975e-08	-1.32452e-10	-1.52942	4.9102e-05	-1.32452e-10	-1.53252	0.000115497	-1.32452e-10	-1.53282
2438514	chr17:2438514:T:A	1.87364e-08	-1.42373	-0.393093	3.13004e-05	-1.51476	-0.468033	6.73218e-05	-1.59205	-0.480531
2439170	chr17:2439170:C:T	2.13988e-08	-0.204976	-1.47898	4.19608e-05	-0.172279	-1.5174	8.99596e-05	-0.260571	-1.52214
2439606	chr17:2439606:G:A	8.91785e-08	-1.32452e-10	-0.256655	0.000258827	-1.32452e-10	0.129742	0.000595634	-1.32452e-10	0.107557
2440295	chr17:2440295:C:T	3.52023e-08	-1.18618	-5.17736e-10	8.21177e-05	-1.01826	-5.17736e-10	0.000174108	-1.12239	-5.17736e-10
2441074	chr17:2441074:C:T	1.5616e-08	-1.34089	-0.658116	2.78029e-05	-1.45039	-0.650886	5.89335e-05	-1.54623	-0.659431
2441199	chr17:2441199:C:T	2.30294e-08	-1.61052	-5.17736e-10	4.36984e-05	-1.64911	-5.17736e-10	0.000102713	-1.65013	-5.17736e-10
2441251	chr17:2441251:G:A	7.25531e-09	-1.34626	-1.4193	1.31617e-05	-1.33659	-1.51252	2.92574e-05	-1.38635	-1.51959
2441764	chr17:2441764:T:A	1.83588e-08	-1.56303	-0.274153	6.99332e-05	-1.61754	0.438658	0.000172643	-1.6459	0.515051
2442410	chr17:2442410:G:A	4.58232e-08	-1.32452e-10	-0.922506	0.000103627	-1.32452e-10	-0.78562	0.000246618	-1.32452e-10	-0.774229
2442884	chr17:2442884:G:A	2.49318e-08	-1.32452e-10	-1.53115	4.99627e-05	-1.32452e-10	-1.51514	0.000118468	-1.32452e-10	-1.50743
2443105	chr17:2443105:C:T	9.9092e-09	-1.20228	-1.25155	1.38916e-05	-1.46323	-1.3319	3.39914e-05	-1.42159	-1.33438
2443264	chr17:2443264:A:G	4.54038e-08	-1.32452e-10	-0.9317	0.000102559	-1.32452e-10	-0.795983	0.000244053	-1.32452e-10	-0.784683
2443631	chr17:2443631:C:T	1.08601e-07	-1.32452e-10	-0.0596128	0.000204006	-1.32452e-10	-0.108271	0.000491062	-1.32452e-10	-0.0854977
2443741	chr17:2443741:C:T	3.33627e-08	-1.32452e-10	-1.23986	7.44449e-05	-1.32452e-10	-1.11636	0.000177097	-1.32452e-10	-1.10537
2444011	chr17:2444011:G:T	2.79031e-08	-1.32452e-10	-1.41856	5.29285e-05	-1.32452e-10	-1.45748	0.000124495	-1.32452e-10	-1.4578
2444440	chr17:2444440:ACT:A	4.48255e-08	-1.32452e-10	-0.944517	9.4826e-05	-1.32452e-10	-0.874375	0.000225707	-1.32452e-10	-0.862831
2445137	chr17:2445137:G:A	2.84354e-08	-1.63125	0.231591	5.1883e-05	-1.65042	0.172989	0.000125358	-1.64136	0.19047
2445200	chr17:2445200:C:G	8.68547e-09	-1.46497	-1.12067	1.39066e-05	-1.4585	-1.33556	3.08249e-05	-1.49761	-1.35614
2445402	chr17:2445402:T:C	2.30216e-08	-1.61086	-5.17736e-10	4.94298e-05	-1.52586	-5.17736e-10	0.000113316	-1.55189	-5.17736e-10
2445523	chr17:2445523:C:T	4.20614e-08	-1.39946	0.391294	8.38489e-05	-1.49794	0.500539	0.000180018	-1.57668	0.487666
2445548	chr17:2445548:G:A	3.05563e-08	-1.32452e-10	-1.32773	9.57013e-05	-1.32452e-10	-0.865187	0.000235255	-1.32452e-10	-0.8214
2445843	chr17:2445843:C:T	6.31522e-08	-1.44696	0.845214	0.000103566	-1.53292	0.746715	0.000223912	-1.60277	0.731952
2446792	chr17:2446792:G:A	4.9566e-09	-1.62391	-1.52267	1.7071e-05	-1.11819	-1.47084	4.07295e-05	-1.10377	-1.47134
2448697	chr17:2448697:C:A	4.0656e-08	-1.04215	-5.17736e-10	6.83464e-05	-1.20183	-5.17736e-10	0.00013882	-1.34889	-5.17736e-10
2448708	chr17:2448708:C:T	3.17929e-08	-1.32452e-10	-1.28805	0.000103289	-1.32452e-10	-0.78889	0.00025448	-1.32452e-10	-0.742846
2449520	chr17:2449520:G:GAAAACAA	2.25895e-08	-1.40291	-0.226898	4.19097e-05	-1.4924	-0.198501	8.99777e-05	-1.57546	-0.207047
2450015	chr17:2450015:T:C	4.52947e-08	-1.37311	0.43901	7.7754e-05	-1.47524	0.402372	0.000165262	-1.56393	0.389392
2450674	chr17:2450674:G:T	2.47578e-08	-1.32452e-10	-1.53815	4.94379e-05	-1.32452e-10	-1.5257	0.000116308	-1.32452e-10	-1.52582
2451112	chr17:2451112:C:T	2.89741e-08	-0.99989	-0.381003	5.08976e-05	-1.16891	-0.327694	0.000102076	-1.31642	-0.339929
2451224	chr17:2451224:T:C	2.73637e-08	-1.32452e-10	-1.43808	5.65196e-05	-1.32452e-10	-1.39183	0.000133564	-1.32452e-10	-1.38749
2451416	chr17:2451416:C:T	2.76655e-08	-1.32452e-10	-1.42711	5.13251e-05	-1.32452e-10	-1.48824	0.000121245	-1.32452e-10	-1.48425
2451956	chr17:2451956:G:A	2.83813e-08	-1.32452e-10	-1.40156	5.49438e-05	-1.32452e-10	-1.42011	0.00012916	-1.32452e-10	-1.42102
2452223	chr17:2452223:A:C	1.41119e-08	-0.691606	-1.40867	1.9724e-05	-1.20329	-1.24129	4.11441e-05	-1.32204	-1.24295
2454562	chr17:2454562:TA:T	4.79173e-09	-1.64621	-1.5342	1.30954e-05	-1.63736	-1.21681	3.13885e-05	-1.64801	-1.18761
2454569	chr17:2454569:T:A	2.48369e-08	-1.32452e-10	-1.53496	5.18845e-05	-1.32452e-10	-1.4774	0.000121851	-1.32452e-10	-1.47927
2454634	chr17:2454634:A:G	3.03919e-08	-1.32452e-10	-1.33312	6.83577e-05	-1.32452e-10	-1.20166	0.000161074	-1.32452e-10	-1.2002
2454955	chr17:2454955:C:T	2.89254e-08	-1.38257	-5.17736e-10	6.48602e-05	-1.25418	-5.17736e-10	0.000140604	-1.33612	-5.17736e-10
2456287	chr17:2456287:AC:A	6.14269e-08	-1.32452e-10	-0.629447	0.000121522	-1.32452e-10	-0.626327	0.000291035	-1.32452e-10	-0.608625
2456448	chr17:2456448:A:C	2.21829e-08	-1.64797	-5.17736e-10	4.36689e-05	-1.64978	-5.17736e-10	0.000102848	-1.64882	-5.17736e-10
2456565	chr17:2456565:C:A	4.54312e-08	-1.32452e-10	-0.931095	9.73315e-05	-1.32452e-10	-0.848296	0.000237372	-1.32452e-10	-0.812441
2456658	chr17:2456658:A:G	6.01741e-09	-1.44816	-1.50448	9.49062e-06	-1.64338	-1.53274	2.22384e-05	-1.64818	-1.53206
2457100	chr17:2457100:A:G	4.86999e-08	-1.15441	0.292796	7.95763e-05	-1.29692	0.247218	0.000162994	-1.42392	0.23556
2457270	chr17:2457270:G:A	4.98252e-08	-1.32452e-10	-0.838774	0.000107626	-1.32452e-10	-0.747759	0.000263118	-1.32452e-10	-0.709465
2457295	chr17:2457295:G:A	2.99449e-08	-1.32452e-10	-1.34794	5.18297e-05	-1.32452e-10	-1.47845	0.000120661	-1.32452e-10	-1.48908
2457517	chr17:2457517:G:A	7.20308e-09	-1.42888	-1.34391	1.27164e-05	-1.41816	-1.46536	2.83393e-05	-1.46071	-1.47711
2458213	chr17:2458213:A:G	4.1776e-08	-1.31098	0.296003	7.13006e-05	-1.42657	0.267053	0.000150433	-1.52509	0.256537
2458268	chr17:2458268:C:T	2.48639e-08	-1.32452e-10	-1.53388	4.95461e-05	-1.32452e-10	-1.52352	0.000116635	-1.32452e-10	-1.52302
2458433	chr17:2458433:AG:A	1.38305e-08	-1.57841	-0.542007	2.15191e-05	-1.65019	-0.707287	5.1029e-05	-1.64999	-0.699684
2458829	chr17:2458829:T:C	3.01485e-08	-1.32452e-10	-1.34116	6.78536e-05	-1.32452e-10	-1.20907	0.000159883	-1.32452e-10	-1.20763
2461088	chr17:2461088:C:T	7.20544e-09	-1.42407	-1.34839	1.27056e-05	-1.41485	-1.46953	2.8308e-05	-1.45799	-1.48094
2461372	chr17:2461372:C:CA	2.67348e-08	-1.32452e-10	-1.46133	5.49613e-05	-1.32452e-10	-1.41979	0.000129843	-1.32452e-10	-1.41574
2461618	chr17:2461618:C:T	7.93462e-09	-1.45516	-1.2209	1.33691e-05	-1.44532	-1.38815	2.97076e-05	-1.48552	-1.40515
2461885	chr17:2461885:T:C	4.88306e-08	-1.32452e-10	-0.858937	0.000111749	-1.32452e-10	-0.710159	0.000263119	-1.32452e-10	-0.709461
2462661	chr17:2462661:G:A	7.80057e-09	-1.39479	-1.29831	1.5205e-05	-1.57156	-1.13324	3.44271e-05	-1.60882	-1.13441
2463182	chr17:2463182:A:T	7.69248e-09	-1.42755	-1.2795	1.53087e-05	-1.58924	-1.10876	3.48441e-05	-1.62108	-1.1101
2463859	chr17:2463859:C:T	2.65849e-08	-1.32452e-10	-1.46695	7.42428e-05	-1.32452e-10	-1.11908	0.000180564	-1.32452e-10	-1.08598
2464824	chr17:2464824:GATTAATTTTCATTAAGAAA:G	4.8754e-08	-1.32452e-10	-0.860508	0.000178815	-1.32452e-10	-0.240067	0.000450519	-1.32452e-10	-0.17167
2464847	chr17:2464847:A:G	2.51223e-08	-1.32452e-10	-1.52354	5.10933e-05	-1.32452e-10	-1.49277	0.000120914	-1.32452e-10	-1.48699
2465779	chr17:2465779:T:G	4.3058e-08	-1.32452e-10	-0.984747	7.89139e-05	-1.32452e-10	-1.05806	0.000186807	-1.32452e-10	-1.05199
2465868	chr17:2465868:A:G	7.53592e-09	-1.63858	-1.08904	1.64692e-05	-1.64999	-0.974938	3.86959e-05	-1.65051	-0.975829
2466196	chr17:2466196:A:C	2.91942e-08	-1.37332	-5.17736e-10	5.11471e-05	-1.49171	-5.17736e-10	0.000121719	-1.48035	-5.17736e-10
2466198	chr17:2466198:A:C	1.51565e-07	-1.39363	1.66734	0.000223594	-1.50612	1.48954	0.000556102	-1.497	1.53588
2466200	chr17:2466200:A:C	5.41624e-08	-1.41767	0.66236	7.82366e-05	-1.52336	0.456683	0.000190056	-1.51604	0.481291
2466204	chr17:2466204:A:C	4.02202e-08	-1.32452e-10	-1.05293	7.71866e-05	-1.32452e-10	-1.08019	0.000183858	-1.32452e-10	-1.0679
2466272	chr17:2466272:G:A	5.00586e-08	-1.32452e-10	-0.8341	8.07299e-05	-1.32452e-10	-1.03531	0.000190253	-1.32452e-10	-1.03371
2466284	chr17:2466284:G:A	2.47585e-08	-1.32452e-10	-1.53813	5.62012e-05	-1.32452e-10	-1.39748	0.000134775	-1.32452e-10	-1.37846
2466578	chr17:2466578:C:T	2.26197e-08	-1.62847	-5.17736e-10	4.73958e-05	-1.56788	-5.17736e-10	0.000121371	-1.48321	-5.17736e-10
2466850	chr17:2466850:T:C	7.08327e-08	-1.32452e-10	-0.486975	0.000133533	-1.32452e-10	-0.532067	0.000320453	-1.32452e-10	-0.512333
2467064	chr17:2467064:CA:C	2.50589e-08	-1.32452e-10	-1.52607	6.20958e-05	-1.32452e-10	-1.29774	0.000149707	-1.32452e-10	-1.27339
2467087	chr17:2467087:G:A	2.47593e-08	-1.32452e-10	-1.5381	5.55636e-05	-1.32452e-10	-1.40889	0.00013314	-1.32452e-10	-1.39067
2467145	chr17:2467145:G:A	5.40498e-08	-1.32452e-10	-0.75739	9.80419e-05	-1.32452e-10	-0.841023	0.00023241	-1.32452e-10	-0.833565
2467377	chr17:2467377:A:G	1.07589e-07	-0.0689815	-5.17736e-10	0.000142552	-0.466711	-5.17736e-10	0.000345758	-0.436329	-5.17736e-10
2467487	chr17:2467487:G:A	6.533e-09	-1.47855	-1.39188	1.08661e-05	-1.57155	-1.46922	2.57807e-05	-1.55741	-1.47503
2467648	chr17:2467648:A:G	1.37853e-08	-1.63047	-0.49322	1.79977e-05	-1.64982	-0.886354	4.3524e-05	-1.63954	-0.869218
2467706	chr17:2467706:G:A	1.10818e-08	-1.32092	-1.02108	1.70329e-05	-1.47457	-1.1167	4.07949e-05	-1.47076	-1.10275
2467988	chr17:2467988:G:A	3.91921e-08	-1.32452e-10	-1.07882	6.99865e-05	-1.32452e-10	-1.17812	0.000163725	-1.32452e-10	-1.18388
2468015	chr17:2468015:G:A	2.50816e-08	-1.32452e-10	-1.52516	6.22074e-05	-1.32452e-10	-1.29595	0.000150022	-1.32452e-10	-1.27128
2468652	chr17:2468652:G:A	2.51513e-08	-1.32452e-10	-1.52238	4.88331e-05	-1.32452e-10	-1.53801	0.000114895	-1.32452e-10	-1.53805
2469035	chr17:2469035:G:A	2.55839e-08	-1.32452e-10	-1.50533	4.89827e-05	-1.32452e-10	-1.53495	0.000115257	-1.32452e-10	-1.5349
2469191	chr17:2469191:T:C	2.46693e-08	-1.54173	-5.17736e-10	4.93074e-05	-1.52834	-5.17736e-10	0.000111546	-1.56763	-5.17736e-10
2469564	chr17:2469564:A:C	2.72419e-08	-1.44254	-5.17736e-10	6.42262e-05	-1.26401	-5.17736e-10	0.000147615	-1.28746	-5.17736e-10
2469810	chr17:2469810:C:T	3.60618e-08	-1.32452e-10	-1.16206	6.48315e-05	-1.32452e-10	-1.25463	0.00015358	-1.32452e-10	-1.24785
2470284	chr17:2470284:C:G	2.50596e-08	-1.32452e-10	-1.52604	4.88661e-05	-1.32452e-10	-1.53734	0.000114968	-1.32452e-10	-1.53742
2470373	chr17:2470373:G:A	4.45046e-08	-1.32452e-10	-0.951702	8.12775e-05	-1.32452e-10	-1.02855	0.000192083	-1.32452e-10	-1.02414
2471039	chr17:2471039:T:C	2.73041e-08	-1.32452e-10	-1.44026	7.95884e-05	-1.32452e-10	-1.04955	0.000193857	-1.32452e-10	-1.01495
2471117	chr17:2471117:T:A	2.85993e-08	-1.32452e-10	-1.39391	5.013e-05	-1.32452e-10	-1.5118	0.000117717	-1.32452e-10	-1.51379
2471307	chr17:2471307:G:A	7.41884e-08	-1.32452e-10	-0.440688	0.000128464	-1.32452e-10	-0.570769	0.000305039	-1.32452e-10	-0.56163
2471577	chr17:2471577:C:A	6.76647e-08	-1.32452e-10	-0.532731	0.000117826	-1.32452e-10	-0.657209	0.000279651	-1.32452e-10	-0.648526
2471682	chr17:2471682:G:A	5.48856e-07	-1.32452e-10	1.56054	0.00141659	-1.32452e-10	1.82959	0.00383847	-1.32452e-10	1.97076
2471971	chr17:2471971:G:A	2.553e-07	-1.32452e-10	0.795145	0.000694389	-1.32452e-10	1.11661	0.00172283	-1.32452e-10	1.16966
2472934	chr17:2472934:T:C	1.08899e-08	-1.45437	-0.905091	1.67812e-05	-1.45449	-1.15166	4.10962e-05	-1.42128	-1.14487
2473824	chr17:2473824:A:G	5.69964e-09	-1.64045	-1.36644	1.2018e-05	-1.64867	-1.29135	2.82229e-05	-1.65024	-1.29169
2474018	chr17:2474018:C:T	6.1984e-09	-1.64531	-1.27769	1.33583e-05	-1.64543	-1.18885	3.1317e-05	-1.64854	-1.18937
2474126	chr17:2474126:A:G	2.48602e-08	-1.32452e-10	-1.53403	4.9887e-05	-1.32452e-10	-1.51666	0.000117435	-1.32452e-10	-1.51619
2474156	chr17:2474156:C:G	1.66566e-07	-1.32452e-10	0.368096	0.000462156	-1.32452e-10	0.709484	0.00111975	-1.32452e-10	0.738795
2474535	chr17:2474535:G:A	1.47003e-08	-1.58367	-0.475763	3.43317e-05	-1.56967	-0.320684	8.27772e-05	-1.58993	-0.27599
2474548	chr17:2474548:A:G	2.32594e-08	-1.60058	-5.17736e-10	4.37778e-05	-1.64729	-5.17736e-10	0.000104162	-1.63613	-5.17736e-10
2474633	chr17:2474633:T:C	2.70857e-08	-1.32452e-10	-1.44829	7.8266e-05	-1.32452e-10	-1.06631	0.000190518	-1.32452e-10	-1.03232
2474836	chr17:2474836:C:T	9.20106e-07	-1.32452e-10	2.07719	0.002443	-1.32452e-10	2.37456	0.00669886	-1.32452e-10	2.52762
2474838	chr17:2474838:C:T	2.78551e-08	-1.32452e-10	-1.42028	5.03192e-05	-1.32452e-10	-1.50803	0.000118116	-1.32452e-10	-1.5104
2474984	chr17:2474984:G:C	2.92271e-08	-1.32452e-10	-1.3722	5.41185e-05	-1.32452e-10	-1.43524	0.000127465	-1.32452e-10	-1.43422
2475076	chr17:2475076:T:C	2.80929e-08	-1.32452e-10	-1.41178	5.94817e-05	-1.32452e-10	-1.34075	0.000140134	-1.32452e-10	-1.33947
2475156	chr17:2475156:T:C	2.70403e-08	-1.32452e-10	-1.44997	7.80369e-05	-1.32452e-10	-1.06924	0.000189945	-1.32452e-10	-1.03534
2475244	chr17:2475244:T:G	5.61263e-09	-1.64569	-1.37659	1.19397e-05	-1.645	-1.30155	2.79838e-05	-1.64829	-1.30215
2475569	chr17:2475569:G:A	6.25421e-09	-1.6316	-1.28244	1.29011e-05	-1.60907	-1.26004	2.93727e-05	-1.64719	-1.25482
2476911	chr17:2476911:G:A	4.70186e-07	-1.32452e-10	1.40583	0.00125905	-1.32452e-10	1.7117	0.00340425	-1.32452e-10	1.85071
2477337	chr17:2477337:G:A	2.54399e-08	-1.51097	-5.17736e-10	6.36479e-05	-1.27305	-5.17736e-10	0.000161673	-1.1965	-5.17736e-10
2478201	chr17:2478201:G:C	4.78168e-07	-1.32452e-10	1.42267	0.00122143	-1.32452e-10	1.68136	0.00329679	-1.32452e-10	1.81863
2479850	chr17:2479850:G:A	3.80168e-08	-1.32452e-10	-1.10927	6.16623e-05	-1.32452e-10	-1.30475	0.000143354	-1.32452e-10	-1.31675
2480054	chr17:2480054:C:T	1.43076e-08	-1.29388	-0.792618	3.11028e-05	-1.44208	-0.547043	7.39743e-05	-1.43663	-0.541717
2480821	chr17:2480821:A:C	4.67813e-08	-1.32452e-10	-0.901811	9.03343e-05	-1.32452e-10	-0.922902	0.000215307	-1.32452e-10	-0.910005
2481343	chr17:2481343:A:T	2.74159e-08	-1.43617	-5.17736e-10	4.63171e-05	-1.59091	-5.17736e-10	0.000113142	-1.55342	-5.17736e-10
2481946	chr17:2481946:T:C	1.65138e-08	-1.58507	-0.358031	3.7169e-05	-1.55426	-0.256683	8.36539e-05	-1.61739	-0.237987
2482044	chr17:2482044:A:G	4.54996e-07	1.37299	-5.17736e-10	0.00210315	2.22477	-5.17736e-10	0.00438333	2.1035	-5.17736e-10
2482247	chr17:2482247:A:G	3.92035e-08	-1.32452e-10	-1.07853	8.20483e-05	-1.32452e-10	-1.01911	0.000202368	-1.32452e-10	-0.971979
2482796	chr17:2482796:G:A	8.48246e-09	-1.64934	-0.959957	1.61543e-05	-1.63881	-1.00543	4.00256e-05	-1.58701	-1.00553
2482916	chr17:2482916:T:A	3.93457e-08	-1.65004	0.575128	0.000130887	-1.65047	1.09838	0.000337701	-1.63036	1.17045
2483245	chr17:2483245:T:C	5.51728e-08	-1.64073	0.903906	0.000172659	-1.63426	1.35916	0.000455916	-1.58099	1.42123
2484653	chr17:2484653:C:T	3.76333e-08	-1.32452e-10	-1.11941	8.24767e-05	-1.32452e-10	-1.0139	0.000196918	-1.32452e-10	-0.999279
2484969	chr17:2484969:G:T	3.06207e-08	-1.32452e-10	-1.32562	6.67632e-05	-1.32452e-10	-1.22527	0.000157081	-1.32452e-10	-1.22531
2485190	chr17:2485190:C:T	1.19209e-07	-1.32452e-10	0.0335842	0.000231088	-1.32452e-10	0.016382	0.000548521	-1.32452e-10	0.0251565
2485271	chr17:2485271:T:C	1.34764e-07	-1.26641	1.42264	0.000204245	-1.36035	1.25325	0.00058464	-1.31369	1.40261
2485326	chr17:2485326:A:G	5.94605e-08	-1.32452e-10	-0.661983	0.000223587	-1.32452e-10	-0.0166181	0.000562247	-1.32452e-10	0.0498726
2485371	chr17:2485371:C:T	2.70752e-08	-1.32452e-10	-1.44868	4.99267e-05	-1.32452e-10	-1.51586	0.00011783	-1.32452e-10	-1.51282
2485737	chr17:2485737:T:C	5.63135e-08	-1.32452e-10	-0.716362	0.000103435	-1.32452e-10	-0.787476	0.000246644	-1.32452e-10	-0.774123
2485790	chr17:2485790:G:A	1.03853e-07	-1.32452e-10	-0.104315	0.000201282	-1.32452e-10	-0.121713	0.000477713	-1.32452e-10	-0.113059
2486012	chr17:2486012:A:AG	2.23758e-08	-1.63932	-5.17736e-10	4.53286e-05	-1.61248	-5.17736e-10	0.000107873	-1.60111	-5.17736e-10
2486200	chr17:2486200:A:G	2.26081e-08	-1.62899	-5.17736e-10	4.3852e-05	-1.6456	-5.17736e-10	0.000102676	-1.65049	-5.17736e-10
2486818	chr17:2486818:C:T	1.15291e-07	-1.32452e-10	0.000164719	0.000224205	-1.32452e-10	-0.0138558	0.000532835	-1.32452e-10	-0.00385689
2487417	chr17:2487417:C:A	1.72645e-07	-1.09097	1.49491	0.000259414	-1.20709	1.3391	0.000752279	-1.14929	1.49033
2488147	chr17:2488147:GCAGCATTAACCCCAA:G	5.50908e-08	-1.32452e-10	-0.738312	0.000166603	-1.32452e-10	-0.310804	0.000419342	-1.32452e-10	-0.243382
2488321	chr17:2488321:C:G	5.20149e-08	-1.32452e-10	-0.795765	9.44036e-05	-1.32452e-10	-0.87884	0.000223162	-1.32452e-10	-0.874172
2489073	chr17:2489073:A:G	2.92977e-08	-1.64971	0.279923	8.20153e-05	-1.65046	0.630944	0.00020813	-1.63128	0.687381
2489180	chr17:2489180:ACTC:A	2.36494e-08	-1.65011	0.0661508	6.50299e-05	-1.65026	0.398692	0.000164795	-1.6289	0.451537
2489246	chr17:2489246:G:A	2.77303e-08	-1.6505	0.225732	7.74135e-05	-1.64941	0.57215	0.000197626	-1.62345	0.627757
2489375	chr17:2489375:C:A	3.49219e-08	-1.45065	0.256468	6.57038e-05	-1.51195	0.27069	0.000151524	-1.574	0.312677
2489538	chr17:2489538:G:A	1.47264e-07	-1.32452e-10	0.244935	0.000279337	-1.32452e-10	0.205999	0.000671405	-1.32452e-10	0.227303
2490025	chr17:2490025:T:C	2.37219e-08	-1.65047	0.0695777	6.53046e-05	-1.64966	0.402304	0.000166089	-1.62476	0.455218
2490266	chr17:2490266:C:T	3.30982e-07	1.05477	-5.17736e-10	0.000359242	0.457578	-5.17736e-10	0.000737788	0.321588	-5.17736e-10
2490305	chr17:2490305:C:A	4.91991e-08	-0.85142	-5.17736e-10	6.40441e-05	-1.26685	-5.17736e-10	0.000158233	-1.218	-5.17736e-10
2490489	chr17:2490489:C:T	1.17168e-07	-1.32452e-10	0.0163176	0.000401639	-1.32452e-10	0.569135	0.00102089	-1.32452e-10	0.646366
2490519	chr17:2490519:A:G	2.28158e-08	-1.61984	-5.17736e-10	4.40428e-05	-1.64126	-5.17736e-10	0.000105518	-1.62319	-5.17736e-10
2490561	chr17:2490561:G:C	3.04556e-08	-1.32452e-10	-1.33103	5.36075e-05	-1.32452e-10	-1.44473	0.000126894	-1.32452e-10	-1.43872
2490632	chr17:2490632:C:T	5.80336e-08	-1.32452e-10	-0.686273	8.24686e-05	-1.32452e-10	-1.014	0.000193577	-1.32452e-10	-1.01639
2490658	chr17:2490658:C:T	2.77808e-08	-1.34855	-0.0744043	7.17903e-05	-1.43328	0.280613	0.000170518	-1.50218	0.358949
2490682	chr17:2490682:T:C	1.00514e-08	-0.904664	-1.53492	1.75044e-05	-1.03736	-1.52661	4.40832e-05	-0.974773	-1.52122
2491000	chr17:2491000:T:C	6.22541e-08	-1.32452e-10	-0.61607	8.72354e-05	-1.32452e-10	-0.957809	0.000204788	-1.32452e-10	-0.960093
2491502	chr17:2491502:T:C	8.65871e-08	-1.32452e-10	-0.286145	0.000149755	-1.32452e-10	-0.417416	0.000369752	-1.32452e-10	-0.369235
2491658	chr17:2491658:G:A	6.45221e-08	-1.32452e-10	-0.580287	0.000107751	-1.32452e-10	-0.746593	0.00025294	-1.32452e-10	-0.748916
2491693	chr17:2491693:G:A	3.98325e-08	-1.32452e-10	-1.06261	7.83618e-05	-1.32452e-10	-1.06508	0.000187801	-1.32452e-10	-1.04668
2491732	chr17:2491732:A:G	1.19058e-08	-1.64604	-0.624236	2.09929e-05	-1.61613	-0.766102	4.83373e-05	-1.63586	-0.768009
2491740	chr17:2491740:T:TA	5.52362e-08	-1.32452e-10	-0.735677	9.39798e-05	-1.32452e-10	-0.883339	0.000220776	-1.32452e-10	-0.884919
2491742	chr17:2491742:G:T	7.33442e-08	-1.32452e-10	-0.452132	0.000122679	-1.32452e-10	-0.616848	0.000288337	-1.32452e-10	-0.617939
2491837	chr17:2491837:T:C	2.22341e-08	-1.64567	-5.17736e-10	4.36852e-05	-1.64941	-5.17736e-10	0.000102951	-1.64782	-5.17736e-10
2492038	chr17:2492038:T:C	4.67982e-08	-0.90145	-5.17736e-10	8.75963e-05	-0.95368	-5.17736e-10	0.000199927	-0.984115	-5.17736e-10
2492695	chr17:2492695:G:C	1.08717e-08	-1.07376	-1.28737	1.3283e-05	-1.54381	-1.29612	3.00354e-05	-1.59509	-1.2846
2492766	chr17:2492766:T:G	1.82328e-06	0.376608	2.38449	0.00242831	0.207328	2.16121	0.00732984	0.274541	2.3431
2492975	chr17:2492975:C:G	1.21091e-06	2.35183	-5.17736e-10	0.00541059	3.16969	-5.17736e-10	0.0115464	3.07206	-5.17736e-10
2493296	chr17:2493296:A:G	2.4785e-08	-1.32452e-10	-1.53706	4.93313e-05	-1.32452e-10	-1.52786	0.000116269	-1.32452e-10	-1.52616
2493340	chr17:2493340:T:C	2.55593e-08	-1.32452e-10	-1.5063	4.89703e-05	-1.32452e-10	-1.5352	0.000115133	-1.32452e-10	-1.53598
2493737	chr17:2493737:A:G	3.40247e-08	-1.32452e-10	-1.22021	7.72391e-05	-1.32452e-10	-1.07951	0.000182004	-1.32452e-10	-1.07804
2493822	chr17:2493822:T:C	4.91151e-09	-1.62125	-1.53446	1.00396e-05	-1.5819	-1.53798	2.38698e-05	-1.57161	-1.53785
2494171	chr17:2494171:G:A	3.10002e-08	-1.32452e-10	-1.3133	5.30143e-05	-1.32452e-10	-1.45586	0.000125329	-1.32452e-10	-1.45113
2494310	chr17:2494310:C:G	1.63679e-07	-1.32452e-10	0.350612	0.000238404	-1.32452e-10	0.047547	0.000558837	-1.32452e-10	0.0437882
2494434	chr17:2494434:AGT:A	2.24593e-08	-1.63559	-5.17736e-10	4.38228e-05	-1.64626	-5.17736e-10	0.000102726	-1.65001	-5.17736e-10
2494721	chr17:2494721:C:T	4.85451e-09	-1.63135	-1.53604	9.88646e-06	-1.59799	-1.53727	2.34796e-05	-1.58892	-1.53701
2494998	chr17:2494998:A:G	4.88856e-09	-1.6223	-1.53809	1.00661e-05	-1.58353	-1.53372	2.39393e-05	-1.57337	-1.53317
2495121	chr17:2495121:A:G	2.82692e-08	-1.32452e-10	-1.40552	6.74395e-05	-1.32452e-10	-1.21519	0.000165251	-1.32452e-10	-1.1746
2495282	chr17:2495282:A:G	5.06866e-08	-0.26753	-0.554104	6.53424e-05	-0.383286	-0.863492	0.000167537	-0.356352	-0.804512
2495394	chr17:2495394:G:A	2.57161e-08	-1.32452e-10	-1.50018	5.16471e-05	-1.32452e-10	-1.48198	0.000121628	-1.32452e-10	-1.4811
2495510	chr17:2495510:C:T	2.4328e-08	-1.55567	-5.17736e-10	5.10875e-05	-1.49288	-5.17736e-10	0.000122718	-1.47218	-5.17736e-10
2495851	chr17:2495851:G:A	4.99087e-09	-1.62592	-1.51377	1.05326e-05	-1.58938	-1.48257	2.50656e-05	-1.57982	-1.48076
2495954	chr17:2495954:A:G	4.911e-09	-1.62659	-1.52923	1.02606e-05	-1.59037	-1.50773	2.4406e-05	-1.58085	-1.50639
2496023	chr17:2496023:T:C	5.15717e-09	-1.63397	-1.47294	1.13625e-05	-1.60125	-1.39485	2.71418e-05	-1.59066	-1.39034
2496085	chr17:2496085:C:G	2.40856e-08	-1.56568	-5.17736e-10	5.03891e-05	-1.50664	-5.17736e-10	0.000120904	-1.48707	-5.17736e-10
2496248	chr17:2496248:T:C	1.91767e-08	-1.1131	-0.680498	2.33992e-05	-1.55783	-0.715886	5.36552e-05	-1.60487	-0.694624
2496279	chr17:2496279:A:T	2.56037e-08	-1.32452e-10	-1.50456	4.91346e-05	-1.32452e-10	-1.53185	0.000115476	-1.32452e-10	-1.53301
2496320	chr17:2496320:A:G	2.66981e-08	-1.32452e-10	-1.4627	5.42591e-05	-1.32452e-10	-1.43265	0.000127826	-1.32452e-10	-1.4314
2496413	chr17:2496413:C:T	4.93975e-09	-1.62435	-1.52563	1.03626e-05	-1.58683	-1.50138	2.46585e-05	-1.57704	-1.49991
2496446	chr17:2496446:G:A	2.4947e-08	-1.32452e-10	-1.53054	5.12328e-05	-1.32452e-10	-1.49004	0.000120983	-1.32452e-10	-1.48642
2497030	chr17:2497030:G:A	2.48295e-08	-1.32452e-10	-1.53526	5.05371e-05	-1.32452e-10	-1.50371	0.000119276	-1.32452e-10	-1.50063
2497057	chr17:2497057:C:G	4.96461e-09	-1.61516	-1.5298	1.04297e-05	-1.57307	-1.50869	2.48417e-05	-1.56218	-1.50737
2497062	chr17:2497062:G:C	2.49041e-08	-1.32452e-10	-1.53226	5.0994e-05	-1.32452e-10	-1.49471	0.000120399	-1.32452e-10	-1.49125
2497069	chr17:2497069:A:G	1.29449e-06	0.233552	2.18503	0.00192837	0.091007	2.04701	0.00582387	0.164403	2.22325
2497552	chr17:2497552:A:G	4.92724e-09	-1.62351	-1.52901	1.03145e-05	-1.58562	-1.50724	2.45431e-05	-1.57576	-1.50588
2497582	chr17:2497582:T:C	8.36984e-09	-1.12074	-1.50192	2.39275e-05	-0.716656	-1.53473	4.66377e-05	-0.906462	-1.5332
2497728	chr17:2497728:C:G	5.0024e-09	-1.61799	-1.51939	1.05743e-05	-1.57724	-1.49076	2.51859e-05	-1.5667	-1.48908
2497757	chr17:2497757:T:C	4.97447e-09	-1.62063	-1.52235	1.04749e-05	-1.58125	-1.49618	2.49391e-05	-1.57102	-1.49461
2497995	chr17:2497995:C:T	6.48321e-09	-1.6362	-1.24188	1.34591e-05	-1.42826	-1.3985	2.95168e-05	-1.5029	-1.39421
2498131	chr17:2498131:T:C	2.50409e-08	-1.52678	-5.17736e-10	5.3065e-05	-1.4549	-5.17736e-10	0.000127845	-1.43125	-5.17736e-10
2498165	chr17:2498165:G:A	4.93696e-09	-1.61811	-1.53243	1.03317e-05	-1.57719	-1.51401	2.45961e-05	-1.56667	-1.51281
2498174	chr17:2498174:A:G	4.96697e-09	-1.60631	-1.53818	1.03414e-05	-1.55855	-1.53171	2.46399e-05	-1.54662	-1.53108
2498513	chr17:2498513:A:G	8.50156e-09	-1.2821	-1.32495	1.74526e-05	-1.16463	-1.4023	4.17096e-05	-1.1485	-1.40284
2498597	chr17:2498597:G:A	1.59008e-08	-1.64773	-0.333201	3.33882e-05	-1.60227	-0.315949	7.93197e-05	-1.59269	-0.315893
2498685	chr17:2498685:A:G	4.93542e-09	-1.61276	-1.53809	1.02474e-05	-1.56931	-1.53008	2.43978e-05	-1.55818	-1.52939
2498693	chr17:2498693:G:A	1.80901e-08	-1.06982	-0.782113	2.17509e-05	-1.53944	-0.807327	4.95975e-05	-1.59174	-0.786388
2498911	chr17:2498911:C:G	5.5558e-09	-1.64934	-1.38311	1.2295e-05	-1.61106	-1.30616	2.93269e-05	-1.60178	-1.30179
2499067	chr17:2499067:A:C	2.49517e-08	-1.53035	-5.17736e-10	6.04581e-05	-1.32447	-5.17736e-10	0.000132593	-1.39479	-5.17736e-10
2499115	chr17:2499115:G:A	4.83671e-09	-1.63633	-1.53473	9.97856e-06	-1.60692	-1.51906	2.36973e-05	-1.59871	-1.518
2499140	chr17:2499140:C:T	5.39892e-09	-1.6504	-1.41069	1.1703e-05	-1.62714	-1.33944	2.78459e-05	-1.61994	-1.33544
2500233	chr17:2500233:T:G	1.81742e-06	-1.32452e-10	2.75788	0.00287302	-1.32452e-10	2.5367	0.00719241	-1.32452e-10	2.59871
2500309	chr17:2500309:G:C	4.88076e-09	-1.62382	-1.53818	1.00568e-05	-1.58597	-1.53219	2.39142e-05	-1.57603	-1.53157
2500451	chr17:2500451:T:C	2.4889e-08	-1.32452e-10	-1.53287	4.89781e-05	-1.32452e-10	-1.53504	0.000115354	-1.32452e-10	-1.53407
2500482	chr17:2500482:C:A	4.85593e-09	-1.62893	-1.53817	9.96783e-06	-1.59403	-1.53303	2.36863e-05	-1.58473	-1.53244
2500602	chr17:2500602:T:C	4.88511e-09	-1.62369	-1.53741	1.0108e-05	-1.58563	-1.52745	2.40452e-05	-1.5755	-1.52663
2500636	chr17:2500636:A:G	4.86836e-09	-1.62651	-1.53802	1.00325e-05	-1.59027	-1.53032	2.38514e-05	-1.58063	-1.5296
2500892	chr17:2500892:G:A	2.76763e-08	-1.32452e-10	-1.42672	5.69134e-05	-1.32452e-10	-1.38489	0.000134067	-1.32452e-10	-1.38373
2501107	chr17:2501107:C:T	3.39424e-08	-1.32452e-10	-1.22263	7.66814e-05	-1.32452e-10	-1.08676	0.000180613	-1.32452e-10	-1.08571
2501312	chr17:2501312:T:C	9.56207e-09	-1.43187	-1.05762	1.7885e-05	-1.37548	-1.16697	4.44236e-05	-1.34717	-1.14113
2501381	chr17:2501381:A:C	1.19234e-07	-1.32452e-10	0.0337914	0.000248907	-1.32452e-10	0.090661	0.00061472	-1.32452e-10	0.139098
2501406	chr17:2501406:G:A	1.28791e-07	-1.32452e-10	0.110894	0.000139398	-1.32452e-10	-0.489084	0.000343254	-1.32452e-10	-0.443597
2501462	chr17:2501462:C:A	3.39143e-08	-1.32452e-10	-1.22346	7.65546e-05	-1.32452e-10	-1.08841	0.000180315	-1.32452e-10	-1.08736
2501582	chr17:2501582:A:G	5.08376e-09	-1.58336	-1.53789	1.06837e-05	-1.52814	-1.52955	2.54945e-05	-1.5148	-1.52881
2501630	chr17:2501630:T:C	4.92465e-09	-1.61532	-1.53772	1.02205e-05	-1.57315	-1.52887	2.43244e-05	-1.56249	-1.5281
2502101	chr17:2502101:C:T	2.55242e-08	-1.32452e-10	-1.50767	4.90626e-05	-1.32452e-10	-1.53332	0.000115317	-1.32452e-10	-1.53439
2502265	chr17:2502265:G:A	3.38952e-08	-1.32452e-10	-1.22402	7.65026e-05	-1.32452e-10	-1.08909	0.000180192	-1.32452e-10	-1.08804
2502710	chr17:2502710:G:A	1.16673e-07	-1.32452e-10	0.0120764	0.000243835	-1.32452e-10	0.0700722	0.000602068	-1.32452e-10	0.118302
2502870	chr17:2502870:G:C	4.87701e-09	-1.62468	-1.53808	1.00274e-05	-1.58731	-1.53378	2.38386e-05	-1.57752	-1.53324
2502984	chr17:2502984:A:G	4.88635e-09	-1.62267	-1.53818	1.00714e-05	-1.58418	-1.53253	2.39519e-05	-1.5741	-1.53192
2503173	chr17:2503173:A:G	2.39819e-08	-1.57	-5.17736e-10	5.01168e-05	-1.51206	-5.17736e-10	0.000120206	-1.49286	-5.17736e-10
2503394	chr17:2503394:AAAT:A	2.49522e-08	-1.32452e-10	-1.53033	4.89044e-05	-1.32452e-10	-1.53655	0.000115151	-1.32452e-10	-1.53583
2503505	chr17:2503505:A:C	3.71978e-08	-0.428391	-0.702655	5.12157e-05	-0.69556	-0.794813	0.000114509	-0.772881	-0.768535
2503695	chr17:2503695:G:A	8.16598e-09	-1.17954	-1.46778	1.42445e-05	-1.25691	-1.51314	3.19984e-05	-1.30493	-1.51145
2503730	chr17:2503730:A:G	2.63488e-08	-1.32452e-10	-1.47587	5.47188e-05	-1.32452e-10	-1.42421	0.000130276	-1.32452e-10	-1.41242
2504004	chr17:2504004:C:T	9.90383e-09	-1.62106	-0.833309	1.7376e-05	-1.65033	-0.920997	4.2308e-05	-1.64845	-0.888645
2504044	chr17:2504044:A:G	5.02519e-08	-0.281798	-0.548449	6.49431e-05	-0.395124	-0.857783	0.000166502	-0.368435	-0.798625
2504649	chr17:2504649:A:G	5.34383e-08	-0.252592	-0.516175	6.57169e-05	-0.369207	-0.871855	0.000168517	-0.338086	-0.816946
2505872	chr17:2505872:C:T	2.38015e-08	-1.57755	-5.17736e-10	5.16634e-05	-1.48167	-5.17736e-10	0.000116324	-1.52569	-5.17736e-10
2505967	chr17:2505967:C:G	5.29078e-09	-1.63065	-1.45068	1.19451e-05	-1.59584	-1.35025	2.84911e-05	-1.58589	-1.34659
2506102	chr17:2506102:A:C	5.42745e-09	-1.60515	-1.45068	1.22996e-05	-1.5565	-1.36036	2.94972e-05	-1.54215	-1.35562
2506521	chr17:2506521:C:T	5.8274e-09	-1.63195	-1.35277	1.36161e-05	-1.54863	-1.26654	3.25869e-05	-1.53544	-1.26272
2506548	chr17:2506548:A:G	4.30614e-08	-0.343421	-0.641248	5.67276e-05	-0.453555	-0.934602	0.000144806	-0.427774	-0.878899
2506556	chr17:2506556:G:A	1.00047e-08	-1.48442	-0.959826	1.81505e-05	-1.44955	-1.07817	4.50598e-05	-1.42439	-1.04969
2506725	chr17:2506725:G:A	1.58714e-07	-1.32452e-10	0.319808	0.000598075	-1.32452e-10	0.967297	0.00157705	-1.32452e-10	1.08124
2506735	chr17:2506735:G:A	9.811e-09	-1.42696	-1.03683	1.7724e-05	-1.40436	-1.14714	4.41122e-05	-1.37442	-1.12091
2507413	chr17:2507413:C:T	2.51994e-08	-1.32452e-10	-1.52047	5.3847e-05	-1.32452e-10	-1.44027	0.000129678	-1.32452e-10	-1.41701
2507565	chr17:2507565:G:A	5.3977e-09	-1.57283	-1.48849	1.08313e-05	-1.51157	-1.53242	2.59258e-05	-1.49323	-1.5336
2507593	chr17:2507593:C:T	5.44635e-08	-0.749764	-5.17736e-10	0.000104662	-0.775686	-5.17736e-10	0.000197349	-0.997093	-5.17736e-10
2507662	chr17:2507662:A:G	3.20383e-08	-1.32452e-10	-1.28036	7.76368e-05	-1.32452e-10	-1.07438	0.000191838	-1.32452e-10	-1.02542
2507899	chr17:2507899:A:G	5.41329e-08	-0.140744	-0.61511	7.16792e-05	-0.259179	-0.895038	0.00018427	-0.227618	-0.838046
2507917	chr17:2507917:G:A	3.60183e-08	-1.32452e-10	-1.16327	8.33167e-05	-1.32452e-10	-1.00377	0.000196349	-1.32452e-10	-1.00218
2508634	chr17:2508634:T:C	5.05844e-09	-1.58859	-1.53765	1.08388e-05	-1.53388	-1.5094	2.59998e-05	-1.5174	-1.50658
2508974	chr17:2508974:C:T	2.67004e-08	-1.32452e-10	-1.46262	5.61193e-05	-1.32452e-10	-1.39894	0.000133711	-1.32452e-10	-1.38639
2509459	chr17:2509459:C:T	4.40057e-08	0.570913	-1.53389	6.0663e-05	0.209578	-1.53066	0.000122885	0.06022	-1.53104
2509464	chr17:2509464:GTTCCTAGC:G	3.69701e-08	-1.32452e-10	-1.13719	6.28037e-05	-1.32452e-10	-1.2864	0.000147064	-1.32452e-10	-1.2912
2509804	chr17:2509804:T:C	5.85334e-09	-1.50776	-1.47252	1.17515e-05	-1.42903	-1.5334	2.80563e-05	-1.41347	-1.53439
2509814	chr17:2509814:G:A	2.86227e-08	-1.3931	-5.17736e-10	4.84886e-05	-1.54509	-5.17736e-10	0.00011446	-1.54185	-5.17736e-10
2510206	chr17:2510206:C:G	6.71082e-08	-0.0073361	-0.533653	8.70295e-05	-0.131096	-0.829076	0.000224632	-0.098281	-0.769323
2510287	chr17:2510287:C:T	1.46305e-08	-1.15784	-0.906343	1.84158e-05	-1.57576	-0.937451	4.2379e-05	-1.61733	-0.918088
2510318	chr17:2510318:T:C	3.81861e-08	-1.32452e-10	-1.10482	6.64783e-05	-1.32452e-10	-1.22954	0.000156465	-1.32452e-10	-1.22924
2510593	chr17:2510593:A:G	1.50081e-08	-1.15431	-0.884391	1.8895e-05	-1.57432	-0.9132	4.34737e-05	-1.61642	-0.893492
2510601	chr17:2510601:A:C	1.66785e-08	-1.62876	-0.304421	3.70298e-05	-1.53583	-0.278869	8.81973e-05	-1.5212	-0.281292
2510650	chr17:2510650:A:G	4.0751e-08	-1.32452e-10	-1.03982	6.84486e-05	-1.32452e-10	-1.20034	0.000160155	-1.32452e-10	-1.20592
2510806	chr17:2510806:G:A	3.66097e-08	-1.32452e-10	-1.14698	7.8647e-05	-1.32452e-10	-1.06145	0.000187273	-1.32452e-10	-1.0495
2510812	chr17:2510812:A:G	5.77852e-09	-1.52127	-1.47188	1.15569e-05	-1.44591	-1.53323	2.75746e-05	-1.43094	-1.53423
2510819	chr17:2510819:C:T	5.88067e-09	-1.51672	-1.4589	1.1669e-05	-1.44023	-1.52925	2.78374e-05	-1.42506	-1.53063
2510914	chr17:2510914:G:A	1.07813e-08	-1.48889	-0.880594	1.92784e-05	-1.45781	-1.00963	4.78632e-05	-1.43457	-0.979148
2511046	chr17:2511046:T:C	5.89955e-09	-1.51123	-1.46118	1.17403e-05	-1.43339	-1.53	2.80159e-05	-1.41799	-1.53131
2511181	chr17:2511181:C:T	1.19952e-08	-1.53719	-0.725604	1.75735e-05	-1.52777	-1.03226	4.28863e-05	-1.51182	-1.01169
2511255	chr17:2511255:T:C	1.00115e-08	-1.60413	-0.839427	2.06564e-05	-1.48529	-0.913106	4.93852e-05	-1.46719	-0.915233
2511321	chr17:2511321:C:G	5.36834e-09	-1.61458	-1.45219	1.21006e-05	-1.57051	-1.36265	2.89892e-05	-1.55723	-1.35792
2511919	chr17:2511919:C:A	1.031e-07	0.481355	-0.592954	0.000169412	0.45362	-0.747707	0.0004304	0.471764	-0.689119
2512056	chr17:2512056:G:A	1.50068e-07	0.471436	-0.207645	0.000163549	0.321513	-0.650819	0.000424768	0.359555	-0.590081
2512268	chr17:2512268:G:A	7.15088e-09	-1.51538	-1.26468	1.33258e-05	-1.48836	-1.34835	3.4794e-05	-1.40152	-1.3311
2512460	chr17:2512460:G:A	3.75035e-08	-1.32452e-10	-1.12286	7.22575e-05	-1.32452e-10	-1.14618	0.000173151	-1.32452e-10	-1.12791
2513116	chr17:2513116:T:C	1.00747e-08	-1.39761	-1.03966	2.69443e-05	-1.12629	-1.00636	5.70286e-05	-1.22686	-1.01165
2513203	chr17:2513203:G:A	1.30249e-08	-1.37094	-0.809489	3.52427e-05	-1.08859	-0.775573	7.43225e-05	-1.1917	-0.78196
2513302	chr17:2513302:T:C	1.55149e-07	0.190045	0.107045	0.000203528	0.069215	-0.179829	0.000516263	0.0721341	-0.107587
2513310	chr17:2513310:C:G	1.58179e-07	0.193435	0.123	0.000207179	0.0724922	-0.165328	0.000525724	0.075414	-0.0927062
2513405	chr17:2513405:C:T	7.73796e-09	-1.49999	-1.20117	1.42968e-05	-1.47311	-1.29328	3.75659e-05	-1.38221	-1.27376
2514204	chr17:2514204:T:C	6.95412e-09	-1.64173	-1.16623	1.24238e-05	-1.63549	-1.27131	3.07839e-05	-1.60555	-1.24952
2514423	chr17:2514423:C:G	1.95351e-08	-1.29632	-0.478763	3.22545e-05	-1.38212	-0.570641	7.0594e-05	-1.4876	-0.537527
2514583	chr17:2514583:C:T	2.52545e-08	-1.32452e-10	-1.51829	4.88539e-05	-1.32452e-10	-1.53759	0.000114912	-1.32452e-10	-1.53791
2514592	chr17:2514592:C:T	3.71982e-08	-1.32452e-10	-1.13103	8.55198e-05	-1.32452e-10	-0.97767	0.000201429	-1.32452e-10	-0.976634
2514730	chr17:2514730:G:T	2.3301e-08	-1.5988	-5.17736e-10	5.00754e-05	-1.51289	-5.17736e-10	0.000113309	-1.55195	-5.17736e-10
2514765	chr17:2514765:C:A	7.4663e-09	-1.51458	-1.22232	1.38206e-05	-1.48907	-1.31119	3.61609e-05	-1.40188	-1.29221
2514919	chr17:2514919:A:G	2.47846e-08	-1.32452e-10	-1.53707	4.92636e-05	-1.32452e-10	-1.52923	0.000116099	-1.32452e-10	-1.52763
2515084	chr17:2515084:C:A	7.15369e-09	-1.503	-1.27667	1.33145e-05	-1.47651	-1.36105	3.48783e-05	-1.38593	-1.34427
2515695	chr17:2515695:A:G	4.84015e-07	0.426893	1.00793	0.000810974	0.292216	0.979601	0.00233763	0.321858	1.15297
2516092	chr17:2516092:C:T	2.13133e-08	-0.821118	-0.866846	3.67417e-05	-0.622284	-1.20022	8.15501e-05	-0.686006	-1.19484
2516140	chr17:2516140:G:A	1.55912e-07	0.134662	0.167331	0.000203464	0.0158822	-0.12681	0.000516561	0.018467	-0.053342
2516473	chr17:2516473:C:G	2.49325e-08	-1.32452e-10	-1.53112	4.89321e-05	-1.32452e-10	-1.53598	0.000115231	-1.32452e-10	-1.53513
2516548	chr17:2516548:G:T	1.64003e-07	-1.32452e-10	0.352589	0.000622507	-1.32452e-10	1.00734	0.00164175	-1.32452e-10	1.12145
2516733	chr17:2516733:A:G	9.07697e-08	0.342268	-0.581238	0.000113762	0.194598	-0.886905	0.000293483	0.228664	-0.828914
2517006	chr17:2517006:G:A	1.20088e-08	-1.29055	-0.971107	1.66507e-05	-1.62118	-0.992793	3.90135e-05	-1.64426	-0.973905
2517071	chr17:2517071:G:A	6.52567e-08	-1.32452e-10	-0.568967	0.000147617	-1.32452e-10	-0.431796	0.000357398	-1.32452e-10	-0.403217
2517434	chr17:2517434:A:T	1.8907e-07	-1.32452e-10	0.494821	0.00074079	-1.32452e-10	1.1813	0.00196086	-1.32452e-10	1.29907
2517610	chr17:2517610:C:T	3.18371e-08	-1.32452e-10	-1.28666	7.75986e-05	-1.32452e-10	-1.07487	0.000191704	-1.32452e-10	-1.02612
2517640	chr17:2517640:C:T	1.92597e-08	-1.34543	-0.443846	3.18837e-05	-1.42382	-0.540509	7.04582e-05	-1.51999	-0.507059
2517714	chr17:2517714:C:T	1.31654e-08	-1.23727	-0.932426	1.76004e-05	-1.60438	-0.954113	4.09329e-05	-1.63527	-0.934864
2517811	chr17:2517811:GT:G	3.23295e-08	-1.32452e-10	-1.27132	7.9186e-05	-1.32452e-10	-1.05462	0.000195836	-1.32452e-10	-1.00479
2517918	chr17:2517918:C:G	4.86255e-09	-1.628	-1.53773	9.92549e-06	-1.59367	-1.53764	2.36068e-05	-1.58262	-1.53792
2518013	chr17:2518013:AG:A	5.24671e-08	-1.32452e-10	-0.787108	0.000114752	-1.32452e-10	-0.683642	0.000278473	-1.32452e-10	-0.652747
2518149	chr17:2518149:A:C	3.70359e-08	-1.13541	-5.17736e-10	5.27602e-05	-1.46066	-5.17736e-10	0.000119035	-1.50265	-5.17736e-10
2518185	chr17:2518185:C:T	7.60585e-09	-1.4197	-1.29867	1.48683e-05	-1.35571	-1.37147	3.9546e-05	-1.24929	-1.35532
2518199	chr17:2518199:A:T	1.25089e-08	-1.30807	-0.912788	1.75025e-05	-1.62877	-0.935299	4.12294e-05	-1.64755	-0.915371
2518589	chr17:2518589:T:C	1.81434e-08	-1.47701	-0.371975	2.89458e-05	-1.54211	-0.518887	6.69524e-05	-1.59913	-0.478958
2518590	chr17:2518590:G:A	3.35363e-08	-1.23467	-5.17736e-10	4.55732e-05	-1.6071	-5.17736e-10	0.000103887	-1.63876	-5.17736e-10
2518986	chr17:2518986:A:G	3.57692e-08	-1.32452e-10	-1.17021	8.27314e-05	-1.32452e-10	-1.01082	0.000194956	-1.32452e-10	-1.00929
2519027	chr17:2519027:T:C	2.4764e-08	-1.32452e-10	-1.5379	4.93302e-05	-1.32452e-10	-1.52788	0.000115908	-1.32452e-10	-1.52927
2519300	chr17:2519300:G:A	4.79299e-08	-1.32452e-10	-0.877555	6.95984e-05	-1.32452e-10	-1.18368	0.000166265	-1.32452e-10	-1.16849
2519691	chr17:2519691:C:T	2.47934e-08	-1.32452e-10	-1.53672	4.96102e-05	-1.32452e-10	-1.52222	0.000116528	-1.32452e-10	-1.52394
2519888	chr17:2519888:C:T	9.40019e-08	-1.32452e-10	-0.203981	0.000192909	-1.32452e-10	-0.164197	0.000474122	-1.32452e-10	-0.120605
2520132	chr17:2520132:T:C	2.57044e-08	-1.32452e-10	-1.50063	4.92164e-05	-1.32452e-10	-1.53019	0.000115836	-1.32452e-10	-1.52989
2520247	chr17:2520247:A:G	1.30827e-08	-1.45623	-0.719775	2.13457e-05	-1.54045	-0.825117	4.87103e-05	-1.59966	-0.796515
2520267	chr17:2520267:C:A	1.60678e-07	-1.32452e-10	0.332105	0.000611776	-1.32452e-10	0.989948	0.00161332	-1.32452e-10	1.10398
2520438	chr17:2520438:C:G	1.47972e-08	-1.40803	-0.644829	2.37873e-05	-1.50327	-0.754002	5.37448e-05	-1.57369	-0.724128
2520459	chr17:2520459:C:T	1.19056e-07	0.133653	-0.101359	0.000160638	0.0182768	-0.365542	0.000404709	0.0197886	-0.29869
2520705	chr17:2520705:G:A	1.08808e-07	0.42742	-0.485128	0.000132812	0.28068	-0.818162	0.000344763	0.316459	-0.75567
2520742	chr17:2520742:C:T	2.77007e-06	1.14098	2.03835	0.00374212	0.951456	1.84953	0.0115187	1.04425	2.02541
2521503	chr17:2521503:A:AG	3.15563e-08	-1.32452e-10	-1.29552	5.91192e-05	-1.32452e-10	-1.34686	0.000139668	-1.32452e-10	-1.3428
2521625	chr17:2521625:C:T	2.51515e-08	-1.52238	-5.17736e-10	5.33628e-05	-1.4493	-5.17736e-10	0.000127589	-1.43325	-5.17736e-10
2521821	chr17:2521821:G:A	1.85713e-07	-1.32452e-10	0.476906	0.000266013	-1.32452e-10	0.157125	0.000623595	-1.32452e-10	0.153433
2522043	chr17:2522043:G:T	7.07094e-09	-1.50856	-1.28274	1.37948e-05	-1.43566	-1.36646	3.28698e-05	-1.41965	-1.36986
2522147	chr17:2522147:C:T	3.00011e-08	-1.32452e-10	-1.34606	5.23192e-05	-1.32452e-10	-1.46905	0.000123094	-1.32452e-10	-1.46912
2522173	chr17:2522173:G:A	2.33289e-08	-1.5976	-5.17736e-10	4.82752e-05	-1.5495	-5.17736e-10	0.000115526	-1.53257	-5.17736e-10
2522192	chr17:2522192:A:T	1.11867e-06	0.452141	1.82046	0.000755082	0.283213	0.917195	0.00208018	0.332053	1.02609
2522253	chr17:2522253:C:G	3.85633e-08	-1.32452e-10	-1.09499	6.55286e-05	-1.32452e-10	-1.24393	0.000154143	-1.32452e-10	-1.24419
2522274	chr17:2522274:A:C	2.38898e-08	-1.57384	-5.17736e-10	4.99115e-05	-1.51617	-5.17736e-10	0.000119713	-1.49697	-5.17736e-10
2522435	chr17:2522435:C:CT	3.15253e-08	-1.32452e-10	-1.29651	7.67721e-05	-1.32452e-10	-1.08558	0.000189534	-1.32452e-10	-1.0375
2522456	chr17:2522456:C:G	7.01965e-09	-1.5196	-1.27899	1.36058e-05	-1.44875	-1.36717	3.24022e-05	-1.43328	-1.37057
2522771	chr17:2522771:G:C	1.76871e-06	0.697939	2.03277	0.00129958	0.518963	1.22442	0.00363578	0.570344	1.34617
2522828	chr17:2522828:A:G	6.77591e-07	-0.0992848	1.87053	0.000683843	-0.142194	1.2435	0.00183845	-0.114966	1.34958
2523024	chr17:2523024:A:G	7.02504e-07	0.0892856	1.71807	0.000667832	-0.0412232	1.11884	0.00175082	-0.031765	1.21754
2523231	chr17:2523231:G:T	3.39603e-08	-1.32452e-10	-1.2221	6.3343e-05	-1.32452e-10	-1.27785	0.000150596	-1.32452e-10	-1.26747
2523366	chr17:2523366:C:T	2.25449e-07	-1.32452e-10	0.6708	0.000318976	-1.32452e-10	0.338696	0.000747236	-1.32452e-10	0.334313
2523453	chr17:2523453:G:A	4.07116e-08	-1.32452e-10	-1.04078	7.80896e-05	-1.32452e-10	-1.06856	0.00018744	-1.32452e-10	-1.04861
2523752	chr17:2523752:A:G	3.67757e-08	-1.32452e-10	-1.14246	6.28447e-05	-1.32452e-10	-1.28575	0.000147664	-1.32452e-10	-1.28713
2523757	chr17:2523757:A:G	2.49456e-08	-1.32452e-10	-1.5306	4.88372e-05	-1.32452e-10	-1.53793	0.000114983	-1.32452e-10	-1.53729
2523798	chr17:2523798:C:T	8.58168e-09	-1.48148	-1.11619	1.67271e-05	-1.40174	-1.20765	3.98883e-05	-1.38306	-1.21293
2524389	chr17:2524389:T:C	2.95816e-08	-1.32452e-10	-1.36014	6.18784e-05	-1.32452e-10	-1.30125	0.000145272	-1.32452e-10	-1.30346
2524432	chr17:2524432:C:A	6.74535e-07	0.0834137	1.68331	0.000644195	-0.0460771	1.08766	0.00168726	-0.0370908	1.18588
2524501	chr17:2524501:G:A	1.42079e-07	-1.32452e-10	0.209086	0.000526089	-1.32452e-10	0.839053	0.00138174	-1.32452e-10	0.949027
2525081	chr17:2525081:A:G	1.42331e-06	0.515276	1.99817	0.000915977	0.342452	1.05112	0.00253563	0.3923	1.16383
2525214	chr17:2525214:C:T	1.958e-08	-1.40267	-0.37012	3.07148e-05	-1.46784	-0.53384	6.94559e-05	-1.5465	-0.49488
2525227	chr17:2525227:G:C	3.16589e-08	-1.32452e-10	-1.29227	7.74241e-05	-1.32452e-10	-1.07712	0.00019125	-1.32452e-10	-1.02849
2525409	chr17:2525409:T:C	4.81723e-06	0.492577	3.24008	0.00662934	0.342773	3.03007	0.0205254	0.379655	3.2677
2525471	chr17:2525471:G:A	1.38186e-08	-1.27194	-0.849333	1.89164e-05	-1.61537	-0.871022	4.42797e-05	-1.64133	-0.850217
2525571	chr17:2525571:T:C	3.18365e-08	-1.32452e-10	-1.28668	7.78815e-05	-1.32452e-10	-1.07123	0.000192399	-1.32452e-10	-1.0225
2525730	chr17:2525730:G:A	2.44478e-08	-1.55076	-5.17736e-10	5.14018e-05	-1.48674	-5.17736e-10	0.000123538	-1.46552	-5.17736e-10
2526210	chr17:2526210:A:G	1.38652e-08	-1.22427	-0.893648	1.82727e-05	-1.60006	-0.920953	4.24388e-05	-1.63283	-0.901178
2526357	chr17:2526357:A:G	9.77186e-09	-1.36049	-1.1073	1.81998e-05	-1.25747	-1.26753	4.39506e-05	-1.23026	-1.26874
2526797	chr17:2526797:A:C	1.84553e-08	-1.41655	-0.415389	2.94572e-05	-1.36949	-0.673985	8.00121e-05	-1.2602	-0.639696
2527036	chr17:2527036:C:T	6.77751e-09	-1.31611	-1.51758	1.56064e-05	-1.14571	-1.53302	3.5951e-05	-1.16706	-1.53285
2527129	chr17:2527129:C:CA	1.66621e-07	-1.32452e-10	0.368426	0.000634927	-1.32452e-10	1.02709	0.00167466	-1.32452e-10	1.1413
2527914	chr17:2527914:A:G	1.82107e-08	-1.39423	-0.45105	3.22565e-05	-1.27265	-0.680053	9.08909e-05	-1.12586	-0.646552
2527943	chr17:2527943:G:A	5.21936e-09	-1.64591	-1.44901	1.07066e-05	-1.62587	-1.42968	2.52773e-05	-1.61836	-1.4338
2527947	chr17:2527947:C:T	5.20287e-09	-1.64734	-1.45075	1.06051e-05	-1.62946	-1.43563	2.50236e-05	-1.62251	-1.43974
2527998	chr17:2527998:A:G	2.48086e-08	-1.32452e-10	-1.53611	4.96805e-05	-1.32452e-10	-1.52081	0.000116683	-1.32452e-10	-1.52261
2528221	chr17:2528221:T:A	2.77106e-08	-1.32018	-0.105296	4.48144e-05	-1.39614	-0.227749	0.000100161	-1.48976	-0.185529
2528245	chr17:2528245:C:A	1.46691e-08	-1.21089	-0.85066	1.92319e-05	-1.5949	-0.874945	4.46207e-05	-1.62978	-0.854088
2528316	chr17:2528316:G:A	2.71009e-08	-1.27818	-0.169544	4.37179e-05	-1.35914	-0.289518	9.69231e-05	-1.4601	-0.248049
2528502	chr17:2528502:T:C	7.08858e-09	-1.53193	-1.25688	1.68334e-05	-1.3654	-1.23766	3.79204e-05	-1.42649	-1.22009
2528514	chr17:2528514:A:G	2.48102e-08	-1.32452e-10	-1.53604	4.96889e-05	-1.32452e-10	-1.52064	0.000116702	-1.32452e-10	-1.52245
2528691	chr17:2528691:C:T	2.29233e-07	-1.32452e-10	0.687443	0.00032699	-1.32452e-10	0.363512	0.000765953	-1.32452e-10	0.359052
2528735	chr17:2528735:C:T	2.66869e-08	-1.32452e-10	-1.46312	4.98867e-05	-1.32452e-10	-1.51666	0.000117092	-1.32452e-10	-1.51911
2528774	chr17:2528774:T:C	3.86511e-08	-1.32452e-10	-1.09272	6.88029e-05	-1.32452e-10	-1.19517	0.000162778	-1.32452e-10	-1.18968
2529189	chr17:2529189:G:A	5.98073e-07	-1.32452e-10	1.64642	0.000889562	-1.32452e-10	1.36431	0.00208082	-1.32452e-10	1.35845
2529331	chr17:2529331:A:G	1.11946e-07	-0.0292759	-5.17736e-10	0.00034138	0.406577	-5.17736e-10	0.000937394	0.561035	-5.17736e-10
2529789	chr17:2529789:G:T	5.32456e-08	-1.32452e-10	-0.772381	9.32441e-05	-1.32452e-10	-0.891197	0.000218687	-1.32452e-10	-0.89443
2530023	chr17:2530023:C:T	2.48282e-08	-1.32452e-10	-1.53531	4.88592e-05	-1.32452e-10	-1.53748	0.000114971	-1.32452e-10	-1.53739
2530117	chr17:2530117:T:G	1.47349e-08	-1.08508	-0.971998	1.82262e-05	-1.53993	-0.983625	4.13964e-05	-1.59348	-0.965395
2530257	chr17:2530257:T:C	4.99077e-07	0.501556	0.963908	0.000421853	0.360185	0.258055	0.00117809	0.450714	0.338869
2530385	chr17:2530385:A:G	2.68883e-08	-1.32452e-10	-1.4556	5.00013e-05	-1.32452e-10	-1.51437	0.000117378	-1.32452e-10	-1.51667
2530683	chr17:2530683:C:G	2.2134e-08	-1.65018	-5.17736e-10	4.3751e-05	-1.6479	-5.17736e-10	0.000102677	-1.65049	-5.17736e-10
2530807	chr17:2530807:T:C	5.44212e-08	-1.32452e-10	-0.750542	9.65638e-05	-1.32452e-10	-0.856214	0.000230526	-1.32452e-10	-0.841705
2530950	chr17:2530950:A:G	2.59109e-08	-1.32452e-10	-1.49263	5.32091e-05	-1.32452e-10	-1.45219	0.00012551	-1.32452e-10	-1.44968
2530979	chr17:2530979:C:T	5.44698e-08	-1.32452e-10	-0.74965	9.66402e-05	-1.32452e-10	-0.855424	0.00023071	-1.32452e-10	-0.840907
2531324	chr17:2531324:T:C	2.51413e-08	-1.32452e-10	-1.52278	4.95964e-05	-1.32452e-10	-1.5225	0.0001175	-1.32452e-10	-1.51563
2531386	chr17:2531386:T:C	2.5079e-08	-1.32452e-10	-1.52527	4.97318e-05	-1.32452e-10	-1.51977	0.000117882	-1.32452e-10	-1.51238
2531531	chr17:2531531:T:C	5.24592e-08	-1.32452e-10	-0.78726	9.34131e-05	-1.32452e-10	-0.889386	0.000222923	-1.32452e-10	-0.875242
2531557	chr17:2531557:T:C	2.7062e-08	-1.32452e-10	-1.44916	5.07475e-05	-1.32452e-10	-1.49956	0.000119337	-1.32452e-10	-1.50012
2531603	chr17:2531603:C:T	2.51199e-08	-1.32452e-10	-1.52363	4.96396e-05	-1.32452e-10	-1.52163	0.000117623	-1.32452e-10	-1.51458
2532114	chr17:2532114:TC:T	3.41481e-08	-1.32452e-10	-1.21659	6.09715e-05	-1.32452e-10	-1.31601	0.000143007	-1.32452e-10	-1.31917
2532131	chr17:2532131:A:G	1.39877e-08	-1.22566	-0.883457	3.12363e-05	-1.39276	-0.592082	6.75451e-05	-1.48199	-0.587282
2532284	chr17:2532284:A:G	2.47634e-08	-1.32452e-10	-1.53793	4.91677e-05	-1.32452e-10	-1.53118	0.000115648	-1.32452e-10	-1.53152
2532300	chr17:2532300:C:T	4.63334e-08	-1.32452e-10	-0.911433	7.16373e-05	-1.32452e-10	-1.1548	0.000169777	-1.32452e-10	-1.14759
2532366	chr17:2532366:G:A	3.23115e-08	-1.32452e-10	-1.27187	5.90556e-05	-1.32452e-10	-1.34794	0.000138636	-1.32452e-10	-1.35022
2533018	chr17:2533018:G:T	2.50362e-08	-1.32452e-10	-1.52697	4.98321e-05	-1.32452e-10	-1.51776	0.000118163	-1.32452e-10	-1.51
2533052	chr17:2533052:T:C	3.18087e-08	-1.32452e-10	-1.28756	5.71327e-05	-1.32452e-10	-1.38104	0.000134764	-1.32452e-10	-1.37854
2533239	chr17:2533239:G:C	2.50924e-08	-1.32452e-10	-1.52473	4.96983e-05	-1.32452e-10	-1.52045	0.000117789	-1.32452e-10	-1.51317
2533491	chr17:2533491:G:A	1.8628e-08	-1.44759	-0.375044	4.83997e-05	-1.27213	-0.274798	0.000115278	-1.2626	-0.272116
2533543	chr17:2533543:G:C	2.50714e-08	-1.32452e-10	-1.52557	4.97501e-05	-1.32452e-10	-1.51941	0.000117933	-1.32452e-10	-1.51195
2533623	chr17:2533623:A:G	3.33933e-08	-1.32452e-10	-1.23894	6.26879e-05	-1.32452e-10	-1.28825	0.000148685	-1.32452e-10	-1.28024
2534084	chr17:2534084:C:A	2.72067e-08	-1.44383	-5.17736e-10	5.76304e-05	-1.37237	-5.17736e-10	0.000139679	-1.34272	-5.17736e-10
2534093	chr17:2534093:C:T	2.49873e-08	-1.32452e-10	-1.52893	4.9988e-05	-1.32452e-10	-1.51464	0.000118594	-1.32452e-10	-1.50636
2534197	chr17:2534197:T:G	5.40587e-09	-1.53191	-1.5279	1.17395e-05	-1.42717	-1.53629	2.63106e-05	-1.47641	-1.53569
2534352	chr17:2534352:T:C	2.2575e-08	-1.63045	-5.17736e-10	4.36377e-05	-1.6505	-5.17736e-10	0.000102898	-1.64833	-5.17736e-10
2534397	chr17:2534397:TG:T	4.99272e-08	-0.836728	-5.17736e-10	0.00013329	-0.533893	-5.17736e-10	0.000370992	-0.365889	-5.17736e-10
2534441	chr17:2534441:A:G	3.12932e-08	-1.32452e-10	-1.3039	5.87345e-05	-1.32452e-10	-1.35339	0.000138482	-1.32452e-10	-1.35133
2534541	chr17:2534541:T:TACC	2.53742e-08	-1.32452e-10	-1.51356	4.92524e-05	-1.32452e-10	-1.52946	0.0001165	-1.32452e-10	-1.52418
2534670	chr17:2534670:C:T	2.67941e-08	-1.45911	-5.17736e-10	6.71377e-05	-1.21967	-5.17736e-10	0.000145892	-1.2992	-5.17736e-10
2535055	chr17:2535055:G:A	2.4842e-08	-1.32452e-10	-1.53476	4.97999e-05	-1.32452e-10	-1.51841	0.000117322	-1.32452e-10	-1.51714
2535186	chr17:2535186:C:T	2.67081e-08	-1.32452e-10	-1.46233	4.99071e-05	-1.32452e-10	-1.51626	0.000117171	-1.32452e-10	-1.51844
2535206	chr17:2535206:G:A	2.53019e-08	-1.32452e-10	-1.51642	5.12513e-05	-1.32452e-10	-1.48968	0.000120849	-1.32452e-10	-1.48753
2535257	chr17:2535257:G:A	6.45082e-09	-1.35449	-1.5286	1.13056e-05	-1.47152	-1.5296	2.54169e-05	-1.51486	-1.5318
2535393	chr17:2535393:G:A	4.29631e-08	-1.32452e-10	-0.986954	7.52105e-05	-1.32452e-10	-1.10613	0.000177256	-1.32452e-10	-1.10447
2535419	chr17:2535419:T:C	9.85847e-08	-1.32452e-10	-0.156379	0.000187958	-1.32452e-10	-0.1902	0.000456461	-1.32452e-10	-0.158565
2535653	chr17:2535653:G:A	3.71998e-08	-1.32452e-10	-1.13099	6.76817e-05	-1.32452e-10	-1.2116	0.000160204	-1.32452e-10	-1.20562
2535675	chr17:2535675:G:A	9.83491e-08	-1.32452e-10	-0.158772	0.000187593	-1.32452e-10	-0.192145	0.000455562	-1.32452e-10	-0.160536
2535716	chr17:2535716:C:T	1.20157e-08	-1.10067	-1.1604	1.4407e-05	-1.55315	-1.20556	3.26049e-05	-1.60656	-1.19104
2535877	chr17:2535877:A:G	2.52833e-08	-1.32452e-10	-1.51715	4.93646e-05	-1.32452e-10	-1.52718	0.000116831	-1.32452e-10	-1.52134
2536101	chr17:2536101:T:C	2.56244e-08	-1.32452e-10	-1.50375	4.9047e-05	-1.32452e-10	-1.53364	0.000115868	-1.32452e-10	-1.52962
2536267	chr17:2536267:C:G	4.04047e-08	-1.32452e-10	-1.04835	7.24787e-05	-1.32452e-10	-1.14313	0.000170109	-1.32452e-10	-1.14563
2536351	chr17:2536351:G:A	2.52812e-08	-1.32452e-10	-1.51724	4.93803e-05	-1.32452e-10	-1.52687	0.000116877	-1.32452e-10	-1.52095
2536456	chr17:2536456:T:C	2.5269e-08	-1.32452e-10	-1.51772	4.93984e-05	-1.32452e-10	-1.5265	0.00011693	-1.32452e-10	-1.52049
2536477	chr17:2536477:A:G	2.5236e-08	-1.32452e-10	-1.51902	4.94491e-05	-1.32452e-10	-1.52547	0.000117077	-1.32452e-10	-1.51924
2536943	chr17:2536943:A:G	1.15799e-08	-1.11968	-1.17835	1.40451e-05	-1.56103	-1.22311	3.18596e-05	-1.61178	-1.20895
2536989	chr17:2536989:T:C	1.54868e-06	1.92738	0.670485	0.00106907	1.45446	0.0936657	0.00295013	1.54754	0.159995
2537118	chr17:2537118:G:A	2.5084e-08	-1.32452e-10	-1.52506	4.97723e-05	-1.32452e-10	-1.51896	0.000117993	-1.32452e-10	-1.51144
2537299	chr17:2537299:C:G	2.69423e-08	-1.4536	-5.17736e-10	5.69272e-05	-1.38464	-5.17736e-10	0.000137902	-1.35552	-5.17736e-10
2537410	chr17:2537410:G:T	2.79404e-08	-1.32452e-10	-1.41722	5.59495e-05	-1.32452e-10	-1.40197	0.000131442	-1.32452e-10	-1.4035
2537590	chr17:2537590:T:C	1.16694e-08	-0.892837	-1.39749	2.89518e-05	-0.600772	-1.46001	7.03701e-05	-0.56841	-1.45989
2537707	chr17:2537707:T:A	2.52207e-08	-1.32452e-10	-1.51963	4.94351e-05	-1.32452e-10	-1.52576	0.000117036	-1.32452e-10	-1.51959
2537839	chr17:2537839:G:A	2.6885e-08	-1.45573	-5.17736e-10	5.68432e-05	-1.38612	-5.17736e-10	0.000137693	-1.35704	-5.17736e-10
2537894	chr17:2537894:T:C	2.85698e-08	-1.32452e-10	-1.39495	4.94798e-05	-1.32452e-10	-1.52485	0.000115837	-1.32452e-10	-1.52988
2537996	chr17:2537996:T:C	2.52586e-08	-1.32452e-10	-1.51813	4.94083e-05	-1.32452e-10	-1.5263	0.000116958	-1.32452e-10	-1.52025
2538002	chr17:2538002:C:T	4.27845e-08	-1.32452e-10	-0.991119	6.33101e-05	-1.32452e-10	-1.27837	0.000149694	-1.32452e-10	-1.27347
2538015	chr17:2538015:C:T	2.53995e-08	-1.32452e-10	-1.51256	4.92278e-05	-1.32452e-10	-1.52996	0.000116424	-1.32452e-10	-1.52483
2538056	chr17:2538056:T:G	3.67827e-07	1.63563	-0.475312	0.000324735	1.16963	-0.813036	0.00088097	1.28213	-0.783174
2538131	chr17:2538131:C:G	2.51831e-08	-1.32452e-10	-1.52112	4.95361e-05	-1.32452e-10	-1.52372	0.000117327	-1.32452e-10	-1.51711
2538297	chr17:2538297:T:C	2.51712e-08	-1.32452e-10	-1.52159	4.95611e-05	-1.32452e-10	-1.52321	0.000117398	-1.32452e-10	-1.5165
2538304	chr17:2538304:A:G	3.42673e-08	-1.2131	-5.17736e-10	7.42891e-05	-1.11845	-5.17736e-10	0.000181778	-1.07929	-5.17736e-10
2538331	chr17:2538331:C:T	2.52266e-08	-1.32452e-10	-1.5194	4.9458e-05	-1.32452e-10	-1.52529	0.000117102	-1.32452e-10	-1.51902
2538667	chr17:2538667:G:A	8.51585e-08	-0.445296	0.142515	0.000147899	-0.462381	0.0324909	0.000374152	-0.468909	0.111502
2538837	chr17:2538837:A:C	2.81836e-08	-1.32452e-10	-1.40855	6.40164e-05	-1.32452e-10	-1.26728	0.000156208	-1.32452e-10	-1.23088
2538928	chr17:2538928:G:A	2.21478e-08	-1.64956	-5.17736e-10	4.37317e-05	-1.64835	-5.17736e-10	0.000102677	-1.65048	-5.17736e-10
2538971	chr17:2538971:A:G	2.56469e-08	-1.32452e-10	-1.50287	4.90649e-05	-1.32452e-10	-1.53327	0.000115891	-1.32452e-10	-1.52942
2539033	chr17:2539033:T:C	1.06739e-08	-1.19387	-1.18563	1.35306e-05	-1.59087	-1.2306	3.10355e-05	-1.63038	-1.21656
2539293	chr17:2539293:G:GTTTCTTT	2.52836e-08	-1.32452e-10	-1.51714	4.93747e-05	-1.32452e-10	-1.52698	0.000116859	-1.32452e-10	-1.5211
2539465	chr17:2539465:G:A	4.09155e-08	-1.32452e-10	-1.03579	7.31118e-05	-1.32452e-10	-1.13443	0.000171578	-1.32452e-10	-1.13703
2539551	chr17:2539551:A:G	3.98831e-08	-1.32452e-10	-1.06134	7.1497e-05	-1.32452e-10	-1.15676	0.000167809	-1.32452e-10	-1.15924
2539581	chr17:2539581:C:T	3.03978e-08	-1.32452e-10	-1.33293	6.1093e-05	-1.32452e-10	-1.31402	0.000143461	-1.32452e-10	-1.31601
2539600	chr17:2539600:T:G	1.81565e-08	-0.949338	-0.898929	2.73902e-05	-0.869231	-1.247	7.83882e-05	-0.666662	-1.25373
2539628	chr17:2539628:T:C	2.61703e-08	-1.48267	-5.17736e-10	5.51539e-05	-1.41629	-5.17736e-10	0.000133442	-1.3884	-5.17736e-10
2539827	chr17:2539827:C:T	1.20842e-08	-1.07082	-1.18458	1.42337e-05	-1.54003	-1.23078	3.20608e-05	-1.59757	-1.21686
2539961	chr17:2539961:T:A	3.7593e-08	-1.32452e-10	-1.12048	6.98225e-05	-1.32452e-10	-1.18046	0.000165919	-1.32452e-10	-1.17057
2540012	chr17:2540012:T:C	2.51151e-08	-1.32452e-10	-1.52383	4.96795e-05	-1.32452e-10	-1.52083	0.000117734	-1.32452e-10	-1.51364
2540072	chr17:2540072:T:C	2.665e-08	-1.46451	-5.17736e-10	5.62288e-05	-1.39699	-5.17736e-10	0.000136108	-1.36862	-5.17736e-10
2540096	chr17:2540096:C:T	9.46981e-08	-1.32452e-10	-0.196601	0.000180743	-1.32452e-10	-0.229344	0.000438748	-1.32452e-10	-0.198144
2540378	chr17:2540378:C:T	5.31539e-07	2.05002	-0.52154	0.000462537	1.56029	-0.849983	0.00126826	1.68426	-0.820929
2540472	chr17:2540472:C:T	2.59941e-08	-1.32452e-10	-1.48943	4.88806e-05	-1.32452e-10	-1.53704	0.000115276	-1.32452e-10	-1.53474
2540523	chr17:2540523:CATT:C	4.80467e-09	-1.64875	-1.52896	9.55313e-06	-1.63151	-1.53804	2.2236e-05	-1.64251	-1.53785
2540739	chr17:2540739:C:T	2.75638e-08	-1.32452e-10	-1.43079	4.98354e-05	-1.32452e-10	-1.51769	0.000117361	-1.32452e-10	-1.51681
2540813	chr17:2540813:C:T	2.49488e-08	-1.53047	-5.17736e-10	5.20009e-05	-1.47516	-5.17736e-10	0.000125371	-1.45079	-5.17736e-10
2540820	chr17:2540820:A:G	2.6138e-08	-1.32452e-10	-1.4839	4.88464e-05	-1.32452e-10	-1.53774	0.000115119	-1.32452e-10	-1.5361
2540880	chr17:2540880:C:T	7.69624e-08	-1.32452e-10	-0.403979	0.000263557	-1.32452e-10	0.14785	0.000671096	-1.32452e-10	0.226843
2541183	chr17:2541183:T:A	3.89309e-08	-1.32452e-10	-1.08551	7.08905e-05	-1.32452e-10	-1.16528	0.000168975	-1.32452e-10	-1.15232
2541529	chr17:2541529:A:G	2.64682e-08	-1.32452e-10	-1.47135	4.88263e-05	-1.32452e-10	-1.53815	0.000114922	-1.32452e-10	-1.53782
2541630	chr17:2541630:T:C	1.39718e-08	-0.619001	-1.49126	3.12548e-05	-0.480617	-1.50363	9.4032e-05	-0.238301	-1.50013
2541744	chr17:2541744:C:T	2.6465e-08	-1.32452e-10	-1.47147	4.88259e-05	-1.32452e-10	-1.53816	0.000114925	-1.32452e-10	-1.53779
2541880	chr17:2541880:G:A	4.34444e-08	-1.32452e-10	-0.975813	9.81251e-05	-1.32452e-10	-0.840175	0.000237633	-1.32452e-10	-0.811341
2542019	chr17:2542019:A:G	3.85425e-08	-1.06574	-0.0297914	2.93088e-05	-1.5403	-0.50823	6.52764e-05	-1.59985	-0.503585
2542294	chr17:2542294:C:T	2.51093e-08	-1.32452e-10	-1.52406	4.92706e-05	-1.32452e-10	-1.52909	0.000116494	-1.32452e-10	-1.52423
2542384	chr17:2542384:A:G	2.64068e-08	-1.32452e-10	-1.47368	4.88249e-05	-1.32452e-10	-1.53818	0.000114941	-1.32452e-10	-1.53765
2542610	chr17:2542610:A:G	9.38508e-09	-0.97881	-1.52936	2.4298e-05	-0.735178	-1.50085	4.90174e-05	-0.884736	-1.50516
2542730	chr17:2542730:C:T	1.13155e-08	-0.985156	-1.33597	2.37501e-05	-0.870255	-1.38858	6.92808e-05	-0.666703	-1.3772
2542896	chr17:2542896:C:T	2.87021e-08	-1.32452e-10	-1.39033	5.34879e-05	-1.32452e-10	-1.44696	0.000125698	-1.32452e-10	-1.44819
2542951	chr17:2542951:T:C	3.04758e-08	-1.32452e-10	-1.33036	6.99083e-05	-1.32452e-10	-1.17923	0.000171599	-1.32452e-10	-1.13691
2542977	chr17:2542977:C:T	2.57178e-08	-1.32452e-10	-1.50011	4.90801e-05	-1.32452e-10	-1.53297	0.000115363	-1.32452e-10	-1.53398
2542985	chr17:2542985:T:C	7.61022e-08	-1.32452e-10	-0.415219	0.000182915	-1.32452e-10	-0.217399	0.000462737	-1.32452e-10	-0.144909
2543540	chr17:2543540:G:A	4.52692e-07	-1.32452e-10	1.36792	0.00113742	-1.32452e-10	1.6101	0.00286853	-1.32452e-10	1.67948
2543731	chr17:2543731:C:T	2.21358e-08	-1.6501	-5.17736e-10	4.38339e-05	-1.64601	-5.17736e-10	0.00010354	-1.64211	-5.17736e-10
2543907	chr17:2543907:G:C	3.38625e-08	-0.273852	-0.951135	6.22698e-05	-0.588787	-0.706155	0.000159821	-0.504212	-0.703805
2544161	chr17:2544161:G:A	3.36685e-08	-1.32452e-10	-1.23073	7.0834e-05	-1.32452e-10	-1.16608	0.000166014	-1.32452e-10	-1.17
2544367	chr17:2544367:G:A	2.47695e-08	-1.32452e-10	-1.53768	4.89186e-05	-1.32452e-10	-1.53626	0.000115188	-1.32452e-10	-1.53551
2544706	chr17:2544706:C:T	1.17553e-08	-1.01509	-1.2679	1.35312e-05	-1.5149	-1.30653	3.02059e-05	-1.57968	-1.29435
2544764	chr17:2544764:G:A	2.8879e-08	-1.32452e-10	-1.38418	5.99338e-05	-1.32452e-10	-1.33318	0.000140891	-1.32452e-10	-1.33408
2545080	chr17:2545080:A:G	4.1589e-08	-1.32452e-10	-1.01946	7.39848e-05	-1.32452e-10	-1.12256	0.000173541	-1.32452e-10	-1.12566
2545105	chr17:2545105:C:T	3.08755e-08	-1.32452e-10	-1.31733	6.47919e-05	-1.32452e-10	-1.25524	0.000152303	-1.32452e-10	-1.2562
2545135	chr17:2545135:A:T	2.53203e-08	-1.32452e-10	-1.51569	5.06708e-05	-1.32452e-10	-1.50107	0.000119133	-1.32452e-10	-1.50183
2545188	chr17:2545188:A:G	2.36861e-08	-1.58241	-5.17736e-10	4.87802e-05	-1.53909	-5.17736e-10	0.00011705	-1.51947	-5.17736e-10
2545201	chr17:2545201:A:G	7.47231e-09	-1.21267	-1.52342	1.57075e-05	-1.13905	-1.53323	4.30573e-05	-0.987942	-1.53159
2545368	chr17:2545368:C:T	3.037e-08	-1.33384	-5.17736e-10	5.2746e-05	-1.46093	-5.17736e-10	0.000124651	-1.45655	-5.17736e-10
2545796	chr17:2545796:A:G	2.47771e-08	-1.32452e-10	-1.53737	4.88396e-05	-1.32452e-10	-1.53788	0.000114936	-1.32452e-10	-1.5377
2546062	chr17:2546062:T:C	7.88661e-09	-1.45798	-1.22414	1.43194e-05	-1.42442	-1.34039	3.66375e-05	-1.34532	-1.33567
2546069	chr17:2546069:A:G	2.24017e-08	-1.63816	-5.17736e-10	4.61206e-05	-1.59516	-5.17736e-10	0.000106296	-1.61584	-5.17736e-10
2546104	chr17:2546104:ATT:A	2.41219e-08	-1.56418	-5.17736e-10	5.00054e-05	-1.51429	-5.17736e-10	0.000120132	-1.49348	-5.17736e-10
2546189	chr17:2546189:C:T	2.56855e-08	-1.32452e-10	-1.50137	4.89582e-05	-1.32452e-10	-1.53545	0.000115553	-1.32452e-10	-1.53234
2546256	chr17:2546256:G:T	2.51528e-08	-1.32452e-10	-1.52233	4.8856e-05	-1.32452e-10	-1.53754	0.000114943	-1.32452e-10	-1.53763
2546481	chr17:2546481:T:C	5.75479e-09	-1.52914	-1.46812	1.14847e-05	-1.49639	-1.48901	2.87944e-05	-1.43147	-1.49041
2546605	chr17:2546605:A:G	2.45874e-08	-1.54506	-5.17736e-10	5.89473e-05	-1.34977	-5.17736e-10	0.000129772	-1.41629	-5.17736e-10
2546635	chr17:2546635:G:A	1.36364e-08	-1.09556	-1.03899	1.58512e-05	-1.54794	-1.11523	3.58318e-05	-1.60197	-1.10126
2547230	chr17:2547230:T:C	8.20061e-09	-1.10581	-1.53727	1.2361e-05	-1.37393	-1.53794	2.9543e-05	-1.35809	-1.53814
2547330	chr17:2547330:T:C	7.21395e-09	-1.43052	-1.34076	1.43361e-05	-1.38772	-1.37592	3.65333e-05	-1.3054	-1.37844
2547587	chr17:2547587:A:G	2.45416e-08	-1.54693	-5.17736e-10	5.10666e-05	-1.49329	-5.17736e-10	0.000122903	-1.47067	-5.17736e-10
2547974	chr17:2547974:A:G	1.30686e-08	-1.0813	-1.09579	1.51271e-05	-1.54338	-1.16655	3.4119e-05	-1.5989	-1.15331
2548103	chr17:2548103:G:A	1.4543e-08	-0.906799	-1.16339	1.56949e-05	-1.46144	-1.21164	3.46478e-05	-1.53863	-1.1982
2548115	chr17:2548115:C:T	2.95116e-08	-1.32452e-10	-1.36251	5.18701e-05	-1.32452e-10	-1.47768	0.000120517	-1.32452e-10	-1.49027
2548171	chr17:2548171:G:A	1.25155e-08	-1.11448	-1.10585	1.47774e-05	-1.55739	-1.17592	3.34755e-05	-1.60838	-1.16287
2548683	chr17:2548683:G:A	2.76262e-08	-1.32452e-10	-1.42853	4.95646e-05	-1.32452e-10	-1.52314	0.000116004	-1.32452e-10	-1.52844
2548730	chr17:2548730:A:G	2.47661e-08	-1.32452e-10	-1.53782	4.93133e-05	-1.32452e-10	-1.52823	0.000116203	-1.32452e-10	-1.52673
2548829	chr17:2548829:G:A	5.45424e-08	-1.32452e-10	-0.748317	0.000122798	-1.32452e-10	-0.615877	0.000298225	-1.32452e-10	-0.584222
2548863	chr17:2548863:A:T	5.38863e-09	-1.52544	-1.53757	1.01329e-05	-1.57344	-1.53719	2.3173e-05	-1.60126	-1.53782
2549033	chr17:2549033:G:A	2.88532e-08	-1.32452e-10	-1.38507	5.02618e-05	-1.32452e-10	-1.50917	0.000117347	-1.32452e-10	-1.51694
2549071	chr17:2549071:A:G	9.53185e-08	-0.661834	0.471763	0.000101356	-1.06404	0.256266	0.000263834	-1.01401	0.307257
2549183	chr17:2549183:C:T	1.28908e-08	-1.11077	-1.08001	1.51547e-05	-1.55587	-1.15224	3.43274e-05	-1.60735	-1.13878
2549556	chr17:2549556:G:A	7.8616e-08	-0.619248	0.236527	8.39164e-05	-1.02767	0.0310758	0.000217821	-0.976856	0.0784609
2549986	chr17:2549986:T:C	7.29562e-09	-1.38893	-1.37109	1.44035e-05	-1.33639	-1.42256	3.67044e-05	-1.25008	-1.42909
2550136	chr17:2550136:T:C	9.27024e-09	-0.988335	-1.53215	1.09944e-05	-1.49911	-1.52992	2.42153e-05	-1.56675	-1.52834
2550177	chr17:2550177:A:G	8.65548e-09	-1.05748	-1.53163	1.06233e-05	-1.53443	-1.52893	2.36118e-05	-1.59303	-1.52729
2550388	chr17:2550388:A:C	1.55438e-07	0.327698	-0.0287469	0.000178891	-0.0215255	-0.218117	0.000449327	-0.0140212	-0.160297
2550503	chr17:2550503:A:G	9.39607e-09	-0.969342	-1.53766	1.10103e-05	-1.48946	-1.53813	2.41576e-05	-1.55929	-1.53818
2550591	chr17:2550591:T:C	7.61902e-08	-1.32452e-10	-0.414063	0.00012936	-1.32452e-10	-0.563818	0.00030584	-1.32452e-10	-0.559007
2550605	chr17:2550605:C:T	2.78365e-08	-1.32452e-10	-1.42095	4.92356e-05	-1.32452e-10	-1.5298	0.000115387	-1.32452e-10	-1.53378
2550614	chr17:2550614:C:T	9.86884e-09	-0.923071	-1.53484	1.1325e-05	-1.46676	-1.53265	2.47504e-05	-1.54198	-1.53124
2550821	chr17:2550821:G:A	5.97096e-08	-1.32452e-10	-0.657803	9.46852e-05	-1.32452e-10	-0.875861	0.000223158	-1.32452e-10	-0.874187
2550830	chr17:2550830:G:A	9.52364e-09	-0.955526	-1.53799	1.10787e-05	-1.48322	-1.53817	2.42757e-05	-1.55454	-1.53805
2550999	chr17:2550999:G:A	9.43261e-09	-0.964953	-1.53817	1.10377e-05	-1.48735	-1.53775	2.42196e-05	-1.55762	-1.53729
2551119	chr17:2551119:C:A	2.47812e-08	-1.32452e-10	-1.53721	4.91786e-05	-1.32452e-10	-1.53096	0.000115862	-1.32452e-10	-1.52967
2551292	chr17:2551292:C:T	1.13613e-08	-0.779599	-1.53748	1.22092e-05	-1.38827	-1.53596	2.62079e-05	-1.48096	-1.53505
2551308	chr17:2551308:C:T	1.16127e-08	-0.759611	-1.53558	1.23805e-05	-1.37722	-1.53307	2.6526e-05	-1.47222	-1.53173
2551355	chr17:2551355:A:G	1.04822e-08	-0.860382	-1.53723	1.16884e-05	-1.43228	-1.53555	2.532e-05	-1.51591	-1.53456
2551357	chr17:2551357:C:T	1.0609e-08	-0.849224	-1.53637	1.17783e-05	-1.42597	-1.53419	2.54835e-05	-1.51103	-1.533
2551409	chr17:2551409:C:A	2.54865e-08	-1.32452e-10	-1.50914	4.90217e-05	-1.32452e-10	-1.53416	0.000115247	-1.32452e-10	-1.53499
2551665	chr17:2551665:C:T	3.61474e-08	-1.32452e-10	-1.15969	8.12081e-05	-1.32452e-10	-1.0294	0.000195937	-1.32452e-10	-1.00428
2551704	chr17:2551704:A:G	2.66784e-08	-1.32452e-10	-1.46344	5.62403e-05	-1.32452e-10	-1.39678	0.000132175	-1.32452e-10	-1.39794
2551753	chr17:2551753:C:T	6.59237e-08	-1.0135	0.454703	7.59759e-05	-1.32799	0.231985	0.000192734	-1.30138	0.280624
2551808	chr17:2551808:C:A	4.62478e-08	-0.925834	0.012553	5.40406e-05	-1.26316	-0.173524	0.000138584	-1.2212	-0.129393
2552036	chr17:2552036:C:A	1.47926e-08	-0.519626	-1.53354	1.42376e-05	-1.23473	-1.5358	2.97215e-05	-1.35364	-1.53656
2552362	chr17:2552362:AAGGGC:A	1.21379e-08	-0.755645	-1.49532	1.28379e-05	-1.37513	-1.49889	2.73502e-05	-1.47038	-1.50297
2552371	chr17:2552371:G:T	1.20933e-08	-0.760761	-1.49388	1.28183e-05	-1.37802	-1.49753	2.73222e-05	-1.47269	-1.50167
2552376	chr17:2552376:GTGGC:G	1.2584e-08	-0.720525	-1.49434	1.31037e-05	-1.35556	-1.49797	2.78131e-05	-1.45447	-1.50209
2552433	chr17:2552433:G:A	3.93975e-08	-1.32452e-10	-1.07359	7.07676e-05	-1.32452e-10	-1.16702	0.000166201	-1.32452e-10	-1.16887
2552611	chr17:2552611:T:A	1.17604e-08	-0.836943	-1.44562	1.25679e-05	-1.4232	-1.47208	2.73187e-05	-1.50952	-1.46498
2552683	chr17:2552683:A:G	1.51073e-07	-1.06243	1.3329	0.000131363	-1.52434	0.975888	0.000307629	-1.5712	1.01803
2553033	chr17:2553033:T:G	3.87815e-08	-1.32452e-10	-1.08935	6.9852e-05	-1.32452e-10	-1.18004	0.000164063	-1.32452e-10	-1.18182
2553106	chr17:2553106:G:A	3.09041e-08	-1.32452e-10	-1.31641	7.24992e-05	-1.32452e-10	-1.14284	0.00017814	-1.32452e-10	-1.0995
2553138	chr17:2553138:A:C	6.65875e-09	-1.64463	-1.20673	1.29771e-05	-1.64319	-1.22005	3.02454e-05	-1.64668	-1.22605
2553175	chr17:2553175:T:G	1.67183e-07	-0.954568	1.32636	0.000141161	-1.47175	0.995231	0.000327622	-1.52821	1.038
2553718	chr17:2553718:G:A	4.69913e-08	-1.32452e-10	-0.897333	8.26816e-05	-1.32452e-10	-1.01142	0.000194057	-1.32452e-10	-1.01392
2553724	chr17:2553724:G:T	2.47826e-08	-1.32452e-10	-1.53715	4.94983e-05	-1.32452e-10	-1.52448	0.000116688	-1.32452e-10	-1.52256
2553848	chr17:2553848:C:T	6.99723e-08	-0.724297	0.225101	7.50721e-05	-1.10881	0.000845843	0.000191927	-1.07606	0.0511015
2553910	chr17:2553910:G:C	2.82088e-08	-1.40766	-5.17736e-10	6.01906e-05	-1.3289	-5.17736e-10	0.000146207	-1.29705	-5.17736e-10
2554350	chr17:2554350:C:T	1.40848e-06	2.50297	-5.17736e-10	0.0012608	1.71308	-5.17736e-10	0.00255547	1.56392	-5.17736e-10
2555709	chr17:2555709:G:A	2.47586e-08	-1.32452e-10	-1.53812	4.89678e-05	-1.32452e-10	-1.53526	0.000115152	-1.32452e-10	-1.53581
2556268	chr17:2556268:C:G	3.96834e-08	-1.32452e-10	-1.06636	7.14644e-05	-1.32452e-10	-1.15722	0.000167808	-1.32452e-10	-1.15925
2556363	chr17:2556363:C:T	5.52301e-08	-0.735787	-5.17736e-10	8.67633e-05	-0.963234	-5.17736e-10	0.000218017	-0.897495	-5.17736e-10
2556675	chr17:2556675:T:G	6.48068e-08	-1.32452e-10	-0.575885	0.000123224	-1.32452e-10	-0.612417	0.000291963	-1.32452e-10	-0.605441
2557549	chr17:2557549:T:C	8.14158e-09	-1.50704	-1.14327	1.62781e-05	-1.46895	-1.16765	4.04343e-05	-1.41162	-1.17077
2557964	chr17:2557964:T:C	2.8637e-08	-1.39259	-5.17736e-10	6.09352e-05	-1.31661	-5.17736e-10	0.000147982	-1.28498	-5.17736e-10
2558137	chr17:2558137:T:A	5.26869e-09	-1.58732	-1.49819	1.04708e-05	-1.57104	-1.50679	2.54934e-05	-1.53397	-1.50968
2558202	chr17:2558202:G:A	9.8484e-09	-1.42628	-1.0337	1.87894e-05	-1.37723	-1.11589	4.69896e-05	-1.30989	-1.12225
2558217	chr17:2558217:G:A	8.35579e-08	-1.32452e-10	-0.321756	0.000136558	-1.32452e-10	-0.509671	0.000332476	-1.32452e-10	-0.475502
2558413	chr17:2558413:C:T	3.16522e-08	-0.868999	-0.423489	6.83622e-05	-0.741841	-0.459757	0.000167709	-0.719758	-0.440083
2558666	chr17:2558666:G:C	3.75763e-08	-1.32452e-10	-1.12092	6.71055e-05	-1.32452e-10	-1.22015	0.00015757	-1.32452e-10	-1.2222
2558745	chr17:2558745:C:T	3.25791e-08	-0.950852	-0.312773	7.01198e-05	-0.826743	-0.34947	0.000171758	-0.807264	-0.328715
2558880	chr17:2558880:G:A	2.91679e-08	-1.57107	0.196842	4.86768e-05	-1.62439	0.0831729	0.000112587	-1.62766	0.0693167
2559496	chr17:2559496:T:G	1.75427e-08	-1.19091	-0.691751	4.29503e-05	-1.31184	-0.354539	0.000101474	-1.31281	-0.349458
2559687	chr17:2559687:C:T	2.21721e-08	-1.64846	-5.17736e-10	4.38828e-05	-1.6449	-5.17736e-10	0.000103587	-1.64166	-5.17736e-10
2559708	chr17:2559708:A:T	1.5371e-08	-0.69064	-1.32417	2.47269e-05	-1.0219	-1.19663	6.21251e-05	-0.989652	-1.16327
2559902	chr17:2559902:TG:T	1.79242e-08	-0.32788	-1.53326	2.37593e-05	-0.723663	-1.53478	5.8124e-05	-0.688375	-1.53112
2559953	chr17:2559953:C:T	1.08639e-07	-1.32452e-10	-0.0592603	0.000227011	-1.32452e-10	-0.00142053	0.00054586	-1.32452e-10	0.0202929
2559956	chr17:2559956:G:A	2.81798e-08	-1.63846	0.229765	4.88512e-05	-1.65041	0.112767	0.000113388	-1.65011	0.0988587
2560003	chr17:2560003:C:T	3.24354e-08	-1.32452e-10	-1.26804	6.09517e-05	-1.32452e-10	-1.31634	0.000143759	-1.32452e-10	-1.31393
2560051	chr17:2560051:G:A	3.44608e-08	-1.32452e-10	-1.20747	6.22489e-05	-1.32452e-10	-1.29528	0.000146197	-1.32452e-10	-1.29712
2560645	chr17:2560645:G:A	2.81053e-08	-1.41134	-5.17736e-10	5.09099e-05	-1.49636	-5.17736e-10	0.000114027	-1.54563	-5.17736e-10
2560649	chr17:2560649:A:G	1.49414e-08	-0.644649	-1.39851	2.00572e-05	-0.963345	-1.46448	4.79063e-05	-0.934436	-1.47839
2560857	chr17:2560857:G:A	1.35419e-08	-1.63239	-0.509117	2.69576e-05	-1.64999	-0.482162	6.28124e-05	-1.65036	-0.491553
2560897	chr17:2560897:T:A	3.16669e-08	-0.245408	-1.04662	4.13802e-05	-0.526995	-1.17662	9.98327e-05	-0.52376	-1.15481
2560903	chr17:2560903:C:T	2.47894e-08	-1.32452e-10	-1.53688	4.97033e-05	-1.32452e-10	-1.52035	0.000116924	-1.32452e-10	-1.52055
2561081	chr17:2561081:G:A	8.30961e-08	0.290612	-0.61791	9.97814e-05	-0.0490936	-0.774343	0.000248695	-0.0335118	-0.732329
2561400	chr17:2561400:T:C	3.08933e-08	-1.32452e-10	-1.31676	7.2026e-05	-1.32452e-10	-1.14939	0.000176454	-1.32452e-10	-1.10901
2561415	chr17:2561415:T:A	3.11476e-08	-0.264241	-1.04432	4.07532e-05	-0.544294	-1.17459	9.83175e-05	-0.541123	-1.15274
2561561	chr17:2561561:A:G	7.53691e-09	-1.39538	-1.3321	1.45778e-05	-1.36417	-1.38275	3.72168e-05	-1.27763	-1.38767
2561567	chr17:2561567:G:A	8.27555e-08	-1.32452e-10	-0.331404	0.000139191	-1.32452e-10	-0.490572	0.000329428	-1.32452e-10	-0.484712
2561583	chr17:2561583:T:C	2.78606e-08	-1.32452e-10	-1.42008	6.49977e-05	-1.32452e-10	-1.25207	0.00015451	-1.32452e-10	-1.24181
2561643	chr17:2561643:G:A	2.5259e-08	-1.32452e-10	-1.51811	5.19297e-05	-1.32452e-10	-1.47653	0.000122499	-1.32452e-10	-1.47397
2561698	chr17:2561698:A:G	4.0603e-08	-0.206348	-0.837106	5.09448e-05	-0.493715	-1.00196	0.000123507	-0.490226	-0.975548
2561749	chr17:2561749:C:T	8.61168e-08	0.111857	-0.403448	0.000117872	-0.201138	-0.455681	0.000295025	-0.188469	-0.406539
2562065	chr17:2562065:T:C	5.27571e-08	-1.32452e-10	-0.781598	0.000103429	-1.32452e-10	-0.787532	0.000245223	-1.32452e-10	-0.779902
2562151	chr17:2562151:G:A	2.77466e-08	-1.42418	-5.17736e-10	5.83219e-05	-1.36044	-5.17736e-10	0.000141332	-1.33095	-5.17736e-10
2562169	chr17:2562169:C:T	2.50852e-08	-1.32452e-10	-1.52502	4.97581e-05	-1.32452e-10	-1.51925	0.000116881	-1.32452e-10	-1.52091
2562202	chr17:2562202:C:T	2.85844e-08	-1.39443	-5.17736e-10	7.33574e-05	-1.13107	-5.17736e-10	0.000158641	-1.21543	-5.17736e-10
2562208	chr17:2562208:T:G	3.00512e-08	-1.32452e-10	-1.34439	5.78264e-05	-1.32452e-10	-1.36897	0.000135566	-1.32452e-10	-1.37261
2562292	chr17:2562292:A:G	1.23911e-08	-0.726708	-1.50361	1.28814e-05	-1.35267	-1.51797	2.75443e-05	-1.44978	-1.5165
2563053	chr17:2563053:G:A	2.47844e-08	-1.32452e-10	-1.53708	4.88275e-05	-1.32452e-10	-1.53812	0.000114897	-1.32452e-10	-1.53804
2563058	chr17:2563058:C:T	7.0533e-09	-1.54209	-1.25171	1.63437e-05	-1.28669	-1.34588	4.2706e-05	-1.1748	-1.35293
2563355	chr17:2563355:G:C	4.12843e-08	-1.32452e-10	-1.02681	8.79518e-05	-1.32452e-10	-0.94963	0.000211895	-1.32452e-10	-0.925977
2563446	chr17:2563446:G:A	2.00354e-08	-0.700487	-1.04931	3.32159e-05	-0.924134	-0.999257	7.33667e-05	-1.00651	-0.980085
2563528	chr17:2563528:T:C	4.62072e-08	-1.64623	0.732074	7.42561e-05	-1.64741	0.528517	0.000177027	-1.64771	0.541947
2563582	chr17:2563582:G:A	5.40779e-08	-0.0711104	-0.685759	0.000107414	-0.249919	-0.499814	0.000274883	-0.210228	-0.455496
2563673	chr17:2563673:C:T	2.50044e-08	-1.32452e-10	-1.52825	4.9072e-05	-1.32452e-10	-1.53313	0.000115582	-1.32452e-10	-1.53209
2563910	chr17:2563910:C:T	4.01529e-08	-1.32452e-10	-1.0546	6.50092e-05	-1.32452e-10	-1.25189	0.000153208	-1.32452e-10	-1.25027
2564418	chr17:2564418:T:C	3.03623e-08	-1.32452e-10	-1.33409	5.656e-05	-1.32452e-10	-1.39112	0.000133576	-1.32452e-10	-1.3874
2564425	chr17:2564425:G:A	6.04644e-08	-1.32452e-10	-0.64524	0.00011229	-1.32452e-10	-0.705333	0.000268607	-1.32452e-10	-0.688819
2564595	chr17:2564595:T:C	5.57903e-09	-1.51029	-1.51799	1.10538e-05	-1.52753	-1.49612	2.61968e-05	-1.52295	-1.49348
2564752	chr17:2564752:G:T	3.46072e-08	-1.20323	-5.17736e-10	5.80957e-05	-1.36433	-5.17736e-10	0.000138926	-1.34813	-5.17736e-10
2564875	chr17:2564875:A:C	3.01929e-08	0.165255	-1.50494	7.49742e-05	0.365053	-1.47433	0.000194653	0.459748	-1.4706
2564910	chr17:2564910:C:G	2.52893e-08	-1.32452e-10	-1.51691	4.9257e-05	-1.32452e-10	-1.52937	0.000115966	-1.32452e-10	-1.52877
2564925	chr17:2564925:C:T	2.49968e-08	-1.32452e-10	-1.52855	4.8943e-05	-1.32452e-10	-1.53576	0.000115263	-1.32452e-10	-1.53485
2565075	chr17:2565075:T:G	2.81859e-08	-1.32452e-10	-1.40847	5.6025e-05	-1.32452e-10	-1.40062	0.000132817	-1.32452e-10	-1.3931
2565615	chr17:2565615:C:T	4.5434e-08	-1.32452e-10	-0.931035	7.15793e-05	-1.32452e-10	-1.15561	0.000168722	-1.32452e-10	-1.15382
2565681	chr17:2565681:A:T	4.95192e-08	0.212601	-1.05753	9.50145e-05	0.0152444	-0.887633	0.000242434	0.0608366	-0.852174
2565713	chr17:2565713:C:T	2.70316e-08	-1.32452e-10	-1.45029	5.57834e-05	-1.32452e-10	-1.40494	0.000131106	-1.32452e-10	-1.40606
2565717	chr17:2565717:G:A	5.86758e-08	-1.32452e-10	-0.675268	0.000136661	-1.32452e-10	-0.508918	0.000321908	-1.32452e-10	-0.507804
2565779	chr17:2565779:C:T	2.47982e-08	-1.32452e-10	-1.53652	4.88309e-05	-1.32452e-10	-1.53805	0.000114881	-1.32452e-10	-1.53817
2565934	chr17:2565934:G:A	2.50316e-08	-1.32452e-10	-1.52716	4.99848e-05	-1.32452e-10	-1.5147	0.000117511	-1.32452e-10	-1.51554
2566411	chr17:2566411:T:A	2.49518e-08	-1.32452e-10	-1.53035	4.96392e-05	-1.32452e-10	-1.52164	0.000116729	-1.32452e-10	-1.52222
2566743	chr17:2566743:A:AC	3.11598e-08	-1.30817	-5.17736e-10	6.69382e-05	-1.22265	-5.17736e-10	0.000163612	-1.18457	-5.17736e-10
2566831	chr17:2566831:A:AAAAC	2.16917e-08	-1.04501	-0.625357	5.59205e-05	-0.773351	-0.629136	0.000139569	-0.714705	-0.628808
2567063	chr17:2567063:C:T	3.46167e-08	-1.32452e-10	-1.20296	8.34335e-05	-1.32452e-10	-1.00237	0.000198055	-1.32452e-10	-0.993522
2567210	chr17:2567210:G:A	2.53868e-08	-1.32452e-10	-1.51307	4.96152e-05	-1.32452e-10	-1.52212	0.000116981	-1.32452e-10	-1.52006
2567467	chr17:2567467:G:A	5.93123e-08	0.41734	-1.08182	0.000121279	0.228276	-0.856598	0.000312258	0.28087	-0.81911
2567582	chr17:2567582:C:T	5.03976e-09	-1.59839	-1.53155	1.22321e-05	-1.40367	-1.51868	3.18212e-05	-1.30482	-1.51712
2568140	chr17:2568140:C:T	3.22737e-08	-1.27304	-5.17736e-10	6.96769e-05	-1.18255	-5.17736e-10	0.000170702	-1.14215	-5.17736e-10
2568285	chr17:2568285:C:T	2.13934e-08	-1.2023	-0.481909	5.30427e-05	-0.98732	-0.468002	0.000130489	-0.943286	-0.467498
2568353	chr17:2568353:A:G	2.36173e-08	-1.58531	-5.17736e-10	4.45957e-05	-1.62878	-5.17736e-10	0.000106816	-1.61096	-5.17736e-10
2568540	chr17:2568540:T:C	2.50802e-08	-1.32452e-10	-1.52522	4.91558e-05	-1.32452e-10	-1.53142	0.000115815	-1.32452e-10	-1.53008
2568738	chr17:2568738:A:G	1.44122e-08	-0.924089	-1.15513	2.35417e-05	-1.16866	-1.09898	5.27915e-05	-1.22763	-1.08809
2569340	chr17:2569340:G:T	5.59254e-08	0.361564	-1.08484	0.00011998	0.220771	-0.859866	0.000304614	0.259974	-0.822997
2569822	chr17:2569822:G:A	2.5974e-08	-1.32452e-10	-1.4902	5.25339e-05	-1.32452e-10	-1.46496	0.000123412	-1.32452e-10	-1.46654
2569843	chr17:2569843:C:T	5.44789e-08	0.506231	-1.25571	0.000100359	0.43037	-1.24804	0.000243213	0.453653	-1.24178
2570390	chr17:2570390:G:A	2.65794e-08	-1.32452e-10	-1.46716	5.26681e-05	-1.32452e-10	-1.46241	0.000124253	-1.32452e-10	-1.45975
2570402	chr17:2570402:G:A	9.42549e-08	1.19261	-1.3939	0.00016824	0.972771	-1.2738	0.000443688	1.07545	-1.2624
2570629	chr17:2570629:G:A	7.04266e-09	-1.5497	-1.24561	1.42353e-05	-1.54397	-1.22673	3.34252e-05	-1.547	-1.22576
2570927	chr17:2570927:A:T	2.72574e-08	-1.32452e-10	-1.44197	5.67728e-05	-1.32452e-10	-1.38736	0.000134848	-1.32452e-10	-1.37792
2571535	chr17:2571535:C:T	2.87065e-08	-1.32452e-10	-1.39017	5.45329e-05	-1.32452e-10	-1.42761	0.000129159	-1.32452e-10	-1.42103
2571582	chr17:2571582:A:C	4.85983e-08	-1.32452e-10	-0.863707	7.56838e-05	-1.32452e-10	-1.09985	0.000178386	-1.32452e-10	-1.09812
2571635	chr17:2571635:A:G	1.57673e-08	-1.08398	-0.905376	2.56355e-05	-1.29805	-0.884388	5.79688e-05	-1.35543	-0.86673
2572089	chr17:2572089:A:T	4.89728e-08	-0.85603	-5.17736e-10	9.88909e-05	-0.832401	-5.17736e-10	0.000242113	-0.792666	-5.17736e-10
2572109	chr17:2572109:C:T	2.94117e-08	-1.3659	-5.17736e-10	6.27118e-05	-1.28787	-5.17736e-10	0.000152823	-1.25279	-5.17736e-10
2572317	chr17:2572317:A:G	2.56401e-08	-1.32452e-10	-1.50314	5.10306e-05	-1.32452e-10	-1.49399	0.000120584	-1.32452e-10	-1.48972
2572445	chr17:2572445:C:T	1.70635e-08	-1.08139	-0.828963	4.27752e-05	-0.830667	-0.839793	0.000105287	-0.786083	-0.839299
2572583	chr17:2572583:T:C	1.98322e-08	-1.06355	-0.696443	3.7678e-05	-1.27936	-0.517985	8.54546e-05	-1.33605	-0.498035
2572622	chr17:2572622:C:T	4.53703e-08	-1.32452e-10	-0.932437	7.1796e-05	-1.32452e-10	-1.15259	0.000169233	-1.32452e-10	-1.15079
2572634	chr17:2572634:C:T	1.64966e-08	-1.07269	-0.871457	4.13165e-05	-0.823355	-0.881803	0.000101804	-0.777744	-0.881276
2572888	chr17:2572888:G:A	2.48828e-08	-1.32452e-10	-1.53312	4.95789e-05	-1.32452e-10	-1.52285	0.000116568	-1.32452e-10	-1.52359
2572904	chr17:2572904:CTGGCTCACCATGCTTTT:C	8.23275e-09	-1.58879	-1.05038	1.80854e-05	-1.38999	-1.14132	4.70685e-05	-1.2932	-1.13727
2573006	chr17:2573006:T:A	2.25262e-08	-1.08866	-0.543957	3.70618e-05	-1.30182	-0.512008	8.4528e-05	-1.35805	-0.486933
2573084	chr17:2573084:G:A	5.07274e-08	-0.82083	-5.17736e-10	9.63283e-05	-0.858656	-5.17736e-10	0.000237742	-0.810881	-5.17736e-10
2573195	chr17:2573195:C:T	2.59165e-08	-1.32452e-10	-1.49242	5.2147e-05	-1.32452e-10	-1.47235	0.000122552	-1.32452e-10	-1.47353
2573232	chr17:2573232:TAAAC:T	3.15539e-08	-1.32452e-10	-1.2956	6.58374e-05	-1.32452e-10	-1.23923	0.000154847	-1.32452e-10	-1.23963
2573642	chr17:2573642:C:A	2.47034e-07	2.08599	-1.32376	0.000438469	1.85213	-1.19526	0.00112637	1.92118	-1.1765
2573758	chr17:2573758:G:A	5.65346e-08	-1.32452e-10	-0.712443	9.21967e-05	-1.32452e-10	-0.902494	0.000217102	-1.32452e-10	-0.9017
2573769	chr17:2573769:G:GC	2.81171e-07	2.22922	-1.33755	0.000491266	1.98556	-1.215	0.00128434	2.06825	-1.19231
2573955	chr17:2573955:C:T	2.56003e-08	-1.32452e-10	-1.50469	4.99418e-05	-1.32452e-10	-1.51556	0.000117829	-1.32452e-10	-1.51283
2574294	chr17:2574294:C:T	6.24645e-09	-1.60347	-1.31181	1.32113e-05	-1.4207	-1.42465	3.3891e-05	-1.33276	-1.42616
2574383	chr17:2574383:C:T	4.90726e-07	2.91074	-1.46215	0.000779216	2.63473	-1.40286	0.00195786	2.69184	-1.3943
2574401	chr17:2574401:C:T	4.89141e-09	-1.64571	-1.5141	1.01817e-05	-1.6272	-1.47863	2.3642e-05	-1.63458	-1.48447
2574493	chr17:2574493:A:G	4.28881e-08	-0.906913	-0.0817887	7.35429e-05	-1.13298	0.00443238	0.000167828	-1.1751	0.0159701
2574897	chr17:2574897:G:A	2.70749e-08	-1.32452e-10	-1.44869	5.65314e-05	-1.32452e-10	-1.39162	0.000134285	-1.32452e-10	-1.3821
2574901	chr17:2574901:T:C	2.55675e-08	-1.32452e-10	-1.50597	5.08526e-05	-1.32452e-10	-1.49749	0.000120145	-1.32452e-10	-1.49337
2575385	chr17:2575385:C:T	2.49532e-08	-1.32452e-10	-1.53029	5.00029e-05	-1.32452e-10	-1.51434	0.000117812	-1.32452e-10	-1.51298
2575424	chr17:2575424:G:A	2.67715e-08	-1.32452e-10	-1.45996	5.5685e-05	-1.32452e-10	-1.40671	0.000132213	-1.32452e-10	-1.39765
2575562	chr17:2575562:G:C	1.02365e-07	-1.32452e-10	-0.118749	0.000180988	-1.32452e-10	-0.22799	0.000436105	-1.32452e-10	-0.204186
2575824	chr17:2575824:C:T	2.52885e-08	-1.32452e-10	-1.51694	5.07284e-05	-1.32452e-10	-1.49993	0.00011911	-1.32452e-10	-1.50202
2576441	chr17:2576441:C:T	2.50396e-08	-1.32452e-10	-1.52684	4.95199e-05	-1.32452e-10	-1.52404	0.00011679	-1.32452e-10	-1.52169
2576824	chr17:2576824:C:T	4.77982e-08	-1.32452e-10	-0.880308	8.71545e-05	-1.32452e-10	-0.958736	0.000204435	-1.32452e-10	-0.961821
2577032	chr17:2577032:T:C	1.94613e-08	-1.00351	-0.775358	4.98565e-05	-0.727716	-0.789554	0.000122837	-0.682392	-0.788816
2577050	chr17:2577050:A:G	1.22671e-07	-1.32452e-10	0.0622106	0.000213355	-1.32452e-10	-0.0634627	0.000506977	-1.32452e-10	-0.0536033
2577052	chr17:2577052:G:A	1.7364e-08	-1.14678	-0.746116	4.31987e-05	-0.901552	-0.759056	0.000105961	-0.860722	-0.758273
2577182	chr17:2577182:G:A	3.09791e-08	-1.32452e-10	-1.31398	6.24036e-05	-1.32452e-10	-1.2928	0.000145785	-1.32452e-10	-1.29994
2577261	chr17:2577261:C:T	2.99556e-08	-1.32452e-10	-1.34758	6.28271e-05	-1.32452e-10	-1.28603	0.000147045	-1.32452e-10	-1.29133
2577391	chr17:2577391:G:A	2.67854e-08	-1.32452e-10	-1.45944	5.03357e-05	-1.32452e-10	-1.5077	0.000118664	-1.32452e-10	-1.50577
2578198	chr17:2578198:G:A	6.08557e-08	-0.638789	-5.17736e-10	0.000113795	-0.692023	-5.17736e-10	0.00026808	-0.690782	-5.17736e-10
2578463	chr17:2578463:G:A	2.76322e-08	-1.32452e-10	-1.42831	5.53699e-05	-1.32452e-10	-1.41238	0.000129643	-1.32452e-10	-1.41729
2578684	chr17:2578684:C:T	2.689e-08	-1.32452e-10	-1.45554	5.5995e-05	-1.32452e-10	-1.40116	0.000132964	-1.32452e-10	-1.39199
2579164	chr17:2579164:C:T	1.24172e-07	-1.32452e-10	0.0743736	0.000213323	-1.32452e-10	-0.0636099	0.000507052	-1.32452e-10	-0.0534559
2579333	chr17:2579333:G:A	7.51323e-09	-1.33466	-1.39597	1.40139e-05	-1.36135	-1.42502	3.31182e-05	-1.36114	-1.42084
2579382	chr17:2579382:G:A	2.20559e-08	-1.1816	-0.472116	4.06809e-05	-1.20869	-0.511974	9.80444e-05	-1.20731	-0.489343
2579729	chr17:2579729:C:G	9.6332e-08	-1.32452e-10	-0.179494	0.000159346	-1.32452e-10	-0.355341	0.000378641	-1.32452e-10	-0.34548
2581041	chr17:2581041:A:C	2.50359e-08	-1.52698	-5.17736e-10	4.8248e-05	-1.55006	-5.17736e-10	0.000116544	-1.5238	-5.17736e-10
2581132	chr17:2581132:T:C	2.04384e-07	-1.32452e-10	0.572703	0.000452987	-1.32452e-10	0.689445	0.00110576	-1.32452e-10	0.726223
2581519	chr17:2581519:T:C	1.061e-08	-1.61265	-0.77285	1.92921e-05	-1.49281	-0.973909	5.03086e-05	-1.39068	-0.973212
2581920	chr17:2581920:A:C	6.20495e-09	-1.4427	-1.47925	1.0651e-05	-1.53382	-1.52694	2.4362e-05	-1.56205	-1.52699
2581985	chr17:2581985:T:C	3.31693e-08	-1.32452e-10	-1.24567	7.77164e-05	-1.32452e-10	-1.07335	0.000184937	-1.32452e-10	-1.06206
2581999	chr17:2581999:A:C	3.15965e-08	-1.32452e-10	-1.29425	6.8316e-05	-1.32452e-10	-1.20227	0.000160217	-1.32452e-10	-1.20554
2582891	chr17:2582891:T:C	3.48404e-08	-1.32452e-10	-1.19652	6.95761e-05	-1.32452e-10	-1.184	0.000165561	-1.32452e-10	-1.17273
2582910	chr17:2582910:A:T	3.48793e-08	-1.32452e-10	-1.1954	6.93763e-05	-1.32452e-10	-1.18687	0.000165006	-1.32452e-10	-1.17609
2583728	chr17:2583728:G:A	6.16698e-09	-1.4601	-1.46799	1.68668e-05	-1.17876	-1.42231	4.47378e-05	-1.06733	-1.41392
2583801	chr17:2583801:G:A	1.02947e-07	-0.113078	-5.17736e-10	0.000241192	0.0591753	-5.17736e-10	0.000626346	0.157834	-5.17736e-10
2584741	chr17:2584741:T:C	6.49126e-09	-1.56092	-1.31592	1.14883e-05	-1.61852	-1.36657	2.68132e-05	-1.63345	-1.35972
2585040	chr17:2585040:C:T	1.19344e-08	-0.732777	-1.53509	3.00247e-05	-0.486619	-1.53778	7.48374e-05	-0.429359	-1.53739
2585839	chr17:2585839:A:T	4.13968e-08	-1.32452e-10	-1.02409	8.58379e-05	-1.32452e-10	-0.973958	0.000204928	-1.32452e-10	-0.95941
2586244	chr17:2586244:G:A	2.46466e-08	-1.54265	-5.17736e-10	4.55574e-05	-1.60745	-5.17736e-10	0.000106062	-1.61805	-5.17736e-10
2586653	chr17:2586653:G:A	2.70605e-08	-1.32452e-10	-1.44922	5.42535e-05	-1.32452e-10	-1.43275	0.000128503	-1.32452e-10	-1.42612
2587306	chr17:2587306:T:C	7.43496e-09	-1.39587	-1.34523	2.01716e-05	-1.0814	-1.34074	5.41796e-05	-0.948973	-1.34079
2587558	chr17:2587558:C:A	3.09008e-08	-1.32452e-10	-1.31651	6.36849e-05	-1.32452e-10	-1.27247	0.000150973	-1.32452e-10	-1.26497
2587933	chr17:2587933:A:T	7.35686e-09	-1.41216	-1.3395	1.98793e-05	-1.10366	-1.33308	5.33105e-05	-0.973541	-1.33239
2587953	chr17:2587953:ATATG:A	1.17625e-08	-1.18252	-1.09987	2.11889e-05	-1.22335	-1.14959	5.18017e-05	-1.19285	-1.14179
2587955	chr17:2587955:ATG:A	2.56119e-08	-1.50424	-5.17736e-10	5.10058e-05	-1.49448	-5.17736e-10	0.000118178	-1.50988	-5.17736e-10
2588003	chr17:2588003:ATATG:GTATG	5.65402e-08	-0.712344	-5.17736e-10	0.00015328	-0.39415	-5.17736e-10	0.000371106	-0.365581	-5.17736e-10
2588581	chr17:2588581:A:G	8.31307e-09	-1.30331	-1.32615	2.33698e-05	-0.946489	-1.32848	6.39105e-05	-0.796042	-1.32854
2588587	chr17:2588587:C:G	3.04648e-08	-1.33072	-5.17736e-10	5.26939e-05	-1.46192	-5.17736e-10	0.000125398	-1.45058	-5.17736e-10
2588788	chr17:2588788:G:C	7.2443e-08	-0.464496	-5.17736e-10	0.000138751	-0.493738	-5.17736e-10	0.000348446	-0.428585	-5.17736e-10
2589415	chr17:2589415:A:G	8.18785e-09	-1.33179	-1.31286	2.27217e-05	-0.987171	-1.31593	6.18839e-05	-0.840817	-1.31599
2589463	chr17:2589463:C:T	2.58342e-08	-1.32452e-10	-1.4956	5.01038e-05	-1.32452e-10	-1.51232	0.000118079	-1.32452e-10	-1.51072
2591165	chr17:2591165:C:T	1.36712e-07	-1.32452e-10	0.170585	0.000193143	-1.32452e-10	-0.162987	0.000458756	-1.32452e-10	-0.153549
2591190	chr17:2591190:C:T	5.81082e-09	-1.45532	-1.53226	1.51553e-05	-1.1709	-1.53717	4.0499e-05	-1.04339	-1.53741
2591512	chr17:2591512:T:C	2.60473e-08	-1.32452e-10	-1.48738	5.24366e-05	-1.32452e-10	-1.46681	0.000123759	-1.32452e-10	-1.46374
2591663	chr17:2591663:C:T	3.15241e-08	-1.32452e-10	-1.29654	6.76583e-05	-1.32452e-10	-1.21195	0.0001612	-1.32452e-10	-1.19942
2591846	chr17:2591846:G:A	2.40346e-08	-1.5678	-5.17736e-10	4.79202e-05	-1.55688	-5.17736e-10	0.0001095	-1.58615	-5.17736e-10
2592185	chr17:2592185:G:A	4.55297e-08	-1.32452e-10	-0.92893	9.46939e-05	-1.32452e-10	-0.875769	0.000226382	-1.32452e-10	-0.859846
2592492	chr17:2592492:C:T	4.56364e-08	-1.32452e-10	-0.92659	9.38273e-05	-1.32452e-10	-0.884963	0.000222835	-1.32452e-10	-0.875639
2592500	chr17:2592500:T:C	4.04006e-08	-1.32452e-10	-1.04845	8.29853e-05	-1.32452e-10	-1.00775	0.00019699	-1.32452e-10	-0.998916
2593421	chr17:2593421:G:A	3.86324e-08	-1.32452e-10	-1.0932	9.26589e-05	-1.32452e-10	-0.897494	0.000220298	-1.32452e-10	-0.887089
2593443	chr17:2593443:C:T	2.8086e-08	-1.32452e-10	-1.41202	5.63996e-05	-1.32452e-10	-1.39396	0.000133724	-1.32452e-10	-1.38629
2593531	chr17:2593531:T:G	3.49519e-08	-1.32452e-10	-1.19332	8.27532e-05	-1.32452e-10	-1.01056	0.000197121	-1.32452e-10	-0.998253
2593898	chr17:2593898:C:T	2.82014e-08	-1.32452e-10	-1.40792	6.23955e-05	-1.32452e-10	-1.29292	0.000149602	-1.32452e-10	-1.27409
2595162	chr17:2595162:TCTTTC:T	3.73407e-08	-1.32452e-10	-1.12721	7.84738e-05	-1.32452e-10	-1.06365	0.000186413	-1.32452e-10	-1.0541
2595566	chr17:2595566:A:G	3.11527e-08	-1.32452e-10	-1.30839	6.4455e-05	-1.32452e-10	-1.26045	0.000150667	-1.32452e-10	-1.267
2596196	chr17:2596196:A:G	4.06394e-08	0.288765	-1.33132	7.63348e-05	0.199193	-1.29048	0.000190682	0.26517	-1.29663
2596253	chr17:2596253:C:T	2.97063e-08	-1.32452e-10	-1.35594	5.63311e-05	-1.32452e-10	-1.39517	0.000133023	-1.32452e-10	-1.39154
2596608	chr17:2596608:C:T	3.61628e-08	-1.32452e-10	-1.15926	9.68225e-05	-1.32452e-10	-0.85354	0.000236891	-1.32452e-10	-0.81447
2596986	chr17:2596986:G:A	7.41454e-08	-1.32452e-10	-0.441267	0.000133462	-1.32452e-10	-0.532603	0.000316577	-1.32452e-10	-0.524501
2597149	chr17:2597149:G:A	5.15649e-08	-1.32452e-10	-0.804454	0.000131303	-1.32452e-10	-0.548909	0.000313204	-1.32452e-10	-0.535215
2597679	chr17:2597679:A:G	6.99316e-09	-1.59741	-1.20495	1.44779e-05	-1.63189	-1.1219	3.39558e-05	-1.64951	-1.1075
2597742	chr17:2597742:TTCTC:T	6.77666e-09	-1.60919	-1.22462	1.4219e-05	-1.63829	-1.13354	3.35325e-05	-1.65044	-1.11911
2598152	chr17:2598152:G:A	2.78407e-08	-1.32452e-10	-1.4208	5.81949e-05	-1.32452e-10	-1.36262	0.000137232	-1.32452e-10	-1.36039
2598722	chr17:2598722:C:A	2.49868e-08	-1.32452e-10	-1.52895	4.98485e-05	-1.32452e-10	-1.51743	0.000117214	-1.32452e-10	-1.51807
2599092	chr17:2599092:T:C	6.6706e-09	-1.61935	-1.23023	1.38989e-05	-1.64371	-1.1509	3.29295e-05	-1.65004	-1.13766
2599656	chr17:2599656:A:G	4.201e-08	-1.32452e-10	-1.00939	8.74852e-05	-1.32452e-10	-0.954949	0.000207991	-1.32452e-10	-0.944576
2599712	chr17:2599712:A:G	3.06875e-08	-1.32452e-10	-1.32344	6.5375e-05	-1.32452e-10	-1.24628	0.000155881	-1.32452e-10	-1.23297
2600081	chr17:2600081:A:G	5.34005e-08	-1.32452e-10	-0.769476	8.01154e-05	-1.32452e-10	-1.04295	0.000188822	-1.32452e-10	-1.04126
2600104	chr17:2600104:C:T	2.50037e-08	-1.32452e-10	-1.52827	5.12142e-05	-1.32452e-10	-1.4904	0.000120051	-1.32452e-10	-1.49415
2600122	chr17:2600122:G:A	5.24218e-08	-0.787972	-5.17736e-10	0.000117571	-0.659373	-5.17736e-10	0.00028784	-0.619664	-5.17736e-10
2600250	chr17:2600250:C:A	1.14888e-08	-1.34878	-0.957139	1.92791e-05	-1.38636	-1.08104	4.76274e-05	-1.35386	-1.0648
2600283	chr17:2600283:T:C	2.4441e-08	-1.55103	-5.17736e-10	4.72413e-05	-1.57115	-5.17736e-10	0.000109657	-1.58471	-5.17736e-10
2600819	chr17:2600819:T:C	6.19576e-09	-1.59259	-1.33084	1.27719e-05	-1.62854	-1.25063	2.98269e-05	-1.64836	-1.2383
2600974	chr17:2600974:T:C	6.0888e-08	-1.32452e-10	-0.63826	0.000131874	-1.32452e-10	-0.544573	0.000308576	-1.32452e-10	-0.550101
2601508	chr17:2601508:C:T	2.55067e-08	-1.32452e-10	-1.50835	5.01993e-05	-1.32452e-10	-1.51042	0.000117746	-1.32452e-10	-1.51354
2601511	chr17:2601511:G:C	2.55067e-08	-1.32452e-10	-1.50835	5.01993e-05	-1.32452e-10	-1.51042	0.000117746	-1.32452e-10	-1.51354
2601566	chr17:2601566:C:T	3.10319e-08	-1.32452e-10	-1.31228	6.60245e-05	-1.32452e-10	-1.23639	0.000157408	-1.32452e-10	-1.22323
2601584	chr17:2601584:G:GGT	2.8575e-08	-1.32452e-10	-1.39476	6.55873e-05	-1.32452e-10	-1.24304	0.000157661	-1.32452e-10	-1.22162
2601993	chr17:2601993:A:G	5.89678e-09	-1.59309	-1.3798	1.21279e-05	-1.62887	-1.30204	2.82896e-05	-1.64846	-1.29111
2602264	chr17:2602264:A:G	4.1356e-08	-1.32452e-10	-1.02508	0.000100304	-1.32452e-10	-0.818209	0.000239429	-1.32452e-10	-0.803811
2603538	chr17:2603538:T:C	5.47303e-09	-1.58106	-1.4664	1.06982e-05	-1.62168	-1.43466	2.46944e-05	-1.64622	-1.42928
2603836	chr17:2603836:G:A	3.28135e-08	-1.32452e-10	-1.25645	6.84288e-05	-1.32452e-10	-1.20063	0.000159766	-1.32452e-10	-1.20836
2604203	chr17:2604203:A:G	2.64272e-08	-1.32452e-10	-1.4729	5.04612e-05	-1.32452e-10	-1.50521	0.000118734	-1.32452e-10	-1.50518
2604318	chr17:2604318:G:A	5.5221e-08	-1.32452e-10	-0.735951	0.000106569	-1.32452e-10	-0.757623	0.000255479	-1.32452e-10	-0.738928
2604955	chr17:2604955:G:A	5.7464e-09	-1.57856	-1.42016	1.06392e-05	-1.62054	-1.44134	2.43953e-05	-1.64541	-1.44227
2605056	chr17:2605056:T:C	2.74176e-08	-1.32452e-10	-1.43611	6.18717e-05	-1.32452e-10	-1.30136	0.000148417	-1.32452e-10	-1.28204
2605871	chr17:2605871:T:C	8.86974e-08	-0.262065	-5.17736e-10	0.000163312	-0.330756	-5.17736e-10	0.000390246	-0.315291	-5.17736e-10
2605903	chr17:2605903:G:T	3.7569e-08	-1.32452e-10	-1.12112	7.77427e-05	-1.32452e-10	-1.07301	0.000185437	-1.32452e-10	-1.05935
2606803	chr17:2606803:C:T	5.72168e-09	-1.5442	-1.45884	1.07397e-05	-1.60411	-1.44836	2.45812e-05	-1.63425	-1.44584
2607244	chr17:2607244:G:A	3.06894e-08	-1.32452e-10	-1.32338	6.51124e-05	-1.32452e-10	-1.2503	0.000155185	-1.32452e-10	-1.23745
2607497	chr17:2607497:T:C	5.62588e-08	-1.32452e-10	-0.717334	0.000121243	-1.32452e-10	-0.628619	0.000283766	-1.32452e-10	-0.633918
2608281	chr17:2608281:G:T	3.56517e-08	-1.32452e-10	-1.1735	7.17375e-05	-1.32452e-10	-1.1534	0.000170569	-1.32452e-10	-1.14293
2608316	chr17:2608316:C:T	2.76348e-08	-1.32452e-10	-1.42822	6.22694e-05	-1.32452e-10	-1.29495	0.000149556	-1.32452e-10	-1.2744
2608402	chr17:2608402:T:C	2.66192e-08	0.0591841	-1.52485	5.13146e-05	-0.00375678	-1.48469	0.000128557	0.0629592	-1.48866
2608826	chr17:2608826:A:G	2.90021e-08	-1.32452e-10	-1.37993	5.85679e-05	-1.32452e-10	-1.35623	0.000139024	-1.32452e-10	-1.34742
2609191	chr17:2609191:C:T	3.03982e-08	-1.32452e-10	-1.33291	6.38163e-05	-1.32452e-10	-1.27041	0.000152805	-1.32452e-10	-1.25291
2609530	chr17:2609530:T:G	2.84802e-08	-1.32452e-10	-1.39809	5.78574e-05	-1.32452e-10	-1.36844	0.000136677	-1.32452e-10	-1.36445
2609621	chr17:2609621:C:G	2.55354e-08	-1.32452e-10	-1.50723	5.02241e-05	-1.32452e-10	-1.50992	0.000117803	-1.32452e-10	-1.51306
2609756	chr17:2609756:C:T	2.66988e-08	0.0640655	-1.52674	5.13172e-05	6.74318e-05	-1.48846	0.000128653	0.0673191	-1.49227
2610296	chr17:2610296:A:G	2.68013e-08	-1.32452e-10	-1.45885	5.58448e-05	-1.32452e-10	-1.40384	0.00013176	-1.32452e-10	-1.40109
2610691	chr17:2610691:T:C	3.19731e-08	-1.32452e-10	-1.2824	6.88528e-05	-1.32452e-10	-1.19445	0.000161764	-1.32452e-10	-1.19593
2611265	chr17:2611265:C:T	4.31831e-08	-1.32452e-10	-0.981847	0.000115445	-1.32452e-10	-0.677625	0.0002833	-1.32452e-10	-0.635562
2612303	chr17:2612303:G:A	1.66297e-08	-0.848759	-1.08735	3.18533e-05	-0.927811	-1.03747	7.80182e-05	-0.893312	-1.03182
2613115	chr17:2613115:TTTTC:T	5.60507e-09	-1.55047	-1.47315	1.08082e-05	-1.60107	-1.44505	2.46649e-05	-1.63671	-1.43998
2613435	chr17:2613435:T:C	6.81137e-08	-1.32452e-10	-0.526117	0.000131354	-1.32452e-10	-0.548524	0.000315607	-1.32452e-10	-0.527572
2613474	chr17:2613474:C:A	2.70815e-08	-1.32452e-10	-1.44845	6.0705e-05	-1.32452e-10	-1.32039	0.000145667	-1.32452e-10	-1.30075
2613640	chr17:2613640:T:C	5.72888e-09	-1.5667	-1.43508	1.05559e-05	-1.61323	-1.45651	2.41058e-05	-1.64223	-1.45739
2613667	chr17:2613667:C:T	4.47305e-08	-1.32452e-10	-0.946639	8.20587e-05	-1.32452e-10	-1.01898	0.000192307	-1.32452e-10	-1.02297
2613928	chr17:2613928:G:A	2.9266e-08	-1.32452e-10	-1.37087	5.90997e-05	-1.32452e-10	-1.34719	0.000140311	-1.32452e-10	-1.33821
2614207	chr17:2614207:G:A	6.78647e-08	-1.32452e-10	-0.529779	0.000168217	-1.32452e-10	-0.301162	0.000409571	-1.32452e-10	-0.266959
2614786	chr17:2614786:C:G	4.92781e-09	-1.64836	-1.50404	9.82618e-06	-1.61152	-1.52985	2.28613e-05	-1.62496	-1.52766
2614804	chr17:2614804:T:C	8.90518e-09	-1.35924	-1.20143	1.81641e-05	-1.20928	-1.31769	4.03146e-05	-1.2764	-1.30895
2615365	chr17:2615365:A:G	5.45839e-09	-1.58493	-1.46522	1.06697e-05	-1.62443	-1.43457	2.46713e-05	-1.64723	-1.4292
2615432	chr17:2615432:A:G	6.00975e-09	-1.5547	-1.39921	1.13133e-05	-1.61084	-1.3896	2.59856e-05	-1.63805	-1.38648
2615578	chr17:2615578:C:T	5.59895e-09	-1.5725	-1.45221	1.0388e-05	-1.61744	-1.46832	2.37798e-05	-1.64407	-1.46916
2616060	chr17:2616060:A:G	3.80323e-08	-1.32452e-10	-1.10886	8.33895e-05	-1.32452e-10	-1.0029	0.000196244	-1.32452e-10	-1.00271
2617321	chr17:2617321:C:T	2.88193e-08	-1.32452e-10	-1.38625	6.68264e-05	-1.32452e-10	-1.22432	0.000160963	-1.32452e-10	-1.2009
2617977	chr17:2617977:G:A	3.79081e-08	-1.32452e-10	-1.11213	7.64502e-05	-1.32452e-10	-1.08978	0.000182035	-1.32452e-10	-1.07787
2618489	chr17:2618489:A:G	5.68685e-08	-1.32452e-10	-0.706553	0.000122473	-1.32452e-10	-0.618529	0.000286602	-1.32452e-10	-0.623974
2618502	chr17:2618502:A:G	4.00463e-08	-1.32452e-10	-1.05726	6.37301e-05	-1.32452e-10	-1.27176	0.000150105	-1.32452e-10	-1.27074
2618709	chr17:2618709:G:A	2.85286e-08	-1.32452e-10	-1.39639	6.03474e-05	-1.32452e-10	-1.3263	0.000142477	-1.32452e-10	-1.32289
2618837	chr17:2618837:G:A	5.81992e-09	-1.54943	-1.43658	1.08643e-05	-1.61548	-1.42545	2.5044e-05	-1.63875	-1.42268
2619382	chr17:2619382:C:T	2.75129e-08	-1.32452e-10	-1.43264	6.22232e-05	-1.32452e-10	-1.29569	0.000149464	-1.32452e-10	-1.27502
2620584	chr17:2620584:C:T	3.39196e-08	-1.32452e-10	-1.2233	8.85782e-05	-1.32452e-10	-0.942532	0.000216112	-1.32452e-10	-0.906274
2620972	chr17:2620972:TC:T	4.77934e-09	-1.65049	-1.5325	9.40601e-06	-1.65035	-1.53472	2.21659e-05	-1.65046	-1.53306
2621049	chr17:2621049:T:C	7.79864e-08	-0.390761	-5.17736e-10	0.000145098	-0.449008	-5.17736e-10	0.000344955	-0.438655	-5.17736e-10
2621572	chr17:2621572:T:TA	4.04821e-08	-1.32452e-10	-1.04644	0.000108014	-1.32452e-10	-0.744158	0.000264931	-1.32452e-10	-0.702599
2621881	chr17:2621881:T:C	1.75018e-08	-1.17251	-0.712484	6.0701e-05	-0.84982	-0.470638	0.000178939	-0.668904	-0.426121
2621949	chr17:2621949:TATTAC:T	3.56708e-08	-1.32452e-10	-1.17296	9.30439e-05	-1.32452e-10	-0.893347	0.000226828	-1.32452e-10	-0.857877
2622234	chr17:2622234:G:A	2.78615e-08	-1.32452e-10	-1.42005	6.34291e-05	-1.32452e-10	-1.2765	0.000152482	-1.32452e-10	-1.25502
2623010	chr17:2623010:A:G	5.69047e-09	-1.56073	-1.44777	1.07831e-05	-1.61133	-1.4371	2.47719e-05	-1.63791	-1.43444
2623473	chr17:2623473:TGGTC:T	2.50238e-08	-1.32452e-10	-1.52747	4.91931e-05	-1.32452e-10	-1.53067	0.000115846	-1.32452e-10	-1.52981
2624660	chr17:2624660:G:A	2.87471e-08	-1.32452e-10	-1.38876	5.97734e-05	-1.32452e-10	-1.33586	0.000142646	-1.32452e-10	-1.3217
2625537	chr17:2625537:A:G	2.40322e-08	-1.5679	-5.17736e-10	4.49575e-05	-1.6207	-5.17736e-10	0.000104404	-1.6338	-5.17736e-10
2625966	chr17:2625966:A:G	8.21544e-09	-1.64589	-0.99539	1.57586e-05	-1.6501	-1.01893	3.73389e-05	-1.64714	-1.0149
2626104	chr17:2626104:T:A	5.30644e-09	-1.56891	-1.50947	9.97011e-06	-1.61801	-1.50882	2.29003e-05	-1.64182	-1.5091
2626799	chr17:2626799:C:T	4.57529e-08	-0.924039	-5.17736e-10	0.000102983	-0.791853	-5.17736e-10	0.00026036	-0.720004	-5.17736e-10
2627314	chr17:2627314:G:T	3.36255e-08	-1.32452e-10	-1.23201	8.74264e-05	-1.32452e-10	-0.955621	0.000213198	-1.32452e-10	-0.919846
2627516	chr17:2627516:G:A	4.86647e-08	-1.32452e-10	-0.862341	0.00012301	-1.32452e-10	-0.61415	0.00029329	-1.32452e-10	-0.600908
2627834	chr17:2627834:G:C	5.32641e-09	-1.58895	-1.48567	1.03962e-05	-1.62646	-1.45852	2.40534e-05	-1.64794	-1.45385
2628081	chr17:2628081:T:A	5.11213e-09	-1.62186	-1.49382	1.06424e-05	-1.53493	-1.52664	2.44547e-05	-1.56132	-1.52392
2628219	chr17:2628219:A:G	2.72045e-08	-1.32452e-10	-1.44391	6.13775e-05	-1.32452e-10	-1.30937	0.000147232	-1.32452e-10	-1.29006
2628296	chr17:2628296:T:C	4.03619e-08	-1.32452e-10	-1.04941	7.49171e-05	-1.32452e-10	-1.11004	0.000175802	-1.32452e-10	-1.11271
2628657	chr17:2628657:G:T	3.00272e-08	-1.32452e-10	-1.34519	6.38194e-05	-1.32452e-10	-1.27036	0.000152089	-1.32452e-10	-1.2576
2628758	chr17:2628758:G:A	4.0536e-08	0.363415	-1.40852	0.000109759	0.688322	-1.41645	0.000271292	0.736588	-1.41546
2628852	chr17:2628852:T:C	7.49308e-09	-1.55015	-1.18316	1.3126e-05	-1.60659	-1.24523	3.02661e-05	-1.63531	-1.23672
2628978	chr17:2628978:T:C	1.02171e-08	-1.60915	-0.814086	1.7366e-05	-1.62401	-0.947892	4.18174e-05	-1.60978	-0.938973
2629049	chr17:2629049:ATTTATCT:A	2.60909e-08	-1.32452e-10	-1.48571	5.00865e-05	-1.32452e-10	-1.51267	0.000117871	-1.32452e-10	-1.51248
2630206	chr17:2630206:A:G	7.13319e-08	-1.32452e-10	-0.479951	0.00020025	-1.32452e-10	-0.12685	0.000479863	-1.32452e-10	-0.108568
2630276	chr17:2630276:G:A	5.85194e-09	-1.63415	-1.34637	1.24918e-05	-1.64856	-1.25279	2.9798e-05	-1.64737	-1.24026
2630329	chr17:2630329:G:C	5.52373e-09	-1.59453	-1.44371	1.09487e-05	-1.62771	-1.40549	2.5393e-05	-1.64814	-1.39945
2630365	chr17:2630365:C:T	5.26427e-08	-1.32452e-10	-0.783767	7.96252e-05	-1.32452e-10	-1.04909	0.000187695	-1.32452e-10	-1.04725
2630553	chr17:2630553:G:A	2.85291e-08	-1.39637	-5.17736e-10	5.43249e-05	-1.43144	-5.17736e-10	0.000132798	-1.39324	-5.17736e-10
2630780	chr17:2630780:C:T	5.4076e-09	-1.60539	-1.4541	1.06576e-05	-1.63426	-1.42589	2.4837e-05	-1.64989	-1.41985
2631416	chr17:2631416:A:G	7.98693e-08	-1.32452e-10	-0.366903	0.000111559	-1.32452e-10	-0.711867	0.00026128	-1.32452e-10	-0.716476
2631624	chr17:2631624:G:T	2.29508e-08	-1.48293	-0.13101	4.23142e-05	-1.28282	-0.398479	0.00011462	-1.14252	-0.397925
2631666	chr17:2631666:C:G	2.57015e-08	-1.32452e-10	-1.50075	5.04988e-05	-1.32452e-10	-1.50447	0.000118422	-1.32452e-10	-1.50781
2632026	chr17:2632026:T:C	7.64963e-09	-1.50853	-1.20411	1.33343e-05	-1.578	-1.25808	3.0423e-05	-1.61708	-1.24979
2632573	chr17:2632573:G:T	6.47502e-09	-1.61249	-1.26685	1.36821e-05	-1.6382	-1.17212	3.22477e-05	-1.6504	-1.15822
2632584	chr17:2632584:C:T	2.644e-08	-1.32452e-10	-1.47242	5.03758e-05	-1.32452e-10	-1.50691	0.000118654	-1.32452e-10	-1.50585
2633225	chr17:2633225:T:A	5.61809e-09	-1.58633	-1.43497	1.11012e-05	-1.62251	-1.39685	2.56639e-05	-1.64635	-1.39064
2633337	chr17:2633337:T:G	5.9739e-08	-1.32452e-10	-0.65731	0.00012408	-1.32452e-10	-0.605491	0.000291249	-1.32452e-10	-0.607889
2633658	chr17:2633658:C:A	2.58592e-08	-1.32452e-10	-1.49463	5.16995e-05	-1.32452e-10	-1.48097	0.00012188	-1.32452e-10	-1.47903
2633920	chr17:2633920:C:T	2.86408e-08	-1.32452e-10	-1.39246	5.77811e-05	-1.32452e-10	-1.36976	0.000137102	-1.32452e-10	-1.36134
2634207	chr17:2634207:C:A	5.60361e-09	-1.58464	-1.43924	1.10701e-05	-1.62149	-1.40068	2.55735e-05	-1.64596	-1.39455
2634257	chr17:2634257:C:T	9.2024e-09	-1.59847	-0.929366	1.57943e-05	-1.61542	-1.05135	3.80729e-05	-1.59931	-1.04326
2634902	chr17:2634902:G:C	6.88366e-09	-1.62185	-1.1963	1.44481e-05	-1.6434	-1.11246	3.42453e-05	-1.65014	-1.09837
2635124	chr17:2635124:G:C	6.85509e-09	-1.58325	-1.23905	1.41697e-05	-1.62249	-1.15282	3.30128e-05	-1.64634	-1.13884
2635830	chr17:2635830:G:A	2.5048e-08	-1.32452e-10	-1.5265	5.06109e-05	-1.32452e-10	-1.50225	0.000119257	-1.32452e-10	-1.50078
2636327	chr17:2636327:G:A	2.60813e-08	-1.32452e-10	-1.48608	5.00747e-05	-1.32452e-10	-1.5129	0.000117843	-1.32452e-10	-1.51271
2636817	chr17:2636817:G:A	2.87076e-08	-1.32452e-10	-1.39013	5.79026e-05	-1.32452e-10	-1.36766	0.000137409	-1.32452e-10	-1.35911
2637263	chr17:2637263:G:A	3.80888e-08	-1.32452e-10	-1.10738	8.35351e-05	-1.32452e-10	-1.00115	0.000196152	-1.32452e-10	-1.00318
2637499	chr17:2637499:G:A	3.84824e-08	-1.32452e-10	-1.0971	8.30049e-05	-1.32452e-10	-1.00752	0.000196339	-1.32452e-10	-1.00223
2637973	chr17:2637973:AATC:A	3.32653e-08	-1.32452e-10	-1.24278	8.62949e-05	-1.32452e-10	-0.968648	0.000210403	-1.32452e-10	-0.933044
2638667	chr17:2638667:C:T	2.95622e-08	-1.32452e-10	-1.3608	5.97452e-05	-1.32452e-10	-1.33633	0.000141883	-1.32452e-10	-1.32707
2638960	chr17:2638960:C:T	1.22471e-08	-0.726857	-1.51515	2.51026e-05	-0.737282	-1.46616	6.02032e-05	-0.713653	-1.47069
2639656	chr17:2639656:G:T	6.46875e-09	-1.64233	-1.23798	1.38086e-05	-1.65042	-1.1507	3.32182e-05	-1.6419	-1.13707
2640167	chr17:2640167:C:A	5.90118e-09	-1.60718	-1.36497	1.10943e-05	-1.63513	-1.38486	2.57126e-05	-1.64991	-1.38518
2641261	chr17:2641261:C:T	2.93137e-08	-1.32452e-10	-1.36924	5.92194e-05	-1.32452e-10	-1.34517	0.000140605	-1.32452e-10	-1.33611
2642179	chr17:2642179:A:G	1.35358e-07	1.41984	-1.2592	0.00058463	2.06463	-1.12007	0.00136069	2.03054	-1.09686
2642377	chr17:2642377:T:G	2.69988e-08	-1.32452e-10	-1.4515	5.13631e-05	-1.32452e-10	-1.4875	0.000120885	-1.32452e-10	-1.48723
2642510	chr17:2642510:A:C	5.51757e-08	-1.32452e-10	-0.736772	8.26464e-05	-1.32452e-10	-1.01185	0.000194806	-1.32452e-10	-1.01006
2642907	chr17:2642907:A:G	2.98167e-08	-1.32452e-10	-1.35223	6.31949e-05	-1.32452e-10	-1.28019	0.0001491	-1.32452e-10	-1.27745
2643046	chr17:2643046:C:T	8.11424e-09	-1.58767	-1.066	1.55643e-05	-1.63449	-1.04694	3.65466e-05	-1.64269	-1.0408
2643047	chr17:2643047:CTCTT:C	2.21669e-08	-1.6487	-5.17736e-10	4.46576e-05	-1.62739	-5.17736e-10	0.000106777	-1.61133	-5.17736e-10
2643307	chr17:2643307:C:T	7.02386e-09	-1.52497	-1.27301	1.24413e-05	-1.58415	-1.32124	2.8453e-05	-1.62018	-1.31363
2644118	chr17:2644118:C:T	6.805e-09	-1.62969	-1.19995	1.47795e-05	-1.64647	-1.08671	3.52233e-05	-1.6492	-1.07116
2644377	chr17:2644377:A:T	2.46071e-08	-1.54426	-5.17736e-10	5.19037e-05	-1.47703	-5.17736e-10	0.000128754	-1.42416	-5.17736e-10
2644474	chr17:2644474:C:T	5.71433e-08	-1.32452e-10	-0.701732	0.000147295	-1.32452e-10	-0.433983	0.000351871	-1.32452e-10	-0.418803
2644529	chr17:2644529:G:A	2.60237e-08	-1.32452e-10	-1.48829	4.9984e-05	-1.32452e-10	-1.51472	0.000117629	-1.32452e-10	-1.51454
2645075	chr17:2645075:C:T	7.64501e-09	-1.50399	-1.20925	1.32527e-05	-1.56873	-1.27348	3.01832e-05	-1.60933	-1.26546
2645562	chr17:2645562:C:T	2.91567e-08	-1.32452e-10	-1.37461	6.20018e-05	-1.32452e-10	-1.29926	0.000146452	-1.32452e-10	-1.29537
2646436	chr17:2646436:TGAGGTCAGGA:T	7.08438e-09	-1.53323	-1.25618	1.2408e-05	-1.59115	-1.31692	2.84335e-05	-1.62511	-1.30939
2646933	chr17:2646933:G:A	5.38944e-08	-1.32452e-10	-0.760268	8.10539e-05	-1.32452e-10	-1.0313	0.000191039	-1.32452e-10	-1.02959
2647121	chr17:2647121:A:G	6.71916e-09	-1.41676	-1.42557	1.25458e-05	-1.46389	-1.43314	2.89868e-05	-1.48107	-1.43415
2647964	chr17:2647964:G:A	2.64656e-08	-1.32452e-10	-1.47145	5.87253e-05	-1.32452e-10	-1.35355	0.000140595	-1.32452e-10	-1.33618
2648468	chr17:2648468:A:G	6.99605e-09	-1.6368	-1.16515	1.50778e-05	-1.64941	-1.06378	3.61622e-05	-1.64565	-1.04841
2648759	chr17:2648759:G:GT	5.72988e-09	-1.64769	-1.35391	1.23097e-05	-1.64906	-1.26697	2.98502e-05	-1.63263	-1.25325
2648762	chr17:2648762:A:T	2.89036e-08	-1.32452e-10	-1.38333	5.17279e-05	-1.32452e-10	-1.48042	0.000121168	-1.32452e-10	-1.48489
2648960	chr17:2648960:G:A	4.8653e-08	-1.32452e-10	-0.862582	7.42936e-05	-1.32452e-10	-1.11839	0.000175049	-1.32452e-10	-1.117
2649088	chr17:2649088:G:A	5.81532e-09	-1.62989	-1.35691	1.23279e-05	-1.64634	-1.26821	2.92774e-05	-1.64929	-1.25597
2649140	chr17:2649140:CTG:C	5.50488e-09	-1.61645	-1.42521	1.10275e-05	-1.63989	-1.38613	2.58405e-05	-1.65051	-1.37962
2649444	chr17:2649444:C:T	3.33024e-08	-1.32452e-10	-1.24166	7.28531e-05	-1.32452e-10	-1.13797	0.000172266	-1.32452e-10	-1.13303
2649858	chr17:2649858:A:G	1.07805e-08	-1.51952	-0.850031	1.80602e-05	-1.54767	-0.985037	4.40574e-05	-1.52055	-0.976026
2650208	chr17:2650208:T:A	2.50727e-08	-1.52551	-5.17736e-10	5.00576e-05	-1.51324	-5.17736e-10	0.000118734	-1.50518	-5.17736e-10
2650271	chr17:2650271:GGAGGCCGAGGCGGGTGGATCACTT:G	4.87666e-08	-1.32452e-10	-0.860249	0.000121683	-1.32452e-10	-0.624996	0.000290274	-1.32452e-10	-0.611242
2650282	chr17:2650282:C:T	7.18169e-09	-1.6301	-1.14566	1.30977e-05	-1.6266	-1.22738	3.11401e-05	-1.62179	-1.22179
2650542	chr17:2650542:G:A	5.34227e-09	-1.59175	-1.47989	1.24905e-05	-1.45562	-1.44583	2.97693e-05	-1.44331	-1.44528
2650770	chr17:2650770:G:A	5.52745e-09	-1.6074	-1.43017	1.1009e-05	-1.63549	-1.39222	2.56904e-05	-1.65011	-1.38584
2650907	chr17:2650907:A:G	4.9207e-09	-1.64358	-1.51027	1.04524e-05	-1.54152	-1.53807	2.68984e-05	-1.45203	-1.53797
2650908	chr17:2650908:T:C	3.00428e-08	-1.32452e-10	-1.34467	6.38607e-05	-1.32452e-10	-1.26971	0.000152191	-1.32452e-10	-1.25693
2650994	chr17:2650994:G:A	6.94336e-09	-1.63054	-1.17897	1.4895e-05	-1.6473	-1.07809	3.55441e-05	-1.64841	-1.06289
2651036	chr17:2651036:A:G	7.04514e-09	-1.63391	-1.16105	1.51784e-05	-1.64856	-1.05799	3.63265e-05	-1.64707	-1.04245
2651193	chr17:2651193:CCTT:C	2.47589e-08	-1.32452e-10	-1.53811	4.89841e-05	-1.32452e-10	-1.53492	0.000115227	-1.32452e-10	-1.53517
2651359	chr17:2651359:C:T	4.45473e-08	-1.32452e-10	-0.950745	8.17599e-05	-1.32452e-10	-1.02263	0.00019165	-1.32452e-10	-1.0264
2651668	chr17:2651668:CTTAAA:C	5.69235e-09	-1.64716	-1.36102	1.21589e-05	-1.64969	-1.27867	2.94094e-05	-1.63391	-1.26685
2651937	chr17:2651937:A:G	9.01385e-09	-1.37055	-1.17798	2.79591e-05	-1.12303	-0.972647	7.99421e-05	-0.951387	-0.949379
2651941	chr17:2651941:G:A	8.0233e-09	-1.13009	-1.53485	2.17693e-05	-0.807946	-1.53797	6.27139e-05	-0.605416	-1.53807
2651979	chr17:2651979:C:T	6.51183e-09	-1.62096	-1.25272	1.1918e-05	-1.64413	-1.30424	2.82112e-05	-1.65041	-1.29194
2652058	chr17:2652058:A:G	5.06585e-09	-1.64254	-1.48223	1.00084e-05	-1.61889	-1.5041	2.46123e-05	-1.57515	-1.50368
2652107	chr17:2652107:A:G	4.97165e-09	-1.64001	-1.50353	9.92894e-06	-1.65044	-1.48053	2.35764e-05	-1.64283	-1.47899
2652177	chr17:2652177:A:G	8.36895e-09	-1.09436	-1.52841	2.31939e-05	-0.747288	-1.53524	6.53707e-05	-0.567974	-1.53402
2652217	chr17:2652217:T:C	8.57902e-09	-1.10844	-1.48953	1.52448e-05	-1.19616	-1.50602	3.27151e-05	-1.28644	-1.50779
2652282	chr17:2652282:G:A	2.97046e-08	-1.32452e-10	-1.35599	5.63863e-05	-1.32452e-10	-1.39419	0.000132688	-1.32452e-10	-1.39407
2652356	chr17:2652356:A:C	2.61878e-08	-1.32452e-10	-1.482	5.01868e-05	-1.32452e-10	-1.51067	0.000118117	-1.32452e-10	-1.5104
2652382	chr17:2652382:T:C	2.35732e-08	-1.58719	-5.17736e-10	4.40012e-05	-1.6422	-5.17736e-10	0.000103428	-1.64319	-5.17736e-10
2652395	chr17:2652395:G:A	2.62536e-08	-1.32452e-10	-1.47949	5.03522e-05	-1.32452e-10	-1.50738	0.000118657	-1.32452e-10	-1.50583
2652842	chr17:2652842:T:C	2.89897e-08	-1.32452e-10	-1.38035	6.68946e-05	-1.32452e-10	-1.2233	0.000160926	-1.32452e-10	-1.20113
2652986	chr17:2652986:C:T	3.63404e-08	-1.32452e-10	-1.15437	7.77508e-05	-1.32452e-10	-1.07291	0.000187203	-1.32452e-10	-1.04988
2653019	chr17:2653019:C:T	2.97063e-08	-1.32452e-10	-1.35594	5.63311e-05	-1.32452e-10	-1.39517	0.000133023	-1.32452e-10	-1.39154
2653677	chr17:2653677:T:C	6.93365e-09	-1.27351	-1.53739	1.76676e-05	-1.02049	-1.5342	4.98653e-05	-0.839044	-1.5337
2653717	chr17:2653717:A:G	2.7915e-08	-1.32452e-10	-1.41813	5.46808e-05	-1.32452e-10	-1.42491	0.000128926	-1.32452e-10	-1.42283
2653806	chr17:2653806:T:A	1.59096e-08	-0.470526	-1.50985	3.25451e-05	-0.486048	-1.45774	7.79504e-05	-0.463342	-1.46265
2653953	chr17:2653953:C:T	6.5041e-09	-1.59164	-1.28322	1.16761e-05	-1.62798	-1.3409	2.71474e-05	-1.64676	-1.33402
2654149	chr17:2654149:C:T	2.48994e-08	-1.32452e-10	-1.53245	4.95768e-05	-1.32452e-10	-1.5229	0.000116585	-1.32452e-10	-1.52345
2654154	chr17:2654154:C:A	1.39983e-08	-0.61951	-1.48885	2.90258e-05	-0.634169	-1.42406	6.93868e-05	-0.612458	-1.42991
2654369	chr17:2654369:T:C	3.01908e-08	-1.33976	-5.17736e-10	5.36103e-05	-1.44468	-5.17736e-10	0.000121047	-1.48589	-5.17736e-10
2654672	chr17:2654672:G:A	2.57401e-08	-0.265238	-1.23401	8.29316e-05	0.0850393	-1.09344	0.000201231	0.087133	-1.06475
2654683	chr17:2654683:C:T	3.69455e-08	-1.32452e-10	-1.13785	8.85168e-05	-1.32452e-10	-0.943227	0.000210721	-1.32452e-10	-0.931533
2654785	chr17:2654785:G:A	5.09698e-09	-1.60586	-1.51279	1.08817e-05	-1.50435	-1.53498	2.48882e-05	-1.5342	-1.53348
2654832	chr17:2654832:G:C	7.4368e-08	-1.32452e-10	-0.43827	0.000146013	-1.32452e-10	-0.442726	0.000343066	-1.32452e-10	-0.444146
2655099	chr17:2655099:T:C	9.17957e-09	-1.3863	-1.14402	2.31122e-05	-1.16793	-1.11813	6.40248e-05	-1.01947	-1.10332
2655490	chr17:2655490:A:G	3.76249e-08	-1.32452e-10	-1.11963	7.91856e-05	-1.32452e-10	-1.05462	0.00018462	-1.32452e-10	-1.06377
2655569	chr17:2655569:G:A	3.02608e-08	-1.32452e-10	-1.33744	6.34177e-05	-1.32452e-10	-1.27668	0.000151832	-1.32452e-10	-1.2593
2655645	chr17:2655645:G:A	3.73625e-08	-1.32452e-10	-1.12663	7.85875e-05	-1.32452e-10	-1.06221	0.000183238	-1.32452e-10	-1.07129
2655724	chr17:2655724:T:C	2.32264e-08	-1.60201	-5.17736e-10	4.37953e-05	-1.64689	-5.17736e-10	0.000103021	-1.64713	-5.17736e-10
2655762	chr17:2655762:C:T	5.15786e-09	-1.6176	-1.48917	1.07567e-05	-1.52695	-1.52393	2.47071e-05	-1.55405	-1.52093
2655955	chr17:2655955:C:T	4.49189e-08	-1.32452e-10	-0.942437	0.000121187	-1.32452e-10	-0.629086	0.000297739	-1.32452e-10	-0.585852
2655986	chr17:2655986:C:T	6.50398e-09	-1.57393	-1.30095	1.28742e-05	-1.4603	-1.41089	2.92961e-05	-1.50051	-1.4041
2656145	chr17:2656145:C:T	1.63789e-08	-1.21604	-0.735266	3.34465e-05	-1.25949	-0.656979	7.56739e-05	-1.2989	-0.656739
2656255	chr17:2656255:C:T	3.90519e-08	-1.32452e-10	-1.0824	7.29887e-05	-1.32452e-10	-1.13611	0.000171227	-1.32452e-10	-1.13908
2656481	chr17:2656481:C:T	5.85912e-09	-1.60879	-1.37051	1.08088e-05	-1.63819	-1.40787	2.52772e-05	-1.65	-1.40216
2656871	chr17:2656871:GTCTGTT:G	5.92338e-09	-1.6088	-1.35959	1.08185e-05	-1.63819	-1.40697	2.52968e-05	-1.65	-1.40139
2656961	chr17:2656961:G:A	2.51009e-08	-1.32452e-10	-1.52439	5.01415e-05	-1.32452e-10	-1.51157	0.000117901	-1.32452e-10	-1.51222
2657137	chr17:2657137:A:T	7.99405e-08	0.715748	-1.08176	0.000316224	1.2394	-0.909369	0.000752101	1.22494	-0.884138
2657304	chr17:2657304:C:T	5.93491e-09	-1.59946	-1.36698	1.08993e-05	-1.63295	-1.40477	2.53952e-05	-1.64855	-1.39896
2657708	chr17:2657708:C:A	3.66585e-08	-1.32452e-10	-1.14565	8.86291e-05	-1.32452e-10	-0.941958	0.000210957	-1.32452e-10	-0.930417
2657875	chr17:2657875:T:C	3.79675e-08	0.20351	-1.31408	0.000127548	0.631065	-1.20899	0.000309828	0.641843	-1.18789
2658003	chr17:2658003:T:C	2.59383e-08	-0.303119	-1.18846	8.41849e-05	0.0429694	-1.03637	0.000204615	0.0449198	-1.00586
2658574	chr17:2658574:C:T	8.77734e-08	0.869166	-1.1417	0.000349611	1.41163	-0.981227	0.000830276	1.39383	-0.95414
2658658	chr17:2658658:C:T	2.67289e-08	-1.32452e-10	-1.46155	5.46197e-05	-1.32452e-10	-1.42602	0.000128593	-1.32452e-10	-1.42542
2658859	chr17:2658859:G:A	2.59561e-08	-0.307557	-1.18333	8.41918e-05	0.0370573	-1.03038	0.000204702	0.0391729	-0.999686
2658946	chr17:2658946:T:C	3.31478e-08	-1.32452e-10	-1.24632	7.26351e-05	-1.32452e-10	-1.14097	0.000172684	-1.32452e-10	-1.1306
2659184	chr17:2659184:G:A	4.28398e-08	-1.32452e-10	-0.989828	0.000114266	-1.32452e-10	-0.687893	0.000280326	-1.32452e-10	-0.646115
2659295	chr17:2659295:T:G	3.16928e-08	-1.32452e-10	-1.29121	6.53324e-05	-1.32452e-10	-1.24693	0.000154906	-1.32452e-10	-1.23925
2659430	chr17:2659430:G:A	2.36332e-08	-1.58464	-5.17736e-10	4.72114e-05	-1.57178	-5.17736e-10	0.000108167	-1.5984	-5.17736e-10
2659722	chr17:2659722:A:G	1.05718e-07	-0.0865242	-5.17736e-10	0.000125527	-0.593901	-5.17736e-10	0.000338123	-0.458658	-5.17736e-10
2659916	chr17:2659916:A:G	4.89603e-09	-1.62272	-1.53615	9.4434e-06	-1.64531	-1.5358	2.21117e-05	-1.6502	-1.53576
2660206	chr17:2660206:C:CTTA	1.30411e-08	-1.43022	-0.74897	2.45573e-05	-1.5455	-0.679913	5.73931e-05	-1.56026	-0.671887
2660349	chr17:2660349:G:A	3.12167e-08	0.144459	-1.4508	9.06677e-05	0.523614	-1.44283	0.000217705	0.53937	-1.4383
2660973	chr17:2660973:G:A	1.24297e-08	-1.49193	-0.735277	2.41249e-05	-1.57707	-0.666104	5.59445e-05	-1.59711	-0.660602
2661191	chr17:2661191:T:C	4.53324e-08	-1.32452e-10	-0.933274	0.000122414	-1.32452e-10	-0.619013	0.0003008	-1.32452e-10	-0.575622
2661614	chr17:2661614:T:C	1.66186e-07	-1.32452e-10	0.365812	0.000349394	-1.32452e-10	0.429783	0.000838875	-1.32452e-10	0.449993
2662005	chr17:2662005:T:A	5.4963e-09	-1.64088	-1.40234	1.09233e-05	-1.6502	-1.38531	2.5958e-05	-1.64621	-1.37938
2662276	chr17:2662276:C:T	4.26311e-08	-1.32452e-10	-0.994711	0.000113596	-1.32452e-10	-0.693772	0.00027864	-1.32452e-10	-0.65215
2662343	chr17:2662343:T:C	2.75952e-08	-1.32452e-10	-1.42965	6.21175e-05	-1.32452e-10	-1.29739	0.000149136	-1.32452e-10	-1.27721
2662466	chr17:2662466:CA:C	6.48082e-08	-1.32452e-10	-0.575862	0.000177926	-1.32452e-10	-0.245052	0.000426245	-1.32452e-10	-0.227056
2662866	chr17:2662866:T:G	2.896e-08	-1.32452e-10	-1.38138	5.59495e-05	-1.32452e-10	-1.40197	0.000132041	-1.32452e-10	-1.39895
2663472	chr17:2663472:C:T	6.39044e-08	-0.589907	-5.17736e-10	9.44337e-05	-0.878521	-5.17736e-10	0.000228313	-0.851352	-5.17736e-10
2664321	chr17:2664321:C:G	5.36876e-08	-1.32452e-10	-0.764114	8.09133e-05	-1.32452e-10	-1.03304	0.000190687	-1.32452e-10	-1.03144
2664466	chr17:2664466:T:C	3.49913e-08	-1.32452e-10	-1.1922	7.77633e-05	-1.32452e-10	-1.07275	0.000185063	-1.32452e-10	-1.06137
2664633	chr17:2664633:G:C	2.53609e-08	-1.32452e-10	-1.51409	4.92024e-05	-1.32452e-10	-1.53048	0.000115781	-1.32452e-10	-1.53037
2664734	chr17:2664734:G:A	8.61815e-08	-1.32452e-10	-0.29084	0.000196584	-1.32452e-10	-0.145328	0.000459222	-1.32452e-10	-0.152536
2664838	chr17:2664838:T:C	2.5799e-08	-1.32452e-10	-1.49696	5.08829e-05	-1.32452e-10	-1.49689	0.00011927	-1.32452e-10	-1.50068
2665298	chr17:2665298:T:C	4.74155e-08	-1.32452e-10	-0.888346	9.74236e-05	-1.32452e-10	-0.84735	0.00023156	-1.32452e-10	-0.837229
2666002	chr17:2666002:T:C	4.08468e-08	-1.32452e-10	-1.03747	7.56113e-05	-1.32452e-10	-1.10081	0.000177417	-1.32452e-10	-1.10357
2666133	chr17:2666133:T:C	2.82023e-08	-1.32452e-10	-1.40789	6.4343e-05	-1.32452e-10	-1.26219	0.000154569	-1.32452e-10	-1.24143
2666139	chr17:2666139:C:T	4.30742e-08	-1.32452e-10	-0.984371	8.90675e-05	-1.32452e-10	-0.937024	0.000208889	-1.32452e-10	-0.940265
2667536	chr17:2667536:CACTA:C	2.59314e-08	-1.32452e-10	-1.49184	5.48077e-05	-1.32452e-10	-1.42259	0.000129223	-1.32452e-10	-1.42053
2667610	chr17:2667610:TCTTAC:T	3.41776e-08	-1.32452e-10	-1.21573	7.08573e-05	-1.32452e-10	-1.16575	0.000166454	-1.32452e-10	-1.16735
2668276	chr17:2668276:A:G	1.10627e-07	-0.0411327	-5.17736e-10	0.000249775	0.0941419	-5.17736e-10	0.000656185	0.204374	-5.17736e-10
2668302	chr17:2668302:C:T	4.48649e-08	-1.32452e-10	-0.943639	8.50215e-05	-1.32452e-10	-0.983515	0.000199726	-1.32452e-10	-0.985121
2668780	chr17:2668780:C:T	8.27545e-09	-1.09587	-1.53814	2.25747e-05	-0.773321	-1.53627	6.5431e-05	-0.565161	-1.53591
2670358	chr17:2670358:C:T	1.31792e-08	-0.631351	-1.5373	3.70228e-05	-0.301207	-1.51368	8.68124e-05	-0.309794	-1.50853
2670564	chr17:2670564:C:T	1.26688e-08	-0.670834	-1.53732	3.537e-05	-0.347087	-1.51347	8.29655e-05	-0.355347	-1.5083
2670612	chr17:2670612:T:G	2.83777e-08	-1.32452e-10	-1.40169	6.50245e-05	-1.32452e-10	-1.25165	0.000156274	-1.32452e-10	-1.23046
2670658	chr17:2670658:CAG:C	4.33334e-08	-0.978371	-5.17736e-10	8.45729e-05	-0.988805	-5.17736e-10	0.00019505	-1.00881	-5.17736e-10
2671915	chr17:2671915:CAG:C	5.36464e-08	-1.32452e-10	-0.764882	8.03442e-05	-1.32452e-10	-1.0401	0.000189348	-1.32452e-10	-1.03848
2671980	chr17:2671980:C:G	2.85135e-08	-1.32452e-10	-1.39692	5.72925e-05	-1.32452e-10	-1.37825	0.000135899	-1.32452e-10	-1.37016
2672049	chr17:2672049:G:A	6.36781e-09	-1.56269	-1.33335	1.1418e-05	-1.60988	-1.38134	2.62977e-05	-1.63714	-1.37545
2672325	chr17:2672325:G:A	5.54191e-08	-0.732371	-5.17736e-10	7.88782e-05	-1.05851	-5.17736e-10	0.000192988	-1.01944	-5.17736e-10
2672421	chr17:2672421:G:T	3.68236e-08	-1.32452e-10	-1.14116	7.87889e-05	-1.32452e-10	-1.05965	0.000186159	-1.32452e-10	-1.05547
2673141	chr17:2673141:C:T	3.54864e-08	-1.32452e-10	-1.17815	7.68552e-05	-1.32452e-10	-1.0845	0.000183633	-1.32452e-10	-1.06913
2673797	chr17:2673797:C:T	3.32347e-08	0.292181	-1.53588	0.000103131	0.71032	-1.50074	0.000231627	0.661388	-1.49833
2673883	chr17:2673883:A:T	9.28146e-09	-1.21773	-1.30155	2.04179e-05	-1.00648	-1.40353	4.42911e-05	-1.09485	-1.39644
2674050	chr17:2674050:A:C	4.06401e-08	-1.32452e-10	-1.04254	8.24723e-05	-1.32452e-10	-1.01396	0.00019464	-1.32452e-10	-1.01091
2674723	chr17:2674723:T:C	2.97666e-08	-1.32452e-10	-1.35391	6.31533e-05	-1.32452e-10	-1.28085	0.000150469	-1.32452e-10	-1.26831
2674741	chr17:2674741:C:T	3.51337e-08	-1.32452e-10	-1.18813	7.59416e-05	-1.32452e-10	-1.09645	0.000181405	-1.32452e-10	-1.08133
2675354	chr17:2675354:G:T	5.28137e-08	0.755183	-1.53571	0.000166682	1.18577	-1.4961	0.000380089	1.15459	-1.49625
2675393	chr17:2675393:C:G	5.68874e-08	-1.32452e-10	-0.706222	0.000154623	-1.32452e-10	-0.385431	0.000369936	-1.32452e-10	-0.36874
2675662	chr17:2675662:A:G	4.01645e-08	-1.32452e-10	-1.05431	8.84096e-05	-1.32452e-10	-0.944438	0.000209894	-1.32452e-10	-0.935467
2676149	chr17:2676149:C:T	1.28687e-08	-0.968807	-1.22369	4.3206e-05	-0.605787	-1.05465	0.000128049	-0.386206	-1.04345
2676159	chr17:2676159:T:C	3.44368e-08	-1.32452e-10	-1.20817	7.42489e-05	-1.32452e-10	-1.119	0.000177293	-1.32452e-10	-1.10426
2676249	chr17:2676249:G:A	2.82668e-08	-1.32452e-10	-1.40561	5.40319e-05	-1.32452e-10	-1.43684	0.000127511	-1.32452e-10	-1.43386
2676296	chr17:2676296:T:G	1.3422e-08	-0.650661	-1.49974	2.64319e-05	-0.675581	-1.47626	6.30733e-05	-0.65732	-1.48045
2676426	chr17:2676426:C:G	3.38141e-08	-1.32452e-10	-1.22642	7.04023e-05	-1.32452e-10	-1.17219	0.000164394	-1.32452e-10	-1.17981
2677077	chr17:2677077:C:T	3.14999e-08	-1.32452e-10	-1.29731	8.02227e-05	-1.32452e-10	-1.04161	0.000195024	-1.32452e-10	-1.00894
2677527	chr17:2677527:CAT:C	1.48441e-07	1.57066	-1.31777	0.000660676	2.26143	-1.19458	0.00140374	2.13812	-1.1733
2677785	chr17:2677785:C:T	5.94527e-08	-1.32452e-10	-0.662114	0.000156126	-1.32452e-10	-0.375755	0.000372974	-1.32452e-10	-0.360561
2677801	chr17:2677801:C:T	3.28001e-08	-1.32452e-10	-1.25686	5.64572e-05	-1.32452e-10	-1.39294	0.000132989	-1.32452e-10	-1.3918
2677966	chr17:2677966:A:G	2.89358e-08	-1.38222	-5.17736e-10	5.68343e-05	-1.38628	-5.17736e-10	0.00012949	-1.41847	-5.17736e-10
2678114	chr17:2678114:G:A	2.97299e-08	-1.32452e-10	-1.35514	5.99085e-05	-1.32452e-10	-1.3336	0.00014229	-1.32452e-10	-1.3242
2678237	chr17:2678237:G:A	4.22096e-08	0.506331	-1.51098	0.000141478	0.942023	-1.41629	0.000318262	0.891181	-1.41037
2678334	chr17:2678334:G:A	2.79859e-08	-1.41559	-5.17736e-10	5.00427e-05	-1.51354	-5.17736e-10	0.000118502	-1.50714	-5.17736e-10
2678579	chr17:2678579:G:A	3.00989e-08	-1.32452e-10	-1.34281	6.07544e-05	-1.32452e-10	-1.31958	0.000144334	-1.32452e-10	-1.30994
2679015	chr17:2679015:T:G	3.08294e-08	-1.32452e-10	-1.31883	6.56624e-05	-1.32452e-10	-1.24189	0.000157371	-1.32452e-10	-1.22346
2679198	chr17:2679198:C:A	7.37638e-08	-1.32452e-10	-0.446428	0.000169045	-1.32452e-10	-0.296252	0.000395316	-1.32452e-10	-0.302385
2679361	chr17:2679361:GATGATTAGATGGATGA:G	2.98346e-08	0.184893	-1.53652	8.64544e-05	0.557953	-1.52475	0.000195634	0.519363	-1.52519
2679626	chr17:2679626:ATGAT:A	7.64734e-09	-1.18632	-1.52661	1.75108e-05	-1.05164	-1.51197	4.34717e-05	-1.00257	-1.50739
2679814	chr17:2679814:C:A	4.11696e-08	-1.32452e-10	-1.0296	7.61176e-05	-1.32452e-10	-1.09414	0.000178482	-1.32452e-10	-1.09758
2679984	chr17:2679984:G:A	7.201e-08	-1.32452e-10	-0.47049	0.000127031	-1.32452e-10	-0.581989	0.000301593	-1.32452e-10	-0.57299
2680220	chr17:2680220:T:C	2.56785e-08	-1.32452e-10	-1.50164	5.28339e-05	-1.32452e-10	-1.45926	0.000124302	-1.32452e-10	-1.45936
2680682	chr17:2680682:G:T	2.84729e-08	0.137918	-1.53626	8.3541e-05	0.52367	-1.52475	0.000190818	0.494941	-1.52569
2680684	chr17:2680684:T:C	4.22086e-08	-1.32452e-10	-1.00467	7.8745e-05	-1.32452e-10	-1.0602	0.000184771	-1.32452e-10	-1.06295
2680817	chr17:2680817:C:G	2.6465e-08	-0.0633398	-1.40813	7.52121e-05	0.396116	-1.50222	0.00016527	0.332225	-1.50671
2681596	chr17:2681596:G:T	3.50773e-08	-1.32452e-10	-1.18974	7.30907e-05	-1.32452e-10	-1.13472	0.000170563	-1.32452e-10	-1.14296
2681819	chr17:2681819:C:T	8.50162e-09	-1.07115	-1.53588	2.32081e-05	-0.743805	-1.53811	6.7378e-05	-0.533589	-1.53816
2681866	chr17:2681866:A:AC	2.54486e-08	-1.32452e-10	-1.51063	5.29184e-05	-1.32452e-10	-1.45767	0.000123913	-1.32452e-10	-1.46249
2682503	chr17:2682503:C:T	4.33324e-08	-1.32452e-10	-0.978394	0.000115564	-1.32452e-10	-0.676598	0.000283548	-1.32452e-10	-0.634687
2682595	chr17:2682595:A:G	2.48277e-08	-1.32452e-10	-1.53534	4.88248e-05	-1.32452e-10	-1.53818	0.000114881	-1.32452e-10	-1.53817
2682855	chr17:2682855:G:A	1.13057e-07	-1.32452e-10	-0.0194047	0.000316432	-1.32452e-10	0.330691	0.000754577	-1.32452e-10	0.344089
2682935	chr17:2682935:A:G	3.38717e-08	0.180691	-1.40541	8.8631e-05	0.537564	-1.4795	0.000197763	0.486137	-1.48114
2683180	chr17:2683180:G:A	3.14421e-08	-1.32452e-10	-1.29915	7.95814e-05	-1.32452e-10	-1.04964	0.000193403	-1.32452e-10	-1.01729
2683793	chr17:2683793:T:C	2.81041e-08	-1.32452e-10	-1.41138	5.11281e-05	-1.32452e-10	-1.49209	0.000120596	-1.32452e-10	-1.48962
2683942	chr17:2683942:A:G	2.75204e-08	-1.32452e-10	-1.43237	5.60349e-05	-1.32452e-10	-1.40044	0.000132624	-1.32452e-10	-1.39455
2684989	chr17:2684989:C:T	2.54358e-08	-1.32452e-10	-1.51114	5.18196e-05	-1.32452e-10	-1.47865	0.000122092	-1.32452e-10	-1.47729
2685728	chr17:2685728:C:T	2.53485e-08	-1.30755	-0.207024	5.19123e-05	-1.40826	-0.0686021	0.00012596	-1.41024	-0.0358718
2685870	chr17:2685870:G:A	3.05023e-08	-1.32452e-10	-1.32949	6.44296e-05	-1.32452e-10	-1.26085	0.000151588	-1.32452e-10	-1.2609
2686194	chr17:2686194:A:T	1.69213e-08	-1.65033	-0.268396	3.1874e-05	-1.61637	-0.34826	7.44511e-05	-1.61333	-0.358593
2686663	chr17:2686663:C:T	2.48236e-08	-1.32452e-10	-1.5355	4.88287e-05	-1.32452e-10	-1.5381	0.00011489	-1.32452e-10	-1.5381
2688247	chr17:2688247:C:T	2.53566e-08	-1.32452e-10	-1.51426	4.96577e-05	-1.32452e-10	-1.52127	0.000116733	-1.32452e-10	-1.52218
2688728	chr17:2688728:C:CTCAG	2.74197e-08	-1.32452e-10	-1.43603	5.24128e-05	-1.32452e-10	-1.46727	0.000123325	-1.32452e-10	-1.46724
2688737	chr17:2688737:G:A	2.64133e-08	-1.64841	0.174977	5.90786e-05	-1.63388	0.286332	0.000138139	-1.63867	0.284867
2689796	chr17:2689796:T:C	5.62247e-09	-1.5256	-1.49493	1.1817e-05	-1.46013	-1.49675	2.74127e-05	-1.47296	-1.4981
2689807	chr17:2689807:C:A	1.30288e-07	-1.32452e-10	0.122449	0.000239236	-1.32452e-10	0.0510329	0.000560684	-1.32452e-10	0.0470878
2690408	chr17:2690408:C:T	3.5427e-08	-1.32452e-10	-1.17982	6.23081e-05	-1.32452e-10	-1.29433	0.000147295	-1.32452e-10	-1.28963
2690438	chr17:2690438:C:A	1.51521e-07	-1.32452e-10	0.27343	0.000260743	-1.32452e-10	0.137117	0.000620347	-1.32452e-10	0.14821
2690919	chr17:2690919:A:G	2.39345e-08	-1.57197	-5.17736e-10	4.64913e-05	-1.58715	-5.17736e-10	0.000108173	-1.59834	-5.17736e-10
2690924	chr17:2690924:G:A	1.15162e-08	-1.19279	-1.11074	2.60781e-05	-1.05142	-1.1139	5.65222e-05	-1.13061	-1.11683
2691601	chr17:2691601:G:A	3.29805e-08	-1.32452e-10	-1.25138	6.73429e-05	-1.32452e-10	-1.21662	0.000159562	-1.32452e-10	-1.20964
2692201	chr17:2692201:C:T	6.28961e-09	-1.60546	-1.30294	1.09382e-05	-1.59534	-1.43882	2.60182e-05	-1.58581	-1.43746
2692208	chr17:2692208:G:A	2.66873e-08	-1.32452e-10	-1.46311	5.03716e-05	-1.32452e-10	-1.50699	0.000118286	-1.32452e-10	-1.50896
2692531	chr17:2692531:T:C	2.36763e-08	-1.58282	-5.17736e-10	5.06481e-05	-1.50152	-5.17736e-10	0.000117497	-1.51566	-5.17736e-10
2692886	chr17:2692886:G:A	2.99853e-08	-1.34659	-5.17736e-10	6.35105e-05	-1.27521	-5.17736e-10	0.000152526	-1.25473	-5.17736e-10
2693495	chr17:2693495:ACAGCCCTGGCCAGGCAGGGCACCCAGAACCCCACCACAGCCTCCAC:A	6.45952e-09	-1.63368	-1.24806	1.42435e-05	-1.6381	-1.13202	3.33408e-05	-1.64245	-1.13283
2693617	chr17:2693617:G:A	1.19013e-08	-1.64945	-0.621197	2.24635e-05	-1.62726	-0.687266	5.27525e-05	-1.63342	-0.683042
2693687	chr17:2693687:G:A	2.47873e-08	-1.32452e-10	-1.53697	4.8873e-05	-1.32452e-10	-1.53719	0.000115013	-1.32452e-10	-1.53702
2693815	chr17:2693815:T:A	3.55774e-08	-1.32452e-10	-1.17559	7.84527e-05	-1.32452e-10	-1.06392	0.000185121	-1.32452e-10	-1.06106
2694288	chr17:2694288:C:T	3.13238e-08	-1.32452e-10	-1.30292	6.75805e-05	-1.32452e-10	-1.2131	0.000159412	-1.32452e-10	-1.21058
2694606	chr17:2694606:G:A	8.41257e-08	-1.32452e-10	-0.314983	0.000187183	-1.32452e-10	-0.194333	0.00044819	-1.32452e-10	-0.176851
2695568	chr17:2695568:C:T	5.56685e-08	-1.32452e-10	-0.727881	9.12444e-05	-1.32452e-10	-0.912877	0.000213323	-1.32452e-10	-0.919261
2695758	chr17:2695758:C:T	3.42195e-08	-1.32452e-10	-1.2145	7.10108e-05	-1.32452e-10	-1.16359	0.00016682	-1.32452e-10	-1.16515
2695840	chr17:2695840:A:G	9.24836e-08	-1.32452e-10	-0.220264	0.000128131	-1.32452e-10	-0.573364	0.000301376	-1.32452e-10	-0.573711
2695957	chr17:2695957:G:A	2.28882e-08	-1.61668	-5.17736e-10	4.40836e-05	-1.64033	-5.17736e-10	0.000105133	-1.62684	-5.17736e-10
2695978	chr17:2695978:G:A	1.18851e-08	-1.34937	-0.922641	2.7788e-05	-1.25533	-0.846488	6.1773e-05	-1.30768	-0.850926
2696265	chr17:2696265:G:A	2.86028e-08	-1.32452e-10	-1.39379	6.24549e-05	-1.32452e-10	-1.29197	0.000147419	-1.32452e-10	-1.28879
2696394	chr17:2696394:C:T	2.4818e-08	-1.32452e-10	-1.53573	4.8952e-05	-1.32452e-10	-1.53558	0.00011515	-1.32452e-10	-1.53583
2697162	chr17:2697162:A:C	1.10801e-08	-1.58118	-0.760969	2.26523e-05	-1.52003	-0.786128	5.3266e-05	-1.53335	-0.773422
2697171	chr17:2697171:G:T	2.50769e-08	-1.32452e-10	-1.52535	5.19032e-05	-1.32452e-10	-1.47704	0.000122396	-1.32452e-10	-1.47481
2697323	chr17:2697323:C:T	2.54633e-08	-1.32452e-10	-1.51006	4.94808e-05	-1.32452e-10	-1.52483	0.000116423	-1.32452e-10	-1.52484
2697324	chr17:2697324:G:A	2.47868e-08	-1.32452e-10	-1.53698	4.88892e-05	-1.32452e-10	-1.53686	0.000115011	-1.32452e-10	-1.53705
2697575	chr17:2697575:G:A	2.68453e-08	-1.32452e-10	-1.45721	5.30381e-05	-1.32452e-10	-1.45541	0.000125266	-1.32452e-10	-1.45163
2697659	chr17:2697659:G:T	1.63818e-07	-1.32452e-10	0.351463	0.000217758	-1.32452e-10	-0.0430355	0.000510595	-1.32452e-10	-0.0464924
2697749	chr17:2697749:G:C	3.17059e-08	-1.32452e-10	-1.29079	6.84713e-05	-1.32452e-10	-1.2	0.000161507	-1.32452e-10	-1.19752
2697972	chr17:2697972:C:T	4.99001e-08	-0.837273	-5.17736e-10	8.62081e-05	-0.969655	-5.17736e-10	0.000217304	-0.900771	-5.17736e-10
2699178	chr17:2699178:AC:A	7.95408e-09	-1.57822	-1.0954	1.80993e-05	-1.5963	-0.934249	4.20476e-05	-1.60546	-0.937802
2699187	chr17:2699187:G:A	6.22455e-08	-1.32452e-10	-0.616208	9.1716e-05	-1.32452e-10	-0.907722	0.000215678	-1.32452e-10	-0.908284
2699673	chr17:2699673:C:T	2.71555e-08	-1.32452e-10	-1.44572	5.75834e-05	-1.32452e-10	-1.37318	0.00013637	-1.32452e-10	-1.3667
2699876	chr17:2699876:C:T	5.11158e-09	-1.62353	-1.49226	1.03728e-05	-1.57789	-1.50935	2.40973e-05	-1.59123	-1.50873
2699945	chr17:2699945:C:G	2.47924e-08	-1.32452e-10	-1.53676	4.88776e-05	-1.32452e-10	-1.5371	0.000114983	-1.32452e-10	-1.53728
2700139	chr17:2700139:T:C	4.85077e-09	-1.63342	-1.53473	9.89227e-06	-1.59718	-1.53748	2.30162e-05	-1.60847	-1.53741
2700914	chr17:2700914:C:T	2.88747e-08	-1.32452e-10	-1.38433	6.13634e-05	-1.32452e-10	-1.3096	0.000144655	-1.32452e-10	-1.30771
2700975	chr17:2700975:T:G	2.50693e-08	-1.32452e-10	-1.52565	4.92025e-05	-1.32452e-10	-1.53047	0.000115778	-1.32452e-10	-1.53039
2701081	chr17:2701081:C:T	1.03742e-08	-1.26708	-1.14089	2.30182e-05	-1.16065	-1.12948	5.05686e-05	-1.22389	-1.13485
2701404	chr17:2701404:G:A	5.0892e-08	-1.32452e-10	-0.817589	8.78878e-05	-1.32452e-10	-0.950358	0.000209064	-1.32452e-10	-0.939428
2701854	chr17:2701854:C:G	2.48128e-08	-1.32452e-10	-1.53594	4.89574e-05	-1.32452e-10	-1.53547	0.00011516	-1.32452e-10	-1.53574
2702541	chr17:2702541:A:C	2.7228e-08	-1.32452e-10	-1.44305	5.20599e-05	-1.32452e-10	-1.47402	0.00012249	-1.32452e-10	-1.47404
2702582	chr17:2702582:TTTTCC:T	3.33299e-08	-1.32452e-10	-1.24084	6.24831e-05	-1.32452e-10	-1.29152	0.000146639	-1.32452e-10	-1.29409
2702595	chr17:2702595:C:T	3.33817e-08	-1.32452e-10	-1.23929	6.25715e-05	-1.32452e-10	-1.29011	0.000146846	-1.32452e-10	-1.29269
2702846	chr17:2702846:C:T	3.84987e-08	-1.09667	-5.17736e-10	6.83725e-05	-1.20145	-5.17736e-10	0.000163907	-1.18277	-5.17736e-10
2702930	chr17:2702930:T:G	3.91365e-08	-1.32452e-10	-1.08024	8.36589e-05	-1.32452e-10	-0.99967	0.000197799	-1.32452e-10	-0.994819
2703290	chr17:2703290:G:A	2.53697e-08	-1.32452e-10	-1.51374	5.21193e-05	-1.32452e-10	-1.47288	0.000123141	-1.32452e-10	-1.46874
2703421	chr17:2703421:G:A	1.03637e-08	-1.34465	-1.06434	2.5194e-05	-1.25023	-0.949589	5.64135e-05	-1.30344	-0.945924
2705194	chr17:2705194:A:G	1.51397e-08	-1.3166	-0.713373	3.7633e-05	-1.22651	-0.572023	8.43333e-05	-1.28057	-0.566719
2705346	chr17:2705346:A:T	1.23e-08	-1.38127	-0.856424	3.00494e-05	-1.30039	-0.723181	6.76658e-05	-1.34923	-0.718259
2705672	chr17:2705672:A:G	7.56257e-08	-1.32452e-10	-0.421499	0.000107739	-1.32452e-10	-0.746702	0.00025338	-1.32452e-10	-0.747177
2705818	chr17:2705818:G:A	3.26681e-08	-1.32452e-10	-1.2609	7.31031e-05	-1.32452e-10	-1.13455	0.000175163	-1.32452e-10	-1.11635
2706231	chr17:2706231:G:A	3.11664e-08	-1.32452e-10	-1.30796	6.67553e-05	-1.32452e-10	-1.22538	0.000157421	-1.32452e-10	-1.22315
2706254	chr17:2706254:T:G	3.23833e-08	-1.32452e-10	-1.26965	6.97581e-05	-1.32452e-10	-1.18138	0.000164515	-1.32452e-10	-1.17907
2706547	chr17:2706547:G:A	2.54946e-08	-1.32452e-10	-1.50883	4.99934e-05	-1.32452e-10	-1.51453	0.000117536	-1.32452e-10	-1.51533
2706697	chr17:2706697:G:A	2.7799e-08	-1.32452e-10	-1.4223	5.52654e-05	-1.32452e-10	-1.41427	0.000130601	-1.32452e-10	-1.40992
2706772	chr17:2706772:C:T	2.68812e-08	-1.32452e-10	-1.45587	5.15949e-05	-1.32452e-10	-1.483	0.000121401	-1.32452e-10	-1.48297
2707088	chr17:2707088:C:T	3.24373e-08	-1.32452e-10	-1.26799	7.33694e-05	-1.32452e-10	-1.13091	0.000171807	-1.32452e-10	-1.1357
2707125	chr17:2707125:G:C	3.67536e-08	-1.32452e-10	-1.14306	6.91482e-05	-1.32452e-10	-1.19017	0.000162213	-1.32452e-10	-1.19316
2707613	chr17:2707613:G:C	2.49675e-08	-1.32452e-10	-1.52972	4.96177e-05	-1.32452e-10	-1.52207	0.000116825	-1.32452e-10	-1.52139
2707637	chr17:2707637:C:A	2.63988e-08	-1.32452e-10	-1.47398	5.63501e-05	-1.32452e-10	-1.39483	0.00013318	-1.32452e-10	-1.39037
2707955	chr17:2707955:A:G	2.52546e-08	-1.32452e-10	-1.51829	4.9818e-05	-1.32452e-10	-1.51804	0.000117122	-1.32452e-10	-1.51886
2708804	chr17:2708804:G:A	3.21673e-07	-1.32452e-10	1.02624	0.000658836	-1.32452e-10	1.06406	0.00159259	-1.32452e-10	1.09105
2709105	chr17:2709105:T:C	5.28538e-09	-1.58957	-1.49279	1.09599e-05	-1.55686	-1.47532	2.56848e-05	-1.55911	-1.47706
2709630	chr17:2709630:C:T	3.01507e-08	-1.32452e-10	-1.34109	5.62793e-05	-1.32452e-10	-1.39609	0.000132482	-1.32452e-10	-1.39563
2709638	chr17:2709638:T:G	6.20089e-09	-1.44024	-1.48236	1.381e-05	-1.35283	-1.44819	3.10769e-05	-1.39716	-1.44844
2709644	chr17:2709644:G:A	8.53572e-08	-0.300451	-5.17736e-10	0.000181143	-0.227133	-5.17736e-10	0.000467489	-0.134693	-5.17736e-10
2710468	chr17:2710468:A:G	1.36961e-08	-1.45439	-0.675799	3.30885e-05	-1.37281	-0.554418	7.48829e-05	-1.41203	-0.554116
2710469	chr17:2710469:G:A	3.56345e-08	-1.32452e-10	-1.17398	6.3178e-05	-1.32452e-10	-1.28046	0.000147897	-1.32452e-10	-1.28556
2710515	chr17:2710515:C:G	2.70022e-08	-1.32452e-10	-1.45138	5.34137e-05	-1.32452e-10	-1.44835	0.000125533	-1.32452e-10	-1.4495
2710631	chr17:2710631:G:T	5.39068e-09	-1.6467	-1.41593	1.16204e-05	-1.64908	-1.32458	2.72758e-05	-1.65038	-1.32569
2710951	chr17:2710951:G:A	2.82274e-08	-1.32452e-10	-1.407	5.42828e-05	-1.32452e-10	-1.43221	0.000127492	-1.32452e-10	-1.43401
2711132	chr17:2711132:G:A	2.66065e-08	-1.32452e-10	-1.46614	5.23233e-05	-1.32452e-10	-1.46898	0.000123452	-1.32452e-10	-1.46622
2711346	chr17:2711346:G:A	3.82122e-08	-1.32452e-10	-1.10414	7.69918e-05	-1.32452e-10	-1.08272	0.000181708	-1.32452e-10	-1.07967
2712016	chr17:2712016:A:G	9.50546e-08	-0.192844	-5.17736e-10	0.000155581	-0.379251	-5.17736e-10	0.000352176	-0.417937	-5.17736e-10
2712475	chr17:2712475:T:C	5.54432e-08	-1.32452e-10	-0.731936	0.000119293	-1.32452e-10	-0.644836	0.000283027	-1.32452e-10	-0.636526
2712613	chr17:2712613:C:T	5.4738e-08	-1.32452e-10	-0.744737	8.2314e-05	-1.32452e-10	-1.01588	0.00019336	-1.32452e-10	-1.01751
2712711	chr17:2712711:T:C	6.09385e-08	-1.32452e-10	-0.637431	0.000131469	-1.32452e-10	-0.547648	0.000315374	-1.32452e-10	-0.528309
2712913	chr17:2712913:T:C	2.71545e-08	-1.32452e-10	-1.44575	5.80633e-05	-1.32452e-10	-1.36488	0.00013946	-1.32452e-10	-1.34429
2713058	chr17:2713058:T:A	1.55275e-08	-1.10244	-0.902246	3.79426e-05	-0.959497	-0.830846	9.97686e-05	-0.860646	-0.818569
2713481	chr17:2713481:T:C	2.22944e-07	-1.32452e-10	0.659625	0.000389067	-1.32452e-10	0.537334	0.000923068	-1.32452e-10	0.545634
2715753	chr17:2715753:T:C	2.74044e-08	-1.32452e-10	-1.43659	5.62422e-05	-1.32452e-10	-1.39675	0.000132958	-1.32452e-10	-1.39203
2715859	chr17:2715859:A:C	4.08029e-08	-1.32452e-10	-1.03854	7.57002e-05	-1.32452e-10	-1.09964	0.000177637	-1.32452e-10	-1.10232
2715956	chr17:2715956:G:A	2.49977e-08	-1.32452e-10	-1.52851	4.96948e-05	-1.32452e-10	-1.52052	0.000116947	-1.32452e-10	-1.52035
2715986	chr17:2715986:C:T	3.43781e-08	-1.32452e-10	-1.20987	6.47183e-05	-1.32452e-10	-1.25638	0.000153256	-1.32452e-10	-1.24996
2716122	chr17:2716122:T:C	1.03599e-08	-0.886163	-1.52319	2.07188e-05	-0.877916	-1.51746	4.68884e-05	-0.919181	-1.51512
2716199	chr17:2716199:C:T	5.48759e-08	-1.32452e-10	-0.742221	8.52152e-05	-1.32452e-10	-0.981239	0.000200169	-1.32452e-10	-0.982907
2716274	chr17:2716274:G:T	2.81425e-08	-1.32452e-10	-1.41001	6.09817e-05	-1.32452e-10	-1.31584	0.000143885	-1.32452e-10	-1.31306
2716354	chr17:2716354:C:T	2.67126e-07	-1.32452e-10	0.840424	0.000456328	-1.32452e-10	0.696793	0.00109005	-1.32452e-10	0.711913
2716355	chr17:2716355:G:A	2.15886e-08	-1.15908	-0.516047	5.59453e-05	-1.09982	-0.30222	0.000131622	-1.1197	-0.282435
2716358	chr17:2716358:C:T	3.05231e-08	-1.32452e-10	-1.32881	6.23904e-05	-1.32452e-10	-1.29301	0.00014657	-1.32452e-10	-1.29456
2716524	chr17:2716524:T:C	1.76289e-08	-1.13225	-0.745501	3.10692e-05	-1.1232	-0.867003	7.19071e-05	-1.14886	-0.857838
2716625	chr17:2716625:C:T	2.85885e-08	-1.32452e-10	-1.39429	5.44598e-05	-1.32452e-10	-1.42896	0.000128571	-1.32452e-10	-1.42559
2716915	chr17:2716915:T:C	2.90938e-08	-1.32452e-10	-1.37677	6.13056e-05	-1.32452e-10	-1.31055	0.000145158	-1.32452e-10	-1.30425
2717034	chr17:2717034:A:G	2.73709e-08	-1.32452e-10	-1.43781	5.24696e-05	-1.32452e-10	-1.46619	0.000123796	-1.32452e-10	-1.46344
2717429	chr17:2717429:C:T	2.8216e-08	-1.32452e-10	-1.40741	5.38895e-05	-1.32452e-10	-1.43948	0.000127203	-1.32452e-10	-1.43628
2717597	chr17:2717597:T:C	2.80781e-08	-1.32452e-10	-1.4123	5.50062e-05	-1.32452e-10	-1.41897	0.000128946	-1.32452e-10	-1.42267
2717859	chr17:2717859:G:A	2.81725e-08	-1.32452e-10	-1.40895	5.3845e-05	-1.32452e-10	-1.44031	0.000127094	-1.32452e-10	-1.43714
2718175	chr17:2718175:C:T	3.73238e-08	-0.839034	-0.28863	5.91499e-05	-1.05292	-0.293425	0.000146163	-1.02774	-0.269605
2718216	chr17:2718216:G:A	2.05637e-08	-1.41186	-0.311909	4.90312e-05	-1.35624	-0.177726	0.000118299	-1.36588	-0.142966
2718558	chr17:2718558:CAT:C	5.28962e-08	-0.645751	-0.133213	8.22355e-05	-0.881639	-0.135192	0.000204321	-0.852402	-0.109976
2718617	chr17:2718617:G:A	2.60003e-08	-1.32452e-10	-1.48919	5.13897e-05	-1.32452e-10	-1.48698	0.000120606	-1.32452e-10	-1.48954
2718694	chr17:2718694:C:G	2.63575e-08	-1.32452e-10	-1.47554	5.08603e-05	-1.32452e-10	-1.49734	0.000119661	-1.32452e-10	-1.49741
2718715	chr17:2718715:G:A	3.037e-08	-1.32452e-10	-1.33384	6.27272e-05	-1.32452e-10	-1.28762	0.00014841	-1.32452e-10	-1.28209
2718966	chr17:2718966:T:C	4.02975e-08	-1.32452e-10	-1.05101	8.73615e-05	-1.32452e-10	-0.956364	0.000208033	-1.32452e-10	-0.944372
2719011	chr17:2719011:G:A	2.06783e-08	-1.00622	-0.711989	3.79088e-05	-0.981858	-0.809378	8.6845e-05	-1.0179	-0.800039
2719268	chr17:2719268:C:T	3.47133e-08	-1.32452e-10	-1.20017	6.52199e-05	-1.32452e-10	-1.24865	0.000153095	-1.32452e-10	-1.25101
2719316	chr17:2719316:G:T	1.32988e-08	-0.673241	-1.48638	2.71826e-05	-0.648074	-1.47577	6.11041e-05	-0.69796	-1.47153
2719372	chr17:2719372:C:T	3.12272e-08	-1.32452e-10	-1.30601	6.35251e-05	-1.32452e-10	-1.27498	0.000151232	-1.32452e-10	-1.26325
2720430	chr17:2720430:A:T	2.53302e-08	-1.32452e-10	-1.5153	4.98538e-05	-1.32452e-10	-1.51732	0.000117497	-1.32452e-10	-1.51565
2720458	chr17:2720458:G:A	2.74639e-08	-1.32452e-10	-1.43442	5.3726e-05	-1.32452e-10	-1.44252	0.000126019	-1.32452e-10	-1.44564
2720627	chr17:2720627:C:T	1.46319e-08	-1.56151	-0.502576	2.81387e-05	-1.59484	-0.494437	6.69758e-05	-1.57709	-0.500645
2721108	chr17:2721108:C:T	3.67428e-08	-1.32452e-10	-1.14335	6.86839e-05	-1.32452e-10	-1.1969	0.000161206	-1.32452e-10	-1.19939
2721167	chr17:2721167:A:G	9.17919e-08	-1.32452e-10	-0.227772	0.00015439	-1.32452e-10	-0.386936	0.000367513	-1.32452e-10	-0.375311
2721539	chr17:2721539:G:A	2.48375e-08	-1.32452e-10	-1.53494	4.89881e-05	-1.32452e-10	-1.53484	0.000115281	-1.32452e-10	-1.5347
2721613	chr17:2721613:G:A	1.23648e-08	-0.699256	-1.53319	1.97817e-05	-0.911804	-1.52986	4.67112e-05	-0.912034	-1.52605
2721652	chr17:2721652:G:A	3.27011e-08	-1.32452e-10	-1.25989	6.16011e-05	-1.32452e-10	-1.30574	0.000144641	-1.32452e-10	-1.30781
2721699	chr17:2721699:T:G	2.73085e-08	-0.62834	-0.811756	4.51829e-05	-0.87615	-0.739551	0.000110867	-0.849184	-0.724556
2721933	chr17:2721933:G:A	3.75763e-08	-1.32452e-10	-1.12092	7.66689e-05	-1.32452e-10	-1.08692	0.000183285	-1.32452e-10	-1.07103
2722312	chr17:2722312:G:A	2.66656e-08	-1.32452e-10	-1.46392	5.38227e-05	-1.32452e-10	-1.44072	0.000127805	-1.32452e-10	-1.43157
2723033	chr17:2723033:G:A	6.37405e-08	-1.32452e-10	-0.592475	0.000144887	-1.32452e-10	-0.450467	0.000339982	-1.32452e-10	-0.453176
2723336	chr17:2723336:T:C	3.81593e-08	0.248844	-1.35437	7.60469e-05	0.257968	-1.35304	0.000161559	0.147848	-1.34505
2723598	chr17:2723598:A:C	4.35831e-08	0.407639	-1.38027	8.67117e-05	0.415412	-1.37924	0.000183049	0.299734	-1.37205
2723728	chr17:2723728:C:G	2.33137e-08	-0.942398	-0.655855	5.79942e-05	-0.890727	-0.475348	0.000135193	-0.91231	-0.463052
2723869	chr17:2723869:A:C	3.50557e-08	-1.32452e-10	-1.19036	7.11432e-05	-1.32452e-10	-1.16172	0.000169729	-1.32452e-10	-1.14786
2725388	chr17:2725388:G:A	2.47641e-08	-1.32452e-10	-1.5379	4.90942e-05	-1.32452e-10	-1.53268	0.000115574	-1.32452e-10	-1.53216
2725668	chr17:2725668:G:A	1.14479e-08	-1.5785	-0.730993	2.85597e-05	-1.54656	-0.527858	6.7859e-05	-1.54367	-0.520964
2725780	chr17:2725780:C:T	2.50208e-08	-1.32452e-10	-1.52759	4.88404e-05	-1.32452e-10	-1.53786	0.000114895	-1.32452e-10	-1.53805
2725790	chr17:2725790:G:A	7.77746e-09	-1.1602	-1.53587	1.425e-05	-1.23806	-1.5316	3.43191e-05	-1.2147	-1.53166
2725876	chr17:2725876:T:C	8.19478e-09	-1.6494	-0.9944	1.5576e-05	-1.6487	-1.03199	3.68078e-05	-1.64871	-1.02765
2726188	chr17:2726188:T:A	5.1722e-09	-1.64064	-1.46335	1.04019e-05	-1.63185	-1.45258	2.44359e-05	-1.63401	-1.45201
2726477	chr17:2726477:C:T	4.06464e-08	0.0569527	-1.09934	4.99811e-05	-0.400424	-1.11435	0.000128867	-0.325056	-1.09823
2726694	chr17:2726694:C:A	7.21475e-09	-1.65031	-1.12086	1.38335e-05	-1.64668	-1.15265	3.26853e-05	-1.6467	-1.14845
2726709	chr17:2726709:GTT:G	9.05007e-08	-1.32452e-10	-0.241938	0.000155004	-1.32452e-10	-0.382966	0.000369765	-1.32452e-10	-0.369201
2726762	chr17:2726762:C:T	7.25454e-09	-1.22884	-1.53683	1.34232e-05	-1.29975	-1.52968	3.22539e-05	-1.27863	-1.5298
2726953	chr17:2726953:C:T	2.61877e-08	-1.32452e-10	-1.482	5.06931e-05	-1.32452e-10	-1.50063	0.000119282	-1.32452e-10	-1.50058
2727703	chr17:2727703:G:A	1.23143e-08	-1.3149	-0.921634	2.40231e-05	-1.29557	-0.951833	6.04053e-05	-1.22796	-0.953028
2727793	chr17:2727793:C:T	1.01626e-07	-0.126	-5.17736e-10	0.000153371	-0.393562	-5.17736e-10	0.000335726	-0.465773	-5.17736e-10
2728057	chr17:2728057:T:C	7.78446e-09	-1.58402	-1.11115	1.76209e-05	-1.61989	-0.937443	4.12531e-05	-1.62601	-0.936336
2728497	chr17:2728497:A:T	2.15261e-08	-0.76665	-0.91138	3.53311e-05	-0.951461	-0.910193	8.31365e-05	-0.960667	-0.900918
2728535	chr17:2728535:A:G	4.90327e-09	-1.64043	-1.51696	1.00163e-05	-1.63646	-1.48574	2.35631e-05	-1.63782	-1.48457
2728561	chr17:2728561:C:G	4.27156e-08	-1.32452e-10	-0.992732	7.63603e-05	-1.32452e-10	-1.09096	0.000179721	-1.32452e-10	-1.09066
2729522	chr17:2729522:G:A	2.87471e-08	-1.25924	-0.129522	6.6837e-05	-1.16951	-0.0546507	0.000160292	-1.17007	-0.0350022
2729905	chr17:2729905:C:T	3.32039e-08	-1.24463	-5.17736e-10	5.63003e-05	-1.39572	-5.17736e-10	0.000131859	-1.40033	-5.17736e-10
2730030	chr17:2730030:G:A	3.4072e-08	-0.425283	-0.793535	5.77888e-05	-0.705322	-0.664301	0.000149503	-0.61769	-0.657061
2731054	chr17:2731054:C:T	2.61944e-08	-1.48175	-5.17736e-10	5.0825e-05	-1.49803	-5.17736e-10	0.000120811	-1.48784	-5.17736e-10
2731098	chr17:2731098:A:G	3.02824e-08	-1.32452e-10	-1.33673	6.40453e-05	-1.32452e-10	-1.26683	0.000151093	-1.32452e-10	-1.26417
2731121	chr17:2731121:C:T	2.78257e-08	-1.32452e-10	-1.42134	5.92217e-05	-1.32452e-10	-1.34513	0.000139467	-1.32452e-10	-1.34424
2731360	chr17:2731360:A:G	4.8927e-08	-1.32452e-10	-0.856966	0.000109815	-1.32452e-10	-0.727622	0.000260477	-1.32452e-10	-0.719553
2731449	chr17:2731449:T:C	7.86046e-09	-1.5465	-1.13895	1.68283e-05	-1.51576	-1.0876	3.86638e-05	-1.54408	-1.08309
2731532	chr17:2731532:A:T	1.6829e-08	-1.65022	-0.273971	2.81822e-05	-1.62601	-0.461724	6.68229e-05	-1.61681	-0.463214
2732282	chr17:2732282:C:T	2.47582e-08	-1.32452e-10	-1.53814	4.88464e-05	-1.32452e-10	-1.53774	0.000114918	-1.32452e-10	-1.53785
2732380	chr17:2732380:G:C	2.81606e-08	-1.32452e-10	-1.40937	5.23617e-05	-1.32452e-10	-1.46824	0.000123602	-1.32452e-10	-1.465
2732439	chr17:2732439:G:A	2.55228e-08	-1.32452e-10	-1.50772	5.12137e-05	-1.32452e-10	-1.49041	0.000120625	-1.32452e-10	-1.48938
2732621	chr17:2732621:G:A	2.77089e-08	-1.32452e-10	-1.42554	5.70389e-05	-1.32452e-10	-1.38268	0.000134933	-1.32452e-10	-1.37729
2732788	chr17:2732788:C:T	7.2839e-09	-1.52112	-1.24051	1.36608e-05	-1.61267	-1.19922	3.2667e-05	-1.5996	-1.1961
2732850	chr17:2732850:A:G	2.69096e-08	-0.556015	-0.898796	6.0061e-05	-0.290012	-1.04105	0.000139951	-0.301716	-1.03906
2733173	chr17:2733173:C:T	2.85222e-08	-1.32452e-10	-1.39661	5.50641e-05	-1.32452e-10	-1.41792	0.000129412	-1.32452e-10	-1.41907
2733420	chr17:2733420:C:T	5.00331e-08	-1.32452e-10	-0.83461	0.000102846	-1.32452e-10	-0.793191	0.000244911	-1.32452e-10	-0.781173
2733621	chr17:2733621:G:A	2.51307e-08	-1.32452e-10	-1.52321	4.94194e-05	-1.32452e-10	-1.52608	0.000116384	-1.32452e-10	-1.52518
2733655	chr17:2733655:C:T	2.4762e-08	-1.32452e-10	-1.53799	4.88496e-05	-1.32452e-10	-1.53767	0.000115016	-1.32452e-10	-1.53699
2734085	chr17:2734085:C:T	2.54928e-08	-1.32452e-10	-1.5089	4.93012e-05	-1.32452e-10	-1.52847	0.000115989	-1.32452e-10	-1.52858
2734091	chr17:2734091:G:A	2.49184e-08	-1.32452e-10	-1.53169	4.96116e-05	-1.32452e-10	-1.52219	0.000117126	-1.32452e-10	-1.51882
2734585	chr17:2734585:GT:G	1.56728e-06	-1.32452e-10	2.6098	0.00333206	-1.32452e-10	2.68493	0.00848344	-1.32452e-10	2.7638
2734635	chr17:2734635:G:A	5.29041e-08	-1.32452e-10	-0.778815	0.000104447	-1.32452e-10	-0.777741	0.000249093	-1.32452e-10	-0.764243
2734645	chr17:2734645:G:A	2.00388e-08	-0.271091	-1.47854	3.76771e-05	-0.277808	-1.51956	8.95801e-05	-0.268489	-1.51845
2734774	chr17:2734774:C:T	4.97903e-08	-0.592903	-0.246573	0.000117922	-0.320161	-0.336235	0.000287296	-0.288271	-0.333285
2734881	chr17:2734881:A:C	3.11878e-08	-1.30727	-5.17736e-10	5.71293e-05	-1.3811	-5.17736e-10	0.000135013	-1.3767	-5.17736e-10
2734957	chr17:2734957:T:C	7.01926e-09	-1.3267	-1.47194	1.37575e-05	-1.32043	-1.48441	3.46864e-05	-1.25056	-1.48516
2735020	chr17:2735020:G:A	2.5103e-08	-1.32452e-10	-1.52431	4.96185e-05	-1.32452e-10	-1.52206	0.000116637	-1.32452e-10	-1.52301
2735035	chr17:2735035:C:T	2.74751e-08	-1.43401	-5.17736e-10	5.07803e-05	-1.49891	-5.17736e-10	0.000120792	-1.488	-5.17736e-10
2735360	chr17:2735360:A:C	5.02378e-08	-1.32452e-10	-0.830527	9.35734e-05	-1.32452e-10	-0.887673	0.000220389	-1.32452e-10	-0.886675
2736068	chr17:2736068:G:A	5.18968e-08	-1.32452e-10	-0.798038	0.000102843	-1.32452e-10	-0.793218	0.000245298	-1.32452e-10	-0.779593
2736183	chr17:2736183:C:T	1.37013e-08	-0.621148	-1.50866	2.79588e-05	-0.56667	-1.52902	6.56005e-05	-0.570321	-1.52816
2736398	chr17:2736398:G:C	2.22522e-08	-1.64486	-5.17736e-10	4.44723e-05	-1.63155	-5.17736e-10	0.00010417	-1.63604	-5.17736e-10
2736412	chr17:2736412:G:A	3.88074e-08	-1.32452e-10	-1.08868	7.95432e-05	-1.32452e-10	-1.05012	0.000188986	-1.32452e-10	-1.0404
2736520	chr17:2736520:G:C	2.93898e-08	-1.32452e-10	-1.36665	5.67593e-05	-1.32452e-10	-1.3876	0.000133395	-1.32452e-10	-1.38875
2736764	chr17:2736764:T:C	4.58427e-08	-1.32452e-10	-0.922078	8.48399e-05	-1.32452e-10	-0.985652	0.000203289	-1.32452e-10	-0.967441
2736806	chr17:2736806:G:A	1.61188e-08	-0.429455	-1.53785	3.37342e-05	-0.373246	-1.53466	7.87178e-05	-0.381359	-1.53484
2737095	chr17:2737095:C:T	2.93848e-08	-1.32452e-10	-1.36682	5.67409e-05	-1.32452e-10	-1.38792	0.000133347	-1.32452e-10	-1.38912
2737909	chr17:2737909:C:T	3.92969e-08	-1.32452e-10	-1.07615	7.18015e-05	-1.32452e-10	-1.15251	0.000169514	-1.32452e-10	-1.14913
2738632	chr17:2738632:C:T	5.16069e-08	-1.32452e-10	-0.80364	0.000113014	-1.32452e-10	-0.698909	0.000267847	-1.32452e-10	-0.691652
2738927	chr17:2738927:C:T	3.68492e-08	-1.32452e-10	-1.14046	7.51973e-05	-1.32452e-10	-1.1063	0.000178618	-1.32452e-10	-1.09682
2739106	chr17:2739106:G:A	3.20417e-07	-1.32452e-10	1.02233	0.000658665	-1.32452e-10	1.0638	0.0015745	-1.32452e-10	1.07962
2739122	chr17:2739122:C:T	1.31825e-08	-0.76261	-1.4058	2.53258e-05	-0.782414	-1.41218	6.35669e-05	-0.719746	-1.41023
2739142	chr17:2739142:C:T	3.73916e-08	-1.32452e-10	-1.12585	7.37959e-05	-1.32452e-10	-1.12512	0.000175116	-1.32452e-10	-1.11662
2739408	chr17:2739408:C:T	2.63456e-08	-1.47599	-5.17736e-10	4.59974e-05	-1.59783	-5.17736e-10	0.000110406	-1.5779	-5.17736e-10
2739428	chr17:2739428:C:T	2.68024e-08	-1.32452e-10	-1.4588	5.10696e-05	-1.32452e-10	-1.49323	0.000120116	-1.32452e-10	-1.49362
2739554	chr17:2739554:T:C	2.22662e-08	-1.64423	-5.17736e-10	4.44132e-05	-1.63288	-5.17736e-10	0.000103876	-1.63887	-5.17736e-10
2740576	chr17:2740576:T:C	2.56488e-08	-1.32452e-10	-1.5028	5.0764e-05	-1.32452e-10	-1.49923	0.000119754	-1.32452e-10	-1.49663
2741241	chr17:2741241:T:G	2.56634e-08	-1.32452e-10	-1.50223	5.02005e-05	-1.32452e-10	-1.51039	0.000118283	-1.32452e-10	-1.50899
2741504	chr17:2741504:CTG:C	8.67881e-09	-1.26312	-1.32329	1.86661e-05	-1.16634	-1.33337	4.32437e-05	-1.1822	-1.33302
2741794	chr17:2741794:G:A	5.43237e-08	-1.32452e-10	-0.752334	0.000107514	-1.32452e-10	-0.748796	0.00025613	-1.32452e-10	-0.736385
2741839	chr17:2741839:G:A	3.18469e-08	-1.32452e-10	-1.28635	6.57291e-05	-1.32452e-10	-1.24088	0.000155143	-1.32452e-10	-1.23772
2742035	chr17:2742035:A:G	2.9814e-08	-1.32452e-10	-1.35232	5.89844e-05	-1.32452e-10	-1.34915	0.000139124	-1.32452e-10	-1.3467
2742314	chr17:2742314:C:T	2.87731e-08	-1.32452e-10	-1.38786	5.7971e-05	-1.32452e-10	-1.36647	0.000137739	-1.32452e-10	-1.35671
2742366	chr17:2742366:C:T	3.12609e-08	-1.32452e-10	-1.30493	5.65094e-05	-1.32452e-10	-1.39201	0.000132904	-1.32452e-10	-1.39244
2742556	chr17:2742556:C:G	4.97956e-08	-1.32452e-10	-0.839369	9.41753e-05	-1.32452e-10	-0.881261	0.000220171	-1.32452e-10	-0.887665
2742577	chr17:2742577:G:A	6.70992e-09	-1.55537	-1.28834	1.46395e-05	-1.47222	-1.27048	3.45816e-05	-1.47244	-1.26631
2743247	chr17:2743247:T:A	9.18276e-09	-1.19723	-1.33274	2.06683e-05	-1.15998	-1.23784	4.77627e-05	-1.18069	-1.23514
2743326	chr17:2743326:G:C	7.17936e-09	-1.24405	-1.53203	1.56981e-05	-1.14014	-1.53273	3.72873e-05	-1.13167	-1.53174
2743693	chr17:2743693:A:C	2.82768e-08	-1.32452e-10	-1.40525	5.83165e-05	-1.32452e-10	-1.36053	0.000137781	-1.32452e-10	-1.3564
2743930	chr17:2743930:T:G	2.50364e-08	-1.32452e-10	-1.52696	4.96135e-05	-1.32452e-10	-1.52216	0.000116618	-1.32452e-10	-1.52317
2743955	chr17:2743955:G:A	2.34895e-08	-1.59074	-5.17736e-10	4.40751e-05	-1.64052	-5.17736e-10	0.000103866	-1.63897	-5.17736e-10
2744196	chr17:2744196:C:T	5.45751e-09	-1.57538	-1.47492	1.11719e-05	-1.52942	-1.4836	2.61559e-05	-1.53594	-1.48206
2744239	chr17:2744239:G:A	2.8878e-08	-1.32452e-10	-1.38422	5.97213e-05	-1.32452e-10	-1.33673	0.000141138	-1.32452e-10	-1.33233
2744436	chr17:2744436:C:T	2.49985e-08	-1.32452e-10	-1.52848	4.89521e-05	-1.32452e-10	-1.53558	0.000115126	-1.32452e-10	-1.53604
2744621	chr17:2744621:A:G	2.67165e-08	-1.32452e-10	-1.46201	5.43575e-05	-1.32452e-10	-1.43084	0.000128748	-1.32452e-10	-1.42421
2744928	chr17:2744928:G:GCAC	2.89787e-08	-1.32452e-10	-1.38074	5.43957e-05	-1.32452e-10	-1.43013	0.000127913	-1.32452e-10	-1.43072
2744930	chr17:2744930:G:A	3.06431e-08	-1.32452e-10	-1.32489	5.70157e-05	-1.32452e-10	-1.38309	0.000134057	-1.32452e-10	-1.38381
2745488	chr17:2745488:G:C	3.68588e-08	-1.32452e-10	-1.1402	7.58755e-05	-1.32452e-10	-1.09732	0.000178098	-1.32452e-10	-1.09973
2745784	chr17:2745784:G:C	4.36166e-08	-1.32452e-10	-0.971858	8.61588e-05	-1.32452e-10	-0.970227	0.000205024	-1.32452e-10	-0.958942
2746440	chr17:2746440:C:T	2.48657e-08	-1.32452e-10	-1.5338	4.90659e-05	-1.32452e-10	-1.53325	0.000115604	-1.32452e-10	-1.5319
2746633	chr17:2746633:C:T	6.5025e-08	-1.32452e-10	-0.572523	0.000117066	-1.32452e-10	-0.663676	0.000281924	-1.32452e-10	-0.64043
2746713	chr17:2746713:C:T	9.21195e-09	-0.991789	-1.535	1.71114e-05	-1.05436	-1.53231	3.92678e-05	-1.07935	-1.53231
2746931	chr17:2746931:C:T	4.97516e-09	-1.61746	-1.52537	9.92916e-06	-1.61195	-1.51899	2.2773e-05	-1.63721	-1.51929
2747049	chr17:2747049:T:G	2.22784e-08	-1.64368	-5.17736e-10	4.5086e-05	-1.61785	-5.17736e-10	0.000105444	-1.62389	-5.17736e-10
2747062	chr17:2747062:C:T	5.90769e-08	-0.668455	-5.17736e-10	0.000134403	-0.525578	-5.17736e-10	0.000297193	-0.587687	-5.17736e-10
2747465	chr17:2747465:G:A	8.80601e-09	-1.04393	-1.52793	1.64375e-05	-1.10362	-1.52323	3.77482e-05	-1.12781	-1.52332
2748047	chr17:2748047:G:T	1.48991e-08	-1.61286	-0.433127	2.62792e-05	-1.63852	-0.519118	6.28711e-05	-1.64102	-0.499961
2748083	chr17:2748083:T:A	2.4122e-07	-1.32452e-10	0.738415	0.000449842	-1.32452e-10	0.682477	0.00108531	-1.32452e-10	0.707553
2748786	chr17:2748786:C:T	5.03632e-08	-1.32452e-10	-0.828035	0.000108619	-1.32452e-10	-0.738573	0.00025706	-1.32452e-10	-0.732761
2748924	chr17:2748924:G:C	4.81561e-08	-0.872848	-5.17736e-10	9.26249e-05	-0.897861	-5.17736e-10	0.000219609	-0.89022	-5.17736e-10
2750041	chr17:2750041:G:A	5.40582e-09	-1.56204	-1.49778	1.05266e-05	-1.58501	-1.4875	2.47403e-05	-1.58638	-1.48726
2750080	chr17:2750080:G:A	2.65065e-08	-1.32452e-10	-1.4699	5.255e-05	-1.32452e-10	-1.46465	0.000124193	-1.32452e-10	-1.46023
2750370	chr17:2750370:G:A	3.45995e-08	-1.32452e-10	-1.20346	6.57178e-05	-1.32452e-10	-1.24105	0.000154611	-1.32452e-10	-1.24116
2750413	chr17:2750413:G:A	6.95219e-09	-1.29639	-1.51184	1.30401e-05	-1.3477	-1.51069	3.06561e-05	-1.34874	-1.51049
2750421	chr17:2750421:C:T	4.73864e-08	-1.32452e-10	-0.888961	9.61157e-05	-1.32452e-10	-0.860866	0.000225526	-1.32452e-10	-0.863635
2750858	chr17:2750858:A:C	8.5223e-09	-1.42676	-1.17785	1.50039e-05	-1.49492	-1.22318	3.54749e-05	-1.50379	-1.20945
2750952	chr17:2750952:T:C	2.58566e-08	-0.78875	-0.70598	4.26664e-05	-0.883337	-0.78967	9.79618e-05	-0.930218	-0.767273
2751335	chr17:2751335:C:T	6.5236e-09	-1.62092	-1.25094	1.27087e-05	-1.5626	-1.32153	3.0178e-05	-1.55659	-1.31837
2751820	chr17:2751820:C:T	2.54241e-08	-1.32452e-10	-1.5116	5.05313e-05	-1.32452e-10	-1.50383	0.000119102	-1.32452e-10	-1.50209
2751907	chr17:2751907:G:C	2.75478e-08	-1.32452e-10	-1.43137	5.48336e-05	-1.32452e-10	-1.42212	0.000129784	-1.32452e-10	-1.4162
2752052	chr17:2752052:G:A	3.09446e-08	-1.32452e-10	-1.3151	6.24278e-05	-1.32452e-10	-1.29241	0.000147076	-1.32452e-10	-1.29112
2752309	chr17:2752309:A:C	5.69373e-09	-1.50236	-1.50557	1.06759e-05	-1.5556	-1.50283	2.52526e-05	-1.55147	-1.50167
2752464	chr17:2752464:G:A	7.09018e-09	-1.5911	-1.19749	1.32593e-05	-1.59684	-1.24488	3.08784e-05	-1.61897	-1.23304
2752996	chr17:2752996:T:G	4.27031e-08	-1.32452e-10	-0.993024	8.16891e-05	-1.32452e-10	-1.0235	0.000192226	-1.32452e-10	-1.0234
2753031	chr17:2753031:G:A	4.89886e-08	-0.855708	-5.17736e-10	0.000112856	-0.700306	-5.17736e-10	0.000249216	-0.763748	-5.17736e-10
2753259	chr17:2753259:G:A	2.59879e-08	-1.48967	-5.17736e-10	4.90881e-05	-1.5328	-5.17736e-10	0.000116215	-1.52663	-5.17736e-10
2753469	chr17:2753469:G:A	2.78087e-08	-0.657766	-0.764179	4.70859e-05	-0.751896	-0.82255	0.000110032	-0.784685	-0.796614
2753541	chr17:2753541:C:G	1.15627e-08	-0.983843	-1.31567	2.06058e-05	-1.06453	-1.33632	4.77775e-05	-1.08185	-1.33367
2753763	chr17:2753763:T:A	4.16831e-08	-1.0172	-5.17736e-10	9.45754e-05	-0.877021	-5.17736e-10	0.000210217	-0.933929	-5.17736e-10
2754304	chr17:2754304:TTTTC:T	1.28786e-07	0.110853	-5.17736e-10	0.000207204	-0.0927161	-5.17736e-10	0.000486318	-0.0952067	-5.17736e-10
2754706	chr17:2754706:G:T	3.32949e-08	-1.32452e-10	-1.24189	6.34591e-05	-1.32452e-10	-1.27602	0.000149309	-1.32452e-10	-1.27605
2754871	chr17:2754871:G:A	3.99435e-08	-1.05983	-5.17736e-10	9.01521e-05	-0.92492	-5.17736e-10	0.000200896	-0.97928	-5.17736e-10
2755028	chr17:2755028:T:C	4.22679e-08	-1.32452e-10	-1.00327	8.8101e-05	-1.32452e-10	-0.947934	0.000208797	-1.32452e-10	-0.940705
2755029	chr17:2755029:T:C	1.94179e-08	-0.741682	-1.03942	3.65471e-05	-0.736359	-1.09146	8.35975e-05	-0.784546	-1.07151
2755091	chr17:2755091:C:G	3.63074e-08	-1.15527	-5.17736e-10	8.10698e-05	-1.03111	-5.17736e-10	0.000181142	-1.08279	-5.17736e-10
2755162	chr17:2755162:T:C	9.47328e-09	-1.29221	-1.20661	1.73994e-05	-1.29978	-1.27021	3.86759e-05	-1.36703	-1.25982
2755269	chr17:2755269:C:T	3.06423e-08	-1.32452e-10	-1.32491	6.1007e-05	-1.32452e-10	-1.31543	0.000144671	-1.32452e-10	-1.3076
2755658	chr17:2755658:C:T	2.76675e-08	-1.32452e-10	-1.42704	5.43002e-05	-1.32452e-10	-1.43189	0.000128423	-1.32452e-10	-1.42674
2755685	chr17:2755685:G:A	9.19613e-09	-1.46159	-1.06692	1.65248e-05	-1.52397	-1.09759	3.91366e-05	-1.52005	-1.09496
2755780	chr17:2755780:C:T	9.21148e-09	-1.26767	-1.25918	1.68087e-05	-1.27679	-1.32774	3.72249e-05	-1.34596	-1.31913
2756124	chr17:2756124:C:T	1.2227e-07	-1.32452e-10	0.0589364	0.000199876	-1.32452e-10	-0.12872	0.000465824	-1.32452e-10	-0.13826
2756294	chr17:2756294:G:T	5.01407e-09	-1.61418	-1.52087	9.92587e-06	-1.61644	-1.51483	2.32532e-05	-1.62213	-1.5135
2756454	chr17:2756454:T:G	8.15125e-09	-1.21338	-1.43574	1.54185e-05	-1.26441	-1.42644	3.6039e-05	-1.27385	-1.42362
2756845	chr17:2756845:G:A	4.10295e-08	-1.32452e-10	-1.033	7.50899e-05	-1.32452e-10	-1.10773	0.000179541	-1.32452e-10	-1.09167
2756936	chr17:2756936:T:C	2.97098e-08	-1.32452e-10	-1.35582	5.65158e-05	-1.32452e-10	-1.3919	0.000132861	-1.32452e-10	-1.39277
2757114	chr17:2757114:T:A	1.18411e-08	-1.0245	-1.25122	2.24098e-05	-1.05738	-1.25954	5.1507e-05	-1.0894	-1.25095
2757115	chr17:2757115:C:T	1.20572e-08	-1.01878	-1.23885	2.28041e-05	-1.05194	-1.24754	5.24144e-05	-1.08413	-1.23876
2757412	chr17:2757412:G:A	7.10226e-09	-1.32142	-1.46547	1.40409e-05	-1.34241	-1.44203	3.26968e-05	-1.35468	-1.44012
2757630	chr17:2757630:G:A	4.62537e-08	-1.32452e-10	-0.913154	9.42861e-05	-1.32452e-10	-0.880084	0.000221242	-1.32452e-10	-0.882811
2757930	chr17:2757930:C:T	5.92075e-08	-0.666247	-5.17736e-10	0.000133049	-0.535699	-5.17736e-10	0.000287093	-0.622262	-5.17736e-10
2758038	chr17:2758038:T:G	7.92186e-09	-1.4335	-1.24417	1.48803e-05	-1.48842	-1.23796	3.52431e-05	-1.49085	-1.22895
2758751	chr17:2758751:G:A	2.14462e-08	-0.708335	-0.973413	3.74021e-05	-0.855002	-0.949691	8.98576e-05	-0.83853	-0.945313
2759512	chr17:2759512:A:G	8.04137e-08	0.0857577	-0.445868	0.000119811	-0.124817	-0.515687	0.00028585	-0.139986	-0.486615
2759870	chr17:2759870:G:A	1.70187e-08	-0.968851	-0.944131	3.00402e-05	-1.09712	-0.926766	7.21794e-05	-1.08306	-0.919856
2759926	chr17:2759926:T:G	1.64814e-08	-1.00191	-0.943156	2.91799e-05	-1.12708	-0.925856	7.00645e-05	-1.1137	-0.918952
2759944	chr17:2759944:A:G	2.23694e-08	-0.851604	-0.787999	4.2134e-05	-0.917967	-0.767598	0.000100721	-0.901306	-0.768411
2759952	chr17:2759952:C:T	5.70849e-08	-1.32452e-10	-0.702756	0.000122945	-1.32452e-10	-0.614683	0.000292654	-1.32452e-10	-0.603077
2760121	chr17:2760121:G:A	5.43685e-09	-1.56584	-1.48826	1.03565e-05	-1.60065	-1.48816	2.43456e-05	-1.59912	-1.4906
2760602	chr17:2760602:G:A	3.24473e-08	-0.2058	-1.06188	5.41921e-05	-0.324488	-1.1094	0.000125891	-0.351054	-1.0956
2761011	chr17:2761011:A:G	2.55327e-08	-1.32452e-10	-1.50734	4.9231e-05	-1.32452e-10	-1.52989	0.000115824	-1.32452e-10	-1.52999
2761084	chr17:2761084:A:G	1.29673e-08	-0.921279	-1.26358	2.37837e-05	-0.987747	-1.26967	5.68933e-05	-0.96808	-1.27281
2761332	chr17:2761332:A:G	1.43087e-08	-0.761128	-1.3253	3.11916e-05	-0.609854	-1.37642	6.74297e-05	-0.701725	-1.36926
2761718	chr17:2761718:G:A	1.32924e-08	-0.703565	-1.45654	2.49321e-05	-0.769397	-1.44087	5.92316e-05	-0.763797	-1.43682
2761729	chr17:2761729:C:T	3.73947e-08	-1.32452e-10	-1.12577	7.63189e-05	-1.32452e-10	-1.0915	0.000180938	-1.32452e-10	-1.08391
2762339	chr17:2762339:G:A	1.06893e-07	0.106486	-0.18195	0.0001643	-0.0810516	-0.243671	0.000395209	-0.0914441	-0.211209
2762369	chr17:2762369:T:C	2.47806e-08	-1.32452e-10	-1.53723	4.88248e-05	-1.32452e-10	-1.53818	0.00011488	-1.32452e-10	-1.53818
2762390	chr17:2762390:T:C	4.25112e-08	-1.32452e-10	-0.997527	8.36776e-05	-1.32452e-10	-0.999447	0.00019983	-1.32452e-10	-0.984604
2762401	chr17:2762401:T:C	2.48462e-08	-1.32452e-10	-1.53459	4.88685e-05	-1.32452e-10	-1.53729	0.000115007	-1.32452e-10	-1.53708
2762621	chr17:2762621:G:A	3.62879e-08	-1.32452e-10	-1.15581	7.40167e-05	-1.32452e-10	-1.12213	0.000175448	-1.32452e-10	-1.11473
2762866	chr17:2762866:A:G	1.36616e-07	0.338402	-0.16852	0.000210301	0.149735	-0.227612	0.000506543	0.141008	-0.195468
2763086	chr17:2763086:T:C	1.68939e-08	-0.787513	-1.13283	3.3395e-05	-0.852751	-1.06526	8.02613e-05	-0.832303	-1.06448
2763333	chr17:2763333:T:C	2.8114e-08	-1.32452e-10	-1.41103	5.34565e-05	-1.32452e-10	-1.44755	0.000125803	-1.32452e-10	-1.44736
2763418	chr17:2763418:G:A	3.15725e-07	-1.32452e-10	1.00758	0.000613223	-1.32452e-10	0.99231	0.00148015	-1.32452e-10	1.01783
2763502	chr17:2763502:G:C	3.45593e-08	-1.32452e-10	-1.20462	7.11609e-05	-1.32452e-10	-1.16147	0.000169431	-1.32452e-10	-1.14962
2763767	chr17:2763767:G:A	3.98656e-07	-1.32452e-10	1.2408	0.000776977	-1.32452e-10	1.22899	0.00187762	-1.32452e-10	1.25569
2763908	chr17:2763908:C:T	5.74598e-08	-0.696209	-5.17736e-10	0.000133949	-0.52896	-5.17736e-10	0.000293403	-0.600523	-5.17736e-10
2764169	chr17:2764169:C:T	7.06405e-08	-1.32452e-10	-0.489691	0.000131972	-1.32452e-10	-0.543832	0.000310283	-1.32452e-10	-0.544583
2764186	chr17:2764186:T:C	1.83659e-07	0.493023	-0.0272359	0.000288074	0.32087	-0.0840706	0.000732414	0.367728	-0.0534508
2764402	chr17:2764402:C:T	6.3964e-09	-1.41039	-1.48117	1.27852e-05	-1.4192	-1.45893	2.96261e-05	-1.43312	-1.46029
2764460	chr17:2764460:C:T	2.39419e-08	-1.63529	0.0636251	4.06387e-05	-1.65046	-0.0712337	9.67716e-05	-1.64946	-0.0602524
2764572	chr17:2764572:T:C	5.51326e-09	-1.50994	-1.5302	1.04666e-05	-1.54295	-1.53528	2.52064e-05	-1.51933	-1.53564
2764812	chr17:2764812:A:G	2.70893e-08	-1.32452e-10	-1.44816	5.18079e-05	-1.32452e-10	-1.47888	0.000121918	-1.32452e-10	-1.47872
2765400	chr17:2765400:C:T	3.42333e-08	-0.679003	-0.535093	6.73429e-05	-0.746778	-0.469843	0.000162257	-0.738586	-0.454302
2765977	chr17:2765977:C:G	5.52457e-09	-1.50685	-1.53123	1.0478e-05	-1.54127	-1.53587	2.52341e-05	-1.51768	-1.53619
2766567	chr17:2766567:G:A	6.18561e-08	-1.32452e-10	-0.622484	0.000137454	-1.32452e-10	-0.503127	0.000324592	-1.32452e-10	-0.4995
2766650	chr17:2766650:T:C	1.95009e-07	0.262181	0.263568	0.000270183	0.0433084	0.129374	0.00064951	0.031268	0.162881
2766671	chr17:2766671:G:C	2.69293e-08	-1.32452e-10	-1.45408	5.05758e-05	-1.32452e-10	-1.50295	0.000119078	-1.32452e-10	-1.50229
2766672	chr17:2766672:A:G	2.11685e-07	0.30088	0.306925	0.000292198	0.0793255	0.171688	0.00070274	0.0673281	0.205591
2766766	chr17:2766766:A:G	2.06896e-07	0.246142	0.338781	0.000287216	0.0290009	0.204815	0.000690803	0.0167003	0.239085
2766845	chr17:2766845:A:G	2.78637e-08	-1.32452e-10	-1.41997	5.30745e-05	-1.32452e-10	-1.45472	0.000124897	-1.32452e-10	-1.45458
2766965	chr17:2766965:A:G	3.28741e-08	-1.32452e-10	-1.25461	6.47398e-05	-1.32452e-10	-1.25604	0.000151814	-1.32452e-10	-1.25941
2766973	chr17:2766973:A:G	1.47289e-08	-0.868151	-1.18934	2.88891e-05	-0.92788	-1.13507	6.92566e-05	-0.90969	-1.13456
2766975	chr17:2766975:C:CT	2.51473e-08	-1.32452e-10	-1.52255	4.92715e-05	-1.32452e-10	-1.52907	0.00011601	-1.32452e-10	-1.52839
2767214	chr17:2767214:T:G	3.20302e-08	-1.32452e-10	-1.28062	6.19188e-05	-1.32452e-10	-1.3006	0.000145112	-1.32452e-10	-1.30456
2767767	chr17:2767767:C:G	2.53437e-08	-1.32452e-10	-1.51477	4.94977e-05	-1.32452e-10	-1.52449	0.000116436	-1.32452e-10	-1.52473
2767930	chr17:2767930:C:T	8.45797e-09	-1.62601	-0.98618	1.61497e-05	-1.59205	-1.05247	3.77117e-05	-1.60654	-1.04556
2767966	chr17:2767966:T:C	2.59907e-08	-1.32452e-10	-1.48956	4.95102e-05	-1.32452e-10	-1.52424	0.000116541	-1.32452e-10	-1.52382
2768189	chr17:2768189:T:C	4.40401e-08	-1.32452e-10	-0.962196	8.40833e-05	-1.32452e-10	-0.994611	0.000197509	-1.32452e-10	-0.996284
2768537	chr17:2768537:C:T	4.49031e-08	-1.32452e-10	-0.942788	9.51685e-05	-1.32452e-10	-0.87077	0.000224835	-1.32452e-10	-0.866701
2768719	chr17:2768719:T:C	4.01933e-08	-0.468623	-0.584972	5.68275e-05	-0.594478	-0.791921	0.000133185	-0.608928	-0.781399
2768845	chr17:2768845:G:C	5.73603e-08	-0.732364	0.0344202	0.000110037	-0.820791	0.0951915	0.000268317	-0.786804	0.0969048
2768940	chr17:2768940:T:TGAGTAG	3.57338e-08	-1.32452e-10	-1.1712	7.28168e-05	-1.32452e-10	-1.13847	0.000172573	-1.32452e-10	-1.13125
2768942	chr17:2768942:C:CCTTCTCCTGCTGTGAA	3.55307e-08	-1.32452e-10	-1.1769	7.23969e-05	-1.32452e-10	-1.14426	0.000171571	-1.32452e-10	-1.13707
2768944	chr17:2768944:TGG:T	3.55979e-08	-1.32452e-10	-1.17501	7.25575e-05	-1.32452e-10	-1.14204	0.000171955	-1.32452e-10	-1.13483
2769112	chr17:2769112:G:C	2.48058e-08	-1.32452e-10	-1.53622	4.88634e-05	-1.32452e-10	-1.53739	0.000114949	-1.32452e-10	-1.53758
2769143	chr17:2769143:G:A	4.00535e-08	-1.05708	-5.17736e-10	6.93531e-05	-1.18721	-5.17736e-10	0.000166006	-1.17005	-5.17736e-10
2769461	chr17:2769461:G:A	3.17107e-08	-1.64369	0.353052	5.9465e-05	-1.64731	0.306278	0.000144622	-1.64604	0.338097
2769901	chr17:2769901:C:T	2.12216e-08	-0.211152	-1.48113	4.87299e-05	-0.0153849	-1.52474	0.000102941	-0.123238	-1.52468
2770085	chr17:2770085:AAAAAAAAAAG:A	2.47623e-08	-1.32452e-10	-1.53797	4.89591e-05	-1.32452e-10	-1.53543	0.000115104	-1.32452e-10	-1.53624
2770095	chr17:2770095:G:A	8.85733e-09	-1.58447	-0.981582	1.92284e-05	-1.54121	-0.928821	4.61919e-05	-1.54351	-0.905752
2770238	chr17:2770238:C:T	7.1027e-09	-1.63447	-1.15235	1.39188e-05	-1.59921	-1.19397	3.33535e-05	-1.58898	-1.18593
2770846	chr17:2770846:G:T	1.1862e-08	-1.5822	-0.691756	2.38976e-05	-1.51273	-0.739907	5.63195e-05	-1.51881	-0.732214
2771224	chr17:2771224:C:T	2.55655e-08	-1.32452e-10	-1.50605	5.00259e-05	-1.32452e-10	-1.51388	0.000117562	-1.32452e-10	-1.5151
2771346	chr17:2771346:A:G	3.58285e-08	-1.32452e-10	-1.16855	7.35926e-05	-1.32452e-10	-1.12787	0.000172807	-1.32452e-10	-1.12989
2771426	chr17:2771426:C:G	3.42261e-08	-1.32452e-10	-1.21431	7.3939e-05	-1.32452e-10	-1.12318	0.000174251	-1.32452e-10	-1.12157
2771485	chr17:2771485:TG:T	4.01829e-08	-1.32452e-10	-1.05385	8.02583e-05	-1.32452e-10	-1.04117	0.000190854	-1.32452e-10	-1.03056
2771498	chr17:2771498:TG:T	3.12435e-08	-1.32452e-10	-1.30548	6.35978e-05	-1.32452e-10	-1.27384	0.00014964	-1.32452e-10	-1.27384
2771718	chr17:2771718:G:C	2.51124e-08	-1.32452e-10	-1.52393	4.92492e-05	-1.32452e-10	-1.52953	0.000115892	-1.32452e-10	-1.52941
2771760	chr17:2771760:G:A	3.5202e-08	-1.32452e-10	-1.18619	7.16066e-05	-1.32452e-10	-1.15523	0.000169709	-1.32452e-10	-1.14798
2771801	chr17:2771801:G:T	3.74048e-08	-1.32452e-10	-1.1255	7.75775e-05	-1.32452e-10	-1.07514	0.000182617	-1.32452e-10	-1.07468
2772638	chr17:2772638:T:C	2.49857e-08	-1.32452e-10	-1.52899	4.91691e-05	-1.32452e-10	-1.53115	0.000115778	-1.32452e-10	-1.53039
2774222	chr17:2774222:G:A	3.52513e-07	2.37228	-1.25449	0.000588845	2.25885	-1.30711	0.00141185	2.28366	-1.31308
2774588	chr17:2774588:C:T	3.38706e-08	-0.875947	-0.348799	5.78372e-05	-0.948073	-0.420713	0.000140333	-0.912733	-0.425317
2775047	chr17:2775047:G:T	6.38426e-09	-1.37247	-1.52099	1.20632e-05	-1.40894	-1.52732	2.93978e-05	-1.37346	-1.52769
2775048	chr17:2775048:C:T	1.79492e-08	-0.373378	-1.48637	3.50905e-05	-0.349524	-1.51896	8.05136e-05	-0.374257	-1.51939
2775074	chr17:2775074:C:T	3.37738e-07	-1.32452e-10	1.07497	0.000719034	-1.32452e-10	1.15149	0.00179386	-1.32452e-10	1.21005
2775113	chr17:2775113:T:C	2.6558e-08	-1.32452e-10	-1.46796	5.19256e-05	-1.32452e-10	-1.47661	0.000121959	-1.32452e-10	-1.47838
2775213	chr17:2775213:A:G	4.76649e-07	1.37235	0.0471377	0.00114713	1.4285	0.190104	0.0028368	1.43519	0.233177
2775393	chr17:2775393:T:A	2.90725e-08	-1.40348	0.0259741	5.38395e-05	-1.39885	-0.0415643	0.000132241	-1.38869	-0.00875757
2775638	chr17:2775638:C:T	7.08098e-09	-1.56402	-1.22586	1.33592e-05	-1.55974	-1.27447	3.16774e-05	-1.5536	-1.27286
2775885	chr17:2775885:A:G	6.14496e-09	-1.5604	-1.37126	1.22744e-05	-1.5196	-1.3993	2.95827e-05	-1.49384	-1.40104
2776007	chr17:2776007:C:T	2.48447e-08	-1.32452e-10	-1.53465	4.90756e-05	-1.32452e-10	-1.53306	0.000115567	-1.32452e-10	-1.53222
2776169	chr17:2776169:ACT:A	2.03798e-07	1.45344	-0.883611	0.0004464	1.52834	-0.853549	0.00104823	1.5111	-0.838307
2776354	chr17:2776354:T:G	3.24168e-08	-1.26862	-5.17736e-10	6.45839e-05	-1.25845	-5.17736e-10	0.000144819	-1.30658	-5.17736e-10
2776479	chr17:2776479:G:A	1.68073e-06	-1.32452e-10	2.67969	0.00407229	-1.32452e-10	2.88554	0.0103931	-1.32452e-10	2.96683
2776502	chr17:2776502:A:C	2.57968e-08	-1.32452e-10	-1.49704	5.12104e-05	-1.32452e-10	-1.49048	0.000120797	-1.32452e-10	-1.48796
2776652	chr17:2776652:G:A	4.81349e-09	-1.65038	-1.5255	9.50817e-06	-1.64146	-1.53281	2.24852e-05	-1.63602	-1.53319
2776779	chr17:2776779:T:C	2.98954e-08	-1.34959	-5.17736e-10	5.2859e-05	-1.45879	-5.17736e-10	0.000120673	-1.48899	-5.17736e-10
2776902	chr17:2776902:C:T	2.7214e-08	-1.32452e-10	-1.44356	5.28765e-05	-1.32452e-10	-1.45846	0.000124593	-1.32452e-10	-1.45702
2777428	chr17:2777428:G:A	3.87824e-08	-1.08933	-5.17736e-10	7.15296e-05	-1.15631	-5.17736e-10	0.000173738	-1.12452	-5.17736e-10
2777565	chr17:2777565:G:A	2.50052e-07	1.99792	-1.22355	0.000543189	2.06663	-1.19559	0.00129012	2.0603	-1.17987
2777749	chr17:2777749:G:C	2.61023e-08	-0.176495	-1.30878	4.52246e-05	-0.304192	-1.31058	9.75532e-05	-0.396893	-1.30478
2777773	chr17:2777773:T:A	5.3106e-08	0.219869	-0.994875	9.27281e-05	0.0845992	-0.981346	0.000196862	-0.0348918	-0.964675
2777837	chr17:2777837:A:G	1.57544e-07	-1.32452e-10	0.312408	0.000300996	-1.32452e-10	0.280678	0.000722236	-1.32452e-10	0.300283
2777866	chr17:2777866:G:A	3.04164e-07	0.970271	-5.17736e-10	0.000538157	0.861733	-5.17736e-10	0.00143963	0.990073	-5.17736e-10
2778293	chr17:2778293:C:T	1.78863e-07	1.97748	-1.53816	0.000377146	2.04185	-1.53564	0.000881837	2.03465	-1.53471
2778300	chr17:2778300:G:C	2.77774e-08	-1.32452e-10	-1.42307	5.45266e-05	-1.32452e-10	-1.42773	0.000128057	-1.32452e-10	-1.42959
2778347	chr17:2778347:C:T	3.17363e-07	1.91026	-0.897508	0.000663802	1.97982	-0.908255	0.00159995	1.98396	-0.888308
2778434	chr17:2778434:C:T	2.51436e-08	-1.32452e-10	-1.52269	4.96969e-05	-1.32452e-10	-1.52048	0.000116988	-1.32452e-10	-1.52
2778501	chr17:2778501:C:T	3.23917e-07	2.2207	-1.18751	0.000656401	2.24921	-1.18886	0.00155938	2.24727	-1.1773
2778504	chr17:2778504:G:A	5.29975e-09	-1.61486	-1.46478	1.03261e-05	-1.63815	-1.45359	2.4171e-05	-1.64426	-1.45265
2778513	chr17:2778513:T:C	4.79956e-09	-1.64211	-1.53666	9.67081e-06	-1.62034	-1.53696	2.30937e-05	-1.60579	-1.53672
2778678	chr17:2778678:C:T	4.75778e-08	0.650694	-1.53562	9.78564e-05	0.692433	-1.53535	0.000231419	0.69714	-1.53498
2778719	chr17:2778719:G:A	3.30021e-08	-1.32452e-10	-1.25072	6.70259e-05	-1.32452e-10	-1.22134	0.000160454	-1.32452e-10	-1.20406
2778785	chr17:2778785:A:G	9.00444e-09	-1.05327	-1.4963	1.88199e-05	-0.992778	-1.49872	4.33098e-05	-1.01454	-1.49915
2778944	chr17:2778944:C:A	4.78519e-09	-1.64874	-1.53303	9.44298e-06	-1.64863	-1.53251	2.2335e-05	-1.64361	-1.5323
2778976	chr17:2778976:C:T	2.48872e-08	-1.32452e-10	-1.53294	4.92288e-05	-1.32452e-10	-1.52994	0.000115879	-1.32452e-10	-1.52952
2779084	chr17:2779084:A:G	5.49913e-09	-1.60003	-1.44267	1.1215e-05	-1.57405	-1.43512	2.72038e-05	-1.5469	-1.43181
2779198	chr17:2779198:C:T	5.39507e-09	-1.60769	-1.45412	1.07622e-05	-1.58228	-1.4681	2.60383e-05	-1.55544	-1.46706
2779205	chr17:2779205:C:T	7.38324e-09	-1.21254	-1.53554	1.59833e-05	-1.11921	-1.53566	3.99595e-05	-1.05848	-1.53572
2779208	chr17:2779208:C:T	4.8775e-08	-1.32452e-10	-0.860078	0.000105455	-1.32452e-10	-0.768134	0.000249402	-1.32452e-10	-0.763002
2779260	chr17:2779260:G:A	3.83506e-08	-1.32452e-10	-1.10053	7.8846e-05	-1.32452e-10	-1.05892	0.000186335	-1.32452e-10	-1.05452
2779465	chr17:2779465:G:T	2.34647e-08	-0.117917	-1.47388	4.32008e-05	-0.18473	-1.47583	9.86052e-05	-0.218619	-1.47233
2779991	chr17:2779991:C:G	9.86884e-09	-1.62938	-0.828535	1.8904e-05	-1.63895	-0.848091	4.48032e-05	-1.63432	-0.845469
2780099	chr17:2780099:G:T	1.00308e-07	-1.32452e-10	-0.139055	0.000185435	-1.32452e-10	-0.203712	0.000438911	-1.32452e-10	-0.197773
2780114	chr17:2780114:G:A	2.51775e-08	-1.32452e-10	-1.52134	4.95711e-05	-1.32452e-10	-1.52301	0.000116707	-1.32452e-10	-1.52241
2780180	chr17:2780180:T:A	1.01918e-08	-1.21467	-1.21104	1.96857e-05	-1.26851	-1.17801	4.79595e-05	-1.24498	-1.16674
2780287	chr17:2780287:G:A	6.61333e-09	-1.35918	-1.49903	1.24149e-05	-1.40626	-1.50126	2.96299e-05	-1.39195	-1.50133
2780294	chr17:2780294:G:A	6.14759e-09	-1.40706	-1.52417	1.16225e-05	-1.44851	-1.52496	2.76818e-05	-1.43629	-1.525
2780297	chr17:2780297:C:T	6.38948e-09	-1.38996	-1.50268	1.2033e-05	-1.43325	-1.50552	2.86814e-05	-1.42023	-1.50559
2780613	chr17:2780613:C:T	8.2746e-09	-1.09841	-1.53569	1.42608e-05	-1.23464	-1.53427	3.28622e-05	-1.2556	-1.53415
2780654	chr17:2780654:A:T	2.48925e-08	-1.32452e-10	-1.53273	4.93177e-05	-1.32452e-10	-1.52814	0.000115831	-1.32452e-10	-1.52993
2780826	chr17:2780826:G:A	3.23268e-08	-1.32452e-10	-1.2714	6.56685e-05	-1.32452e-10	-1.2418	0.000154268	-1.32452e-10	-1.24338
2780875	chr17:2780875:T:C	9.2855e-09	-0.98068	-1.53816	1.57361e-05	-1.13282	-1.53764	3.629e-05	-1.15287	-1.53766
2781105	chr17:2781105:C:T	3.21753e-08	-1.32452e-10	-1.2761	6.55607e-05	-1.32452e-10	-1.24344	0.000154025	-1.32452e-10	-1.24495
2781971	chr17:2781971:C:G	3.30775e-08	-1.32452e-10	-1.24844	6.15685e-05	-1.32452e-10	-1.30627	0.000144354	-1.32452e-10	-1.3098
2782143	chr17:2782143:C:T	2.56572e-08	-1.32452e-10	-1.50247	5.09468e-05	-1.32452e-10	-1.49564	0.000120249	-1.32452e-10	-1.49251
2782205	chr17:2782205:T:TC	4.96752e-07	-1.32452e-10	1.4608	0.000942051	-1.32452e-10	1.42164	0.00227433	-1.32452e-10	1.44737
2783804	chr17:2783804:C:T	7.63117e-09	-1.31802	-1.39703	1.40057e-05	-1.36256	-1.4244	3.12956e-05	-1.41793	-1.42066
2784253	chr17:2784253:G:A	3.30843e-08	-1.32452e-10	-1.24824	6.66259e-05	-1.32452e-10	-1.22732	0.000156763	-1.32452e-10	-1.22734
2784346	chr17:2784346:C:G	2.56055e-08	-1.32452e-10	-1.50449	5.01099e-05	-1.32452e-10	-1.5122	0.000117636	-1.32452e-10	-1.51447
2784364	chr17:2784364:G:A	2.73581e-08	-1.32452e-10	-1.43828	5.50577e-05	-1.32452e-10	-1.41804	0.000130207	-1.32452e-10	-1.41295
2784397	chr17:2784397:A:C	3.03806e-08	-1.33349	-5.17736e-10	5.42577e-05	-1.43267	-5.17736e-10	0.000129765	-1.41634	-5.17736e-10
2785032	chr17:2785032:T:C	4.8149e-08	-1.32452e-10	-0.872996	9.73308e-05	-1.32452e-10	-0.848303	0.000228217	-1.32452e-10	-0.851773
2785233	chr17:2785233:C:G	2.61817e-08	-1.32452e-10	-1.48224	5.18317e-05	-1.32452e-10	-1.47842	0.000121857	-1.32452e-10	-1.47922
2785377	chr17:2785377:G:T	5.88552e-09	-1.45087	-1.52393	1.14082e-05	-1.49105	-1.50103	2.74294e-05	-1.47095	-1.4995
2785970	chr17:2785970:C:T	2.62804e-08	-1.32452e-10	-1.47847	5.12537e-05	-1.32452e-10	-1.48963	0.000120361	-1.32452e-10	-1.49157
2785977	chr17:2785977:C:T	1.92267e-08	-0.984619	-0.806378	4.17008e-05	-0.972159	-0.723739	9.99523e-05	-0.964009	-0.713367
2786748	chr17:2786748:C:T	2.2129e-08	-1.6504	-5.17736e-10	4.81926e-05	-1.55121	-5.17736e-10	0.000117701	-1.51392	-5.17736e-10
2786920	chr17:2786920:T:G	5.36901e-09	-1.55787	-1.50878	1.04509e-05	-1.60579	-1.47393	2.46139e-05	-1.60525	-1.47351
2787066	chr17:2787066:C:T	2.71818e-08	-1.32452e-10	-1.44475	5.3642e-05	-1.32452e-10	-1.44409	0.00012612	-1.32452e-10	-1.44483
2787537	chr17:2787537:T:C	3.27725e-08	-1.32452e-10	-1.25771	6.75996e-05	-1.32452e-10	-1.21282	0.000158796	-1.32452e-10	-1.21445
2787818	chr17:2787818:C:T	2.21282e-08	-1.65044	-5.17736e-10	4.36372e-05	-1.65051	-5.17736e-10	0.000102684	-1.65041	-5.17736e-10
2788068	chr17:2788068:A:G	5.52081e-08	-1.32452e-10	-0.736185	0.000115986	-1.32452e-10	-0.672951	0.000273657	-1.32452e-10	-0.670195
2788169	chr17:2788169:TAGTC:T	2.24207e-08	-1.63731	-5.17736e-10	4.36504e-05	-1.65021	-5.17736e-10	0.000102719	-1.65008	-5.17736e-10
2788485	chr17:2788485:C:T	3.39637e-08	-1.32452e-10	-1.222	7.04788e-05	-1.32452e-10	-1.17111	0.000165993	-1.32452e-10	-1.17012
2788499	chr17:2788499:T:C	8.44575e-09	-1.20066	-1.41298	1.56441e-05	-1.24052	-1.4358	3.63769e-05	-1.24928	-1.43886
2788518	chr17:2788518:G:A	2.5976e-08	-1.32452e-10	-1.49012	5.07057e-05	-1.32452e-10	-1.50038	0.000119335	-1.32452e-10	-1.50013
2788547	chr17:2788547:C:T	5.56568e-09	-1.58889	-1.44178	1.0652e-05	-1.59068	-1.47	2.51795e-05	-1.58511	-1.47093
```
