## Supplementary material for "Characterization of shared and ancestry-specific signals driving complex traits using multi-ancestry fine-mapping": susiex_nc3.cs80.summary

```
# chr17:1788665-2788665
CS_ID	CS_LENGTH	CS_PURITY	MAX_PIP_SNP	BP	REF_ALLELE	ALT_ALLELE	REF_FRQ	BETA	SE	-LOG10P	MAX_PIP	POST-HOC_PROB_POP1	POST-HOC_PROB_POP2
1	3	0.886343	chr17:2067604:C:T	2067604	T,T	C,C	1,1	inf,inf	inf,inf	5.97679,5.01105	0.396912	0.997346	0.996793
2	436	0	chr17:2205056:C:T	2205056	T,T	C,C	1,1	inf,-inf	inf,inf	5.97149,0.543623	0.0359866	0.741476	0.283496
3	1501	0	chr17:2525409:T:C	2525409	C,C	T,T	1,1	-inf,-inf	inf,inf	1.78867,3.15583	0.0205254	0.478075	0.347581
```
