## Supplementary material for "Characterization of shared and ancestry-specific signals driving complex traits using multi-ancestry fine-mapping": susiex_nc1.cs80.cs

```
CS_ID	SNP	BP	REF_ALLELE	ALT_ALLELE	REF_FRQ	BETA	SE	-LOG10P	CS_PIP	OVRL_PIP
1	chr17:4933086:C:T	4933086	T,T	C,C	1,1	-inf,-inf	inf,inf	13.4395,5.8964	0.751115	0.751115
1	chr17:4937573:G:A	4937573	A,A	G,G	1,1	-inf,-inf	inf,inf	12.749,6.0958	0.246738	0.246738
```
