## Supplementary material for "Characterization of shared and ancestry-specific signals driving complex traits using multi-ancestry fine-mapping": susiex_nc1.cs80.snp

```
BP	SNP	PIP(CS1)	LogBF(CS1,Pop1)	LogBF(CS1,Pop2)
4526914	chr17:4526914:T:C	4.67267e-17	-3.05713e-10	-1.47947
4527533	chr17:4527533:A:G	6.77809e-17	-3.05713e-10	-1.1075
4527690	chr17:4527690:T:C	5.0415e-17	-3.05713e-10	-1.40349
4527864	chr17:4527864:G:A	3.11397e-17	-1.8853	-6.10073e-10
4528094	chr17:4528094:T:C	1.31895e-17	-1.15582	-1.58854
4528108	chr17:4528108:C:T	4.19859e-17	-3.05713e-10	-1.58645
4528503	chr17:4528503:C:T	4.16471e-17	-3.05713e-10	-1.59455
4528627	chr17:4528627:C:T	4.096e-17	-3.05713e-10	-1.61119
4529093	chr17:4529093:A:G	6.84538e-17	-3.05713e-10	-1.09762
4529979	chr17:4529979:A:G	4.09085e-17	-3.05713e-10	-1.61245
4530305	chr17:4530305:G:T	7.29668e-18	-2.05746	-1.27891
4530463	chr17:4530463:C:T	5.67758e-17	-3.05713e-10	-1.28467
4530667	chr17:4530667:G:A	9.97343e-17	-3.05713e-10	-0.721273
4530882	chr17:4530882:G:A	1.27912e-16	-3.05713e-10	-0.472437
4531050	chr17:4531050:C:T	2.74006e-17	-2.01322	-6.10073e-10
4531289	chr17:4531289:C:T	2.50656e-16	-3.05713e-10	0.200299
4531342	chr17:4531342:G:A	7.19414e-17	-3.05713e-10	-1.04793
4531599	chr17:4531599:T:C	4.09248e-17	-3.05713e-10	-1.61205
4531940	chr17:4531940:A:G	6.98978e-18	-1.81737	-1.56196
4531980	chr17:4531980:C:T	4.43398e-17	-3.05713e-10	-1.5319
4532051	chr17:4532051:C:T	1.30159e-16	-0.455023	-6.10073e-10
4532067	chr17:4532067:C:T	4.19043e-17	-3.05713e-10	-1.58839
4532148	chr17:4532148:GTCCA:G	2.63287e-17	-2.05312	-6.10073e-10
4532260	chr17:4532260:C:T	3.02913e-17	-1.91292	-6.10073e-10
4532719	chr17:4532719:A:G	4.779e-17	-3.05713e-10	-1.45697
4533007	chr17:4533007:G:A	9.17656e-17	-3.05713e-10	-0.804545
4533059	chr17:4533059:C:T	4.11387e-17	-3.05713e-10	-1.60683
4533602	chr17:4533602:G:A	6.25108e-18	-1.94738	-1.54365
4533636	chr17:4533636:G:A	1.06989e-17	-1.69693	-1.25671
4533666	chr17:4533666:G:A	6.59549e-17	-3.05713e-10	-1.13481
4533905	chr17:4533905:C:A	4.6844e-17	-3.05713e-10	-1.47696
4534163	chr17:4534163:C:T	1.10738e-16	-3.05713e-10	-0.616615
4534272	chr17:4534272:A:T	3.07134e-17	-0.466569	-1.43251
4534334	chr17:4534334:G:A	5.44192e-17	-3.05713e-10	-1.32707
4534496	chr17:4534496:T:A	9.32316e-18	-1.89748	-1.1938
4534605	chr17:4534605:G:GCCAGGC	9.99585e-17	-3.05713e-10	-0.719028
4534648	chr17:4534648:C:T	4.43067e-17	-3.05713e-10	-1.53265
4534658	chr17:4534658:C:G	1.53446e-17	-0.993159	-1.59986
4534767	chr17:4534767:A:G	9.21585e-18	-1.58686	-1.516
4534800	chr17:4534800:C:T	9.30945e-17	-3.05713e-10	-0.790168
4534882	chr17:4534882:A:G	4.80465e-17	-3.05713e-10	-1.45161
4534992	chr17:4534992:G:C	2.20221e-17	-1.67312	-0.558616
4535310	chr17:4535310:G:C	7.86952e-18	-1.78148	-1.47931
4535777	chr17:4535777:C:T	1.00532e-16	-3.05713e-10	-0.713307
4535852	chr17:4535852:GGGA:G	4.07244e-17	-3.05713e-10	-1.61696
4535857	chr17:4535857:G:A	4.12656e-17	-3.05713e-10	-1.60375
4536065	chr17:4536065:C:T	4.42996e-17	-3.05713e-10	-1.53281
4536071	chr17:4536071:C:T	8.08493e-18	-1.6662	-1.56758
4536410	chr17:4536410:G:A	4.10374e-17	-3.05713e-10	-1.6093
4536431	chr17:4536431:G:GT	4.16173e-17	-3.05713e-10	-1.59527
4536514	chr17:4536514:G:C	4.33168e-17	-3.05713e-10	-1.55524
4537187	chr17:4537187:G:A	7.23002e-17	-3.05713e-10	-1.04296
4537211	chr17:4537211:C:T	4.24729e-17	-1.79746	0.222544
4537236	chr17:4537236:T:G	1.90116e-17	-1.67175	-0.706988
4537259	chr17:4537259:G:C	2.47747e-17	-1.75911	-0.354855
4537342	chr17:4537342:G:A	4.51678e-17	-3.05713e-10	-1.5134
4537612	chr17:4537612:A:G	5.74317e-18	-1.96875	-1.60702
4537630	chr17:4537630:T:C	6.21633e-17	-3.05713e-10	-1.19402
4537663	chr17:4537663:G:A	2.66024e-17	-2.04278	-6.10073e-10
4537806	chr17:4537806:G:A	2.62935e-17	-2.05446	-6.10073e-10
4538014	chr17:4538014:C:A	1.11318e-17	-1.40584	-1.50814
4538241	chr17:4538241:C:T	3.49735e-17	-1.76919	-6.10073e-10
4539152	chr17:4539152:C:T	5.95205e-17	-3.05713e-10	-1.23746
4539506	chr17:4539506:T:C	5.19019e-17	-3.05713e-10	-1.37443
4539523	chr17:4539523:G:A	5.40101e-18	-2.05669	-1.5805
4539780	chr17:4539780:T:A	3.18235e-17	-1.86358	-6.10073e-10
4539910	chr17:4539910:G:A	5.47725e-17	-3.05713e-10	-1.32059
4540125	chr17:4540125:G:A	9.14356e-17	-3.05713e-10	-0.808148
4540327	chr17:4540327:T:G	4.37988e-17	-3.05713e-10	-1.54418
4540415	chr17:4540415:C:G	5.42197e-17	-3.05713e-10	-1.33074
4540869	chr17:4540869:G:A	7.30257e-18	-1.8885	-1.44706
4540906	chr17:4540906:C:T	4.52642e-17	-3.05713e-10	-1.51127
4541156	chr17:4541156:CCA:C	6.55193e-18	-1.84364	-1.60038
4541234	chr17:4541234:G:A	4.36642e-17	-3.05713e-10	-1.54725
4541296	chr17:4541296:T:A	3.42664e-17	-1.78962	-6.10073e-10
4541302	chr17:4541302:C:G	3.43161e-17	-1.78817	-6.10073e-10
4541417	chr17:4541417:C:T	4.66329e-17	-3.05713e-10	-1.48148
4541424	chr17:4541424:G:A	2.71634e-17	-2.02191	-6.10073e-10
4541555	chr17:4541555:C:T	5.74866e-17	-3.05713e-10	-1.27223
4541732	chr17:4541732:C:A	4.08392e-17	-3.05713e-10	-1.61414
4541790	chr17:4541790:G:A	3.43191e-17	-1.78808	-6.10073e-10
4542175	chr17:4542175:A:C	1.40033e-16	-3.05713e-10	-0.381905
4542264	chr17:4542264:G:C	3.0976e-17	-1.71267	-0.177897
4542395	chr17:4542395:T:C	4.38003e-17	-3.05713e-10	-1.54414
4543319	chr17:4543319:T:G	1.1045e-16	-3.05713e-10	-0.619216
4543690	chr17:4543690:ATC:A	4.07385e-17	-3.05713e-10	-1.61661
4543863	chr17:4543863:A:G	4.62941e-17	-3.05713e-10	-1.48877
4543928	chr17:4543928:T:C	5.6416e-18	-1.98844	-1.60517
4543952	chr17:4543952:T:C	2.83274e-17	-1.97995	-6.10073e-10
4544404	chr17:4544404:G:A	4.44728e-17	-3.05713e-10	-1.52891
4544614	chr17:4544614:C:T	5.16758e-17	-3.05713e-10	-1.37879
4544754	chr17:4544754:G:T	4.08204e-17	-3.05713e-10	-1.6146
4544809	chr17:4544809:C:T	2.72213e-17	-2.01978	-6.10073e-10
4544941	chr17:4544941:C:T	1.79551e-17	-0.849847	-1.58606
4545029	chr17:4545029:C:T	7.19176e-17	-3.05713e-10	-1.04826
4545501	chr17:4545501:C:T	4.37151e-17	-3.05713e-10	-1.54609
4545573	chr17:4545573:C:T	3.31568e-17	-1.82254	-6.10073e-10
4545645	chr17:4545645:G:A	6.27662e-17	-3.05713e-10	-1.18437
4545798	chr17:4545798:G:A	2.94257e-17	-1.94191	-6.10073e-10
4545830	chr17:4545830:G:A	4.28918e-17	-3.05713e-10	-1.5651
4545855	chr17:4545855:T:C	7.71819e-17	-3.05713e-10	-0.977617
4545955	chr17:4545955:T:C	8.34712e-17	-3.05713e-10	-0.899281
4546415	chr17:4546415:G:A	5.33937e-18	-2.05518	-1.5935
4546641	chr17:4546641:A:C	1.08096e-16	-3.05713e-10	-0.640762
4547528	chr17:4547528:G:T	6.18806e-18	-2.04346	-1.4577
4548021	chr17:4548021:G:A	4.35373e-17	-3.05713e-10	-1.55017
4548073	chr17:4548073:C:T	4.15845e-17	-3.05713e-10	-1.59606
4548250	chr17:4548250:C:T	2.7305e-17	-2.01671	-6.10073e-10
4548281	chr17:4548281:T:C	9.54252e-18	-1.85798	-1.21005
4548504	chr17:4548504:C:T	3.76194e-17	-1.41534	-0.280921
4548587	chr17:4548587:T:C	1.47548e-16	-3.05713e-10	-0.329626
4548862	chr17:4548862:A:G	4.07282e-17	-3.05713e-10	-1.61686
4548911	chr17:4548911:G:A	4.53152e-17	-3.05713e-10	-1.51014
4549709	chr17:4549709:G:A	6.59656e-17	-3.05713e-10	-1.13465
4549855	chr17:4549855:C:T	5.57509e-17	-3.05713e-10	-1.30289
4549930	chr17:4549930:G:C	3.93585e-17	-1.65107	-6.10073e-10
4550144	chr17:4550144:C:T	4.66001e-17	-3.05713e-10	-1.48218
4550471	chr17:4550471:C:T	4.83392e-17	-3.05713e-10	-1.44554
4550520	chr17:4550520:C:T	5.81554e-18	-2.01102	-1.55223
4550532	chr17:4550532:G:A	4.10126e-17	-3.05713e-10	-1.6099
4551059	chr17:4551059:G:A	2.83537e-17	-1.97903	-6.10073e-10
4551168	chr17:4551168:ACTT:A	4.20117e-17	-3.05713e-10	-1.58583
4551581	chr17:4551581:C:T	5.97677e-18	-1.99323	-1.54267
4551796	chr17:4551796:C:T	5.90432e-17	-1.24551	-6.10073e-10
4552205	chr17:4552205:T:C	4.30287e-17	-3.05713e-10	-1.56192
4552282	chr17:4552282:C:T	4.96972e-17	-3.05713e-10	-1.41783
4552631	chr17:4552631:G:A	4.09844e-17	-3.05713e-10	-1.61059
4552779	chr17:4552779:T:A	4.08239e-17	-3.05713e-10	-1.61451
4552908	chr17:4552908:A:C	5.37738e-18	-2.04299	-1.59859
4552932	chr17:4552932:G:C	4.35389e-17	-3.05713e-10	-1.55013
4552953	chr17:4552953:G:C	4.61656e-17	-3.05713e-10	-1.49155
4552980	chr17:4552980:C:T	4.10899e-17	-3.05713e-10	-1.60802
4553030	chr17:4553030:C:A	8.5281e-17	-3.05713e-10	-0.877831
4553198	chr17:4553198:G:A	4.08622e-17	-3.05713e-10	-1.61358
4553268	chr17:4553268:A:G	4.078e-17	-3.05713e-10	-1.61559
4553784	chr17:4553784:G:A	4.95055e-17	-3.05713e-10	-1.4217
4553821	chr17:4553821:T:C	6.86404e-18	-1.78054	-1.61694
4554133	chr17:4554133:A:G	9.18312e-18	-1.67812	-1.4283
4554135	chr17:4554135:C:T	9.18547e-18	-1.67853	-1.42763
4554285	chr17:4554285:G:A	9.11111e-18	-1.5734	-1.54089
4554322	chr17:4554322:G:A	1.12634e-17	-1.72743	-1.1748
4554546	chr17:4554546:A:G	4.35931e-17	-3.05713e-10	-1.54888
4554710	chr17:4554710:C:T	2.89225e-17	-1.95916	-6.10073e-10
4554734	chr17:4554734:T:A	4.7521e-17	-3.05713e-10	-1.46261
4555007	chr17:4555007:C:A	1.72144e-17	-1.38652	-1.09152
4555241	chr17:4555241:T:C	4.55188e-17	-3.05713e-10	-1.50566
4555299	chr17:4555299:G:A	4.18323e-17	-3.05713e-10	-1.59011
4555303	chr17:4555303:G:C	1.38395e-17	-1.17854	-1.51771
4555495	chr17:4555495:G:A	6.60795e-18	-1.83871	-1.5968
4556496	chr17:4556496:G:A	4.11143e-17	-3.05713e-10	-1.60743
4556680	chr17:4556680:C:T	6.63967e-17	-3.05713e-10	-1.12814
4556775	chr17:4556775:CAGGAGGT:C	7.55002e-18	-1.74252	-1.55972
4556962	chr17:4556962:C:T	1.18783e-16	-3.05713e-10	-0.546486
4557150	chr17:4557150:G:A	1.92376e-17	-1.43252	-0.934393
4557221	chr17:4557221:A:T	4.51783e-17	-3.05713e-10	-1.51317
4557781	chr17:4557781:G:A	3.73931e-17	-1.7023	-6.10073e-10
4558172	chr17:4558172:G:A	3.29119e-17	-1.82995	-6.10073e-10
4558296	chr17:4558296:G:A	4.39727e-17	-3.05713e-10	-1.54021
4558453	chr17:4558453:G:A	3.23637e-17	-0.337207	-1.50954
4559580	chr17:4559580:G:A	7.17399e-17	-1.05074	-6.10073e-10
4559728	chr17:4559728:G:A	4.88381e-17	-1.07622	-0.359054
4559946	chr17:4559946:A:T	1.25708e-16	-3.05713e-10	-0.48982
4560046	chr17:4560046:A:T	7.45646e-18	-2.05738	-1.25733
4560221	chr17:4560221:A:G	4.14492e-17	-3.05713e-10	-1.59931
4560421	chr17:4560421:G:A	2.86589e-17	-1.96832	-6.10073e-10
4560501	chr17:4560501:G:A	7.14371e-18	-1.83211	-1.52544
4560688	chr17:4560688:T:G	7.28413e-17	-3.05713e-10	-1.0355
4560969	chr17:4560969:G:C	6.30609e-18	-2.01762	-1.46464
4561482	chr17:4561482:G:A	2.71909e-17	-2.0209	-6.10073e-10
4561696	chr17:4561696:G:A	5.0627e-17	-3.05713e-10	-1.3993
4561729	chr17:4561729:A:G	4.94283e-17	-3.05713e-10	-1.42326
4561884	chr17:4561884:T:A	1.23529e-16	-3.05713e-10	-0.507308
4562207	chr17:4562207:C:T	3.19435e-17	-0.931289	-0.928526
4562282	chr17:4562282:C:T	2.80088e-17	-1.99126	-6.10073e-10
4562381	chr17:4562381:A:G	6.23479e-17	-3.05713e-10	-1.19105
4562458	chr17:4562458:T:C	1.3844e-17	-1.36319	-1.33275
4563043	chr17:4563043:C:T	5.49424e-17	0.126102	-1.4436
4563092	chr17:4563092:T:C	5.40071e-17	-3.05713e-10	-1.33467
4563227	chr17:4563227:C:T	4.68521e-17	-3.05713e-10	-1.47679
4563436	chr17:4563436:A:G	7.5361e-18	-2.034	-1.27007
4563776	chr17:4563776:C:T	7.08605e-18	-2.04141	-1.32424
4563852	chr17:4563852:C:T	5.21941e-17	-3.05713e-10	-1.36881
4564356	chr17:4564356:T:G	4.45518e-17	-3.05713e-10	-1.52713
4564456	chr17:4564456:C:T	5.54964e-18	-2.02756	-1.58249
4564812	chr17:4564812:C:T	5.73959e-18	-2.04648	-1.52991
4564846	chr17:4564846:G:A	3.12905e-16	-3.05713e-10	0.422118
4564949	chr17:4564949:G:A	7.18444e-18	-1.78287	-1.56899
4564981	chr17:4564981:G:A	9.6549e-17	-3.05713e-10	-0.753733
4565054	chr17:4565054:T:G	1.27069e-16	-0.479055	-6.10073e-10
4565156	chr17:4565156:T:G	7.67686e-17	-3.05713e-10	-0.982987
4565348	chr17:4565348:C:G	6.64983e-18	-2.05825	-1.37094
4565617	chr17:4565617:C:G	6.36759e-17	-3.05713e-10	-1.16998
4565826	chr17:4565826:T:C	1.27532e-16	-3.05713e-10	-0.475414
4566158	chr17:4566158:TG:T	7.06144e-17	-3.05713e-10	-1.06655
4566275	chr17:4566275:A:G	1.8536e-17	-0.860467	-1.5436
4566639	chr17:4566639:T:C	9.15867e-17	-3.05713e-10	-0.806497
4566721	chr17:4566721:C:T	8.14547e-18	-1.834	-1.39232
4566768	chr17:4566768:C:T	6.80891e-17	-3.05713e-10	-1.10297
4566951	chr17:4566951:TC:T	7.63285e-18	-2.00011	-1.29121
4567257	chr17:4567257:A:G	2.65593e-17	-2.0444	-6.10073e-10
4567294	chr17:4567294:A:G	1.22317e-17	-1.63303	-1.18672
4568094	chr17:4568094:T:G	1.09516e-16	-3.05713e-10	-0.627708
4568262	chr17:4568262:C:T	6.80886e-16	-3.05713e-10	1.19961
4568662	chr17:4568662:G:A	1.5734e-16	-3.05713e-10	-0.265371
4568697	chr17:4568697:G:A	7.75762e-17	-3.05713e-10	-0.972523
4568774	chr17:4568774:G:T	5.38333e-18	-2.04776	-1.59272
4568942	chr17:4568942:A:G	5.36319e-18	-2.05152	-1.59271
4569151	chr17:4569151:G:A	3.34375e-17	-1.81411	-6.10073e-10
4569246	chr17:4569246:T:C	3.94734e-17	-1.82131	0.173155
4569482	chr17:4569482:T:C	5.44005e-18	-2.04916	-1.58083
4569493	chr17:4569493:T:A	5.85198e-17	-1.25442	-6.10073e-10
4569498	chr17:4569498:G:C	3.0352e-17	-1.90195	-0.00897108
4569503	chr17:4569503:A:G	3.07887e-17	-1.86365	-0.0329907
4569573	chr17:4569573:G:A	3.03289e-17	-1.86609	-0.045591
4569632	chr17:4569632:T:C	4.84506e-17	-3.05713e-10	-1.44324
4569879	chr17:4569879:C:A	9.60022e-18	-1.75866	-1.30334
4569981	chr17:4569981:A:G	4.08793e-17	-3.05713e-10	-1.61316
4570039	chr17:4570039:G:A	3.18491e-17	-1.8323	-0.0304772
4570263	chr17:4570263:A:G	4.1241e-17	-3.05713e-10	-1.60435
4570371	chr17:4570371:G:T	5.51957e-18	-2.01426	-1.60122
4571099	chr17:4571099:T:G	5.13579e-17	-3.05713e-10	-1.38496
4571110	chr17:4571110:A:G	4.13587e-17	-3.05713e-10	-1.6015
4571230	chr17:4571230:G:A	1.07413e-17	-1.64929	-1.3004
4571456	chr17:4571456:C:T	7.41977e-18	-2.00056	-1.31908
4571617	chr17:4571617:T:C	4.18695e-17	-1.72796	0.138733
4571787	chr17:4571787:C:T	4.08361e-17	-3.05713e-10	-1.61422
4571949	chr17:4571949:C:T	4.33806e-17	-1.69099	0.137218
4572186	chr17:4572186:C:A	2.33166e-17	-1.81881	-0.355808
4572275	chr17:4572275:A:G	4.78715e-17	-1.75158	0.296321
4572289	chr17:4572289:G:A	5.87109e-17	-1.73454	0.483379
4572305	chr17:4572305:C:T	5.27773e-18	-2.05121	-1.60908
4572374	chr17:4572374:T:C	1.26675e-17	-1.66675	-1.11799
4572400	chr17:4572400:G:T	4.53202e-17	-3.05713e-10	-1.51003
4572579	chr17:4572579:A:C	1.2758e-16	-3.05713e-10	-0.475037
4572625	chr17:4572625:A:T	4.07234e-17	-3.05713e-10	-1.61698
4572670	chr17:4572670:C:T	5.01342e-17	-3.05713e-10	-1.40908
4572871	chr17:4572871:G:A	1.01375e-17	-1.51672	-1.49082
4573293	chr17:4573293:T:TG	1.35221e-15	-3.05713e-10	1.88571
4573385	chr17:4573385:G:A	3.93873e-17	-1.65034	-6.10073e-10
4573596	chr17:4573596:C:T	1.17807e-16	-3.05713e-10	-0.554735
4573599	chr17:4573599:T:C	4.99893e-17	-1.81328	0.401309
4573636	chr17:4573636:C:T	4.55775e-17	-3.05713e-10	-1.50437
4573637	chr17:4573637:G:A	1.36716e-16	-3.05713e-10	-0.405875
4573890	chr17:4573890:G:C	7.73728e-18	-1.87012	-1.40761
4573915	chr17:4573915:G:A	2.62081e-17	-2.05771	-6.10073e-10
4573962	chr17:4573962:C:T	4.54834e-17	-3.05713e-10	-1.50643
4573975	chr17:4573975:G:A	4.11174e-17	-3.05713e-10	-1.60735
4574158	chr17:4574158:A:C	5.2048e-18	-2.05751	-1.61669
4574305	chr17:4574305:C:T	1.33733e-16	-3.05713e-10	-0.427937
4574435	chr17:4574435:TAA:T	3.22278e-17	-1.85095	-6.10073e-10
4574583	chr17:4574583:T:C	1.15718e-16	-3.05713e-10	-0.572623
4574589	chr17:4574589:G:A	4.48728e-16	-3.05713e-10	0.782635
4574675	chr17:4574675:C:T	2.82374e-17	-1.98313	-6.10073e-10
4574704	chr17:4574704:T:C	6.27887e-18	-2.01709	-1.4695
4574717	chr17:4574717:C:T	7.57145e-18	-1.92417	-1.37523
4574878	chr17:4574878:T:C	6.77333e-17	-1.10821	-6.10073e-10
4575072	chr17:4575072:T:C	5.8572e-18	-2.02802	-1.52809
4575404	chr17:4575404:T:C	4.07288e-17	-3.05713e-10	-1.61685
4575459	chr17:4575459:G:A	2.64797e-17	-2.0474	-6.10073e-10
4575516	chr17:4575516:A:C	2.61984e-17	-2.05809	-6.10073e-10
4575541	chr17:4575541:T:C	2.58253e-17	-1.04582	-1.02661
4575632	chr17:4575632:T:G	1.2073e-16	-3.05713e-10	-0.530229
4575664	chr17:4575664:C:T	6.80759e-18	-1.94646	-1.45929
4575696	chr17:4575696:T:C	4.41676e-17	-3.05713e-10	-1.53579
4575755	chr17:4575755:C:T	2.77339e-17	-2.00113	-6.10073e-10
4575757	chr17:4575757:T:G	6.15483e-18	-1.9702	-1.53635
4575864	chr17:4575864:C:T	8.3923e-18	-1.79639	-1.40008
4576193	chr17:4576193:G:T	1.55674e-17	-1.19741	-1.38119
4576355	chr17:4576355:G:A	4.63926e-17	-1.09188	-0.394765
4576467	chr17:4576467:G:A	1.43048e-17	-1.67552	-0.98767
4576494	chr17:4576494:C:T	4.34686e-17	-3.05713e-10	-1.55174
4576571	chr17:4576571:G:A	2.62255e-17	-2.05705	-6.10073e-10
4576649	chr17:4576649:T:C	8.03737e-17	-1.94302	1.00592
4576711	chr17:4576711:A:G	7.09198e-18	-1.7525	-1.61232
4576726	chr17:4576726:C:A	7.52644e-18	-1.6922	-1.61316
4576803	chr17:4576803:C:T	7.64502e-18	-1.72262	-1.56711
4576855	chr17:4576855:C:T	2.64199e-17	-2.04967	-6.10073e-10
4576926	chr17:4576926:C:T	7.88257e-18	-1.80571	-1.45341
4577134	chr17:4577134:C:CT	1.61651e-16	-3.05713e-10	-0.238341
4577212	chr17:4577212:C:T	4.26647e-17	-3.05713e-10	-1.57041
4577262	chr17:4577262:T:C	7.86741e-17	-3.05713e-10	-0.958469
4577362	chr17:4577362:G:A	8.39753e-18	-1.99698	-1.19886
4577501	chr17:4577501:G:T	2.61982e-17	-2.05809	-6.10073e-10
4577561	chr17:4577561:C:T	4.70607e-17	-3.05713e-10	-1.47234
4577573	chr17:4577573:G:C	6.93134e-17	-3.05713e-10	-1.08514
4577750	chr17:4577750:G:A	4.18606e-17	-3.05713e-10	-1.58944
4577885	chr17:4577885:G:A	4.09024e-17	-3.05713e-10	-1.61259
4578288	chr17:4578288:T:A	6.39833e-18	-1.85075	-1.61699
4578296	chr17:4578296:C:A	5.65848e-18	-1.98165	-1.60897
4578353	chr17:4578353:A:G	4.94235e-17	-3.05713e-10	-1.42336
4578386	chr17:4578386:A:G	5.94846e-18	-2.04327	-1.49738
4578499	chr17:4578499:G:A	4.24853e-17	-3.05713e-10	-1.57462
4578523	chr17:4578523:G:A	3.11915e-17	-1.88364	-6.10073e-10
4578892	chr17:4578892:G:A	7.61561e-17	-2.05149	1.06049
4578913	chr17:4578913:G:A	3.41521e-17	-1.79296	-6.10073e-10
4579020	chr17:4579020:G:C	5.25583e-18	-2.04951	-1.61493
4579529	chr17:4579529:C:T	4.96752e-17	-1.41828	-6.10073e-10
4579801	chr17:4579801:C:T	4.10146e-17	-3.05713e-10	-1.60986
4579810	chr17:4579810:G:A	1.49951e-17	-1.27234	-1.34372
4579891	chr17:4579891:C:T	5.66581e-18	-1.98005	-1.60928
4580131	chr17:4580131:C:T	3.49563e-16	-3.05713e-10	0.532902
4580316	chr17:4580316:A:C	2.62675e-17	-2.05545	-6.10073e-10
4580558	chr17:4580558:G:A	1.2832e-17	-1.26314	-1.5087
4581033	chr17:4581033:C:T	2.62971e-17	-2.05432	-6.10073e-10
4581058	chr17:4581058:G:A	4.19694e-17	-3.05713e-10	-1.58684
4581149	chr17:4581149:A:G	4.62262e-17	-0.773101	-0.717135
4581316	chr17:4581316:G:A	4.47699e-17	-3.05713e-10	-1.52225
4581452	chr17:4581452:C:G	4.34834e-17	-3.05713e-10	-1.5514
4581648	chr17:4581648:A:C	1.51171e-17	-1.30996	-1.298
4581774	chr17:4581774:G:A	1.16798e-17	-1.32519	-1.54073
4581778	chr17:4581778:G:C	6.292e-18	-1.88542	-1.59908
4582136	chr17:4582136:AG:A	2.80473e-16	-3.05713e-10	0.312696
4582142	chr17:4582142:G:T	2.79078e-16	-3.05713e-10	0.307709
4582307	chr17:4582307:C:A	2.79078e-16	-3.05713e-10	0.307709
4582879	chr17:4582879:A:G	2.72466e-17	-2.01886	-6.10073e-10
4583078	chr17:4583078:C:T	1.3115e-17	-1.15472	-1.59531
4583462	chr17:4583462:A:C	8.31398e-18	-1.93562	-1.27022
4583521	chr17:4583521:A:G	4.11021e-17	-3.05713e-10	-1.60772
4583540	chr17:4583540:A:C	4.08617e-17	-3.05713e-10	-1.61359
4583771	chr17:4583771:A:G	5.32425e-18	-2.05776	-1.59375
4583823	chr17:4583823:G:A	1.32694e-15	-3.05713e-10	1.86685
4584011	chr17:4584011:T:C	8.33096e-18	-1.7262	-1.4776
4584166	chr17:4584166:G:C	1.43367e-17	-2.03305	-0.627906
4584560	chr17:4584560:T:C	7.95123e-17	-3.05713e-10	-0.947871
4584566	chr17:4584566:C:A	1.46808e-16	-3.05713e-10	-0.334656
4584711	chr17:4584711:C:A	3.3756e-17	-1.80462	-6.10073e-10
4584926	chr17:4584926:G:A	2.76939e-16	-3.05713e-10	0.300014
4585548	chr17:4585548:T:C	1.04465e-17	-2.05608	-0.921439
4585621	chr17:4585621:T:C	1.40792e-17	-1.17892	-1.50016
4585662	chr17:4585662:A:G	4.10171e-17	-3.05713e-10	-1.60979
4585878	chr17:4585878:C:T	5.67455e-18	-2.05134	-1.53646
4585879	chr17:4585879:T:C	5.67455e-18	-2.05134	-1.53646
4586000	chr17:4586000:G:A	8.82524e-18	-1.55076	-1.59541
4586064	chr17:4586064:T:C	6.40144e-17	-3.05713e-10	-1.16467
4586097	chr17:4586097:A:G	7.37087e-16	-3.05713e-10	1.27892
4586331	chr17:4586331:G:A	1.80843e-15	-3.05713e-10	2.17643
4586364	chr17:4586364:A:C	2.93936e-17	-1.94301	-6.10073e-10
4586864	chr17:4586864:G:A	2.44909e-17	-0.674623	-1.45086
4587173	chr17:4587173:A:G	1.77401e-17	-0.94124	-1.50672
4587326	chr17:4587326:G:A	4.07598e-17	-3.05713e-10	-1.61609
4587575	chr17:4587575:T:C	7.16532e-17	0.372348	-1.42429
4587609	chr17:4587609:G:A	4.11523e-17	-3.05713e-10	-1.6065
4587617	chr17:4587617:A:G	1.82304e-17	-0.93977	-1.48092
4587733	chr17:4587733:C:T	4.35485e-16	-3.05713e-10	0.752677
4587764	chr17:4587764:T:C	1.21004e-17	-1.28432	-1.54623
4587981	chr17:4587981:G:A	2.92583e-17	-1.94762	-6.10073e-10
4588234	chr17:4588234:A:G	3.29171e-16	-3.05713e-10	0.472795
4588312	chr17:4588312:C:T	2.67334e-17	-2.03787	-6.10073e-10
4588360	chr17:4588360:C:T	2.61537e-17	-0.900377	-1.15942
4588411	chr17:4588411:C:T	2.34352e-16	-3.05713e-10	0.133043
4588632	chr17:4588632:C:T	9.55646e-18	-1.82528	-1.24128
4588661	chr17:4588661:T:C	8.25469e-18	-1.79701	-1.416
4588777	chr17:4588777:C:T	4.70663e-17	-3.05713e-10	-1.47223
4588833	chr17:4588833:C:T	8.06655e-18	-2.04775	-1.18831
4588902	chr17:4588902:A:G	1.10635e-17	-1.77396	-1.14617
4589122	chr17:4589122:G:A	4.11483e-17	-3.05713e-10	-1.6066
4589138	chr17:4589138:G:A	2.69904e-17	-2.0283	-6.10073e-10
4589238	chr17:4589238:C:A	4.47557e-17	-3.05713e-10	-1.52256
4589239	chr17:4589239:C:T	3.27075e-17	-1.08367	-0.752509
4589263	chr17:4589263:T:C	1.90568e-17	-0.804862	-1.5715
4589352	chr17:4589352:T:G	2.62031e-17	-2.05791	-6.10073e-10
4589619	chr17:4589619:T:G	2.61736e-17	-0.941486	-1.11755
4589675	chr17:4589675:C:T	2.65288e-17	-2.04555	-6.10073e-10
4590070	chr17:4590070:G:A	9.95732e-17	-2.05661	1.33372
4590104	chr17:4590104:T:C	2.41096e-17	-0.560199	-1.58097
4590128	chr17:4590128:G:A	1.15583e-17	-1.74887	-1.12751
4590208	chr17:4590208:C:G	8.67093e-18	-1.65113	-1.51268
4590218	chr17:4590218:C:T	2.83139e-17	-0.903585	-1.07684
4590331	chr17:4590331:C:T	7.15805e-18	-1.80475	-1.5508
4590461	chr17:4590461:C:G	1.10952e-17	-1.81981	-1.09746
4590478	chr17:4590478:A:G	6.6269e-18	-2.05484	-1.37781
4590704	chr17:4590704:G:A	7.8514e-17	-3.05713e-10	-0.960506
4590778	chr17:4590778:T:C	7.64572e-18	-1.73371	-1.55592
4591035	chr17:4591035:C:T	1.61258e-16	-0.240779	-6.10073e-10
4591051	chr17:4591051:A:G	4.20477e-17	-3.05713e-10	-1.58498
4591195	chr17:4591195:T:C	5.72014e-18	-2.01891	-1.56089
4591213	chr17:4591213:C:T	2.06033e-17	-1.12936	-1.16897
4591341	chr17:4591341:C:T	4.11702e-17	-3.05713e-10	-1.60607
4591446	chr17:4591446:G:A	2.66982e-17	-2.03919	-6.10073e-10
4591516	chr17:4591516:G:T	4.12509e-17	-3.05713e-10	-1.60411
4591520	chr17:4591520:T:C	6.10988e-18	-2.05829	-1.45558
4591831	chr17:4591831:C:T	1.02996e-17	-1.46667	-1.525
4591915	chr17:4591915:C:T	8.31004e-18	-1.59373	-1.61258
4592387	chr17:4592387:G:A	8.04609e-18	-1.91338	-1.32521
4592445	chr17:4592445:G:A	6.76795e-18	-1.82197	-1.58961
4593330	chr17:4593330:C:T	7.93863e-17	-3.05713e-10	-0.949457
4593367	chr17:4593367:G:A	2.3752e-17	-0.566306	-1.58981
4593431	chr17:4593431:C:T	6.64263e-17	-3.05713e-10	-1.12769
4593500	chr17:4593500:G:A	4.14187e-17	-3.05713e-10	-1.60005
4593515	chr17:4593515:G:A	2.95626e-17	-1.93727	-6.10073e-10
4593601	chr17:4593601:C:T	6.20051e-17	0.0152021	-1.21177
4593789	chr17:4593789:G:T	1.74162e-17	-0.928988	-1.5374
4593842	chr17:4593842:T:C	6.3735e-17	-3.05713e-10	-1.16905
4593865	chr17:4593865:T:C	2.05352e-17	-0.689607	-1.61204
4593959	chr17:4593959:C:T	4.75261e-17	-3.05713e-10	-1.4625
4594028	chr17:4594028:A:C	1.69151e-16	-3.05713e-10	-0.192992
4594174	chr17:4594174:C:T	5.00241e-17	-3.05713e-10	-1.41128
4594674	chr17:4594674:C:T	2.94081e-17	-0.342914	-1.5996
4594805	chr17:4594805:G:A	4.17504e-17	-3.05713e-10	-1.59207
4595316	chr17:4595316:G:A	2.40136e-17	-1.0752	-1.06997
4595346	chr17:4595346:A:G	9.816e-18	-1.8124	-1.22737
4595387	chr17:4595387:C:G	4.09588e-17	-3.05713e-10	-1.61122
4595826	chr17:4595826:A:G	7.82354e-18	-1.95276	-1.31388
4595837	chr17:4595837:C:G	4.08514e-17	-3.05713e-10	-1.61384
4596456	chr17:4596456:T:C	2.6343e-17	-2.05258	-6.10073e-10
4596603	chr17:4596603:AG:A	4.07797e-17	-3.05713e-10	-1.6156
4596813	chr17:4596813:A:T	4.7887e-17	0.0848094	-1.53975
4597009	chr17:4597009:C:T	8.4382e-18	-1.90135	-1.28967
4597092	chr17:4597092:G:A	5.19482e-17	-1.37354	-6.10073e-10
4597264	chr17:4597264:C:T	4.35059e-17	-3.05713e-10	-1.55089
4597693	chr17:4597693:C:T	4.46716e-17	-3.05713e-10	-1.52445
4597872	chr17:4597872:T:C	4.09195e-17	-3.05713e-10	-1.61218
4598241	chr17:4598241:C:T	7.18934e-18	-2.00074	-1.35044
4598258	chr17:4598258:G:A	7.91623e-18	-2.05449	-1.20038
4598644	chr17:4598644:C:T	1.68264e-17	-0.90559	-1.59524
4598788	chr17:4598788:T:C	7.2339e-18	-1.81078	-1.53422
4598938	chr17:4598938:G:A	4.99908e-17	-1.41194	-6.10073e-10
4599015	chr17:4599015:T:G	5.6369e-17	-0.0909722	-1.20089
4599091	chr17:4599091:G:A	2.99404e-17	-1.92457	-6.10073e-10
4599092	chr17:4599092:A:G	4.95347e-17	-3.05713e-10	-1.42111
4599410	chr17:4599410:G:A	4.08356e-17	-3.05713e-10	-1.61423
4599425	chr17:4599425:A:C	1.18544e-17	-2.00404	-0.847047
4599580	chr17:4599580:T:C	2.66712e-17	-2.0402	-6.10073e-10
4599666	chr17:4599666:A:G	6.48462e-17	0.319417	-1.47118
4599738	chr17:4599738:C:T	6.28256e-17	0.276845	-1.46027
4599900	chr17:4599900:G:A	1.4493e-17	-1.08634	-1.56377
4599935	chr17:4599935:A:C	5.9269e-17	-1.2417	-6.10073e-10
4600069	chr17:4600069:G:A	4.35118e-17	-3.05713e-10	-1.55075
4601007	chr17:4601007:C:T	4.08151e-17	-3.05713e-10	-1.61473
4601377	chr17:4601377:T:C	3.24334e-16	-3.05713e-10	0.45799
4601673	chr17:4601673:A:C	4.07388e-17	-3.05713e-10	-1.6166
4601703	chr17:4601703:A:G	4.41097e-17	-3.05713e-10	-1.5371
4601716	chr17:4601716:A:C	5.35288e-18	-2.03891	-1.60724
4601731	chr17:4601731:G:C	1.30408e-17	-1.30467	-1.45103
4602509	chr17:4602509:G:T	4.23838e-17	-3.05713e-10	-1.57702
4602789	chr17:4602789:C:T	4.0974e-17	-3.05713e-10	-1.61084
4603578	chr17:4603578:G:A	8.68941e-17	0.664409	-1.5235
4603883	chr17:4603883:C:T	9.47571e-18	-2.0469	-1.02815
4604002	chr17:4604002:A:G	5.77139e-17	-1.26829	-6.10073e-10
4604136	chr17:4604136:C:T	7.36399e-18	-1.71787	-1.60931
4604212	chr17:4604212:C:T	7.45761e-17	0.535702	-1.54766
4604409	chr17:4604409:G:A	4.11821e-17	-3.05713e-10	-1.60578
4604442	chr17:4604442:G:C	4.53431e-17	-3.05713e-10	-1.50953
4604534	chr17:4604534:T:C	4.86268e-17	-3.05713e-10	-1.43961
4604841	chr17:4604841:TTG:T	2.90518e-17	-1.9547	-6.10073e-10
4604846	chr17:4604846:T:C	6.32072e-18	-2.03864	-1.44131
4604946	chr17:4604946:C:G	4.49211e-17	-3.05713e-10	-1.51887
4604981	chr17:4604981:T:G	9.03638e-18	-2.04517	-1.07736
4605269	chr17:4605269:C:T	2.91399e-16	0.350911	-6.10073e-10
4605624	chr17:4605624:G:A	1.78356e-17	-0.98599	-1.4566
4605714	chr17:4605714:T:A	5.08345e-16	-3.05713e-10	0.907378
4605801	chr17:4605801:C:T	5.88746e-17	-3.05713e-10	-1.24837
4605818	chr17:4605818:CA:C	1.15411e-17	-1.29817	-1.5797
4606086	chr17:4606086:G:C	6.27208e-18	-1.87938	-1.60829
4606365	chr17:4606365:G:A	6.11617e-16	-3.05713e-10	1.09232
4606555	chr17:4606555:G:A	4.08635e-17	-3.05713e-10	-1.61354
4606706	chr17:4606706:A:T	3.18165e-17	-1.8638	-6.10073e-10
4606875	chr17:4606875:G:A	5.09362e-17	-3.05713e-10	-1.39321
4607305	chr17:4607305:C:CT	6.57327e-18	-2.03984	-1.40093
4607394	chr17:4607394:G:A	4.73807e-17	-3.05713e-10	-1.46557
4608342	chr17:4608342:TAGG:T	8.36542e-17	0.630123	-1.52721
4608547	chr17:4608547:C:T	4.49607e-17	-3.05713e-10	-1.51799
4608827	chr17:4608827:C:T	6.02666e-17	-3.05713e-10	-1.225
4608896	chr17:4608896:G:A	4.86683e-17	-3.05713e-10	-1.43875
4608997	chr17:4608997:C:T	1.01756e-16	0.863774	-1.56498
4609089	chr17:4609089:A:G	5.88537e-17	-3.05713e-10	-1.24873
4609197	chr17:4609197:G:A	9.15873e-18	-1.8913	-1.21778
4609220	chr17:4609220:T:C	1.63314e-16	1.32388	-1.55199
4609337	chr17:4609337:T:A	1.94698e-17	-0.754832	-1.60008
4609768	chr17:4609768:A:G	5.76882e-17	-3.05713e-10	-1.26873
4610000	chr17:4610000:C:A	2.7414e-17	-2.01273	-6.10073e-10
4610001	chr17:4610001:A:T	2.7458e-17	-2.01112	-6.10073e-10
4610622	chr17:4610622:G:A	4.18203e-17	-3.05713e-10	-1.5904
4610925	chr17:4610925:A:G	7.38086e-16	-3.05713e-10	1.28028
4611485	chr17:4611485:T:C	6.83589e-18	-1.82401	-1.57758
4611971	chr17:4611971:A:G	2.8891e-17	-1.96025	-6.10073e-10
4612241	chr17:4612241:G:A	6.90722e-17	-3.05713e-10	-1.08863
4612254	chr17:4612254:G:A	1.66705e-16	-3.05713e-10	-0.207557
4612832	chr17:4612832:G:A	4.80279e-17	-3.05713e-10	-1.452
4613748	chr17:4613748:G:A	7.84793e-17	-3.05713e-10	-0.960948
4613971	chr17:4613971:C:T	2.91212e-17	-0.739764	-1.21255
4615207	chr17:4615207:A:G	6.52252e-18	-1.94892	-1.4996
4615439	chr17:4615439:G:A	8.46057e-17	-3.05713e-10	-0.885781
4615844	chr17:4615844:T:C	6.84683e-18	-2.03195	-1.36805
4616561	chr17:4616561:C:T	3.71007e-17	-1.71015	-6.10073e-10
4616960	chr17:4616960:C:T	4.67091e-17	-3.05713e-10	-1.47984
4617804	chr17:4617804:A:G	5.06146e-17	-3.05713e-10	-1.39954
4618193	chr17:4618193:G:A	1.06666e-16	-3.05713e-10	-0.654076
4618378	chr17:4618378:A:G	5.60876e-17	-3.05713e-10	-1.29687
4618539	chr17:4618539:G:A	4.34788e-17	-3.05713e-10	-1.55151
4618612	chr17:4618612:A:C	4.28708e-17	-3.05713e-10	-1.56559
4618946	chr17:4618946:G:A	2.89491e-16	0.344342	-6.10073e-10
4619077	chr17:4619077:G:A	4.11002e-17	-3.05713e-10	-1.60777
4619172	chr17:4619172:A:G	2.05595e-16	-3.05713e-10	0.00212631
4619328	chr17:4619328:A:T	2.62002e-17	-2.05802	-6.10073e-10
4619516	chr17:4619516:T:G	5.6191e-18	-1.98592	-1.61169
4619603	chr17:4619603:C:T	4.80613e-17	0.0778521	-1.52916
4619872	chr17:4619872:T:C	1.12507e-17	-1.33499	-1.56837
4620110	chr17:4620110:G:A	4.22094e-16	-3.05713e-10	0.721445
4620167	chr17:4620167:G:A	2.75257e-17	-2.00866	-6.10073e-10
4620524	chr17:4620524:G:A	4.18708e-17	-3.05713e-10	-1.58919
4620605	chr17:4620605:G:A	3.8109e-17	-1.68333	-6.10073e-10
4620893	chr17:4620893:C:T	8.27295e-17	-3.05713e-10	-0.908206
4620960	chr17:4620960:G:A	5.36784e-17	-3.05713e-10	-1.34077
4621129	chr17:4621129:C:T	6.16206e-18	-1.8983	-1.60707
4621299	chr17:4621299:G:A	7.86991e-17	0.122904	-1.08105
4621803	chr17:4621803:CT:C	2.44865e-17	-2.05829	-0.0673718
4622073	chr17:4622073:A:G	5.55698e-17	-3.05713e-10	-1.30614
4622570	chr17:4622570:C:T	5.81879e-17	-3.05713e-10	-1.26011
4622789	chr17:4622789:T:C	6.77094e-17	-3.05713e-10	-1.10856
4622891	chr17:4622891:T:A	7.49224e-17	-3.05713e-10	-1.00733
4623280	chr17:4623280:T:C	4.07289e-17	-3.05713e-10	-1.61685
4623384	chr17:4623384:A:G	1.01352e-16	-3.05713e-10	-0.705184
4623933	chr17:4623933:T:G	5.12642e-17	-1.38679	-6.10073e-10
4624075	chr17:4624075:T:A	4.09607e-17	-3.05713e-10	-1.61117
4624451	chr17:4624451:G:T	4.0723e-17	-3.05713e-10	-1.61699
4624612	chr17:4624612:A:G	4.85305e-17	-3.05713e-10	-1.44159
4624712	chr17:4624712:A:G	1.25473e-17	-1.86229	-0.931993
4624731	chr17:4624731:G:A	7.25892e-18	-1.72465	-1.61691
4626088	chr17:4626088:T:C	4.31607e-17	-3.05713e-10	-1.55885
4626650	chr17:4626650:C:T	9.31052e-17	-3.05713e-10	-0.790052
4627111	chr17:4627111:G:A	2.66851e-16	-3.05713e-10	0.262909
4627339	chr17:4627339:C:T	4.2381e-17	-3.05713e-10	-1.57708
4627370	chr17:4627370:A:T	4.0742e-17	-3.05713e-10	-1.61652
4627426	chr17:4627426:A:G	4.0755e-17	-3.05713e-10	-1.6162
4627542	chr17:4627542:C:T	3.52917e-16	-3.05713e-10	0.542451
4627752	chr17:4627752:G:A	5.74116e-17	-3.05713e-10	-1.27354
4627819	chr17:4627819:A:G	6.31964e-17	-3.05713e-10	-1.17754
4627942	chr17:4627942:A:G	4.65675e-17	-3.05713e-10	-1.48288
4627994	chr17:4627994:G:T	4.26731e-17	-3.05713e-10	-1.57021
4628587	chr17:4628587:T:C	4.85484e-17	-0.0192522	-1.42197
4629015	chr17:4629015:G:A	1.24365e-16	-3.05713e-10	-0.500562
4629605	chr17:4629605:G:A	5.2224e-17	-3.05713e-10	-1.36824
4629637	chr17:4629637:G:A	1.20007e-16	-3.05713e-10	-0.536235
4629644	chr17:4629644:C:T	5.21914e-18	-2.05446	-1.61699
4630592	chr17:4630592:C:T	4.07693e-17	-3.05713e-10	-1.61585
4630818	chr17:4630818:T:A	4.20225e-17	-3.05713e-10	-1.58558
4631062	chr17:4631062:C:T	3.95209e-16	-3.05713e-10	0.655631
4631231	chr17:4631231:TAAC:T	1.64964e-16	-3.05713e-10	-0.218057
4631313	chr17:4631313:G:A	2.8104e-17	-0.514421	-1.47345
4631740	chr17:4631740:G:A	2.97311e-16	0.370995	-6.10073e-10
4632006	chr17:4632006:G:A	4.11915e-17	-3.05713e-10	-1.60555
4632019	chr17:4632019:G:A	5.10225e-17	-1.39152	-6.10073e-10
4632118	chr17:4632118:T:C	1.22563e-17	-1.81005	-1.00769
4632519	chr17:4632519:G:A	5.97289e-17	-3.05713e-10	-1.23397
4632632	chr17:4632632:G:A	5.03459e-17	-3.05713e-10	-1.40487
4632946	chr17:4632946:T:C	5.91461e-18	-1.98228	-1.56408
4633055	chr17:4633055:C:T	9.46963e-16	-3.05713e-10	1.52948
4633137	chr17:4633137:T:C	1.09757e-16	-3.05713e-10	-0.625511
4633537	chr17:4633537:G:A	1.02768e-17	-1.85922	-1.13467
4633861	chr17:4633861:C:G	1.31084e-16	-3.05713e-10	-0.447944
4633885	chr17:4633885:A:G	7.0725e-17	-3.05713e-10	-1.06498
4633956	chr17:4633956:T:C	3.76539e-16	-3.05713e-10	0.607238
4634266	chr17:4634266:T:G	1.14495e-17	-2.00325	-0.882581
4634289	chr17:4634289:G:T	5.37258e-17	-3.05713e-10	-1.33989
4634717	chr17:4634717:G:A	1.54196e-16	-3.05713e-10	-0.285559
4634848	chr17:4634848:A:G	5.02709e-17	-1.40636	-6.10073e-10
4635205	chr17:4635205:C:T	2.12443e-16	-3.05713e-10	0.0348888
4635262	chr17:4635262:C:T	1.12204e-17	-2.05732	-0.848728
4635391	chr17:4635391:A:T	3.95525e-17	-1.64615	-6.10073e-10
4635561	chr17:4635561:C:T	3.2016e-17	-1.85755	-6.10073e-10
4635628	chr17:4635628:T:C	9.81874e-18	-1.99663	-1.04286
4636063	chr17:4636063:C:T	4.55576e-17	-2.05459	0.549785
4636076	chr17:4636076:C:T	4.07231e-17	-3.05713e-10	-1.61699
4636602	chr17:4636602:C:T	4.17616e-17	-3.05713e-10	-1.59181
4636982	chr17:4636982:C:T	8.71967e-18	-1.5772	-1.581
4637060	chr17:4637060:G:A	6.03948e-17	-2.05816	0.835279
4637352	chr17:4637352:G:A	3.31021e-17	-0.796204	-1.02798
4637612	chr17:4637612:C:T	1.12646e-16	-3.05713e-10	-0.599535
4637705	chr17:4637705:T:C	6.7675e-18	-1.82205	-1.5896
4637747	chr17:4637747:T:G	6.841e-18	-1.80668	-1.59417
4637748	chr17:4637748:T:C	6.84579e-18	-1.82422	-1.57593
4638700	chr17:4638700:G:A	3.30695e-17	-1.82517	-6.10073e-10
4639253	chr17:4639253:C:T	7.04615e-18	-1.90999	-1.46132
4639422	chr17:4639422:G:A	8.99513e-18	-1.67528	-1.45182
4640300	chr17:4640300:C:T	6.08253e-17	-1.21578	-6.10073e-10
4640472	chr17:4640472:C:T	2.6779e-17	-2.03616	-6.10073e-10
4640565	chr17:4640565:G:A	1.93598e-16	-0.0580006	-6.10073e-10
4641003	chr17:4641003:A:G	7.09755e-17	-3.05713e-10	-1.06145
4641038	chr17:4641038:G:A	7.92231e-18	-1.79002	-1.46408
4641091	chr17:4641091:CTT:C	4.25254e-17	-2.02498	0.451297
4641153	chr17:4641153:T:C	6.25251e-17	-3.05713e-10	-1.18821
4641225	chr17:4641225:A:G	1.03515e-17	-1.73316	-1.25349
4641289	chr17:4641289:C:T	4.26546e-17	-3.05713e-10	-1.57065
4641837	chr17:4641837:C:G	1.79319e-16	-0.677378	0.542763
4641943	chr17:4641943:G:A	1.20125e-17	-1.98918	-0.848658
4641975	chr17:4641975:T:TG	9.7933e-17	-3.05713e-10	-0.739499
4642078	chr17:4642078:C:T	2.77133e-17	-2.0142	0.0123293
4642278	chr17:4642278:C:T	5.67529e-17	-3.05713e-10	-1.28508
4642286	chr17:4642286:C:T	1.8365e-16	-1.97798	1.86723
4643080	chr17:4643080:C:T	1.25096e-17	-2.04325	-0.754038
4643150	chr17:4643150:G:A	5.44309e-18	-2.01832	-1.61112
4643264	chr17:4643264:A:G	2.79698e-16	-2.01404	2.32397
4643352	chr17:4643352:C:G	5.10382e-17	-3.05713e-10	-1.39121
4643446	chr17:4643446:G:A	5.26836e-17	-3.05713e-10	-1.35948
4643605	chr17:4643605:G:T	5.2789e-17	-3.05713e-10	-1.35748
4643629	chr17:4643629:C:T	4.32116e-17	-3.05713e-10	-1.55767
4643706	chr17:4643706:CTTAA:C	6.39973e-17	-1.96497	0.800028
4643988	chr17:4643988:G:C	4.41288e-17	-3.05713e-10	-1.53667
4644429	chr17:4644429:G:A	1.47998e-16	-3.05713e-10	-0.326584
4644470	chr17:4644470:A:G	7.81584e-17	-2.05808	1.09303
4644568	chr17:4644568:A:AT	6.2472e-17	-3.05713e-10	-1.18906
4644611	chr17:4644611:C:T	5.4527e-18	-2.01406	-1.61362
4644804	chr17:4644804:G:A	5.58444e-17	-3.05713e-10	-1.30121
4644979	chr17:4644979:G:A	5.84552e-18	-2.04696	-1.51115
4645113	chr17:4645113:C:G	9.93791e-17	-3.05713e-10	-0.72484
4645349	chr17:4645349:T:C	2.69406e-16	-3.05713e-10	0.272436
4645757	chr17:4645757:AACT:A	3.73953e-17	-1.96552	0.263283
4645826	chr17:4645826:C:T	2.0084e-16	-3.05713e-10	-0.021272
4646126	chr17:4646126:A:G	1.44879e-16	-3.05713e-10	-0.347887
4646179	chr17:4646179:G:A	6.34856e-18	-2.01901	-1.45654
4646236	chr17:4646236:T:G	4.15632e-17	-3.05713e-10	-1.59657
4646605	chr17:4646605:G:A	8.57848e-17	-3.05713e-10	-0.871941
4646858	chr17:4646858:G:A	1.73904e-16	-2.00098	1.8357
4646894	chr17:4646894:C:T	9.15603e-16	-2.04408	3.53988
4647238	chr17:4647238:G:A	5.50532e-17	-3.05713e-10	-1.31548
4647600	chr17:4647600:TAAAAAC:T	5.87462e-17	-3.05713e-10	-1.25056
4647708	chr17:4647708:T:C	6.23086e-18	-2.00955	-1.48472
4647827	chr17:4647827:C:T	1.58495e-17	-1.82188	-0.738765
4647936	chr17:4647936:A:C	6.16729e-17	-3.05713e-10	-1.20194
4648267	chr17:4648267:C:T	8.1975e-17	-3.05713e-10	-0.917369
4648378	chr17:4648378:G:A	9.48802e-17	-3.05713e-10	-0.771167
4648512	chr17:4648512:G:A	1.05085e-16	-3.05713e-10	-0.669012
4648537	chr17:4648537:G:A	4.20385e-17	-3.05713e-10	-1.5852
4648900	chr17:4648900:T:C	1.10383e-16	-3.05713e-10	-0.619825
4649173	chr17:4649173:T:C	1.02388e-17	-1.9432	-1.0544
4649614	chr17:4649614:T:C	6.43292e-17	-3.05713e-10	-1.15977
4649660	chr17:4649660:G:GC	5.81907e-18	-1.94712	-1.61552
4650038	chr17:4650038:T:C	9.19256e-17	-3.05713e-10	-0.802803
4650360	chr17:4650360:C:T	6.035e-17	-3.05713e-10	-1.22362
4650373	chr17:4650373:C:T	1.57087e-17	-1.32211	-1.24746
4650470	chr17:4650470:T:G	1.00721e-16	-3.05713e-10	-0.711431
4650581	chr17:4650581:T:C	5.88997e-17	-3.05713e-10	-1.24795
4650619	chr17:4650619:T:C	6.31895e-18	-2.024	-1.45623
4650626	chr17:4650626:A:T	5.88443e-17	-3.05713e-10	-1.24889
4650696	chr17:4650696:A:G	5.86803e-17	-3.05713e-10	-1.25168
4650764	chr17:4650764:C:T	6.06156e-17	-3.05713e-10	-1.21923
4651014	chr17:4651014:G:A	5.84047e-17	-3.05713e-10	-1.25639
4651030	chr17:4651030:G:A	4.17795e-17	-3.05713e-10	-1.59138
4651223	chr17:4651223:G:A	1.02642e-16	-3.05713e-10	-0.692534
4651472	chr17:4651472:T:C	3.9184e-17	-1.95201	0.296491
4651615	chr17:4651615:C:T	4.12901e-17	-3.05713e-10	-1.60316
4651664	chr17:4651664:C:T	4.14054e-17	-3.05713e-10	-1.60037
4651668	chr17:4651668:T:C	5.54207e-17	-3.05713e-10	-1.30883
4651756	chr17:4651756:G:A	6.15972e-18	-2.04924	-1.45651
4651989	chr17:4651989:T:C	5.18057e-17	-3.05713e-10	-1.37628
4652118	chr17:4652118:G:A	9.68292e-17	-3.05713e-10	-0.750834
4652525	chr17:4652525:C:T	5.20853e-17	-3.05713e-10	-1.3709
4652690	chr17:4652690:G:A	4.39779e-17	-3.05713e-10	-1.5401
4652724	chr17:4652724:A:G	5.80486e-17	-3.05713e-10	-1.2625
4652806	chr17:4652806:G:A	5.49612e-17	-3.05713e-10	-1.31716
4653312	chr17:4653312:T:C	5.88225e-17	-3.05713e-10	-1.24926
4653336	chr17:4653336:A:ATGCCT	5.80818e-17	-3.05713e-10	-1.26193
4653340	chr17:4653340:C:T	4.11945e-17	-3.05713e-10	-1.60548
4653474	chr17:4653474:T:TGCA	5.89738e-17	-3.05713e-10	-1.24669
4653582	chr17:4653582:GTGTGTTATGTA:G	5.36902e-18	-2.05351	-1.58963
4653970	chr17:4653970:TTAAAAG:T	5.7029e-17	-3.05713e-10	-1.28022
4654028	chr17:4654028:A:C	5.87589e-17	-3.05713e-10	-1.25034
4654136	chr17:4654136:A:G	5.71684e-17	-3.05713e-10	-1.27778
4654394	chr17:4654394:G:A	6.54277e-17	-3.05713e-10	-1.14284
4654565	chr17:4654565:C:T	1.51435e-17	-1.00772	-1.59849
4654566	chr17:4654566:G:A	1.01694e-17	-1.77732	-1.22708
4654692	chr17:4654692:A:C	4.96222e-17	-3.05713e-10	-1.41934
4654785	chr17:4654785:C:T	5.61675e-17	-3.05713e-10	-1.29544
4654975	chr17:4654975:C:T	8.16364e-17	-3.05713e-10	-0.921507
4655367	chr17:4655367:G:A	2.03693e-17	-1.86709	-0.44266
4655540	chr17:4655540:CAGT:C	6.31315e-18	-2.04433	-1.43682
4655549	chr17:4655549:A:G	6.25222e-17	-3.05713e-10	-1.18826
4655555	chr17:4655555:C:T	2.95885e-17	-1.9364	-6.10073e-10
4655656	chr17:4655656:G:A	5.10094e-17	-3.05713e-10	-1.39177
4655706	chr17:4655706:A:G	7.03764e-17	-3.05713e-10	-1.06993
4655757	chr17:4655757:T:C	6.55398e-17	-3.05713e-10	-1.14112
4655797	chr17:4655797:G:C	5.80802e-17	-3.05713e-10	-1.26196
4655866	chr17:4655866:TGGA:T	7.37895e-17	-3.05713e-10	-1.02257
4655929	chr17:4655929:G:A	5.38868e-17	-3.05713e-10	-1.3369
4655980	chr17:4655980:A:G	8.94388e-17	-3.05713e-10	-0.830228
4656059	chr17:4656059:T:C	2.23533e-17	-1.76104	-0.455765
4656212	chr17:4656212:C:G	6.39955e-18	-2.05788	-1.40968
4656250	chr17:4656250:C:T	4.23742e-17	-3.05713e-10	-1.57724
4656262	chr17:4656262:G:A	7.56979e-17	-3.05713e-10	-0.997032
4656314	chr17:4656314:A:AGT	4.58665e-17	-3.05713e-10	-1.49805
4656490	chr17:4656490:G:A	1.1048e-17	-1.76831	-1.15322
4656500	chr17:4656500:C:T	6.00181e-17	-3.05713e-10	-1.22914
4656538	chr17:4656538:G:A	2.92806e-17	-1.97345	0.0265926
4656738	chr17:4656738:C:A	4.30483e-17	-2.03184	0.470381
4656768	chr17:4656768:C:CT	4.31372e-17	-3.05713e-10	-1.5594
4656776	chr17:4656776:GC:G	1.04876e-16	-3.05713e-10	-0.671006
4656846	chr17:4656846:G:T	7.19971e-18	-2.03608	-1.31367
4656918	chr17:4656918:T:A	4.10177e-17	-3.05713e-10	-1.60978
4656979	chr17:4656979:G:A	6.06643e-18	-1.91792	-1.6031
4657018	chr17:4657018:G:A	6.73214e-17	-3.05713e-10	-1.1143
4657151	chr17:4657151:C:T	7.14508e-17	-3.05713e-10	-1.05477
4657562	chr17:4657562:C:T	9.0013e-17	-3.05713e-10	-0.823829
4657614	chr17:4657614:A:G	5.97598e-18	-1.93316	-1.60287
4657779	chr17:4657779:A:G	3.76984e-17	-2.01486	0.320697
4657809	chr17:4657809:G:A	5.50894e-18	-2.00046	-1.61695
4657979	chr17:4657979:A:G	4.87976e-17	-3.05713e-10	-1.4361
4658083	chr17:4658083:A:G	7.36044e-18	-1.97769	-1.34997
4658106	chr17:4658106:T:C	7.14958e-18	-1.99203	-1.3647
4658204	chr17:4658204:T:A	6.22959e-18	-1.89232	-1.60215
4658271	chr17:4658271:G:C	7.12688e-18	-2.00251	-1.3574
4658321	chr17:4658321:T:C	5.65425e-17	-3.05713e-10	-1.28879
4658539	chr17:4658539:A:G	7.25365e-18	-1.98504	-1.35724
4658542	chr17:4658542:C:T	1.00505e-16	-3.05713e-10	-0.713576
4658633	chr17:4658633:T:C	7.10889e-18	-1.97353	-1.38891
4658787	chr17:4658787:G:A	7.2154e-18	-1.98881	-1.35875
4658855	chr17:4658855:T:C	7.25835e-18	-1.98654	-1.35509
4658962	chr17:4658962:A:T	7.31972e-18	-1.98693	-1.34628
4659154	chr17:4659154:C:T	7.4303e-18	-1.97512	-1.34309
4659550	chr17:4659550:G:A	6.26385e-18	-1.89393	-1.59506
4659606	chr17:4659606:A:G	7.30553e-18	-1.98577	-1.34938
4659810	chr17:4659810:C:G	4.08487e-17	-3.05713e-10	-1.61391
4659832	chr17:4659832:A:G	7.33935e-18	-1.98427	-1.34626
4660149	chr17:4660149:G:A	1.25198e-17	-1.8931	-0.903369
4660190	chr17:4660190:C:T	4.76404e-17	-3.05713e-10	-1.4601
4660194	chr17:4660194:T:C	7.47252e-18	-1.96267	-1.34988
4660288	chr17:4660288:A:G	8.30984e-18	-2.05728	-1.14906
4660292	chr17:4660292:A:G	8.34029e-18	-2.05602	-1.14667
4660313	chr17:4660313:G:A	6.33726e-18	-1.87457	-1.60276
4660365	chr17:4660365:C:T	6.35677e-18	-1.89825	-1.57601
4660576	chr17:4660576:G:A	4.29862e-17	-3.05713e-10	-1.5629
4660588	chr17:4660588:T:C	4.56405e-17	-3.05713e-10	-1.50299
4660599	chr17:4660599:G:A	7.56403e-18	-2.05772	-1.24266
4660898	chr17:4660898:G:A	4.82124e-17	-3.05713e-10	-1.44817
4660924	chr17:4660924:C:T	2.96905e-17	-1.93296	-6.10073e-10
4661081	chr17:4661081:A:G	4.15701e-17	-3.05713e-10	-1.5964
4661138	chr17:4661138:A:G	4.58013e-17	-3.05713e-10	-1.49947
4661234	chr17:4661234:A:G	4.58939e-17	-3.05713e-10	-1.49745
4661344	chr17:4661344:C:CA	4.91229e-17	-3.05713e-10	-1.42946
4661377	chr17:4661377:G:A	4.08531e-17	-3.05713e-10	-1.6138
4661452	chr17:4661452:A:G	4.73242e-17	-3.05713e-10	-1.46676
4661568	chr17:4661568:A:G	2.76468e-17	-2.00427	-6.10073e-10
4661604	chr17:4661604:C:T	4.07525e-17	-3.05713e-10	-1.61627
4661711	chr17:4661711:A:C	4.81473e-17	-3.05713e-10	-1.44952
4661728	chr17:4661728:T:TATC	4.80892e-17	-3.05713e-10	-1.45072
4661832	chr17:4661832:A:G	4.74286e-17	-3.05713e-10	-1.46456
4661955	chr17:4661955:G:A	4.81987e-17	-3.05713e-10	-1.44845
4661976	chr17:4661976:T:C	4.74871e-17	-3.05713e-10	-1.46332
4662009	chr17:4662009:G:A	6.63168e-18	-1.93069	-1.50124
4662083	chr17:4662083:A:T	4.48987e-17	-3.05713e-10	-1.51937
4662087	chr17:4662087:AAAAG:A	4.09759e-17	-3.05713e-10	-1.6108
4662416	chr17:4662416:T:A	4.89907e-17	-3.05713e-10	-1.43215
4662422	chr17:4662422:C:T	5.97015e-18	-1.95146	-1.58555
4662460	chr17:4662460:CTT:C	6.76761e-18	-1.84688	-1.56475
4662468	chr17:4662468:A:T	4.81237e-17	-3.05713e-10	-1.45001
4662562	chr17:4662562:G:A	7.24222e-17	-3.05713e-10	-1.04127
4662605	chr17:4662605:C:T	4.81189e-17	-3.05713e-10	-1.45011
4662720	chr17:4662720:G:A	6.86652e-18	-1.85644	-1.54069
4662879	chr17:4662879:A:T	4.15152e-17	-3.05713e-10	-1.59772
4663401	chr17:4663401:G:C	4.6703e-17	-3.05713e-10	-1.47998
4663474	chr17:4663474:G:A	3.92473e-17	-1.6539	-6.10073e-10
4663812	chr17:4663812:T:C	4.55957e-17	-3.05713e-10	-1.50397
4663920	chr17:4663920:A:G	6.37017e-18	-1.857	-1.61516
4664042	chr17:4664042:C:G	6.37819e-18	-1.85828	-1.61262
4664176	chr17:4664176:A:T	4.13962e-17	-3.05713e-10	-1.60059
4664269	chr17:4664269:T:C	6.41641e-18	-1.86342	-1.60151
4664484	chr17:4664484:G:A	5.24622e-18	-2.05757	-1.6087
4664503	chr17:4664503:G:A	3.29898e-17	-1.87985	0.0522625
4664532	chr17:4664532:T:C	4.67736e-17	-3.05713e-10	-1.47846
4665103	chr17:4665103:G:C	4.75434e-17	-3.05713e-10	-1.46214
4665157	chr17:4665157:T:C	4.07766e-17	-3.05713e-10	-1.61568
4665308	chr17:4665308:T:C	4.0936e-17	-3.05713e-10	-1.61177
4665658	chr17:4665658:CTA:C	6.95857e-18	-1.82136	-1.56245
4665738	chr17:4665738:T:C	4.93637e-17	-3.05713e-10	-1.42457
4666276	chr17:4666276:C:T	1.67657e-16	-3.05713e-10	-0.20186
4666298	chr17:4666298:G:A	8.18597e-17	-3.05713e-10	-0.918776
4666320	chr17:4666320:A:G	7.85998e-17	-3.05713e-10	-0.959414
4666819	chr17:4666819:A:C	1.99528e-17	-1.87766	-0.452753
4666938	chr17:4666938:G:T	1.95279e-17	-1.81598	-0.535959
4666968	chr17:4666968:A:C	1.81226e-17	-1.84525	-0.581377
4667171	chr17:4667171:GAAC:G	1.84581e-17	-1.82547	-0.582805
4667278	chr17:4667278:C:T	1.91217e-17	-1.82298	-0.549978
4667421	chr17:4667421:A:G	1.61697e-16	-3.05713e-10	-0.238057
4667647	chr17:4667647:C:T	1.61634e-16	-3.05713e-10	-0.238449
4667726	chr17:4667726:T:C	7.15631e-18	-2.03958	-1.3162
4667864	chr17:4667864:C:T	4.09239e-17	-3.05713e-10	-1.61207
4668101	chr17:4668101:A:ATTT	6.46403e-18	-2.03526	-1.42227
4668103	chr17:4668103:T:TAAA	6.52715e-18	-2.03341	-1.4144
4668106	chr17:4668106:T:TTATAAATATATAAAATTTATAAATTTATAA	6.51537e-18	-2.02775	-1.42187
4668107	chr17:4668107:G:A	6.26002e-18	-2.03595	-1.45364
4668255	chr17:4668255:G:A	5.54221e-17	-3.05713e-10	-1.3088
4668270	chr17:4668270:C:T	2.15873e-16	-3.05713e-10	0.0509071
4668400	chr17:4668400:T:C	5.93756e-17	-1.2399	-6.10073e-10
4668644	chr17:4668644:A:C	4.23866e-17	-3.05713e-10	-1.57695
4669175	chr17:4669175:C:T	7.46492e-18	-1.70009	-1.61347
4669382	chr17:4669382:A:G	1.04631e-17	-1.99105	-0.984881
4669505	chr17:4669505:T:C	5.27702e-17	-3.05713e-10	-1.35784
4669779	chr17:4669779:GAATT:G	5.21853e-17	-3.05713e-10	-1.36898
4669840	chr17:4669840:T:G	4.10375e-17	-3.05713e-10	-1.6093
4670112	chr17:4670112:T:C	6.90754e-18	-1.7829	-1.60827
4670119	chr17:4670119:C:G	1.07222e-17	-1.99126	-0.960209
4670248	chr17:4670248:T:C	5.93712e-18	-2.04485	-1.49771
4670316	chr17:4670316:C:T	1.02293e-17	-1.97887	-1.01965
4670377	chr17:4670377:A:C	1.17176e-16	-3.05713e-10	-0.560109
4670503	chr17:4670503:C:T	4.21225e-17	-3.05713e-10	-1.5832
4670573	chr17:4670573:A:G	4.90089e-17	-3.05713e-10	-1.43178
4670697	chr17:4670697:G:A	1.02965e-17	-1.992	-0.999975
4670738	chr17:4670738:A:C	1.05824e-16	-3.05713e-10	-0.662005
4670758	chr17:4670758:A:G	6.56238e-18	-2.05489	-1.38754
4670774	chr17:4670774:T:C	5.6129e-17	-3.05713e-10	-1.29613
4671171	chr17:4671171:G:A	4.96224e-17	-3.05713e-10	-1.41934
4671456	chr17:4671456:T:A	7.02004e-18	-1.75805	-1.61696
4671988	chr17:4671988:A:G	1.77742e-17	-1.7144	-0.731632
4672615	chr17:4672615:G:A	4.07249e-17	-3.05713e-10	-1.61694
4673325	chr17:4673325:C:T	5.968e-18	-1.92236	-1.61501
4673817	chr17:4673817:G:A	9.6861e-18	-2.01691	-1.03618
4674233	chr17:4674233:G:A	2.82152e-17	-1.98392	-6.10073e-10
4674312	chr17:4674312:G:A	8.71662e-18	-1.66428	-1.49427
4674655	chr17:4674655:C:A	7.93551e-18	-1.71046	-1.54197
4674712	chr17:4674712:C:G	4.21635e-17	-3.05713e-10	-1.58223
4675012	chr17:4675012:C:T	4.42626e-17	-3.05713e-10	-1.53364
4675446	chr17:4675446:A:G	5.6448e-17	-3.05713e-10	-1.29046
4675635	chr17:4675635:T:C	6.20392e-17	-3.05713e-10	-1.19602
4676006	chr17:4676006:G:A	5.87594e-18	-1.95149	-1.60143
4676343	chr17:4676343:G:A	9.70175e-18	-1.99922	-1.05226
4676405	chr17:4676405:C:T	5.3172e-17	-3.05713e-10	-1.35025
4676842	chr17:4676842:A:G	4.31369e-17	-3.05713e-10	-1.55941
4676929	chr17:4676929:C:T	7.2719e-18	-1.96906	-1.3707
4676963	chr17:4676963:G:A	3.07671e-17	-1.89734	-6.10073e-10
4677124	chr17:4677124:AC:A	1.64994e-17	-1.81226	-0.708201
4677284	chr17:4677284:A:G	9.84802e-18	-1.78279	-1.25372
4677295	chr17:4677295:G:A	4.24736e-17	-3.05713e-10	-1.5749
4677490	chr17:4677490:A:C	6.41552e-17	-3.05713e-10	-1.16248
4677787	chr17:4677787:G:A	4.2989e-17	-3.05713e-10	-1.56284
4677808	chr17:4677808:T:C	2.07665e-17	-2.01135	-0.27909
4677836	chr17:4677836:G:A	4.67385e-17	-3.05713e-10	-1.47921
4678051	chr17:4678051:T:C	1.53496e-16	-3.05713e-10	-0.290106
4678163	chr17:4678163:G:A	5.02866e-17	-3.05713e-10	-1.40605
4678382	chr17:4678382:G:C	6.61444e-17	-3.05713e-10	-1.13194
4678494	chr17:4678494:C:A	4.89819e-17	-3.05713e-10	-1.43233
4678525	chr17:4678525:G:A	5.64308e-17	-3.05713e-10	-1.29077
4678603	chr17:4678603:A:G	4.21685e-17	-3.05713e-10	-1.58211
4678724	chr17:4678724:C:G	4.23472e-17	-3.05713e-10	-1.57788
4678731	chr17:4678731:G:C	8.08274e-17	-3.05713e-10	-0.931466
4679076	chr17:4679076:G:C	4.51696e-17	-3.05713e-10	-1.51336
4679131	chr17:4679131:A:C	8.47031e-18	-1.81915	-1.36806
4679424	chr17:4679424:TA:T	5.627e-17	-3.05713e-10	-1.29362
4679529	chr17:4679529:G:A	8.34352e-17	-3.05713e-10	-0.899713
4679577	chr17:4679577:T:C	8.21839e-18	-1.95908	-1.25832
4679728	chr17:4679728:A:G	9.20918e-18	-2.05434	-1.04924
4679765	chr17:4679765:T:A	4.27649e-17	-3.05713e-10	-1.56807
4679801	chr17:4679801:T:C	4.98351e-17	-3.05713e-10	-1.41506
4680353	chr17:4680353:T:C	4.19319e-17	-3.05713e-10	-1.58774
4680741	chr17:4680741:G:A	4.23311e-17	-3.05713e-10	-1.57826
4680803	chr17:4680803:T:C	4.2819e-17	-3.05713e-10	-1.5668
4680920	chr17:4680920:T:C	4.71408e-17	-3.05713e-10	-1.47064
4680936	chr17:4680936:C:G	7.30281e-18	-1.9431	-1.39242
4681322	chr17:4681322:A:T	4.23673e-17	-3.05713e-10	-1.57741
4681361	chr17:4681361:A:G	4.14581e-17	-3.05713e-10	-1.5991
4681375	chr17:4681375:C:CT	6.94762e-18	-1.78126	-1.60413
4681527	chr17:4681527:C:T	4.14161e-17	-3.05713e-10	-1.60011
4681528	chr17:4681528:G:A	4.9174e-17	-3.05713e-10	-1.42842
4681782	chr17:4681782:G:C	5.41308e-17	-3.05713e-10	-1.33238
4681853	chr17:4681853:A:T	5.39123e-17	-3.05713e-10	-1.33642
4682476	chr17:4682476:G:A	4.07902e-17	-3.05713e-10	-1.61534
4682526	chr17:4682526:G:A	2.66728e-17	-0.43525	-1.60489
4682735	chr17:4682735:CAATT:C	4.75137e-17	-3.05713e-10	-1.46276
4682925	chr17:4682925:G:A	5.80304e-17	-3.05713e-10	-1.26282
4682958	chr17:4682958:GA:G	4.31065e-17	-3.05713e-10	-1.56011
4682975	chr17:4682975:G:A	4.07345e-17	-3.05713e-10	-1.61671
4683383	chr17:4683383:A:G	4.91953e-17	-3.05713e-10	-1.42799
4683787	chr17:4683787:T:TC	4.16772e-17	-3.05713e-10	-1.59383
4683943	chr17:4683943:A:C	5.47236e-17	-3.05713e-10	-1.32149
4684060	chr17:4684060:C:T	1.79636e-17	-1.73095	-0.70449
4684114	chr17:4684114:A:C	5.11208e-17	-3.05713e-10	-1.38959
4684382	chr17:4684382:C:G	5.22835e-17	-3.05713e-10	-1.3671
4684431	chr17:4684431:A:G	8.55343e-18	-2.03659	-1.14086
4684580	chr17:4684580:A:T	2.71361e-17	-2.02292	-6.10073e-10
4684629	chr17:4684629:T:TG	5.22076e-17	-3.05713e-10	-1.36856
4685403	chr17:4685403:G:A	5.20419e-17	-3.05713e-10	-1.37173
4685561	chr17:4685561:G:A	5.94853e-16	-1.03373	2.09826
4685641	chr17:4685641:T:C	5.20399e-17	-3.05713e-10	-1.37177
4685828	chr17:4685828:A:G	5.25855e-17	-3.05713e-10	-1.36134
4685861	chr17:4685861:C:T	8.80816e-18	-1.56779	-1.58031
4685952	chr17:4685952:C:A	5.31212e-17	-3.05713e-10	-1.35121
4686155	chr17:4686155:C:T	5.27495e-17	-3.05713e-10	-1.35823
4686580	chr17:4686580:C:T	8.74078e-18	-1.59643	-1.55935
4686587	chr17:4686587:G:A	7.58782e-18	-1.86857	-1.42867
4686793	chr17:4686793:C:T	8.39237e-18	-1.60507	-1.59139
4686879	chr17:4686879:G:A	7.44825e-17	-3.05713e-10	-1.01322
4686991	chr17:4686991:C:T	5.15433e-17	-3.05713e-10	-1.38136
4687190	chr17:4687190:C:G	4.81045e-17	-3.05713e-10	-1.45041
4687320	chr17:4687320:A:G	5.46323e-17	-3.05713e-10	-1.32316
4687341	chr17:4687341:G:A	2.68467e-17	-2.03364	-6.10073e-10
4687374	chr17:4687374:C:G	5.3155e-18	-2.03772	-1.61544
4687380	chr17:4687380:G:T	5.17285e-17	-3.05713e-10	-1.37777
4687428	chr17:4687428:C:T	5.35253e-17	-3.05713e-10	-1.34363
4687455	chr17:4687455:C:A	5.33334e-17	-3.05713e-10	-1.34722
4687761	chr17:4687761:T:C	5.43015e-17	-3.05713e-10	-1.32923
4687828	chr17:4687828:G:A	5.43015e-17	-3.05713e-10	-1.32923
4688044	chr17:4688044:G:C	8.44819e-18	-2.04194	-1.14789
4688080	chr17:4688080:G:A	5.43015e-17	-3.05713e-10	-1.32923
4688152	chr17:4688152:T:C	5.89479e-17	-3.05713e-10	-1.24713
4688352	chr17:4688352:G:A	2.66062e-17	-2.04264	-6.10073e-10
4688489	chr17:4688489:G:A	5.45482e-17	-3.05713e-10	-1.3247
4688501	chr17:4688501:G:A	1.00366e-16	-3.05713e-10	-0.714955
4688857	chr17:4688857:T:C	5.43015e-17	-3.05713e-10	-1.32923
4689690	chr17:4689690:G:A	5.24472e-17	-3.05713e-10	-1.36398
4689820	chr17:4689820:G:A	8.75188e-18	-1.59703	-1.55748
4689823	chr17:4689823:T:C	5.43054e-17	-3.05713e-10	-1.32916
4690231	chr17:4690231:G:A	5.37897e-17	-3.05713e-10	-1.3387
4690268	chr17:4690268:T:C	5.4923e-17	-3.05713e-10	-1.31785
4690307	chr17:4690307:T:C	1.44493e-17	-1.91225	-0.740886
4690454	chr17:4690454:C:G	5.34262e-17	-3.05713e-10	-1.34548
4690460	chr17:4690460:A:G	5.09558e-17	-3.05713e-10	-1.39282
4690557	chr17:4690557:A:G	7.37006e-17	-3.05713e-10	-1.02377
4690572	chr17:4690572:A:C	8.78559e-18	-1.58403	-1.56664
4690621	chr17:4690621:C:T	4.52412e-17	-3.05713e-10	-1.51177
4690708	chr17:4690708:T:C	5.44461e-17	-3.05713e-10	-1.32657
4691642	chr17:4691642:A:G	5.33901e-17	-3.05713e-10	-1.34616
4691670	chr17:4691670:C:T	3.7293e-17	-1.79597	0.0909953
4691881	chr17:4691881:T:A	4.08583e-17	-3.05713e-10	-1.61367
4692007	chr17:4692007:A:C	5.43015e-17	-3.05713e-10	-1.32923
4692222	chr17:4692222:C:T	5.52022e-17	-3.05713e-10	-1.31278
4692243	chr17:4692243:G:A	5.98972e-17	-3.05713e-10	-1.23115
4692404	chr17:4692404:T:C	5.67501e-18	-2.0002	-1.58751
4692423	chr17:4692423:T:C	5.73823e-17	-3.05713e-10	-1.27405
4692732	chr17:4692732:G:A	5.5673e-18	-2.01343	-1.59344
4692853	chr17:4692853:T:C	4.104e-17	-3.05713e-10	-1.60924
4692860	chr17:4692860:A:G	1.01275e-16	-3.05713e-10	-0.70594
4692874	chr17:4692874:G:A	1.9218e-17	-1.80819	-0.559745
4693161	chr17:4693161:A:C	5.12505e-17	-3.05713e-10	-1.38706
4693246	chr17:4693246:C:G	1.73395e-17	-1.84668	-0.624118
4693384	chr17:4693384:T:C	8.79567e-18	-1.58449	-1.56503
4694208	chr17:4694208:G:A	4.09025e-17	-3.05713e-10	-1.61259
4694390	chr17:4694390:G:A	6.52193e-17	-3.05713e-10	-1.14603
4694424	chr17:4694424:G:A	7.74925e-18	-1.95374	-1.32245
4694592	chr17:4694592:G:A	2.47866e-17	-1.75852	-0.354955
4694659	chr17:4694659:CA:C	4.90628e-17	-3.05713e-10	-1.43068
4695062	chr17:4695062:C:T	7.68392e-17	-3.05713e-10	-0.982067
4695105	chr17:4695105:G:A	4.8515e-17	-3.05713e-10	-1.44191
4695158	chr17:4695158:T:C	7.06651e-17	-3.05713e-10	-1.06583
4695298	chr17:4695298:G:A	9.4889e-18	-1.49578	-1.57788
4695398	chr17:4695398:C:T	5.47697e-17	-3.05713e-10	-1.32065
4695595	chr17:4695595:G:A	6.99089e-17	-1.07659	-6.10073e-10
4695717	chr17:4695717:G:A	7.36855e-17	-3.05713e-10	-1.02398
4695956	chr17:4695956:C:T	5.52742e-17	-3.05713e-10	-1.31148
4695957	chr17:4695957:A:G	5.63029e-17	-3.05713e-10	-1.29304
4696276	chr17:4696276:G:A	4.0808e-17	-3.05713e-10	-1.6149
4696362	chr17:4696362:A:G	5.33452e-17	-3.05713e-10	-1.347
4696586	chr17:4696586:T:C	5.34693e-17	-3.05713e-10	-1.34468
4696605	chr17:4696605:C:T	5.14518e-17	-3.05713e-10	-1.38314
4696934	chr17:4696934:C:T	5.36736e-17	-3.05713e-10	-1.34086
4696985	chr17:4696985:G:C	9.25327e-18	-1.53377	-1.56503
4697469	chr17:4697469:G:A	9.74612e-18	-1.48277	-1.56415
4697622	chr17:4697622:G:A	4.71835e-17	-3.05713e-10	-1.46974
4697751	chr17:4697751:T:C	1.1907e-16	-3.05713e-10	-0.544068
4697813	chr17:4697813:G:C	1.09918e-17	-2.04878	-0.877847
4697921	chr17:4697921:C:G	5.69293e-17	-3.05713e-10	-1.28197
4698438	chr17:4698438:G:A	9.41108e-18	-1.51845	-1.56344
4698653	chr17:4698653:C:A	5.35506e-17	-3.05713e-10	-1.34316
4699220	chr17:4699220:A:T	1.68089e-17	-1.86056	-0.641311
4699260	chr17:4699260:T:C	6.07955e-17	-3.05713e-10	-1.21627
4699642	chr17:4699642:G:A	1.69043e-17	-1.86379	-0.632421
4699647	chr17:4699647:C:T	7.98271e-17	-3.05713e-10	-0.94392
4700353	chr17:4700353:G:A	5.69218e-17	-3.05713e-10	-1.2821
4700516	chr17:4700516:T:C	6.01961e-17	-3.05713e-10	-1.22617
4700735	chr17:4700735:G:T	1.71176e-17	-1.89535	-0.58833
4701202	chr17:4701202:T:C	9.58609e-18	-1.67485	-1.38862
4701490	chr17:4701490:G:A	5.02793e-17	-3.05713e-10	-1.40619
4701495	chr17:4701495:C:T	4.18033e-17	-3.05713e-10	-1.59081
4701541	chr17:4701541:T:C	1.06769e-17	-1.80031	-1.15539
4701543	chr17:4701543:C:T	1.07058e-17	-1.8069	-1.14609
4701737	chr17:4701737:A:G	2.64703e-16	-3.05713e-10	0.254826
4701761	chr17:4701761:C:T	4.78981e-17	-3.05713e-10	-1.45471
4701773	chr17:4701773:C:T	1.71865e-17	-1.88759	-0.592069
4701905	chr17:4701905:A:C	1.71847e-17	-1.87691	-0.60285
4702068	chr17:4702068:A:G	5.16566e-17	-3.05713e-10	-1.37917
4702162	chr17:4702162:T:G	4.08111e-17	-3.05713e-10	-1.61483
4702209	chr17:4702209:G:A	6.11974e-17	-3.05713e-10	-1.20968
4702230	chr17:4702230:G:A	5.52082e-17	-1.31267	-6.10073e-10
4702592	chr17:4702592:T:C	1.77858e-17	-1.87914	-0.566242
4702675	chr17:4702675:C:A	6.26173e-17	-3.05713e-10	-1.18674
4702964	chr17:4702964:C:G	6.13003e-18	-1.90918	-1.6014
4703303	chr17:4703303:C:T	8.29469e-17	-3.05713e-10	-0.905582
4703521	chr17:4703521:C:A	6.0066e-17	-3.05713e-10	-1.22834
4703602	chr17:4703602:GC:G	4.52967e-17	-3.05713e-10	-1.51055
4704594	chr17:4704594:A:C	5.89622e-17	-3.05713e-10	-1.24689
4704747	chr17:4704747:G:A	4.08102e-17	-3.05713e-10	-1.61485
4704757	chr17:4704757:A:G	1.7161e-17	-1.86544	-0.615704
4704767	chr17:4704767:G:C	4.07982e-17	-3.05713e-10	-1.61515
4704934	chr17:4704934:AT:A	5.24294e-17	-3.05713e-10	-1.36432
4704980	chr17:4704980:A:G	4.13303e-17	-1.87087	0.268686
4705163	chr17:4705163:G:A	9.41252e-18	-1.96432	-1.11742
4705288	chr17:4705288:G:T	8.03847e-17	-3.05713e-10	-0.936958
4705327	chr17:4705327:T:C	1.7853e-17	-1.8376	-0.60401
4705421	chr17:4705421:TAAAGTAA:T	7.89106e-18	-1.89836	-1.35969
4705500	chr17:4705500:C:T	4.0769e-17	-3.05713e-10	-1.61586
4705575	chr17:4705575:C:T	4.83374e-17	-1.44558	-6.10073e-10
4705587	chr17:4705587:CTG:C	1.17583e-17	-1.77309	-1.08614
4705628	chr17:4705628:C:T	9.63756e-16	-3.05713e-10	1.54705
4705806	chr17:4705806:G:A	5.95297e-18	-1.97902	-1.56087
4706040	chr17:4706040:A:G	6.02857e-17	-3.05713e-10	-1.22469
4706041	chr17:4706041:C:A	6.28396e-18	-2.05809	-1.4277
4706071	chr17:4706071:A:G	6.84623e-17	-3.05713e-10	-1.0975
4706258	chr17:4706258:G:T	4.07495e-17	-3.05713e-10	-1.61634
4706424	chr17:4706424:CT:C	5.70795e-17	-3.05713e-10	-1.27934
4706585	chr17:4706585:T:G	9.26188e-18	-1.98812	-1.10976
4706632	chr17:4706632:G:C	6.59905e-18	-1.84698	-1.58988
4706665	chr17:4706665:T:C	8.69431e-16	-3.05713e-10	1.44406
4707059	chr17:4707059:C:T	1.22066e-15	-3.05713e-10	1.78336
4707124	chr17:4707124:G:A	5.71907e-17	-3.05713e-10	-1.27739
4707182	chr17:4707182:G:A	1.87537e-17	-1.83151	-0.560879
4707302	chr17:4707302:A:G	4.07251e-17	-3.05713e-10	-1.61694
4707344	chr17:4707344:T:C	7.75319e-18	-1.88841	-1.38727
4707531	chr17:4707531:G:C	4.27371e-17	-3.05713e-10	-1.56872
4707655	chr17:4707655:T:G	8.5101e-17	-3.05713e-10	-0.879944
4707920	chr17:4707920:AGAGT:A	4.32993e-17	-3.05713e-10	-1.55565
4708107	chr17:4708107:C:T	5.42083e-17	-3.05713e-10	-1.33095
4708308	chr17:4708308:C:T	3.13482e-17	-1.87862	-6.10073e-10
4708491	chr17:4708491:C:T	9.98694e-18	-1.46946	-1.55305
4708506	chr17:4708506:G:A	4.08384e-17	-3.05713e-10	-1.61416
4708523	chr17:4708523:A:T	4.13844e-17	-3.05713e-10	-1.60088
4708665	chr17:4708665:C:CT	7.63831e-18	-1.91157	-1.37904
4708691	chr17:4708691:A:C	4.99824e-17	-3.05713e-10	-1.41211
4708728	chr17:4708728:G:C	5.03884e-17	-3.05713e-10	-1.40402
4708804	chr17:4708804:A:G	7.47588e-18	-1.90786	-1.40424
4709774	chr17:4709774:T:C	4.96645e-17	-3.05713e-10	-1.41849
4709937	chr17:4709937:G:A	7.67369e-18	-1.90703	-1.37895
4709938	chr17:4709938:G:A	4.10418e-17	-3.05713e-10	-1.60919
4710002	chr17:4710002:A:G	4.07284e-17	-3.05713e-10	-1.61686
4710335	chr17:4710335:C:T	9.32894e-18	-1.49078	-1.59988
4710912	chr17:4710912:G:C	4.10749e-17	-3.05713e-10	-1.60839
4711244	chr17:4711244:G:A	1.41686e-17	-1.729	-0.943753
4711302	chr17:4711302:C:T	7.92038e-18	-1.65948	-1.59487
4711680	chr17:4711680:T:G	8.2176e-17	-3.05713e-10	-0.914919
4711794	chr17:4711794:G:A	5.23785e-17	-3.05713e-10	-1.36529
4711803	chr17:4711803:A:G	4.73492e-17	-1.84475	0.378515
4711970	chr17:4711970:G:A	5.24643e-17	-1.36365	-6.10073e-10
4712489	chr17:4712489:G:C	2.45204e-16	-3.05713e-10	0.178308
4712966	chr17:4712966:TTTTA:T	4.41445e-17	-3.05713e-10	-1.53631
4712991	chr17:4712991:T:A	8.13296e-17	-2.05761	1.13233
4712995	chr17:4712995:T:A	8.95451e-17	-2.02472	1.19568
4713286	chr17:4713286:G:C	4.18003e-17	-3.05713e-10	-1.59088
4713316	chr17:4713316:G:C	4.53935e-17	-3.05713e-10	-1.50841
4713351	chr17:4713351:G:A	5.02622e-17	-3.05713e-10	-1.40653
4713355	chr17:4713355:G:A	8.03585e-17	-3.05713e-10	-0.937285
4713524	chr17:4713524:G:A	4.22886e-17	-3.05713e-10	-1.57927
4713575	chr17:4713575:G:C	4.23213e-17	-3.05713e-10	-1.57849
4714093	chr17:4714093:CT:C	2.83972e-17	-1.87	-0.107491
4714806	chr17:4714806:A:T	7.93931e-18	-1.63755	-1.6144
4715506	chr17:4715506:CAT:C	3.09661e-17	-1.89089	-6.10073e-10
4715796	chr17:4715796:C:T	1.04537e-17	-2.03631	-0.940521
4715918	chr17:4715918:C:T	6.24866e-18	-1.90455	-1.58686
4715925	chr17:4715925:C:G	1.03814e-15	-3.05713e-10	1.6214
4716376	chr17:4716376:G:A	4.16694e-17	-3.05713e-10	-1.59402
4716497	chr17:4716497:C:T	4.08303e-17	-3.05713e-10	-1.61436
4716874	chr17:4716874:G:A	5.83346e-17	-3.05713e-10	-1.25759
4716921	chr17:4716921:G:A	2.65175e-17	-2.04598	-6.10073e-10
4717202	chr17:4717202:C:T	9.19878e-18	-1.61286	-1.49185
4717341	chr17:4717341:C:G	7.31365e-17	-3.05713e-10	-1.03146
4717602	chr17:4717602:A:G	1.12458e-17	-1.33976	-1.56404
4717633	chr17:4717633:T:C	1.09045e-17	-1.32614	-1.60847
4718103	chr17:4718103:C:T	4.14812e-17	-3.05713e-10	-1.59854
4718408	chr17:4718408:T:C	5.16893e-17	-3.05713e-10	-1.37853
4718478	chr17:4718478:T:G	2.36624e-17	-1.14854	-1.01136
4718942	chr17:4718942:C:T	4.10498e-17	-3.05713e-10	-1.609
4719061	chr17:4719061:G:A	4.61346e-17	-3.05713e-10	-1.49222
4719139	chr17:4719139:C:T	4.23047e-17	-3.05713e-10	-1.57888
4719256	chr17:4719256:A:G	1.80168e-17	-0.828678	-1.6038
4719343	chr17:4719343:C:T	9.21603e-17	-1.52552	0.725263
4719367	chr17:4719367:C:T	4.16824e-17	-3.05713e-10	-1.5937
4719585	chr17:4719585:A:G	3.81075e-17	-1.53253	-0.150841
4719698	chr17:4719698:G:A	3.19445e-17	-1.85978	-6.10073e-10
4720023	chr17:4720023:C:T	4.07233e-17	-3.05713e-10	-1.61698
4720080	chr17:4720080:C:T	1.46023e-17	-1.04954	-1.59306
4720161	chr17:4720161:G:A	1.51498e-17	-0.988856	-1.61694
4720210	chr17:4720210:T:C	4.09772e-17	-3.05713e-10	-1.61077
4720371	chr17:4720371:C:T	4.24311e-17	-3.05713e-10	-1.5759
4721083	chr17:4721083:G:C	4.31269e-17	-3.05713e-10	-1.55964
4721095	chr17:4721095:A:C	4.30524e-17	-3.05713e-10	-1.56136
4721205	chr17:4721205:A:G	4.07571e-17	-3.05713e-10	-1.61615
4721214	chr17:4721214:C:T	1.29165e-17	-1.22557	-1.5397
4721864	chr17:4721864:G:A	9.81926e-17	-1.54387	0.807016
4721917	chr17:4721917:C:T	1.52385e-17	-0.982969	-1.61699
4722069	chr17:4722069:C:T	4.23901e-17	-3.05713e-10	-1.57687
4722374	chr17:4722374:T:C	1.59562e-17	-1.07191	-1.48202
4722377	chr17:4722377:T:C	1.62939e-17	-1.03532	-1.49767
4722466	chr17:4722466:G:A	4.12711e-17	-3.05713e-10	-1.60362
4722505	chr17:4722505:T:C	2.113e-17	-1.17429	-1.0988
4722575	chr17:4722575:C:T	1.13308e-17	-1.71008	-1.18618
4722597	chr17:4722597:G:A	8.98026e-18	-1.51398	-1.61478
4722663	chr17:4722663:T:C	2.99608e-17	-1.21776	-0.706131
4722703	chr17:4722703:T:C	4.92544e-17	-3.05713e-10	-1.42678
4722771	chr17:4722771:G:A	8.57274e-17	-3.05713e-10	-0.87261
4722791	chr17:4722791:C:T	1.39787e-17	-1.33106	-1.35519
4722878	chr17:4722878:A:G	3.10879e-17	-1.88696	-6.10073e-10
4722925	chr17:4722925:A:G	1.42069e-17	-1.26015	-1.40991
4722952	chr17:4722952:A:G	2.63126e-17	-2.05373	-6.10073e-10
4723023	chr17:4723023:T:G	2.03795e-17	-0.732672	-1.57658
4723059	chr17:4723059:A:C	5.36179e-17	-1.03793	-0.303971
4723229	chr17:4723229:A:G	5.24298e-17	-1.36431	-6.10073e-10
4723292	chr17:4723292:C:T	1.15294e-17	-1.41166	-1.46722
4723370	chr17:4723370:G:A	6.49707e-18	-1.92931	-1.52312
4723371	chr17:4723371:C:T	6.61407e-18	-1.88777	-1.54681
4723461	chr17:4723461:G:A	5.98887e-17	-1.2313	-6.10073e-10
4723886	chr17:4723886:C:T	8.68305e-18	-2.05837	-1.10404
4724269	chr17:4724269:G:C	2.13057e-16	-3.05713e-10	0.0377769
4724542	chr17:4724542:C:T	5.57684e-17	-1.30257	-6.10073e-10
4724937	chr17:4724937:C:A	4.31217e-17	-3.05713e-10	-1.55976
4725391	chr17:4725391:G:A	1.73056e-16	-3.05713e-10	-0.170167
4725540	chr17:4725540:T:C	6.73441e-17	-3.05713e-10	-1.11397
4725549	chr17:4725549:C:T	2.19699e-15	-0.449577	2.82064
4725789	chr17:4725789:G:A	9.93049e-17	-3.05713e-10	-0.725588
4726230	chr17:4726230:G:A	6.74442e-18	-1.99469	-1.42038
4726806	chr17:4726806:A:G	9.68566e-18	-1.60629	-1.44684
4726885	chr17:4726885:C:T	8.80901e-18	-1.61218	-1.53583
4726925	chr17:4726925:G:A	1.01572e-16	-3.05713e-10	-0.703019
4727243	chr17:4727243:TTTTG:T	6.49123e-17	-3.05713e-10	-1.15074
4727473	chr17:4727473:C:T	4.11788e-17	-3.05713e-10	-1.60586
4727595	chr17:4727595:G:C	4.07284e-17	-3.05713e-10	-1.61686
4727901	chr17:4727901:C:T	8.55312e-18	-1.6856	-1.49188
4727971	chr17:4727971:A:G	6.64262e-18	-1.9737	-1.45657
4728301	chr17:4728301:C:T	5.04419e-17	-3.05713e-10	-1.40296
4728412	chr17:4728412:G:C	8.374e-17	-3.05713e-10	-0.896066
4728893	chr17:4728893:G:A	7.2577e-18	-2.05431	-1.28741
4729076	chr17:4729076:C:T	5.51063e-17	-3.05713e-10	-1.31452
4729148	chr17:4729148:C:G	6.20173e-17	-3.05713e-10	-1.19637
4729225	chr17:4729225:A:T	4.81525e-17	-3.05713e-10	-1.44941
4729671	chr17:4729671:T:C	8.00768e-17	-3.05713e-10	-0.940797
4729742	chr17:4729742:T:C	7.48687e-17	-3.05713e-10	-1.00805
4729766	chr17:4729766:A:T	6.36572e-18	-2.04969	-1.42317
4729852	chr17:4729852:G:A	7.76699e-17	-3.05713e-10	-0.971315
4730152	chr17:4730152:G:C	9.90192e-18	-1.67002	-1.36104
4730358	chr17:4730358:A:G	5.437e-18	-2.01706	-1.61349
4731011	chr17:4731011:T:C	2.76315e-17	-2.00483	-6.10073e-10
4731212	chr17:4731212:C:T	1.01655e-16	-3.05713e-10	-0.702202
4731416	chr17:4731416:A:T	4.98082e-17	-3.05713e-10	-1.4156
4731463	chr17:4731463:C:G	6.74209e-17	-3.05713e-10	-1.11283
4731795	chr17:4731795:G:A	4.15594e-17	-3.05713e-10	-1.59666
4731975	chr17:4731975:C:T	4.1177e-17	-3.05713e-10	-1.6059
4732153	chr17:4732153:G:A	3.71852e-17	-1.70787	-6.10073e-10
4732250	chr17:4732250:T:C	2.07517e-16	-3.05713e-10	0.0114296
4732252	chr17:4732252:C:T	2.03885e-16	-3.05713e-10	-0.00622894
4732753	chr17:4732753:C:A	6.26571e-17	-3.05713e-10	-1.18611
4733270	chr17:4733270:T:G	1.25512e-17	-1.6496	-1.14437
4733287	chr17:4733287:C:T	4.24366e-17	-3.05713e-10	-1.57577
4733342	chr17:4733342:GA:G	1.87166e-16	-3.05713e-10	-0.0917844
4733369	chr17:4733369:T:C	1.15185e-16	-3.05713e-10	-0.577247
4733518	chr17:4733518:A:G	1.47667e-17	-1.83749	-0.79392
4733536	chr17:4733536:G:A	7.06791e-17	-1.06563	-6.10073e-10
4733721	chr17:4733721:C:T	1.21382e-16	-3.05713e-10	-0.524838
4734065	chr17:4734065:C:T	5.20244e-18	-2.05834	-1.61631
4734083	chr17:4734083:C:T	4.12792e-17	-3.05713e-10	-1.60342
4734101	chr17:4734101:C:T	6.03443e-18	-1.9449	-1.5814
4734227	chr17:4734227:A:G	6.0242e-18	-2.0258	-1.5022
4734254	chr17:4734254:A:G	4.60933e-17	-3.05713e-10	-1.49312
4734403	chr17:4734403:G:A	1.47504e-17	-1.503	-1.12951
4734591	chr17:4734591:G:A	1.07395e-17	-1.94341	-1.00645
4734715	chr17:4734715:T:G	6.07745e-18	-1.90351	-1.61569
4735189	chr17:4735189:T:C	1.72655e-17	-1.37283	-1.10224
4735234	chr17:4735234:C:T	4.4046e-17	-3.05713e-10	-1.53855
4735268	chr17:4735268:G:A	1.13498e-17	-1.7195	-1.17508
4735442	chr17:4735442:A:G	1.11424e-17	-1.74403	-1.169
4735723	chr17:4735723:A:AG	1.15265e-16	-3.05713e-10	-0.576545
4735837	chr17:4735837:G:C	5.23186e-18	-2.05722	-1.61179
4735987	chr17:4735987:C:T	1.11493e-17	-1.71327	-1.19914
4736036	chr17:4736036:T:C	1.04854e-17	-1.75768	-1.21612
4736080	chr17:4736080:AAAG:A	5.83022e-18	-1.96515	-1.59558
4736105	chr17:4736105:G:A	7.41395e-18	-1.75168	-1.56874
4736192	chr17:4736192:A:C	1.12426e-17	-1.7211	-1.18298
4737092	chr17:4737092:C:T	3.53589e-17	-1.65433	-0.1039
4737270	chr17:4737270:A:G	8.80016e-18	-1.75567	-1.39334
4737349	chr17:4737349:A:G	2.05477e-17	-0.927842	-1.37319
4737436	chr17:4737436:T:C	1.04501e-16	-3.05713e-10	-0.674591
4737437	chr17:4737437:G:A	1.74008e-16	-3.05713e-10	-0.164682
4737815	chr17:4737815:A:G	4.13507e-17	-3.05713e-10	-1.60169
4737831	chr17:4737831:A:G	1.02831e-16	-3.05713e-10	-0.690694
4737897	chr17:4737897:C:T	1.12872e-17	-1.61031	-1.28981
4737967	chr17:4737967:T:TAA	5.25892e-16	-3.05713e-10	0.941313
4738072	chr17:4738072:G:C	6.12128e-17	-1.00427	-0.205153
4738074	chr17:4738074:G:C	6.44791e-17	-1.0088	-0.14864
4738075	chr17:4738075:A:T	6.58034e-17	-0.994582	-0.14253
4738320	chr17:4738320:A:G	4.67307e-17	-3.05713e-10	-1.47938
4738460	chr17:4738460:C:T	9.28202e-18	-1.55444	-1.54127
4738774	chr17:4738774:A:G	1.25459e-17	-1.72169	-1.0727
4738927	chr17:4738927:G:A	5.22784e-18	-2.05336	-1.61642
4739388	chr17:4739388:C:T	9.05431e-17	-3.05713e-10	-0.817957
4739441	chr17:4739441:G:A	1.78995e-16	-3.05713e-10	-0.136424
4739520	chr17:4739520:C:T	5.23807e-18	-2.05695	-1.61088
4739675	chr17:4739675:G:A	4.07249e-17	-3.05713e-10	-1.61694
4739793	chr17:4739793:G:T	2.75666e-15	-3.05713e-10	2.59799
4739812	chr17:4739812:G:A	1.63622e-16	-3.05713e-10	-0.226226
4740187	chr17:4740187:A:G	6.1625e-18	-1.93494	-1.57036
4740499	chr17:4740499:A:G	3.79194e-17	-1.68832	-6.10073e-10
4741196	chr17:4741196:A:G	6.39891e-17	0.444817	-1.60989
4741296	chr17:4741296:A:G	4.57531e-17	-3.05713e-10	-1.50052
4741314	chr17:4741314:GA:G	8.25671e-17	-3.05713e-10	-0.910171
4742029	chr17:4742029:T:C	2.28854e-17	-0.587683	-1.6056
4742170	chr17:4742170:G:A	8.61872e-17	-3.05713e-10	-0.867261
4742317	chr17:4742317:C:T	5.30516e-18	-2.049	-1.6061
4742769	chr17:4742769:A:G	7.44983e-18	-1.6986	-1.61699
4742823	chr17:4742823:G:A	4.07439e-17	-3.05713e-10	-1.61648
4743185	chr17:4743185:C:T	2.07909e-17	-0.88145	-1.40782
4743360	chr17:4743360:G:A	5.09837e-17	-3.05713e-10	-1.39228
4743477	chr17:4743477:A:G	8.92343e-18	-1.71016	-1.42494
4743669	chr17:4743669:G:A	2.73906e-17	-2.01358	-6.10073e-10
4743707	chr17:4743707:A:G	1.59623e-17	-1.21824	-1.33531
4743710	chr17:4743710:G:A	7.38485e-17	-3.05713e-10	-1.02177
4743749	chr17:4743749:C:T	5.72099e-18	-2.00068	-1.57896
4743943	chr17:4743943:G:A	6.68439e-17	-3.05713e-10	-1.12142
4744483	chr17:4744483:GC:G	4.11233e-17	-3.05713e-10	-1.60721
4744880	chr17:4744880:C:T	9.83502e-18	-2.05001	-0.987823
4744967	chr17:4744967:T:G	5.82979e-18	-1.94381	-1.61699
4745039	chr17:4745039:A:G	7.45969e-17	-3.05713e-10	-1.01168
4745445	chr17:4745445:A:G	9.0143e-17	-3.05713e-10	-0.822386
4746083	chr17:4746083:T:C	3.31975e-17	-0.204317	-1.61699
4746492	chr17:4746492:C:T	6.6767e-17	-1.12257	-6.10073e-10
4746495	chr17:4746495:C:T	2.07344e-16	-3.05713e-10	0.0105985
4746767	chr17:4746767:C:T	4.10293e-17	-3.05713e-10	-1.6095
4747032	chr17:4747032:C:T	4.07319e-17	-3.05713e-10	-1.61677
4747071	chr17:4747071:A:G	9.22991e-18	-1.72884	-1.37249
4747723	chr17:4747723:A:G	4.1532e-17	-3.05713e-10	-1.59732
4747817	chr17:4747817:C:A	2.12833e-17	-1.78022	-0.485635
4747983	chr17:4747983:GT:G	1.40575e-17	-1.38394	-1.29669
4748272	chr17:4748272:C:T	4.29291e-17	-3.05713e-10	-1.56423
4748861	chr17:4748861:G:A	3.96308e-17	-0.0993207	-1.54486
4748895	chr17:4748895:C:T	5.09057e-17	-3.05713e-10	-1.39381
4749047	chr17:4749047:G:A	2.57915e-17	-0.973546	-1.10019
4749108	chr17:4749108:T:C	4.41607e-17	-3.05713e-10	-1.53595
4749343	chr17:4749343:G:A	4.54154e-17	-3.05713e-10	-1.50793
4749358	chr17:4749358:A:T	3.65066e-17	-0.109303	-1.61699
4749573	chr17:4749573:G:A	4.37373e-17	-3.05713e-10	-1.54558
4749641	chr17:4749641:G:T	7.79242e-17	0.147016	-1.11506
4750032	chr17:4750032:T:C	4.53835e-17	-3.05713e-10	-1.50863
4750237	chr17:4750237:GAAGT:G	1.26438e-17	-1.64017	-1.14645
4750260	chr17:4750260:C:T	1.43677e-17	-2.03504	-0.623754
4750419	chr17:4750419:C:T	1.54831e-17	-2.04049	-0.543548
4750565	chr17:4750565:A:G	4.08607e-17	-3.05713e-10	-1.61361
4751098	chr17:4751098:C:T	4.42509e-17	-3.05713e-10	-1.53391
4751100	chr17:4751100:T:G	6.69869e-18	-2.05837	-1.3635
4751267	chr17:4751267:GT:G	4.13943e-17	-3.05713e-10	-1.60064
4751534	chr17:4751534:G:C	3.76569e-17	-0.0855061	-1.60976
4751590	chr17:4751590:G:A	1.7615e-16	-3.05713e-10	-0.152449
4751634	chr17:4751634:A:G	4.49941e-17	-3.05713e-10	-1.51725
4751640	chr17:4751640:C:T	4.47639e-17	-3.05713e-10	-1.52238
4751686	chr17:4751686:A:G	4.44648e-17	-3.05713e-10	-1.52908
4751809	chr17:4751809:A:G	1.75519e-16	-3.05713e-10	-0.156035
4752597	chr17:4752597:T:A	4.455e-17	-3.05713e-10	-1.52717
4752598	chr17:4752598:C:T	4.44871e-17	-3.05713e-10	-1.52858
4752687	chr17:4752687:G:A	4.6807e-17	-1.47775	-6.10073e-10
4752726	chr17:4752726:G:T	4.41253e-17	-3.05713e-10	-1.53675
4752739	chr17:4752739:C:T	5.82273e-17	-3.05713e-10	-1.25943
4752740	chr17:4752740:G:A	4.13705e-17	-3.05713e-10	-1.60121
4753121	chr17:4753121:T:G	4.2367e-17	-3.05713e-10	-1.57741
4753170	chr17:4753170:G:A	2.1209e-17	-0.716917	-1.55244
4753580	chr17:4753580:G:T	4.19843e-17	-3.05713e-10	-1.58649
4753739	chr17:4753739:C:T	1.16954e-17	-1.66731	-1.19728
4753788	chr17:4753788:G:A	5.14833e-17	-3.05713e-10	-1.38253
4754801	chr17:4754801:A:G	4.19107e-17	-3.05713e-10	-1.58824
4754842	chr17:4754842:G:A	1.11093e-16	0.122959	-0.736374
4754858	chr17:4754858:A:C	3.05699e-17	-0.287346	-1.61642
4754880	chr17:4754880:C:T	1.79477e-16	-1.10249	0.968755
4755117	chr17:4755117:C:A	1.44922e-16	1.18547	-1.53306
4755120	chr17:4755120:G:A	3.42749e-17	-1.78937	-6.10073e-10
4755199	chr17:4755199:A:AG	2.03809e-16	-3.05713e-10	-0.00659725
4755253	chr17:4755253:G:A	1.54468e-16	-0.283796	-6.10073e-10
4755380	chr17:4755380:C:T	9.53076e-18	-2.0197	-1.04956
4755436	chr17:4755436:A:G	1.33268e-17	-1.5915	-1.14251
4755441	chr17:4755441:G:A	2.63099e-17	-2.05384	-6.10073e-10
4755757	chr17:4755757:A:G	1.43237e-17	-1.05691	-1.60495
4755798	chr17:4755798:G:A	1.50586e-17	-0.998346	-1.61348
4755857	chr17:4755857:C:T	7.00674e-18	-2.03492	-1.34199
4755957	chr17:4755957:C:G	4.49836e-17	-1.51748	-6.10073e-10
4756141	chr17:4756141:T:C	4.56094e-17	-3.05713e-10	-1.50367
4756301	chr17:4756301:GC:G	1.91175e-16	1.18009	-1.25069
4756462	chr17:4756462:A:G	4.11474e-17	-3.05713e-10	-1.60662
4756554	chr17:4756554:C:A	1.32345e-17	-1.12412	-1.61684
4756741	chr17:4756741:C:T	1.43777e-17	-1.04137	-1.61674
4757111	chr17:4757111:C:T	5.09043e-17	-3.05713e-10	-1.39383
4757368	chr17:4757368:T:C	1.45323e-16	-3.05713e-10	-0.344825
4757419	chr17:4757419:T:C	7.7587e-18	-1.68012	-1.59484
4757506	chr17:4757506:C:T	4.71317e-17	-3.05713e-10	-1.47084
4757932	chr17:4757932:C:T	5.46952e-17	-3.05713e-10	-1.32201
4757941	chr17:4757941:T:C	9.39651e-18	-1.74969	-1.33376
4758478	chr17:4758478:G:A	5.10992e-17	-3.05713e-10	-1.39001
4759064	chr17:4759064:C:T	7.48261e-18	-1.91152	-1.39968
4759453	chr17:4759453:C:T	1.07512e-17	-1.46593	-1.48284
4759526	chr17:4759526:C:T	4.94914e-17	-3.05713e-10	-1.42198
4759558	chr17:4759558:G:A	3.95573e-17	-1.64603	-6.10073e-10
4760437	chr17:4760437:G:T	1.62695e-16	-0.231908	-6.10073e-10
4760859	chr17:4760859:C:T	5.17784e-17	-3.05713e-10	-1.37681
4760941	chr17:4760941:G:T	1.81122e-17	-0.93607	-1.49113
4760973	chr17:4760973:G:A	4.35194e-17	-3.05713e-10	-1.55058
4761515	chr17:4761515:C:T	3.41214e-17	-0.211703	-1.58215
4761521	chr17:4761521:G:A	8.48853e-17	-3.05713e-10	-0.882482
4762159	chr17:4762159:G:A	4.37465e-17	-0.0479103	-1.49746
4762195	chr17:4762195:T:A	2.9019e-17	-0.562437	-1.39339
4762328	chr17:4762328:A:G	1.99552e-16	1.17418	-1.20189
4762381	chr17:4762381:G:C	4.16314e-17	-3.05713e-10	-1.59493
4762573	chr17:4762573:A:G	7.35951e-17	0.125699	-1.1509
4762905	chr17:4762905:C:T	4.31442e-17	-3.05713e-10	-1.55923
4763046	chr17:4763046:A:G	1.26197e-16	-3.05713e-10	-0.485941
4763066	chr17:4763066:G:A	4.10426e-17	-3.05713e-10	-1.60917
4763109	chr17:4763109:G:A	1.28564e-16	-3.05713e-10	-0.467358
4763216	chr17:4763216:T:C	5.7558e-17	-3.05713e-10	-1.27099
4763518	chr17:4763518:T:C	5.06452e-17	-3.05713e-10	-1.39894
4763966	chr17:4763966:G:A	4.96915e-17	-3.05713e-10	-1.41795
4764221	chr17:4764221:G:A	1.18159e-17	-1.25041	-1.60392
4765196	chr17:4765196:G:A	7.39943e-18	-1.77322	-1.54916
4765336	chr17:4765336:T:C	1.39927e-16	-3.05713e-10	-0.382662
4765643	chr17:4765643:G:A	4.621e-17	-3.05713e-10	-1.49059
4765664	chr17:4765664:G:A	5.53533e-18	-2.05027	-1.56236
4765730	chr17:4765730:G:A	2.75152e-17	-2.00904	-6.10073e-10
4765882	chr17:4765882:T:A	1.24032e-17	-1.67331	-1.13252
4766150	chr17:4766150:G:A	9.22566e-17	-3.05713e-10	-0.799209
4766452	chr17:4766452:T:A	6.80395e-17	0.450104	-1.5538
4766556	chr17:4766556:A:G	4.07442e-17	-3.05713e-10	-1.61647
4766887	chr17:4766887:C:T	3.06066e-17	-1.90257	-6.10073e-10
4767097	chr17:4767097:T:C	5.63005e-17	0.152751	-1.44583
4767336	chr17:4767336:T:C	3.65924e-17	-1.72394	-6.10073e-10
4767483	chr17:4767483:C:T	1.39628e-17	-1.48014	-1.20725
4767677	chr17:4767677:G:C	2.00778e-17	-1.66402	-0.660145
4767945	chr17:4767945:G:A	8.02727e-18	-1.62406	-1.61688
4768054	chr17:4768054:G:A	1.0666e-17	-2.03309	-0.923628
4768168	chr17:4768168:A:T	3.11962e-16	-3.05713e-10	0.419098
4768271	chr17:4768271:T:C	8.28434e-16	2.93629	-1.54054
4768517	chr17:4768517:T:C	1.66914e-16	-3.05713e-10	-0.206303
4768746	chr17:4768746:A:G	2.21207e-17	-0.610306	-1.61696
4768754	chr17:4768754:G:A	3.53443e-17	-0.454849	-1.3038
4769038	chr17:4769038:G:A	2.37382e-17	-1.75391	-0.402786
4769117	chr17:4769117:C:T	1.0666e-17	-1.72944	-1.22729
4769210	chr17:4769210:G:A	7.22885e-17	-3.05713e-10	-1.04312
4769435	chr17:4769435:C:A	5.89989e-17	-3.05713e-10	-1.24626
4769601	chr17:4769601:G:A	1.05826e-17	-1.46414	-1.50043
4769617	chr17:4769617:G:A	4.32532e-17	-3.05713e-10	-1.55671
4769728	chr17:4769728:A:G	1.82871e-17	-0.991777	-1.42581
4769890	chr17:4769890:A:G	8.7845e-18	-1.54481	-1.60599
4770138	chr17:4770138:C:T	9.89658e-18	-1.61886	-1.41273
4770169	chr17:4770169:T:G	8.15419e-17	-3.05713e-10	-0.922666
4770314	chr17:4770314:T:C	8.98508e-18	-1.60387	-1.52434
4770524	chr17:4770524:T:C	4.61812e-17	-0.948253	-0.542956
4770572	chr17:4770572:G:A	4.81379e-17	-0.587042	-0.86267
4770603	chr17:4770603:T:C	4.34985e-17	-3.05713e-10	-1.55106
4770675	chr17:4770675:G:A	7.8074e-18	-1.69577	-1.57294
4770988	chr17:4770988:G:A	2.15715e-17	-0.641699	-1.61071
4771454	chr17:4771454:TCA:T	7.42057e-17	-3.05713e-10	-1.01694
4771863	chr17:4771863:C:A	1.2348e-16	-3.05713e-10	-0.507707
4772106	chr17:4772106:A:C	8.54031e-17	-3.05713e-10	-0.8764
4772300	chr17:4772300:G:A	6.82102e-18	-1.79232	-1.61146
4772342	chr17:4772342:G:A	7.51946e-18	-1.84899	-1.4573
4772465	chr17:4772465:C:T	1.52774e-16	-3.05713e-10	-0.29482
4772589	chr17:4772589:C:T	4.21465e-17	-1.58263	-6.10073e-10
4773113	chr17:4773113:T:C	5.80107e-18	-2.05164	-1.5141
4773157	chr17:4773157:G:A	1.5798e-17	-1.04172	-1.52218
4773287	chr17:4773287:C:T	1.0735e-16	-3.05713e-10	-0.647693
4773419	chr17:4773419:C:T	8.73127e-18	-1.76149	-1.39538
4773508	chr17:4773508:A:T	5.0208e-17	-3.05713e-10	-1.40761
4773788	chr17:4773788:G:A	4.76042e-17	-1.74296	0.282103
4773893	chr17:4773893:C:T	6.54409e-17	-3.05713e-10	-1.14263
4773951	chr17:4773951:T:C	6.59974e-18	-1.90638	-1.53037
4773987	chr17:4773987:G:A	5.55783e-17	-3.05713e-10	-1.30599
4774114	chr17:4774114:G:A	1.06363e-16	0.849843	-1.50677
4774345	chr17:4774345:G:A	1.21078e-17	-1.27184	-1.55809
4774416	chr17:4774416:C:T	5.62492e-17	-3.05713e-10	-1.29399
4775282	chr17:4775282:G:A	1.13586e-16	-3.05713e-10	-0.591222
4775731	chr17:4775731:T:C	6.81373e-18	-2.01767	-1.38717
4775905	chr17:4775905:C:T	1.03174e-16	0.837296	-1.52467
4776598	chr17:4776598:G:A	1.05695e-17	-1.37059	-1.59522
4776888	chr17:4776888:C:T	4.11099e-17	-1.60753	-6.10073e-10
4777169	chr17:4777169:C:T	1.03141e-17	-1.90038	-1.0899
4777239	chr17:4777239:C:T	2.42006e-16	0.165178	-6.10073e-10
4777437	chr17:4777437:A:G	6.60079e-18	-1.91812	-1.51847
4777820	chr17:4777820:G:T	4.29802e-17	-3.05713e-10	-1.56304
4778415	chr17:4778415:G:T	6.26037e-18	-1.88951	-1.60004
4779308	chr17:4779308:G:A	5.86151e-17	-3.05713e-10	-1.25279
4779446	chr17:4779446:A:G	9.81742e-17	-3.05713e-10	-0.737039
4779509	chr17:4779509:A:G	4.75631e-17	-3.05713e-10	-1.46173
4780039	chr17:4780039:T:G	5.07908e-17	-3.05713e-10	-1.39607
4780131	chr17:4780131:C:T	9.03726e-16	-3.05713e-10	1.48274
4780270	chr17:4780270:G:A	4.18529e-17	-3.05713e-10	-1.58962
4780564	chr17:4780564:C:T	4.22229e-17	-3.05713e-10	-1.58082
4780674	chr17:4780674:C:T	4.2215e-17	-3.05713e-10	-1.58101
4780800	chr17:4780800:G:A	9.40808e-18	-1.49977	-1.58244
4780943	chr17:4780943:G:A	9.70976e-18	-1.8793	-1.17135
4781065	chr17:4781065:G:A	8.57941e-18	-1.55747	-1.61694
4781255	chr17:4781255:T:A	6.86793e-18	-2.05545	-1.34147
4781293	chr17:4781293:G:C	4.14977e-17	-3.05713e-10	-1.59815
4781376	chr17:4781376:T:C	4.93959e-17	-3.05713e-10	-1.42392
4781385	chr17:4781385:G:A	4.20987e-17	-3.05713e-10	-1.58377
4781422	chr17:4781422:A:G	7.74121e-18	-2.05796	-1.21927
4781867	chr17:4781867:C:T	4.14275e-17	-3.05713e-10	-1.59984
4781933	chr17:4781933:G:A	1.11792e-17	-1.34093	-1.5688
4782005	chr17:4782005:C:T	4.26493e-17	-3.05713e-10	-1.57077
4782027	chr17:4782027:G:A	4.26447e-17	-3.05713e-10	-1.57088
4782057	chr17:4782057:A:G	4.26224e-17	-3.05713e-10	-1.5714
4782216	chr17:4782216:C:T	6.71156e-18	-1.9915	-1.42846
4782327	chr17:4782327:C:A	8.5468e-17	0.733139	-1.60878
4782416	chr17:4782416:T:A	1.01116e-16	-3.05713e-10	-0.707511
4782618	chr17:4782618:G:A	1.93547e-16	-3.05713e-10	-0.0582602
4783045	chr17:4783045:T:G	4.16087e-17	-3.05713e-10	-1.59547
4783119	chr17:4783119:A:C	5.79838e-18	-2.05387	-1.51233
4783313	chr17:4783313:G:A	1.05419e-17	-2.05837	-0.910056
4783405	chr17:4783405:A:G	9.63117e-18	-2.05719	-1.00159
4783519	chr17:4783519:T:C	8.89333e-18	-2.04475	-1.09373
4783530	chr17:4783530:T:C	1.00248e-17	-2.05837	-0.960347
4783655	chr17:4783655:T:C	4.43948e-17	-3.05713e-10	-1.53066
4783746	chr17:4783746:T:C	5.5422e-18	-2.05459	-1.5568
4783753	chr17:4783753:T:C	4.40143e-17	-3.05713e-10	-1.53927
4784010	chr17:4784010:C:T	1.88238e-17	-0.906933	-1.48173
4784198	chr17:4784198:C:T	6.84065e-17	-1.09831	-6.10073e-10
4784335	chr17:4784335:G:A	7.45686e-17	-1.01206	-6.10073e-10
4784472	chr17:4784472:G:A	1.05734e-16	-3.05713e-10	-0.662856
4784664	chr17:4784664:T:C	5.2645e-18	-2.05091	-1.61189
4784955	chr17:4784955:T:C	4.17546e-17	-3.05713e-10	-1.59197
4785224	chr17:4785224:A:T	1.25395e-16	-3.05713e-10	-0.492316
4785234	chr17:4785234:AAATAAATAAATT:A	5.38366e-18	-2.05229	-1.58812
4785305	chr17:4785305:T:C	4.75459e-17	-3.05713e-10	-1.46209
4785600	chr17:4785600:G:A	1.30279e-16	-3.05713e-10	-0.454106
4785667	chr17:4785667:G:T	1.30279e-16	-3.05713e-10	-0.454106
4785899	chr17:4785899:AC:A	5.80968e-18	-2.03868	-1.52558
4786018	chr17:4786018:G:C	2.6305e-17	-0.455004	-1.59902
4786277	chr17:4786277:T:C	7.37394e-18	-1.74117	-1.58466
4786454	chr17:4786454:A:G	1.26182e-16	-3.05713e-10	-0.486059
4786743	chr17:4786743:C:A	5.63317e-18	-2.01381	-1.5813
4787001	chr17:4787001:T:C	5.47169e-18	-2.04896	-1.57523
4787020	chr17:4787020:T:C	4.5768e-17	-3.05713e-10	-1.5002
4787136	chr17:4787136:G:A	6.27445e-17	-3.05713e-10	-1.18471
4787322	chr17:4787322:A:G	9.89896e-18	-1.51831	-1.51304
4788077	chr17:4788077:C:T	9.98111e-18	-1.56808	-1.45501
4788473	chr17:4788473:A:C	1.13233e-17	-1.55615	-1.34076
4789264	chr17:4789264:G:T	5.40247e-18	-2.05137	-1.58556
4789440	chr17:4789440:G:A	1.26846e-16	-3.05713e-10	-0.480811
4789538	chr17:4789538:G:A	1.03123e-16	-3.05713e-10	-0.687863
4789870	chr17:4789870:G:A	6.89198e-17	-3.05713e-10	-1.09084
4789875	chr17:4789875:T:C	4.73753e-17	-3.05713e-10	-1.46568
4790047	chr17:4790047:C:A	1.19426e-16	-3.05713e-10	-0.541083
4790089	chr17:4790089:T:C	4.36175e-17	-1.54832	-6.10073e-10
4790106	chr17:4790106:T:C	5.971e-17	-3.05713e-10	-1.23428
4790607	chr17:4790607:G:C	7.25505e-17	-3.05713e-10	-1.0395
4791042	chr17:4791042:C:T	8.51037e-18	-1.60398	-1.57851
4791260	chr17:4791260:T:G	4.07255e-17	-3.05713e-10	-1.61693
4791618	chr17:4791618:G:A	8.69531e-17	-3.05713e-10	-0.858414
4791884	chr17:4791884:G:T	1.91483e-17	-1.746	-0.625564
4792476	chr17:4792476:A:G	4.09594e-17	-3.05713e-10	-1.6112
4792606	chr17:4792606:C:A	4.11249e-17	-3.05713e-10	-1.60717
4792677	chr17:4792677:C:T	4.84928e-17	-3.05713e-10	-1.44237
4793199	chr17:4793199:C:A	5.38327e-17	-3.05713e-10	-1.3379
4793256	chr17:4793256:A:G	5.38568e-17	-3.05713e-10	-1.33745
4793311	chr17:4793311:G:A	4.33283e-17	-3.05713e-10	-1.55498
4793441	chr17:4793441:G:A	3.3892e-17	-1.08963	-0.71097
4793960	chr17:4793960:G:A	6.46056e-18	-1.95233	-1.50573
4794784	chr17:4794784:A:T	4.76309e-17	-1.4603	-6.10073e-10
4794795	chr17:4794795:G:A	8.17161e-17	-3.05713e-10	-0.920531
4795980	chr17:4795980:T:G	1.05204e-16	-0.667877	-6.10073e-10
4796257	chr17:4796257:G:A	1.46502e-17	-1.15809	-1.48124
4796550	chr17:4796550:G:T	8.05081e-18	-2.01771	-1.2203
4796894	chr17:4796894:A:G	4.22663e-17	-3.05713e-10	-1.57979
4797256	chr17:4797256:A:G	1.11775e-16	-3.05713e-10	-0.607295
4797326	chr17:4797326:A:G	7.46071e-18	-1.85093	-1.4632
4797400	chr17:4797400:AG:A	5.09516e-17	0.148818	-1.54173
4797609	chr17:4797609:T:C	4.37868e-17	-1.54445	-6.10073e-10
4797724	chr17:4797724:C:T	9.62482e-18	-1.72477	-1.33467
4798107	chr17:4798107:C:T	9.9767e-18	-1.99896	-1.02457
4798452	chr17:4798452:T:C	9.15938e-17	-3.05713e-10	-0.806419
4798525	chr17:4798525:G:T	1.17696e-16	-3.05713e-10	-0.55568
4798773	chr17:4798773:G:T	1.39543e-15	-3.05713e-10	1.91718
4798890	chr17:4798890:C:T	9.89802e-17	-3.05713e-10	-0.728863
4798911	chr17:4798911:C:A	2.63878e-17	-2.05088	-6.10073e-10
4799218	chr17:4799218:C:G	5.91458e-17	-3.05713e-10	-1.24378
4799308	chr17:4799308:T:G	1.09124e-16	-3.05713e-10	-0.631301
4800260	chr17:4800260:G:A	5.32434e-17	-3.05713e-10	-1.34891
4800477	chr17:4800477:A:G	4.73167e-17	-1.46692	-6.10073e-10
4800519	chr17:4800519:C:A	4.11574e-17	-3.05713e-10	-1.60638
4800858	chr17:4800858:C:T	1.3354e-16	1.13786	-1.56724
4800992	chr17:4800992:C:T	2.81608e-17	-1.98585	-6.10073e-10
4801224	chr17:4801224:G:A	1.02775e-16	-3.05713e-10	-0.691242
4801383	chr17:4801383:G:A	2.41913e-17	-1.68194	-0.455846
4801645	chr17:4801645:T:C	6.71517e-18	-1.83774	-1.58168
4801868	chr17:4801868:C:T	7.66435e-17	-3.05713e-10	-0.984618
4802005	chr17:4802005:A:G	8.03119e-17	-3.05713e-10	-0.937865
4802284	chr17:4802284:G:A	4.31915e-17	-3.05713e-10	-1.55814
4802750	chr17:4802750:TA:T	4.7026e-17	-1.36211	-0.110971
4802814	chr17:4802814:T:C	1.33524e-17	-1.14254	-1.58955
4802828	chr17:4802828:T:C	6.86917e-18	-1.89114	-1.5056
4804454	chr17:4804454:T:C	5.00235e-17	-3.05713e-10	-1.41129
4804461	chr17:4804461:C:T	7.75946e-18	-1.78246	-1.49241
4804836	chr17:4804836:G:A	4.38818e-17	-3.05713e-10	-1.54228
4804864	chr17:4804864:G:A	2.33645e-16	0.130022	-6.10073e-10
4805755	chr17:4805755:T:C	1.27647e-16	-3.05713e-10	-0.474515
4806292	chr17:4806292:AC:A	1.36944e-16	-0.404213	-6.10073e-10
4806293	chr17:4806293:C:T	1.38954e-16	-0.38964	-6.10073e-10
4807043	chr17:4807043:G:A	1.78343e-16	-0.140074	-6.10073e-10
4807296	chr17:4807296:G:A	1.93687e-17	-0.897425	-1.4627
4807617	chr17:4807617:G:C	5.24099e-17	-3.05713e-10	-1.36469
4807662	chr17:4807662:G:T	6.98715e-18	-1.90353	-1.47618
4808503	chr17:4808503:C:T	7.0717e-18	-1.7511	-1.61658
4808935	chr17:4808935:C:T	8.30072e-18	-1.59338	-1.61406
4808946	chr17:4808946:G:A	7.55256e-17	-3.05713e-10	-0.999311
4808974	chr17:4808974:G:A	7.96543e-17	-3.05713e-10	-0.946087
4809019	chr17:4809019:G:A	1.39582e-17	-1.54868	-1.13904
4809087	chr17:4809087:A:G	4.4015e-17	-3.05713e-10	-1.53925
4809100	chr17:4809100:A:T	8.60804e-18	-2.01707	-1.15402
4809322	chr17:4809322:C:T	7.57388e-18	-1.68442	-1.61465
4809462	chr17:4809462:G:A	7.65689e-18	-1.84078	-1.4474
4809594	chr17:4809594:C:G	4.69448e-16	-3.05713e-10	0.827774
4810001	chr17:4810001:C:T	4.10943e-17	-3.05713e-10	-1.60791
4810203	chr17:4810203:A:G	4.45619e-17	-3.05713e-10	-1.5269
4810686	chr17:4810686:A:G	1.3132e-17	-1.92131	-0.827426
4811111	chr17:4811111:ACATTGATCTCTCTGATTTCG:A	7.19586e-18	-1.91512	-1.43515
4811176	chr17:4811176:T:C	2.62126e-17	-2.05754	-6.10073e-10
4811183	chr17:4811183:C:G	2.76576e-17	-2.00388	-6.10073e-10
4811232	chr17:4811232:T:C	7.25281e-17	-3.05713e-10	-1.03981
4811404	chr17:4811404:G:GT	3.3053e-16	-3.05713e-10	0.476916
4811861	chr17:4811861:G:A	4.71368e-17	-3.05713e-10	-1.47073
4812355	chr17:4812355:C:T	5.83349e-18	-1.98855	-1.57162
4813073	chr17:4813073:G:A	4.33933e-17	-1.55348	-6.10073e-10
4813634	chr17:4813634:T:C	1.08395e-16	-0.638004	-6.10073e-10
4813731	chr17:4813731:C:T	5.11864e-17	-3.05713e-10	-1.38831
4813826	chr17:4813826:T:C	6.31558e-18	-1.89588	-1.58488
4813960	chr17:4813960:T:C	7.64874e-17	-0.986656	-6.10073e-10
4814340	chr17:4814340:G:A	1.5827e-17	-1.07798	-1.48408
4815139	chr17:4815139:T:C	5.67767e-17	-3.05713e-10	-1.28466
4815481	chr17:4815481:G:A	6.73336e-18	-1.8109	-1.60581
4815999	chr17:4815999:C:T	2.62932e-17	-1.54096	-0.513509
4816027	chr17:4816027:C:G	2.73971e-17	-2.01335	-6.10073e-10
4816119	chr17:4816119:T:C	4.1807e-17	-3.05713e-10	-1.59072
4816120	chr17:4816120:G:A	4.11934e-17	-3.05713e-10	-1.6055
4816151	chr17:4816151:G:C	4.21256e-17	-3.05713e-10	-1.58313
4817012	chr17:4817012:G:A	1.93197e-15	-3.05713e-10	2.24251
4817174	chr17:4817174:C:T	1.30824e-17	-1.41746	-1.33506
4817725	chr17:4817725:G:A	2.86105e-17	-1.97001	-6.10073e-10
4817819	chr17:4817819:G:A	6.16558e-17	-3.05713e-10	-1.20222
4818081	chr17:4818081:A:G	1.02302e-17	-1.47648	-1.52196
4818148	chr17:4818148:C:T	7.16867e-17	-3.05713e-10	-1.05148
4818231	chr17:4818231:A:C	5.14982e-17	-1.38224	-6.10073e-10
4818433	chr17:4818433:C:A	6.23366e-17	-3.05713e-10	-1.19123
4818838	chr17:4818838:C:T	7.74511e-18	-1.73632	-1.5404
4819323	chr17:4819323:AG:A	1.37134e-17	-1.09422	-1.61119
4819403	chr17:4819403:C:G	9.31402e-18	-1.55535	-1.53692
4819896	chr17:4819896:A:G	4.11681e-17	-3.05713e-10	-1.60612
4820246	chr17:4820246:G:A	2.32954e-16	0.493958	-0.3669
4820272	chr17:4820272:T:G	6.89483e-17	-3.05713e-10	-1.09043
4820354	chr17:4820354:G:A	5.39565e-17	-3.05713e-10	-1.3356
4820509	chr17:4820509:G:A	5.01869e-14	7.11666	-1.61693
4820734	chr17:4820734:G:A	5.79041e-16	-3.05713e-10	1.03759
4820822	chr17:4820822:C:T	4.51934e-17	-3.05713e-10	-1.51283
4820829	chr17:4820829:G:A	1.2269e-17	-1.20102	-1.61569
4820872	chr17:4820872:G:A	4.59447e-17	-3.05713e-10	-1.49634
4820971	chr17:4820971:C:T	5.51037e-17	-3.05713e-10	-1.31457
4821022	chr17:4821022:C:T	6.47222e-17	-3.05713e-10	-1.15368
4821355	chr17:4821355:A:T	9.17321e-14	7.64187	-1.53902
4821534	chr17:4821534:T:C	1.00161e-17	-1.54302	-1.47657
4821647	chr17:4821647:A:G	1.19635e-17	-1.40021	-1.44172
4821916	chr17:4821916:T:C	2.0445e-17	-0.717738	-1.58831
4821959	chr17:4821959:A:T	6.92475e-17	-3.05713e-10	-1.0861
4822172	chr17:4822172:A:G	7.713e-17	-3.05713e-10	-0.97829
4822188	chr17:4822188:C:CA	4.10347e-17	-3.05713e-10	-1.60936
4822249	chr17:4822249:A:G	6.70317e-17	-3.05713e-10	-1.11862
4822405	chr17:4822405:T:C	2.64697e-17	-2.04778	-6.10073e-10
4822504	chr17:4822504:G:A	1.25576e-17	-1.35021	-1.44325
4822625	chr17:4822625:T:C	1.13564e-14	5.60817	-1.59441
4822642	chr17:4822642:C:T	4.09462e-17	-3.05713e-10	-1.61152
4822848	chr17:4822848:T:G	3.67575e-17	-1.71944	-6.10073e-10
4823312	chr17:4823312:G:A	1.62255e-16	-3.05713e-10	-0.234612
4824057	chr17:4824057:C:A	5.38297e-18	-2.02492	-1.61562
4824307	chr17:4824307:A:G	9.67911e-17	-3.05713e-10	-0.751228
4824389	chr17:4824389:A:G	1.56199e-16	1.29945	-1.5721
4824432	chr17:4824432:C:T	5.92444e-18	-1.9737	-1.571
4824507	chr17:4824507:A:G	5.09758e-17	-3.05713e-10	-1.39243
4824954	chr17:4824954:A:G	4.79076e-17	-3.05713e-10	-1.45451
4825494	chr17:4825494:T:G	4.64456e-17	-3.05713e-10	-1.4855
4826117	chr17:4826117:G:C	5.5348e-18	-2.02623	-1.5865
4826374	chr17:4826374:T:C	4.74757e-17	-3.05713e-10	-1.46357
4826389	chr17:4826389:C:T	6.16779e-18	-1.93853	-1.56591
4826447	chr17:4826447:G:A	5.26685e-17	-3.05713e-10	-1.35976
4826451	chr17:4826451:C:T	7.76808e-17	-3.05713e-10	-0.971175
4826475	chr17:4826475:A:T	8.69648e-18	-1.76765	-1.39322
4826664	chr17:4826664:G:A	8.31784e-18	-1.5908	-1.61458
4827107	chr17:4827107:C:T	9.18615e-18	-1.64376	-1.46232
4827161	chr17:4827161:G:T	1.27583e-15	-3.05713e-10	1.82757
4827229	chr17:4827229:A:G	7.68351e-18	-1.75568	-1.52903
4827473	chr17:4827473:G:A	8.4642e-17	-3.05713e-10	-0.885352
4827782	chr17:4827782:A:C	4.44653e-17	-3.05713e-10	-1.52907
4828014	chr17:4828014:C:T	4.71155e-17	-3.05713e-10	-1.47118
4828223	chr17:4828223:A:C	7.08936e-16	-3.05713e-10	1.23998
4828280	chr17:4828280:G:A	4.09871e-17	-3.05713e-10	-1.61052
4829172	chr17:4829172:A:T	3.13493e-14	6.53963	-1.51046
4829240	chr17:4829240:T:C	2.17238e-15	3.94849	-1.58869
4829518	chr17:4829518:G:A	6.64449e-16	2.67707	-1.5019
4829596	chr17:4829596:G:A	4.82504e-17	-1.44738	-6.10073e-10
4829665	chr17:4829665:T:TTTTTG	1.15271e-15	3.13852	-1.41243
4830029	chr17:4830029:C:G	4.74705e-17	-3.05713e-10	-1.46367
4830220	chr17:4830220:A:T	4.93275e-17	-3.05713e-10	-1.4253
4831065	chr17:4831065:G:A	9.82548e-16	3.15006	-1.58369
4831236	chr17:4831236:G:C	7.23852e-16	2.84194	-1.58114
4831532	chr17:4831532:G:A	9.31086e-16	-3.05713e-10	1.51257
4831626	chr17:4831626:T:C	4.70668e-16	2.25521	-1.42484
4831682	chr17:4831682:T:C	4.74563e-17	-3.05713e-10	-1.46397
4831844	chr17:4831844:G:A	4.09395e-17	-3.05713e-10	-1.61169
4832364	chr17:4832364:A:G	2.41095e-13	8.64652	-1.57736
4832555	chr17:4832555:T:A	3.15582e-16	1.75915	-1.32851
4833070	chr17:4833070:C:T	3.37243e-16	-3.05713e-10	0.49702
4833589	chr17:4833589:C:T	5.1599e-17	-3.05713e-10	-1.38028
4833747	chr17:4833747:T:C	4.70577e-14	6.03939	-0.604043
4834176	chr17:4834176:G:A	4.51086e-16	2.2118	-1.42393
4834342	chr17:4834342:TTC:T	6.24053e-18	-2.04185	-1.45087
4834422	chr17:4834422:G:A	8.68148e-17	-3.05713e-10	-0.860006
4834810	chr17:4834810:G:A	5.63617e-17	-3.05713e-10	-1.29199
4835115	chr17:4835115:G:C	8.01568e-17	-3.05713e-10	-0.939798
4835614	chr17:4835614:G:A	1.33842e-16	0.640233	-1.06735
4835663	chr17:4835663:C:T	6.93301e-18	-2.05832	-1.32917
4835728	chr17:4835728:G:A	1.93567e-16	-0.0581589	-6.10073e-10
4835866	chr17:4835866:T:G	1.47726e-16	1.27214	-1.60057
4835925	chr17:4835925:A:T	6.11206e-18	-2.04646	-1.46706
4836795	chr17:4836795:T:A	9.01248e-17	-3.05713e-10	-0.822588
4836900	chr17:4836900:G:A	2.63453e-17	-2.05249	-6.10073e-10
4836971	chr17:4836971:G:A	4.80729e-17	-3.05713e-10	-1.45106
4837745	chr17:4837745:A:G	4.61007e-17	-3.05713e-10	-1.49295
4838622	chr17:4838622:G:A	5.15969e-17	-3.05713e-10	-1.38032
4838817	chr17:4838817:A:G	7.3422e-18	-1.96696	-1.36318
4839036	chr17:4839036:C:T	6.30696e-17	-3.05713e-10	-1.17954
4839235	chr17:4839235:G:A	5.86671e-17	-3.05713e-10	-1.2519
4839680	chr17:4839680:A:G	2.6201e-17	-2.05799	-6.10073e-10
4840224	chr17:4840224:G:C	7.765e-18	-2.05032	-1.22383
4840507	chr17:4840507:G:GA	5.26125e-18	-2.04965	-1.61376
4840834	chr17:4840834:A:G	4.54619e-17	-3.05713e-10	-1.50691
4841009	chr17:4841009:C:T	5.27074e-18	-2.05309	-1.60852
4841102	chr17:4841102:C:T	4.32386e-17	-3.05713e-10	-1.55705
4841325	chr17:4841325:C:T	7.65324e-16	1.31652	-6.10073e-10
4841762	chr17:4841762:T:C	3.33354e-16	0.485423	-6.10073e-10
4841942	chr17:4841942:C:T	1.65107e-16	-0.217191	-6.10073e-10
4841947	chr17:4841947:C:G	4.9459e-17	-1.42264	-6.10073e-10
4842164	chr17:4842164:T:C	4.78848e-17	-3.05713e-10	-1.45498
4842179	chr17:4842179:A:G	5.25627e-18	-2.05407	-1.61029
4842202	chr17:4842202:C:T	5.12032e-17	-3.05713e-10	-1.38798
4842204	chr17:4842204:A:G	6.30602e-18	-2.05552	-1.42676
4842321	chr17:4842321:G:C	5.28372e-17	-3.05713e-10	-1.35657
4842692	chr17:4842692:G:C	8.17628e-18	-2.04947	-1.17308
4842770	chr17:4842770:G:A	4.6993e-17	-3.05713e-10	-1.47378
4842999	chr17:4842999:A:G	5.31045e-18	-2.05691	-1.5972
4843129	chr17:4843129:A:T	4.81228e-17	-3.05713e-10	-1.45003
4843248	chr17:4843248:A:G	4.08154e-17	-3.05713e-10	-1.61472
4843457	chr17:4843457:G:A	6.79379e-18	-1.7921	-1.61568
4843872	chr17:4843872:G:A	6.83556e-17	-3.05713e-10	-1.09906
4843885	chr17:4843885:C:G	4.89624e-17	-3.05713e-10	-1.43273
4844048	chr17:4844048:G:A	6.38881e-17	-3.05713e-10	-1.16665
4844334	chr17:4844334:G:A	4.07489e-17	-3.05713e-10	-1.61635
4844392	chr17:4844392:G:A	4.15886e-17	-3.05713e-10	-1.59596
4844844	chr17:4844844:T:G	1.51097e-16	1.29489	-1.60075
4844875	chr17:4844875:C:G	4.07344e-17	-3.05713e-10	-1.61671
4845287	chr17:4845287:G:C	7.18875e-17	-3.05713e-10	-1.04868
4845773	chr17:4845773:T:C	4.24185e-17	-3.05713e-10	-1.5762
4845893	chr17:4845893:T:C	5.38077e-17	-3.05713e-10	-1.33837
4845950	chr17:4845950:T:G	4.64914e-17	-3.05713e-10	-1.48452
4846239	chr17:4846239:G:A	4.09099e-17	-3.05713e-10	-1.61241
4846641	chr17:4846641:T:C	4.6749e-13	9.32927	-1.59791
4846712	chr17:4846712:C:G	5.02748e-17	-3.05713e-10	-1.40628
4846728	chr17:4846728:C:T	5.5301e-17	-3.05713e-10	-1.31099
4847234	chr17:4847234:A:G	4.67701e-17	-1.47854	-6.10073e-10
4847278	chr17:4847278:G:A	8.88252e-18	-1.67087	-1.46883
4847588	chr17:4847588:G:A	2.66856e-17	-2.03966	-6.10073e-10
4847752	chr17:4847752:G:A	5.0647e-17	-3.05713e-10	-1.3989
4848180	chr17:4848180:A:G	5.46443e-17	-3.05713e-10	-1.32294
4848225	chr17:4848225:A:G	6.81143e-17	-3.05713e-10	-1.1026
4848506	chr17:4848506:AC:A	2.62071e-17	-2.05775	-6.10073e-10
4848650	chr17:4848650:G:A	3.25009e-16	1.9964	-1.53633
4848965	chr17:4848965:G:A	7.11931e-18	-1.74631	-1.61466
4849137	chr17:4849137:C:G	7.94774e-18	-1.72937	-1.52152
4849210	chr17:4849210:C:T	5.87066e-17	-3.05713e-10	-1.25123
4849540	chr17:4849540:GCTAACTCTTGC:G	7.18895e-17	-1.04865	-6.10073e-10
4849981	chr17:4849981:C:T	4.71585e-17	-3.05713e-10	-1.47027
4850190	chr17:4850190:AGCAAT:A	4.67724e-17	-3.05713e-10	-1.47849
4850439	chr17:4850439:A:G	6.82255e-18	-2.04549	-1.35806
4851345	chr17:4851345:A:C	7.46936e-17	-3.05713e-10	-1.01039
4851723	chr17:4851723:G:A	5.22367e-17	-3.05713e-10	-1.368
4851732	chr17:4851732:G:A	1.75646e-14	5.88486	-1.435
4852129	chr17:4852129:A:G	4.32836e-14	6.46755	-1.1158
4852207	chr17:4852207:G:C	7.61683e-12	10.5221	-6.10073e-10
4853500	chr17:4853500:G:C	5.06884e-16	2.34513	-1.44063
4854303	chr17:4854303:T:C	3.35424e-14	6.19952	-1.10274
4854566	chr17:4854566:T:C	7.52862e-12	11.5714	-1.06095
4854949	chr17:4854949:A:G	4.2135e-13	9.02894	-1.4015
4855314	chr17:4855314:G:A	4.07235e-17	-3.05713e-10	-1.61698
4855553	chr17:4855553:C:T	2.88121e-13	8.70319	-1.45584
4855556	chr17:4855556:G:A	4.48827e-17	-3.05713e-10	-1.51973
4855914	chr17:4855914:C:T	4.39236e-17	-3.05713e-10	-1.54133
4856048	chr17:4856048:C:T	1.07682e-17	-2.05791	-0.889279
4856429	chr17:4856429:C:T	1.29668e-16	-3.05713e-10	-0.458806
4856510	chr17:4856510:G:A	4.08882e-17	-3.05713e-10	-1.61294
4856736	chr17:4856736:C:G	3.70457e-16	2.19739	-1.60644
4857422	chr17:4857422:T:C	4.19768e-17	-3.05713e-10	-1.58667
4858045	chr17:4858045:G:T	1.25656e-17	-2.05279	-0.74003
4858100	chr17:4858100:T:C	7.65838e-13	8.22494	-6.10073e-10
4858467	chr17:4858467:A:T	1.73559e-14	5.55125	-1.11335
4858617	chr17:4858617:C:T	9.06264e-18	-1.69322	-1.4264
4858665	chr17:4858665:T:C	9.08042e-18	-1.68561	-1.43206
4860946	chr17:4860946:G:A	4.09855e-17	-3.05713e-10	-1.61056
4861064	chr17:4861064:C:T	4.23424e-15	4.63	-1.60282
4861748	chr17:4861748:G:A	8.39377e-18	-1.77643	-1.41986
4862129	chr17:4862129:A:G	9.7226e-17	-0.746744	-6.10073e-10
4862425	chr17:4862425:C:T	4.11102e-17	-3.05713e-10	-1.60753
4862465	chr17:4862465:G:A	2.61909e-17	-2.05837	-6.10073e-10
4862470	chr17:4862470:C:T	8.95964e-18	-1.67437	-1.45669
4862506	chr17:4862506:C:T	7.01776e-17	-3.05713e-10	-1.07275
4862569	chr17:4862569:G:A	7.04802e-17	0.339723	-1.40817
4862608	chr17:4862608:T:C	7.20687e-17	-3.05713e-10	-1.04616
4862611	chr17:4862611:G:A	6.55867e-17	0.294294	-1.4347
4862759	chr17:4862759:G:A	9.69659e-18	-2.05032	-1.00169
4862791	chr17:4862791:T:C	9.63547e-15	5.05703	-1.20761
4862849	chr17:4862849:C:T	8.66143e-18	-1.69259	-1.47231
4862986	chr17:4862986:A:G	7.74871e-17	-3.05713e-10	-0.973672
4863245	chr17:4863245:T:C	8.23898e-18	-1.73421	-1.4807
4863304	chr17:4863304:C:G	4.3961e-17	-3.05713e-10	-1.54048
4863598	chr17:4863598:C:T	9.52486e-18	-1.64661	-1.42327
4863642	chr17:4863642:T:C	8.68746e-18	-2.05632	-1.10558
4864514	chr17:4864514:T:C	8.68174e-18	-2.05613	-1.10643
4864652	chr17:4864652:G:A	5.59811e-17	-1.29877	-6.10073e-10
4864778	chr17:4864778:C:T	9.6897e-18	-2.0576	-0.995118
4865001	chr17:4865001:C:T	6.08527e-17	-3.05713e-10	-1.21533
4865082	chr17:4865082:ATTTTTATCTTTACT:A	1.40935e-16	1.23927	-1.61475
4865879	chr17:4865879:AGT:A	9.28215e-18	-2.0545	-1.04119
4865942	chr17:4865942:G:A	4.74517e-17	-3.05713e-10	-1.46407
4866515	chr17:4866515:G:A	7.91904e-18	-1.7633	-1.49121
4866659	chr17:4866659:C:T	1.05403e-16	0.942403	-1.60839
4866849	chr17:4866849:G:A	4.15364e-17	-3.05713e-10	-1.59721
4866929	chr17:4866929:C:T	4.50581e-17	-1.51583	-6.10073e-10
4867153	chr17:4867153:T:G	9.95053e-18	-2.05677	-0.969385
4867154	chr17:4867154:T:G	5.11248e-16	0.512265	0.400807
4867388	chr17:4867388:A:G	2.75184e-14	-3.05713e-10	4.89883
4867566	chr17:4867566:A:G	8.82558e-14	6.06421	-6.10073e-10
4867768	chr17:4867768:C:T	4.21032e-16	2.3283	-1.60938
4867829	chr17:4867829:G:T	1.69387e-16	1.39892	-1.59051
4868125	chr17:4868125:C:T	8.07728e-15	5.19204	-1.51901
4868133	chr17:4868133:C:T	7.77903e-18	-2.05161	-1.22075
4868252	chr17:4868252:C:T	1.82428e-16	-0.117428	-6.10073e-10
4868256	chr17:4868256:C:T	9.70567e-17	0.846911	-1.5954
4868488	chr17:4868488:A:G	6.10655e-17	-3.05713e-10	-1.21184
4868798	chr17:4868798:C:T	2.6687e-17	-2.03961	-6.10073e-10
4868816	chr17:4868816:G:A	8.20815e-18	-2.0434	-1.17526
4869033	chr17:4869033:C:T	1.31065e-16	1.15588	-1.60397
4869115	chr17:4869115:G:A	1.96313e-17	-1.23702	-1.10964
4869345	chr17:4869345:C:T	1.26056e-16	1.1207	-1.60775
4869466	chr17:4869466:G:A	9.57259e-18	-1.58192	-1.48296
4869765	chr17:4869765:T:A	4.15565e-17	-3.05713e-10	-1.59673
4869991	chr17:4869991:C:T	3.72739e-17	-1.70549	-6.10073e-10
4870134	chr17:4870134:G:A	1.06859e-16	0.952355	-1.60463
4870789	chr17:4870789:C:T	5.03795e-17	-3.05713e-10	-1.4042
4870832	chr17:4870832:AAACT:A	4.37046e-17	-3.05713e-10	-1.54633
4871046	chr17:4871046:G:A	1.0436e-16	0.936405	-1.61234
4872539	chr17:4872539:G:A	4.40077e-17	-3.05713e-10	-1.53942
4872838	chr17:4872838:G:A	7.78213e-18	-2.0537	-1.21825
4874339	chr17:4874339:T:C	9.1222e-18	-1.58049	-1.53258
4874378	chr17:4874378:G:A	5.45568e-17	-3.05713e-10	-1.32454
4874809	chr17:4874809:A:G	4.75253e-17	-3.05713e-10	-1.46252
4875355	chr17:4875355:A:G	8.00167e-18	-2.04489	-1.19924
4875814	chr17:4875814:G:A	7.27905e-18	-1.85107	-1.48771
4876058	chr17:4876058:G:A	8.5202e-18	-2.04164	-1.1397
4876188	chr17:4876188:AC:A	5.35971e-17	-3.05713e-10	-1.34229
4876202	chr17:4876202:C:G	1.07828e-16	0.973425	-1.61667
4876350	chr17:4876350:G:GT	4.23479e-17	-3.05713e-10	-1.57786
4876580	chr17:4876580:C:T	1.28724e-16	0.559304	-1.02541
4877538	chr17:4877538:C:T	4.16677e-17	-3.05713e-10	-1.59406
4878099	chr17:4878099:C:T	7.95015e-16	-3.05713e-10	1.35458
4878595	chr17:4878595:G:A	1.56114e-14	5.87054	-1.53856
4879215	chr17:4879215:C:G	9.71156e-12	10.765	-6.10073e-10
4879349	chr17:4879349:A:G	3.90345e-17	-1.65934	-6.10073e-10
4879629	chr17:4879629:C:T	2.83942e-16	1.94022	-1.61523
4880253	chr17:4880253:C:G	5.62822e-17	-3.05713e-10	-1.2934
4880349	chr17:4880349:G:A	4.1726e-17	-3.05713e-10	-1.59266
4880708	chr17:4880708:G:T	5.84178e-17	-3.05713e-10	-1.25616
4880886	chr17:4880886:C:T	4.13856e-17	-3.05713e-10	-1.60085
4880954	chr17:4880954:A:C	9.97055e-18	-2.0429	-0.981249
4881078	chr17:4881078:G:T	5.84173e-17	-3.05713e-10	-1.25617
4881431	chr17:4881431:G:A	5.17639e-12	11.7294	-1.59357
4881684	chr17:4881684:C:T	9.84586e-18	-2.04935	-0.987382
4881993	chr17:4881993:T:C	2.62068e-17	-2.05776	-6.10073e-10
4882530	chr17:4882530:T:C	2.84816e-17	-1.97452	-6.10073e-10
4882552	chr17:4882552:T:A	1.04844e-16	-3.05713e-10	-0.67131
4882664	chr17:4882664:G:A	7.94992e-18	-1.93359	-1.31703
4883443	chr17:4883443:A:G	5.33949e-18	-2.04797	-1.60068
4883486	chr17:4883486:G:A	3.93454e-17	-1.6514	-6.10073e-10
4883789	chr17:4883789:C:T	6.10988e-17	-3.05713e-10	-1.21129
4883966	chr17:4883966:G:A	6.01714e-17	-3.05713e-10	-1.22659
4883977	chr17:4883977:C:G	4.21153e-17	-3.05713e-10	-1.58337
4884131	chr17:4884131:T:C	4.233e-17	-3.05713e-10	-1.57829
4884509	chr17:4884509:G:A	5.34382e-18	-2.03206	-1.61578
4885028	chr17:4885028:C:T	3.4499e-17	-1.78285	-6.10073e-10
4885676	chr17:4885676:G:A	4.16218e-17	-3.05713e-10	-1.59516
4886936	chr17:4886936:T:TC	8.67827e-18	-1.87465	-1.28831
4887506	chr17:4887506:G:GC	2.40818e-16	1.77675	-1.61649
4887658	chr17:4887658:A:G	4.28364e-17	-3.05713e-10	-1.5664
4887823	chr17:4887823:C:T	4.4872e-17	-3.05713e-10	-1.51997
4888227	chr17:4888227:A:T	4.2591e-17	-3.05713e-10	-1.57214
4888400	chr17:4888400:G:A	7.55053e-18	-1.71629	-1.58587
4888413	chr17:4888413:G:A	7.17361e-17	-3.05713e-10	-1.05079
4888772	chr17:4888772:C:T	5.61719e-17	-3.05713e-10	-1.29537
4888972	chr17:4888972:T:C	4.07233e-17	-3.05713e-10	-1.61698
4889337	chr17:4889337:C:T	1.62127e-15	-3.05713e-10	2.06718
4889590	chr17:4889590:G:A	5.50937e-17	-3.05713e-10	-1.31475
4889757	chr17:4889757:C:T	5.4656e-18	-2.01419	-1.61112
4890072	chr17:4890072:T:C	1.91569e-16	1.35344	-1.42197
4890848	chr17:4890848:A:G	2.70935e-17	-2.02449	-6.10073e-10
4891235	chr17:4891235:C:T	4.69104e-17	-3.05713e-10	-1.47554
4891894	chr17:4891894:C:T	4.212e-17	-3.05713e-10	-1.58326
4892976	chr17:4892976:C:T	2.292e-16	0.821742	-0.710931
4892979	chr17:4892979:T:C	7.47502e-18	-1.77943	-1.53279
4892991	chr17:4892991:C:T	2.84362e-17	-0.586075	-1.39004
4893139	chr17:4893139:A:G	5.93876e-17	-3.05713e-10	-1.2397
4893203	chr17:4893203:T:A	7.47701e-17	-3.05713e-10	-1.00936
4893361	chr17:4893361:T:C	1.699e-13	8.29369	-1.5745
4893776	chr17:4893776:C:A	5.63987e-17	-3.05713e-10	-1.29134
4894010	chr17:4894010:G:A	9.08208e-18	-1.5322	-1.58528
4894137	chr17:4894137:C:T	4.65142e-17	-3.05713e-10	-1.48403
4894615	chr17:4894615:G:A	2.6193e-17	-2.05829	-6.10073e-10
4894673	chr17:4894673:C:T	4.31302e-17	-3.05713e-10	-1.55956
4894701	chr17:4894701:GTCTTGAGACGCAGCC:G	4.07502e-17	-3.05713e-10	-1.61632
4894780	chr17:4894780:G:A	1.90442e-16	-3.05713e-10	-0.0744357
4895567	chr17:4895567:G:A	4.0918e-17	-3.05713e-10	-1.61221
4895607	chr17:4895607:C:G	5.27454e-17	-3.05713e-10	-1.35831
4895939	chr17:4895939:C:T	7.36794e-16	-3.05713e-10	1.27853
4895941	chr17:4895941:C:T	1.0854e-10	14.6646	-1.48574
4895994	chr17:4895994:C:T	2.63369e-17	-2.05281	-6.10073e-10
4896258	chr17:4896258:C:T	6.00991e-17	-3.05713e-10	-1.22779
4896602	chr17:4896602:C:T	6.58054e-18	-1.90429	-1.53537
4896995	chr17:4896995:C:T	2.7636e-17	-0.396196	-1.60847
4897009	chr17:4897009:G:A	3.05515e-15	4.00511	-1.30431
4897112	chr17:4897112:T:C	5.29938e-17	-3.05713e-10	-1.35361
4897404	chr17:4897404:C:G	3.95002e-15	-3.05713e-10	2.95769
4897806	chr17:4897806:A:C	4.15249e-17	-3.05713e-10	-1.59749
4898126	chr17:4898126:G:A	3.22268e-16	-3.05713e-10	0.451602
4898299	chr17:4898299:C:G	3.94028e-09	17.9565	-1.18579
4898592	chr17:4898592:A:G	1.07111e-16	0.408537	-1.05845
4898675	chr17:4898675:G:A	2.01651e-09	17.067	-0.966129
4898699	chr17:4898699:C:T	4.26041e-17	-3.05713e-10	-1.57183
4898960	chr17:4898960:GGCCTCTGCCTCGCTCCACCC:G	8.81055e-18	-1.57719	-1.57064
4898979	chr17:4898979:C:T	6.33736e-17	-3.05713e-10	-1.17474
4899022	chr17:4899022:T:C	6.02974e-18	-1.91011	-1.61696
4899034	chr17:4899034:G:A	5.04838e-10	15.9017	-1.18575
4899152	chr17:4899152:G:A	1.52075e-17	-1.37359	-1.2284
4899390	chr17:4899390:G:A	2.48115e-16	1.04	-0.849886
4899850	chr17:4899850:G:A	4.95141e-17	-3.05713e-10	-1.42152
4900416	chr17:4900416:G:A	4.16733e-11	13.7318	-1.51019
4900699	chr17:4900699:G:T	4.47729e-17	-3.05713e-10	-1.52218
4901397	chr17:4901397:AG:A	4.65738e-16	0.819841	-6.10073e-10
4901607	chr17:4901607:G:A	1.30241e-17	-1.30535	-1.45164
4901872	chr17:4901872:C:T	5.47243e-18	-2.00772	-1.61634
4902094	chr17:4902094:G:A	5.63157e-18	-1.98689	-1.6085
4902374	chr17:4902374:G:C	4.0775e-17	-3.05713e-10	-1.61571
4902954	chr17:4902954:C:T	5.86966e-17	0.190436	-1.44184
4903019	chr17:4903019:G:A	4.91135e-17	-3.05713e-10	-1.42965
4903071	chr17:4903071:C:T	5.51033e-17	-3.05713e-10	-1.31457
4903133	chr17:4903133:G:A	6.60006e-18	-1.9206	-1.5161
4903330	chr17:4903330:TCTC:T	4.65652e-17	-3.05713e-10	-1.48293
4903423	chr17:4903423:T:C	6.7879e-18	-1.89054	-1.5181
4903443	chr17:4903443:A:T	5.45284e-11	13.889	-1.39852
4903628	chr17:4903628:T:C	4.16273e-17	-3.05713e-10	-1.59503
4903677	chr17:4903677:C:G	9.58328e-17	-3.05713e-10	-0.761177
4903869	chr17:4903869:T:A	1.23992e-16	1.02442	-1.52799
4904317	chr17:4904317:C:A	4.93481e-17	-3.05713e-10	-1.42488
4904631	chr17:4904631:G:A	4.45198e-09	18.0392	-1.14632
4904699	chr17:4904699:G:A	4.11077e-16	-3.05713e-10	0.694998
4904700	chr17:4904700:C:T	2.42643e-11	13.2167	-1.53595
4905366	chr17:4905366:CAGTG:C	4.1892e-17	-3.05713e-10	-1.58869
4905466	chr17:4905466:G:C	5.73702e-18	-1.973	-1.60384
4905983	chr17:4905983:G:A	4.62583e-16	-3.05713e-10	0.813043
4906159	chr17:4906159:C:T	5.78031e-18	-1.9672	-1.60212
4906249	chr17:4906249:A:G	7.32627e-17	-1.02973	-6.10073e-10
4906321	chr17:4906321:A:G	1.49195e-16	1.02144	-1.33997
4906794	chr17:4906794:A:G	3.83602e-16	-3.05713e-10	0.625823
4907150	chr17:4907150:A:G	4.56506e-17	-3.05713e-10	-1.50277
4907267	chr17:4907267:C:G	5.02075e-17	-3.05713e-10	-1.40762
4907407	chr17:4907407:A:T	1.51594e-10	14.7587	-1.2458
4907429	chr17:4907429:A:G	8.49202e-18	-1.57486	-1.60979
4907517	chr17:4907517:A:G	5.37576e-18	-2.02683	-1.61505
4907731	chr17:4907731:C:T	3.9175e-16	1.88221	-1.23537
4907837	chr17:4907837:T:C	4.08317e-17	-3.05713e-10	-1.61432
4907899	chr17:4907899:G:A	5.82854e-18	-1.96062	-1.60039
4908055	chr17:4908055:A:G	5.95679e-18	-1.93486	-1.60439
4908196	chr17:4908196:T:C	6.03381e-18	-1.92238	-1.60402
4908250	chr17:4908250:C:G	1.02972e-14	5.42306	-1.50722
4908320	chr17:4908320:T:C	6.01159e-18	-1.97279	-1.5573
4908994	chr17:4908994:AC:A	6.69343e-18	-1.85085	-1.5718
4908996	chr17:4908996:ACAC:A	6.91738e-18	-1.80299	-1.58675
4909048	chr17:4909048:A:C	9.0532e-10	16.8614	-1.56136
4909108	chr17:4909108:A:T	5.86368e-18	-1.95561	-1.59939
4909175	chr17:4909175:A:G	8.50509e-18	-1.86807	-1.31505
4909193	chr17:4909193:T:C	4.17422e-17	-3.05713e-10	-1.59227
4909246	chr17:4909246:C:A	1.86316e-16	-3.05713e-10	-0.0963371
4909349	chr17:4909349:G:C	8.16075e-17	-3.05713e-10	-0.921862
4909569	chr17:4909569:C:T	4.10875e-17	-3.05713e-10	-1.60808
4909621	chr17:4909621:C:T	5.87147e-18	-1.94677	-1.6069
4909648	chr17:4909648:C:T	7.18219e-15	3.55558	-6.10073e-10
4909795	chr17:4909795:A:G	7.01744e-17	-3.05713e-10	-1.0728
4909846	chr17:4909846:G:A	4.44881e-17	-3.05713e-10	-1.52856
4909851	chr17:4909851:CA:C	2.39762e-16	-3.05713e-10	0.155862
4909889	chr17:4909889:C:G	5.57115e-17	-3.05713e-10	-1.3036
4909927	chr17:4909927:T:C	6.88828e-17	-3.05713e-10	-1.09138
4910284	chr17:4910284:C:T	5.56062e-18	-2.02744	-1.58063
4910293	chr17:4910293:G:A	3.27757e-16	-3.05713e-10	0.468491
4910306	chr17:4910306:C:T	4.81586e-17	-3.05713e-10	-1.44928
4910336	chr17:4910336:A:G	1.21593e-16	-3.05713e-10	-0.523102
4910431	chr17:4910431:A:G	4.16621e-17	-3.05713e-10	-1.59419
4910662	chr17:4910662:T:C	1.36288e-16	0.881277	-1.29029
4911242	chr17:4911242:G:A	8.50033e-17	0.735576	-1.61667
4911394	chr17:4911394:C:T	9.8441e-11	14.6752	-1.59402
4911906	chr17:4911906:A:G	8.16498e-17	-3.05713e-10	-0.921344
4912117	chr17:4912117:C:T	1.1765e-16	-0.556067	-6.10073e-10
4912575	chr17:4912575:C:T	5.2104e-18	-2.05654	-1.61658
4912668	chr17:4912668:A:G	1.73774e-16	-3.05713e-10	-0.16603
4912702	chr17:4912702:A:C	3.62999e-16	2.17816	-1.60754
4912998	chr17:4912998:G:A	5.47728e-17	-3.05713e-10	-1.32059
4913099	chr17:4913099:G:A	4.16109e-17	-3.05713e-10	-1.59542
4913127	chr17:4913127:G:A	4.95718e-17	-3.05713e-10	-1.42036
4913572	chr17:4913572:C:T	2.18886e-16	1.63571	-1.57094
4913855	chr17:4913855:G:A	2.98356e-16	0.374506	-6.10073e-10
4913947	chr17:4913947:T:TCAGAGGA	4.79111e-17	-3.05713e-10	-1.45444
4914134	chr17:4914134:G:A	1.62263e-16	-3.05713e-10	-0.234564
4914277	chr17:4914277:C:G	3.03467e-16	1.99374	-1.60225
4914307	chr17:4914307:C:G	9.51715e-17	0.533109	-1.30121
4914422	chr17:4914422:A:C	1.02121e-16	0.681313	-1.37894
4915091	chr17:4915091:C:T	6.33071e-17	-3.05713e-10	-1.17579
4915516	chr17:4915516:C:T	2.15715e-16	-3.05713e-10	0.0501741
4915520	chr17:4915520:A:G	5.78462e-18	-2.05357	-1.51501
4915703	chr17:4915703:G:A	5.53618e-17	-3.05713e-10	-1.30989
4915712	chr17:4915712:A:G	4.60333e-17	-3.05713e-10	-1.49442
4915843	chr17:4915843:C:T	4.82607e-17	-3.05713e-10	-1.44716
4916209	chr17:4916209:ACT:A	5.26126e-17	-3.05713e-10	-1.36083
4916230	chr17:4916230:A:G	1.38417e-16	-3.05713e-10	-0.393512
4916592	chr17:4916592:A:G	5.96449e-18	-2.05754	-1.48042
4916628	chr17:4916628:G:A	4.46707e-17	-3.05713e-10	-1.52447
4916883	chr17:4916883:C:T	4.23292e-17	-3.05713e-10	-1.57831
4917904	chr17:4917904:T:TGG	1.31999e-16	-3.05713e-10	-0.440988
4918329	chr17:4918329:A:T	1.13093e-16	-3.05713e-10	-0.595569
4918697	chr17:4918697:T:A	2.77991e-16	0.292785	0.0110207
4918736	chr17:4918736:C:A	3.40374e-09	17.52	-0.895693
4919190	chr17:4919190:C:T	3.63442e-16	-3.05713e-10	0.571837
4919303	chr17:4919303:C:T	4.17488e-17	-3.05713e-10	-1.59211
4919883	chr17:4919883:A:G	1.31267e-15	1.4961	0.359932
4920362	chr17:4920362:G:A	5.22566e-18	-2.05325	-1.61696
4920404	chr17:4920404:G:T	1.74855e-12	4.14057	4.90994
4921044	chr17:4921044:C:T	1.82777e-17	-2.05275	-0.365349
4921330	chr17:4921330:G:C	4.64956e-17	-1.09438	-0.390041
4921548	chr17:4921548:G:A	1.95749e-17	-2.05542	-0.294117
4921551	chr17:4921551:T:C	1.53539e-15	2.01275	-6.10073e-10
4921795	chr17:4921795:T:G	3.06995e-16	-1.17209	1.57514
4922020	chr17:4922020:G:A	3.35744e-16	-3.05713e-10	0.492566
4922066	chr17:4922066:G:A	8.68664e-17	-0.788281	-0.0711309
4922092	chr17:4922092:T:A	1.24096e-13	2.84005	3.56498
4922328	chr17:4922328:A:G	7.0941e-18	-1.84774	-1.51678
4922411	chr17:4922411:A:C	2.01116e-15	-3.05713e-10	2.28269
4922449	chr17:4922449:AAAAT:A	1.70543e-17	-1.24623	-1.24116
4922521	chr17:4922521:G:T	1.16427e-16	-3.05713e-10	-0.566518
4922834	chr17:4922834:C:A	1.46083e-16	-3.05713e-10	-0.339609
4922946	chr17:4922946:G:A	4.37112e-16	-0.546884	1.30329
4922998	chr17:4922998:T:C	4.1473e-16	-0.603633	1.30748
4923297	chr17:4923297:G:T	0.00200295	23.0366	6.87298
4924034	chr17:4924034:T:C	4.07572e-14	0.191429	5.10018
4924100	chr17:4924100:CCTCAGCCTCCCG:C	2.82406e-17	-1.98302	-6.10073e-10
4925175	chr17:4925175:C:T	4.20834e-16	-3.05713e-10	0.718455
4925369	chr17:4925369:C:G	4.41532e-17	-3.05713e-10	-1.53612
4925421	chr17:4925421:G:A	2.29738e-16	-3.05713e-10	0.113155
4925539	chr17:4925539:G:A	4.10792e-17	-0.991334	-0.616947
4925772	chr17:4925772:C:T	2.6191e-17	-2.05837	-6.10073e-10
4925778	chr17:4925778:T:C	1.21075e-16	-3.05713e-10	-0.527377
4926221	chr17:4926221:T:G	5.125e-17	-3.05713e-10	-1.38707
4926284	chr17:4926284:C:T	1.18795e-16	-3.05713e-10	-0.546385
4926692	chr17:4926692:A:G	1.78256e-17	-1.16699	-1.27616
4926809	chr17:4926809:G:A	2.01792e-17	-1.18972	-1.12941
4926826	chr17:4926826:G:A	1.23195e-15	1.41169	0.380885
4927151	chr17:4927151:A:C	2.95895e-17	-1.93636	-6.10073e-10
4928401	chr17:4928401:C:T	1.47158e-16	-3.05713e-10	-0.332274
4928495	chr17:4928495:G:A	3.26002e-13	2.6033	4.76758
4928908	chr17:4928908:T:G	5.51035e-17	-0.940619	-0.373951
4929029	chr17:4929029:G:A	4.45228e-17	-3.05713e-10	-1.52778
4929635	chr17:4929635:G:A	4.12016e-17	-3.05713e-10	-1.60531
4929896	chr17:4929896:C:T	9.88772e-17	-0.747031	0.0171269
4930183	chr17:4930183:G:A	1.56248e-12	2.74307	6.19494
4930731	chr17:4930731:G:A	1.02457e-16	-3.05713e-10	-0.694336
4930816	chr17:4930816:A:T	2.86758e-16	-3.05713e-10	0.334855
4930914	chr17:4930914:G:T	6.7988e-17	-0.890387	-0.214064
4931014	chr17:4931014:G:T	1.21335e-17	-2.0572	-0.77062
4931124	chr17:4931124:G:C	2.89661e-16	-0.148058	0.492987
4931259	chr17:4931259:G:A	7.5821e-17	-0.995407	-6.10073e-10
4931605	chr17:4931605:T:C	2.64698e-17	-2.04778	-6.10073e-10
4931820	chr17:4931820:C:T	1.83181e-15	-3.05713e-10	2.18928
4932000	chr17:4932000:C:T	8.6456e-17	-3.05713e-10	-0.864147
4932021	chr17:4932021:G:A	8.63628e-17	-3.05713e-10	-0.865226
4932047	chr17:4932047:G:A	2.56667e-15	2.52658	-6.10073e-10
4932398	chr17:4932398:G:A	2.87701e-17	-1.96444	-6.10073e-10
4932600	chr17:4932600:T:C	9.0829e-15	-0.0799716	3.87034
4932710	chr17:4932710:A:G	3.86758e-16	-3.05713e-10	0.634016
4932819	chr17:4932819:G:A	4.08222e-17	-3.05713e-10	-1.61456
4933086	chr17:4933086:C:T	0.751115	26.1685	9.668
4933087	chr17:4933087:G:A	8.70953e-17	-3.05713e-10	-0.856779
4933378	chr17:4933378:C:T	2.62395e-17	-2.05652	-6.10073e-10
4933678	chr17:4933678:A:G	6.479e-16	1.85898	-0.709028
4933775	chr17:4933775:C:T	4.23389e-17	-3.05713e-10	-1.57808
4935013	chr17:4935013:A:G	1.26935e-16	-3.05713e-10	-0.480106
4935346	chr17:4935346:G:C	8.25358e-18	-1.63976	-1.57338
4935424	chr17:4935424:G:A	2.85963e-17	-1.97051	-6.10073e-10
4935507	chr17:4935507:T:C	8.66395e-16	-0.397417	1.83798
4935738	chr17:4935738:C:T	5.362e-16	-0.525126	1.48585
4935827	chr17:4935827:C:G	5.48847e-16	-3.05713e-10	0.984037
4935854	chr17:4935854:C:T	1.43151e-17	-1.06113	-1.60134
4936122	chr17:4936122:G:A	4.11828e-17	-3.05713e-10	-1.60576
4936194	chr17:4936194:A:G	1.20706e-17	-2.05813	-0.774877
4936532	chr17:4936532:C:T	1.53096e-16	-3.05713e-10	-0.292715
4936635	chr17:4936635:A:G	6.94629e-17	-0.90823	-0.17476
4937231	chr17:4937231:A:T	1.26525e-17	-2.05678	-0.72915
4937318	chr17:4937318:C:T	1.67983e-16	-3.05713e-10	-0.199918
4937573	chr17:4937573:G:A	0.246738	24.6303	10.093
4938088	chr17:4938088:C:T	3.24782e-15	-3.05713e-10	2.76196
4939390	chr17:4939390:G:A	4.77212e-17	-3.05713e-10	-1.45841
4940114	chr17:4940114:G:A	2.17049e-15	-3.05713e-10	2.35893
4940269	chr17:4940269:GAC:G	4.10288e-16	-3.05713e-10	0.693077
4940500	chr17:4940500:T:C	1.47018e-17	-2.05578	-0.580032
4941346	chr17:4941346:G:A	2.86028e-17	-1.97028	-6.10073e-10
4941405	chr17:4941405:C:T	2.38222e-15	-3.05713e-10	2.45201
4941559	chr17:4941559:C:A	2.24412e-16	-3.05713e-10	0.0897017
4941586	chr17:4941586:T:C	4.84952e-17	-1.36457	-0.0777502
4941688	chr17:4941688:G:A	4.27068e-17	-3.05713e-10	-1.56942
4942473	chr17:4942473:G:A	4.97889e-17	0.113165	-1.52915
4942750	chr17:4942750:A:G	3.22018e-17	-1.85176	-6.10073e-10
4942813	chr17:4942813:GGTT:G	1.04591e-16	-3.05713e-10	-0.673727
4944061	chr17:4944061:T:C	8.20727e-18	-2.01278	-1.20598
4944148	chr17:4944148:T:C	6.42125e-17	-1.28803	0.126449
4944157	chr17:4944157:C:T	8.68845e-18	-2.0566	-1.10519
4944359	chr17:4944359:C:T	3.87464e-16	-3.05713e-10	0.63584
4944441	chr17:4944441:G:A	5.50375e-17	-3.05713e-10	-1.31577
4944554	chr17:4944554:C:T	8.58131e-17	-3.05713e-10	-0.871612
4944663	chr17:4944663:G:A	7.23628e-17	-1.04209	-6.10073e-10
4946089	chr17:4946089:C:T	1.24362e-14	0.922759	3.18182
4946332	chr17:4946332:A:T	0.000122135	27.6293	-0.516983
4946340	chr17:4946340:A:G	1.22229e-17	-1.25068	-1.56979
4946479	chr17:4946479:G:A	2.01671e-14	3.39036	1.19767
4947777	chr17:4947777:A:G	4.44719e-14	5.37883	-6.10073e-10
4947784	chr17:4947784:C:A	2.48929e-16	0.193386	-6.10073e-10
4947891	chr17:4947891:C:T	4.59082e-17	-3.05713e-10	-1.49714
4948079	chr17:4948079:G:A	3.6485e-16	-3.05713e-10	0.575703
4948480	chr17:4948480:C:T	1.26005e-16	-0.48746	-6.10073e-10
4949010	chr17:4949010:G:A	5.38748e-18	-2.05764	-1.58206
4949042	chr17:4949042:G:C	9.24378e-17	-3.05713e-10	-0.797247
4949168	chr17:4949168:C:T	8.19362e-17	0.461614	-1.37946
4949328	chr17:4949328:G:T	6.27334e-17	-3.05713e-10	-1.18489
4949575	chr17:4949575:C:T	9.95998e-15	1.30078	2.58177
4949592	chr17:4949592:C:T	2.14883e-16	-3.05713e-10	0.0463086
4949719	chr17:4949719:C:T	2.69048e-17	-2.03148	-6.10073e-10
4949722	chr17:4949722:C:A	7.12609e-17	-3.05713e-10	-1.05744
4950285	chr17:4950285:C:T	6.05005e-17	-3.05713e-10	-1.22113
4952406	chr17:4952406:C:T	5.29631e-17	-3.05713e-10	-1.35419
4952529	chr17:4952529:C:T	3.83325e-17	-2.0561	0.378618
4952652	chr17:4952652:C:T	5.64136e-17	-3.05713e-10	-1.29107
4952789	chr17:4952789:TC:T	1.12164e-17	-1.29476	-1.61165
4953017	chr17:4953017:T:C	8.67117e-17	-3.05713e-10	-0.861194
4953081	chr17:4953081:A:G	2.63491e-16	-1.30533	1.55557
4953126	chr17:4953126:G:A	5.65017e-17	-3.05713e-10	-1.28951
4953285	chr17:4953285:T:C	5.47595e-17	-0.441846	-0.878987
4953517	chr17:4953517:C:G	1.08629e-17	-1.49562	-1.44281
4954126	chr17:4954126:C:T	1.3482e-15	-3.05713e-10	1.88274
4954558	chr17:4954558:A:G	1.08208e-16	-3.05713e-10	-0.639726
4954608	chr17:4954608:C:T	5.54587e-17	-3.05713e-10	-1.30814
4955631	chr17:4955631:C:G	3.20806e-16	-3.05713e-10	0.447054
4956069	chr17:4956069:C:T	4.1336e-17	-3.05713e-10	-1.60205
4956070	chr17:4956070:G:A	1.17495e-15	-3.05713e-10	1.74519
4956117	chr17:4956117:C:T	2.07606e-16	-3.05713e-10	0.0118578
4956390	chr17:4956390:A:G	4.67858e-17	-3.05713e-10	-1.4782
4956892	chr17:4956892:A:G	6.38485e-17	-3.05713e-10	-1.16727
4957338	chr17:4957338:C:T	1.48462e-16	0.749022	-1.07247
4957400	chr17:4957400:G:A	2.74241e-17	-2.01236	-6.10073e-10
4958554	chr17:4958554:C:T	9.46559e-17	-3.05713e-10	-0.773535
4958748	chr17:4958748:T:C	5.38954e-17	-3.05713e-10	-1.33674
4958971	chr17:4958971:A:C	7.18613e-18	-1.92038	-1.43125
4959030	chr17:4959030:C:T	7.36039e-17	0.447848	-1.47293
4959219	chr17:4959219:C:G	2.61909e-17	-2.05837	-6.10073e-10
4959350	chr17:4959350:CAT:C	1.41682e-17	-2.05665	-0.616137
4959352	chr17:4959352:T:C	7.0357e-17	-3.05713e-10	-1.0702
4959358	chr17:4959358:G:A	5.69779e-17	-3.05713e-10	-1.28112
4959666	chr17:4959666:G:A	1.11922e-16	0.939036	-1.54502
4959711	chr17:4959711:G:A	1.66161e-17	-0.913287	-1.60012
4960015	chr17:4960015:A:T	7.5241e-17	-3.05713e-10	-1.00309
4960115	chr17:4960115:A:G	5.58237e-18	-1.98953	-1.61464
4960245	chr17:4960245:T:C	5.43754e-17	-3.05713e-10	-1.32787
4960279	chr17:4960279:G:A	5.08595e-17	-3.05713e-10	-1.39472
4960331	chr17:4960331:G:A	3.3249e-17	-1.81976	-6.10073e-10
4960432	chr17:4960432:T:C	2.15154e-16	-3.05713e-10	0.0475705
4960819	chr17:4960819:T:C	9.27821e-17	0.644551	-1.43808
4961223	chr17:4961223:G:A	7.18521e-17	0.153322	-1.20249
4961796	chr17:4961796:T:A	1.08514e-17	-2.05058	-0.888914
4961874	chr17:4961874:T:C	1.01577e-17	-2.03938	-0.966171
4961881	chr17:4961881:C:T	1.03326e-17	-2.04154	-0.946943
4962633	chr17:4962633:G:A	2.36056e-06	23.5126	-0.346422
4962891	chr17:4962891:C:T	4.47489e-17	-3.05713e-10	-1.52272
4963004	chr17:4963004:T:C	6.65503e-17	-1.54399	0.41817
4963009	chr17:4963009:C:T	2.73248e-06	23.4787	-0.166284
4963082	chr17:4963082:G:A	4.60563e-17	-3.05713e-10	-1.49392
4964180	chr17:4964180:C:T	2.71128e-17	-2.02378	-6.10073e-10
4964545	chr17:4964545:T:C	5.3553e-17	-3.05713e-10	-1.34311
4964936	chr17:4964936:T:C	5.35132e-18	-2.03121	-1.61523
4965096	chr17:4965096:G:A	9.23022e-17	-3.05713e-10	-0.798715
4965123	chr17:4965123:G:A	3.03086e-17	-1.91235	-6.10073e-10
4965798	chr17:4965798:T:C	4.77472e-13	8.87395	-1.12147
4967559	chr17:4967559:G:A	5.16776e-17	-3.05713e-10	-1.37876
4967598	chr17:4967598:G:A	3.13824e-06	23.7172	-0.266273
4967993	chr17:4967993:T:C	1.138e-16	-0.589344	-6.10073e-10
4968223	chr17:4968223:T:C	1.93229e-06	23.2849	-0.31896
4969139	chr17:4969139:C:T	4.87631e-17	-3.05713e-10	-1.43681
4969239	chr17:4969239:C:T	2.87624e-17	-1.96471	-6.10073e-10
4970478	chr17:4970478:C:T	4.4019e-17	-3.05713e-10	-1.53916
4970668	chr17:4970668:G:T	5.26771e-18	-2.04538	-1.61681
4970876	chr17:4970876:G:A	2.56259e-16	1.839	-1.61659
4970920	chr17:4970920:T:C	6.67269e-17	-1.58703	0.463851
4971768	chr17:4971768:A:C	5.43625e-17	-3.05713e-10	-1.32811
4972263	chr17:4972263:G:T	4.63101e-17	-3.05713e-10	-1.48842
4972271	chr17:4972271:T:C	7.06097e-16	1.99824	-0.76227
4972333	chr17:4972333:A:G	6.50389e-08	21.1724	-1.59796
4973032	chr17:4973032:T:C	1.029e-06	22.7196	-0.38381
4973151	chr17:4973151:C:T	5.45277e-18	-2.02688	-1.60078
4973380	chr17:4973380:C:G	7.50069e-17	-3.05713e-10	-1.0062
4973548	chr17:4973548:G:A	4.13256e-17	-3.05713e-10	-1.6023
4973825	chr17:4973825:G:A	9.8419e-17	-1.4868	0.752248
4974037	chr17:4974037:C:T	1.21126e-16	-3.05713e-10	-0.526953
4974223	chr17:4974223:C:T	4.17893e-17	-3.05713e-10	-1.59114
4974618	chr17:4974618:C:T	6.59197e-17	-3.05713e-10	-1.13535
4974940	chr17:4974940:A:G	7.24937e-17	-3.05713e-10	-1.04028
4975175	chr17:4975175:G:A	9.29728e-17	-3.05713e-10	-0.791476
4975630	chr17:4975630:G:A	3.09863e-15	2.71493	-6.10073e-10
4975665	chr17:4975665:G:A	1.3919e-16	-1.4142	1.02626
4976028	chr17:4976028:C:T	2.63688e-17	-2.0516	-6.10073e-10
4976190	chr17:4976190:G:C	2.02475e-15	1.99915	0.290271
4976357	chr17:4976357:TAATG:T	1.21126e-16	-3.05713e-10	-0.526953
4977025	chr17:4977025:T:C	3.01471e-13	8.48012	-1.18747
4977463	chr17:4977463:G:A	5.41973e-18	-2.01808	-1.61565
4977598	chr17:4977598:A:G	1.38132e-16	1.2195	-1.61507
4977856	chr17:4977856:C:A	4.22782e-17	-3.05713e-10	-1.57951
4978114	chr17:4978114:C:T	4.47303e-17	-3.05713e-10	-1.52313
4978671	chr17:4978671:G:A	2.63162e-17	-2.0536	-6.10073e-10
4978947	chr17:4978947:C:T	3.74735e-17	-1.70015	-6.10073e-10
4979037	chr17:4979037:G:A	5.66601e-08	21.0382	-1.60166
4979213	chr17:4979213:A:T	7.56938e-18	-1.97235	-1.32732
4979264	chr17:4979264:A:C	6.91534e-17	-3.05713e-10	-1.08746
4979378	chr17:4979378:C:T	7.43739e-17	-3.05713e-10	-1.01468
4979657	chr17:4979657:G:A	8.29642e-17	-1.47342	0.568051
4979750	chr17:4979750:C:T	1.18325e-17	-1.30979	-1.54315
4980155	chr17:4980155:T:C	5.40082e-18	-2.02093	-1.6163
4980223	chr17:4980223:G:A	4.2097e-17	-3.05713e-10	-1.58381
4980293	chr17:4980293:G:A	1.4673e-16	-0.33519	-6.10073e-10
4980891	chr17:4980891:A:AT	4.82022e-16	0.854206	-6.10073e-10
4981037	chr17:4981037:G:A	5.48375e-18	-2.012	-1.61
4981522	chr17:4981522:G:A	2.643e-17	-2.04928	-6.10073e-10
4981796	chr17:4981796:G:A	9.0367e-17	-3.05713e-10	-0.819904
4982462	chr17:4982462:C:A	7.7998e-18	-1.9485	-1.32119
4982620	chr17:4982620:A:T	5.47052e-18	-2.05703	-1.56738
4982687	chr17:4982687:G:A	1.21803e-15	1.55308	0.228121
4982742	chr17:4982742:A:G	1.17476e-16	-1.35514	0.797588
4983219	chr17:4983219:C:T	1.06094e-16	-3.05713e-10	-0.659461
4983344	chr17:4983344:G:A	4.76225e-17	-3.05713e-10	-1.46048
4983345	chr17:4983345:C:T	6.92028e-17	-3.05713e-10	-1.08674
4983477	chr17:4983477:A:G	1.37915e-15	2.96129	-1.05585
4983533	chr17:4983533:C:T	5.56032e-18	-1.99287	-1.61526
4983534	chr17:4983534:C:T	4.4649e-17	-1.52495	-6.10073e-10
4983611	chr17:4983611:T:A	9.25924e-17	-3.05713e-10	-0.795575
4983710	chr17:4983710:A:G	4.81447e-17	-3.05713e-10	-1.44957
4984179	chr17:4984179:C:T	1.53004e-16	-3.05713e-10	-0.293316
4984575	chr17:4984575:C:T	5.66865e-18	-1.97604	-1.61279
4984722	chr17:4984722:T:C	2.62275e-17	-2.05697	-6.10073e-10
4984824	chr17:4984824:G:C	5.34179e-18	-2.03193	-1.61629
4984836	chr17:4984836:T:G	2.06736e-16	-3.05713e-10	0.00765872
4985135	chr17:4985135:A:G	9.481e-17	-1.32792	0.55601
4985285	chr17:4985285:G:A	6.9398e-17	0.48722	-1.57115
4985431	chr17:4985431:T:A	5.47955e-17	-3.05713e-10	-1.32018
4986068	chr17:4986068:CAG:C	4.79724e-17	-3.05713e-10	-1.45316
4986453	chr17:4986453:A:G	8.41649e-18	-1.9288	-1.26479
4986484	chr17:4986484:G:A	7.55089e-17	0.345013	-1.34455
4986659	chr17:4986659:C:G	8.29387e-18	-1.9479	-1.26037
4987149	chr17:4987149:G:A	1.33809e-16	-3.05713e-10	-0.427372
4987199	chr17:4987199:C:G	4.99394e-17	-3.05713e-10	-1.41297
4987507	chr17:4987507:T:C	7.18964e-17	0.340286	-1.38884
4987548	chr17:4987548:T:C	1.03914e-17	-2.04793	-0.93487
4987603	chr17:4987603:C:T	4.71291e-17	-3.05713e-10	-1.47089
4987637	chr17:4987637:C:A	6.17499e-17	0.193453	-1.39414
4987797	chr17:4987797:G:A	7.34344e-18	-1.98441	-1.34557
4988881	chr17:4988881:C:G	7.23115e-18	-2.01925	-1.32614
4988985	chr17:4988985:C:T	2.4076e-15	-3.05713e-10	2.4626
4989308	chr17:4989308:A:G	1.05781e-16	0.280921	-0.943333
4990166	chr17:4990166:A:G	6.54259e-17	-3.05713e-10	-1.14286
4990377	chr17:4990377:C:T	6.61998e-17	-3.05713e-10	-1.1311
4990816	chr17:4990816:G:A	9.45201e-16	-0.56359	2.0912
4990830	chr17:4990830:T:C	1.99483e-17	-2.05797	-0.272675
4991178	chr17:4991178:A:T	4.49228e-17	-3.05713e-10	-1.51884
4991281	chr17:4991281:C:T	7.03823e-18	-2.00049	-1.37194
4991547	chr17:4991547:A:G	4.00166e-17	-0.173816	-1.46067
4991682	chr17:4991682:A:G	6.75751e-17	-3.05713e-10	-1.11054
4991746	chr17:4991746:C:A	9.58589e-17	-3.05713e-10	-0.760905
4992468	chr17:4992468:G:A	4.33835e-08	20.7757	-1.60615
4992652	chr17:4992652:CCT:C	1.07725e-16	0.972686	-1.61689
4993171	chr17:4993171:C:T	1.52365e-16	0.857039	-1.15454
4993486	chr17:4993486:T:A	6.56968e-17	-3.05713e-10	-1.13873
4993544	chr17:4993544:T:C	1.78209e-17	-1.98083	-0.462579
4993701	chr17:4993701:C:T	7.30252e-16	-0.42271	1.69232
4993704	chr17:4993704:G:A	4.93158e-17	-3.05713e-10	-1.42554
4994015	chr17:4994015:G:A	5.91142e-17	-3.05713e-10	-1.24431
4994227	chr17:4994227:T:C	6.87072e-17	-3.05713e-10	-1.09393
4994366	chr17:4994366:A:G	5.01205e-17	-3.05713e-10	-1.40935
4994636	chr17:4994636:A:G	1.35867e-16	0.756894	-1.169
4994658	chr17:4994658:C:T	4.17992e-17	-3.05713e-10	-1.59091
4996150	chr17:4996150:G:A	1.26016e-16	0.267614	-0.754989
4996429	chr17:4996429:C:G	5.26107e-18	-2.05188	-1.61157
4997334	chr17:4997334:A:G	2.13761e-16	-0.643011	0.684085
4997363	chr17:4997363:C:T	3.36224e-17	-1.80859	-6.10073e-10
4997482	chr17:4997482:T:C	4.37586e-16	-0.630861	1.38835
4997512	chr17:4997512:G:A	1.1857e-16	-3.05713e-10	-0.548279
4998076	chr17:4998076:A:C	1.54455e-15	-0.683564	2.70227
4998310	chr17:4998310:G:A	2.64868e-17	-2.04714	-6.10073e-10
4998687	chr17:4998687:C:T	1.74627e-16	-0.161131	-6.10073e-10
4999178	chr17:4999178:C:T	5.22418e-18	-2.05749	-1.613
4999269	chr17:4999269:T:C	5.36064e-18	-2.02773	-1.61697
4999493	chr17:4999493:C:T	4.28337e-17	-3.05713e-10	-1.56646
4999663	chr17:4999663:G:A	2.13322e-17	-1.48401	-0.779553
5000100	chr17:5000100:T:C	4.69102e-17	-3.05713e-10	-1.47555
5000694	chr17:5000694:G:A	2.63054e-16	-3.05713e-10	0.248576
5000869	chr17:5000869:A:G	1.30095e-17	-1.14263	-1.61548
5001081	chr17:5001081:T:A	3.91451e-07	21.4956	-0.126266
5001269	chr17:5001269:T:C	5.89913e-18	-1.96832	-1.58065
5001580	chr17:5001580:CT:C	5.68065e-18	-1.98318	-1.60353
5001603	chr17:5001603:TG:T	4.57267e-17	0.07998	-1.58108
5001832	chr17:5001832:A:G	2.02197e-17	-1.46021	-0.856914
5001936	chr17:5001936:C:A	5.0282e-17	-3.05713e-10	-1.40614
5002410	chr17:5002410:C:T	5.55654e-18	-1.99346	-1.61535
5003531	chr17:5003531:A:G	4.16041e-17	-3.05713e-10	-1.59558
5003792	chr17:5003792:G:A	4.46422e-17	-3.05713e-10	-1.5251
5003808	chr17:5003808:G:A	1.71934e-06	22.3635	0.485691
5004663	chr17:5004663:A:G	5.39886e-18	-2.02061	-1.61699
5004694	chr17:5004694:A:G	1.68409e-17	-1.22235	-1.27763
5005083	chr17:5005083:G:A	7.6691e-17	-3.05713e-10	-0.983999
5005447	chr17:5005447:A:G	5.04903e-17	-3.05713e-10	-1.402
5006032	chr17:5006032:C:T	6.91039e-17	-3.05713e-10	-1.08817
5006741	chr17:5006741:G:A	1.42319e-16	-3.05713e-10	-0.365714
5006841	chr17:5006841:C:T	6.51478e-16	-3.05713e-10	1.15546
5007042	chr17:5007042:G:A	3.46995e-17	-1.77706	-6.10073e-10
5007944	chr17:5007944:T:C	3.81533e-17	-1.68217	-6.10073e-10
5008022	chr17:5008022:A:G	1.43701e-06	22.4074	0.262375
5008396	chr17:5008396:G:A	7.8918e-16	-0.925768	2.27298
5008532	chr17:5008532:C:T	9.29568e-18	-1.52958	-1.56465
5008576	chr17:5008576:T:G	5.16381e-17	-1.37952	-6.10073e-10
5008593	chr17:5008593:T:C	6.31111e-17	-3.05713e-10	-1.17889
5008743	chr17:5008743:G:C	6.58716e-17	-3.05713e-10	-1.13608
5009214	chr17:5009214:C:T	1.27636e-16	-3.05713e-10	-0.474598
5009339	chr17:5009339:C:T	4.8758e-17	0.178037	-1.61495
5009341	chr17:5009341:G:A	1.06695e-16	-3.05713e-10	-0.65381
5010280	chr17:5010280:A:G	5.36995e-17	-3.05713e-10	-1.34038
5010515	chr17:5010515:G:A	4.62684e-17	-3.05713e-10	-1.48932
5010593	chr17:5010593:A:G	8.84458e-17	-3.05713e-10	-0.841393
5010936	chr17:5010936:A:G	4.2155e-17	-3.05713e-10	-1.58243
5011439	chr17:5011439:G:A	5.28619e-17	-3.05713e-10	-1.3561
5011842	chr17:5011842:C:A	6.47087e-18	-1.84018	-1.61629
5012133	chr17:5012133:T:TC	1.46224e-16	-3.05713e-10	-0.338641
5012467	chr17:5012467:T:C	5.55202e-17	-3.05713e-10	-1.30704
5013243	chr17:5013243:A:T	6.56965e-17	-3.05713e-10	-1.13874
5013308	chr17:5013308:G:A	4.07754e-17	-3.05713e-10	-1.6157
5013563	chr17:5013563:TGGA:T	2.8097e-17	-1.98812	-6.10073e-10
5014050	chr17:5014050:G:C	1.14969e-17	-1.34749	-1.53421
5014107	chr17:5014107:G:A	1.15424e-17	-1.33994	-1.53781
5014296	chr17:5014296:G:A	4.58653e-17	-3.05713e-10	-1.49807
5014510	chr17:5014510:G:C	8.44158e-17	-3.05713e-10	-0.888028
5014827	chr17:5014827:A:G	5.45033e-17	-3.05713e-10	-1.32552
5015039	chr17:5015039:A:G	6.90988e-17	0.525872	-1.61412
5015417	chr17:5015417:G:A	5.72407e-18	-1.96294	-1.61616
5015707	chr17:5015707:C:G	8.34675e-17	-3.05713e-10	-0.899326
5016299	chr17:5016299:G:A	5.23312e-17	-3.05713e-10	-1.36619
5016310	chr17:5016310:T:C	5.39223e-17	-3.05713e-10	-1.33624
5017065	chr17:5017065:C:T	5.31343e-18	-2.0399	-1.61364
5017579	chr17:5017579:T:C	1.21722e-16	-3.05713e-10	-0.522044
5017822	chr17:5017822:C:T	1.09968e-17	-1.37437	-1.55181
5017834	chr17:5017834:G:C	5.69842e-18	-1.97647	-1.60713
5018102	chr17:5018102:T:C	5.46526e-08	20.8146	-1.41408
5018232	chr17:5018232:C:T	4.25349e-17	-3.05713e-10	-1.57346
5018495	chr17:5018495:G:C	6.13454e-17	-3.05713e-10	-1.20726
5018653	chr17:5018653:A:G	3.28759e-17	-1.83104	-6.10073e-10
5018831	chr17:5018831:C:T	1.15254e-17	-1.3017	-1.57753
5019377	chr17:5019377:T:C	9.04583e-17	-3.05713e-10	-0.818894
5020462	chr17:5020462:G:A	5.8978e-17	0.246819	-1.49344
5020485	chr17:5020485:T:A	1.12486e-16	-0.600953	-6.10073e-10
5020710	chr17:5020710:C:T	5.94351e-17	0.369461	-1.60836
5021002	chr17:5021002:A:G	6.11062e-17	-3.05713e-10	-1.21117
5021038	chr17:5021038:A:G	1.17534e-16	-1.56747	1.01042
5021517	chr17:5021517:T:A	4.45388e-17	-3.05713e-10	-1.52742
5021533	chr17:5021533:G:A	5.90813e-18	-1.97999	-1.56747
5021652	chr17:5021652:T:C	9.75195e-17	-0.743731	-6.10073e-10
5021901	chr17:5021901:G:A	8.47889e-17	-3.05713e-10	-0.883619
5022379	chr17:5022379:C:T	7.98255e-17	-3.05713e-10	-0.94394
5022813	chr17:5022813:T:C	5.93207e-17	-3.05713e-10	-1.24082
5023088	chr17:5023088:C:T	2.42189e-16	-3.05713e-10	0.165934
5023303	chr17:5023303:G:A	5.96307e-18	-1.98599	-1.55221
5023312	chr17:5023312:C:T	5.7381e-16	2.61031	-1.58179
5023485	chr17:5023485:T:C	5.31078e-17	-3.05713e-10	-1.35146
5023826	chr17:5023826:G:A	5.77902e-17	-3.05713e-10	-1.26696
5024192	chr17:5024192:TAGG:T	4.92204e-17	-3.05713e-10	-1.42747
5025045	chr17:5025045:T:A	8.24458e-17	-3.05713e-10	-0.911642
5025148	chr17:5025148:A:G	5.74187e-17	-3.05713e-10	-1.27341
5025209	chr17:5025209:G:A	5.19794e-17	-3.05713e-10	-1.37293
5025493	chr17:5025493:A:G	8.86397e-17	-3.05713e-10	-0.839203
5025672	chr17:5025672:T:G	4.08528e-17	-3.05713e-10	-1.61381
5025712	chr17:5025712:C:T	8.51957e-17	-3.05713e-10	-0.878832
5025713	chr17:5025713:A:G	6.34147e-17	-3.05713e-10	-1.17409
5025822	chr17:5025822:G:C	5.31539e-17	-3.05713e-10	-1.35059
5026288	chr17:5026288:G:C	4.32432e-17	-3.05713e-10	-1.55694
5026429	chr17:5026429:G:A	7.49063e-17	-3.05713e-10	-1.00754
5026585	chr17:5026585:A:G	2.53767e-15	-3.05713e-10	2.51522
5026820	chr17:5026820:G:A	4.66963e-06	23.5661	0.282235
5026951	chr17:5026951:T:C	5.68794e-17	0.313832	-1.59668
5026978	chr17:5026978:T:C	5.77805e-17	-3.05713e-10	-1.26713
5027008	chr17:5027008:C:T	7.21501e-17	-3.05713e-10	-1.04503
5027076	chr17:5027076:G:C	1.48076e-17	-1.44008	-1.18856
5027118	chr17:5027118:GTTTA:G	5.63386e-17	-3.05713e-10	-1.2924
5027167	chr17:5027167:T:C	7.22028e-17	-3.05713e-10	-1.0443
5027340	chr17:5027340:A:G	7.17813e-17	-3.05713e-10	-1.05016
5027353	chr17:5027353:T:C	7.30649e-17	-3.05713e-10	-1.03244
5027409	chr17:5027409:C:T	1.00758e-14	-3.05713e-10	3.89411
5027426	chr17:5027426:A:G	1.14958e-17	-1.3118	-1.57
5027692	chr17:5027692:G:A	1.48029e-17	-1.27018	-1.35878
5027736	chr17:5027736:T:C	6.74331e-17	-3.05713e-10	-1.11265
5027743	chr17:5027743:C:T	6.00374e-17	-1.22882	-6.10073e-10
5027912	chr17:5027912:C:T	6.29975e-18	-1.94809	-1.53519
5028258	chr17:5028258:G:T	1.94494e-06	22.672	0.300511
5028315	chr17:5028315:T:C	7.97495e-17	-3.05713e-10	-0.944892
5028524	chr17:5028524:C:T	7.82354e-16	1.33852	-6.10073e-10
5028579	chr17:5028579:G:A	8.22127e-17	-3.05713e-10	-0.914473
5028696	chr17:5028696:G:C	4.81977e-17	-3.05713e-10	-1.44847
5028805	chr17:5028805:TTTA:T	4.98369e-17	-3.05713e-10	-1.41503
5029121	chr17:5029121:TATTA:T	4.12861e-17	-3.05713e-10	-1.60326
5029242	chr17:5029242:C:G	6.27714e-08	19.4278	0.111218
5029378	chr17:5029378:G:A	2.92969e-10	15.6774	-1.50558
5029546	chr17:5029546:C:T	5.22336e-17	-0.628751	-0.739307
5029560	chr17:5029560:C:T	4.25444e-17	-3.05713e-10	-1.57323
5030240	chr17:5030240:A:G	5.40435e-17	0.221325	-1.55532
5031127	chr17:5031127:C:T	4.9576e-17	-3.05713e-10	-1.42028
5031453	chr17:5031453:G:A	3.64961e-08	18.529	0.46771
5031685	chr17:5031685:G:A	4.57241e-17	-3.05713e-10	-1.50116
5032312	chr17:5032312:G:A	1.24434e-17	-1.2602	-1.54239
5032537	chr17:5032537:A:G	9.15542e-18	-1.55393	-1.5555
5032544	chr17:5032544:G:C	4.28688e-17	-3.05713e-10	-1.56564
5033455	chr17:5033455:C:T	3.27355e-17	-1.83532	-6.10073e-10
5033603	chr17:5033603:C:T	1.36846e-17	-1.30982	-1.39769
5033677	chr17:5033677:G:A	1.93062e-17	-0.850781	-1.51257
5034280	chr17:5034280:T:C	9.83084e-18	-1.42221	-1.61605
5034608	chr17:5034608:C:A	3.06136e-17	-1.90234	-6.10073e-10
5034672	chr17:5034672:C:T	9.59086e-09	16.9652	0.695097
5034687	chr17:5034687:T:C	2.34426e-17	-0.854915	-1.31431
5034880	chr17:5034880:G:A	4.42507e-17	-3.05713e-10	-1.53391
5035046	chr17:5035046:A:G	4.23208e-17	-3.05713e-10	-1.5785
5035162	chr17:5035162:G:A	6.63853e-17	-3.05713e-10	-1.12831
5035635	chr17:5035635:C:T	4.64565e-17	-3.05713e-10	-1.48527
5035738	chr17:5035738:G:A	5.23584e-17	-3.05713e-10	-1.36567
5035789	chr17:5035789:A:G	2.80337e-17	-0.544539	-1.44584
5036095	chr17:5036095:G:A	4.49904e-17	-3.05713e-10	-1.51733
5036358	chr17:5036358:A:G	4.63353e-15	3.11729	-6.10073e-10
5036560	chr17:5036560:T:C	8.48963e-18	-1.5684	-1.61653
5036632	chr17:5036632:G:A	4.35425e-17	-3.05713e-10	-1.55004
5036692	chr17:5036692:G:A	1.22855e-16	0.985207	-1.49799
5037526	chr17:5037526:A:G	8.39434e-18	-1.58337	-1.61286
5038060	chr17:5038060:A:C	4.24332e-17	-3.05713e-10	-1.57585
5038404	chr17:5038404:T:A	8.07366e-17	-0.915361	-0.0172299
5038796	chr17:5038796:G:A	2.68824e-17	-2.03231	-6.10073e-10
5039011	chr17:5039011:T:C	5.52881e-16	-3.05713e-10	0.99136
5039221	chr17:5039221:G:T	1.27584e-13	6.43275	-6.10073e-10
5039720	chr17:5039720:C:T	3.28987e-08	18.1693	0.723636
5039881	chr17:5039881:A:G	4.67113e-16	1.79502	-0.972228
5039945	chr17:5039945:C:T	4.16615e-17	-3.05713e-10	-1.59421
5039984	chr17:5039984:G:A	5.11788e-17	-3.05713e-10	-1.38846
5040284	chr17:5040284:C:A	4.8183e-17	-3.05713e-10	-1.44878
5040454	chr17:5040454:A:G	4.69336e-17	-3.05713e-10	-1.47505
5040489	chr17:5040489:G:A	4.58676e-17	-3.05713e-10	-1.49802
5040538	chr17:5040538:G:A	1.7342e-15	-3.05713e-10	2.13452
5040957	chr17:5040957:A:G	2.38278e-17	-0.953816	-1.19911
5041329	chr17:5041329:T:C	5.89994e-16	1.05633	-6.10073e-10
5041902	chr17:5041902:G:A	5.95445e-17	-3.05713e-10	-1.23706
5042439	chr17:5042439:T:G	4.1015e-17	-3.05713e-10	-1.60984
5042733	chr17:5042733:A:G	5.72209e-09	17.7619	-0.61806
5042978	chr17:5042978:G:A	4.16751e-17	-3.05713e-10	-1.59388
5043030	chr17:5043030:G:A	2.37299e-17	-1.04628	-1.11077
5043600	chr17:5043600:C:T	1.58535e-15	-3.05713e-10	2.04478
5043622	chr17:5043622:C:T	8.99002e-17	-3.05713e-10	-0.825082
5043931	chr17:5043931:G:A	4.40843e-17	-3.05713e-10	-1.53768
5043952	chr17:5043952:C:T	4.61248e-17	-3.05713e-10	-1.49243
5044010	chr17:5044010:C:T	5.55134e-16	1.82039	-0.824965
5044187	chr17:5044187:G:A	9.81641e-18	-1.42298	-1.61675
5044881	chr17:5044881:G:A	5.62086e-17	-3.05713e-10	-1.29471
5044887	chr17:5044887:G:T	4.51097e-17	-3.05713e-10	-1.51469
5045049	chr17:5045049:G:A	2.90928e-17	-1.95329	-6.10073e-10
5045293	chr17:5045293:C:T	2.37009e-17	-0.971727	-1.18654
5045428	chr17:5045428:G:A	5.86988e-17	-3.05713e-10	-1.25136
5045682	chr17:5045682:CCT:C	6.24228e-17	-0.927225	-0.262627
5045739	chr17:5045739:G:A	5.23036e-17	-3.05713e-10	-1.36672
5045767	chr17:5045767:G:T	9.25534e-18	-1.50906	-1.58952
5046419	chr17:5046419:C:T	5.33674e-09	17.6293	-0.555235
5046880	chr17:5046880:C:T	6.14733e-09	17.7663	-0.550753
5047297	chr17:5047297:T:C	2.38605e-17	-1.07115	-1.08041
5047299	chr17:5047299:T:C	2.24999e-17	-1.15746	-1.05281
5047309	chr17:5047309:T:C	1.03904e-17	-1.38008	-1.60283
5047310	chr17:5047310:G:A	7.36982e-17	-3.05713e-10	-1.02381
5047393	chr17:5047393:G:C	4.10054e-17	-3.05713e-10	-1.61008
5047552	chr17:5047552:C:A	4.59948e-17	-3.05713e-10	-1.49525
5047779	chr17:5047779:G:A	9.91206e-18	-1.41747	-1.61256
5047803	chr17:5047803:G:A	2.99608e-17	-0.931729	-0.992165
5047835	chr17:5047835:T:C	9.67987e-18	-1.44568	-1.60805
5047998	chr17:5047998:C:T	1.92555e-15	-3.05713e-10	2.23919
5048290	chr17:5048290:C:T	2.62211e-17	-2.05722	-6.10073e-10
5048364	chr17:5048364:T:G	6.63817e-17	-3.05713e-10	-1.12836
5048366	chr17:5048366:TTTTTTTGTTTTG:T	5.21552e-17	-3.05713e-10	-1.36956
5048889	chr17:5048889:G:A	2.05457e-17	-0.946529	-1.3546
5048987	chr17:5048987:C:T	4.03414e-17	-1.6264	-6.10073e-10
5049017	chr17:5049017:C:T	6.7793e-17	0.146379	-1.2537
5049143	chr17:5049143:G:A	1.63251e-15	-3.05713e-10	2.07409
5049490	chr17:5049490:G:A	4.91843e-17	-3.05713e-10	-1.42821
5049639	chr17:5049639:A:G	5.80783e-18	-1.95838	-1.6062
5049647	chr17:5049647:GCTT:G	4.35473e-17	-3.05713e-10	-1.54993
5049745	chr17:5049745:C:T	7.19266e-16	-3.05713e-10	1.25445
5050147	chr17:5050147:A:C	3.61457e-17	-1.77264	0.0364212
5050429	chr17:5050429:G:T	8.19947e-18	-1.71148	-1.50824
5050461	chr17:5050461:G:A	6.55738e-10	16.5844	-1.60693
5050547	chr17:5050547:CACAA:C	3.75619e-17	-1.69779	-6.10073e-10
5050815	chr17:5050815:T:C	4.2912e-16	-3.05713e-10	0.737954
5050984	chr17:5050984:G:A	6.37229e-17	-3.05713e-10	-1.16924
5051343	chr17:5051343:C:T	4.15898e-17	-3.05713e-10	-1.59593
5051537	chr17:5051537:G:A	5.95453e-18	-1.94287	-1.59676
5051684	chr17:5051684:A:T	4.48447e-17	-3.05713e-10	-1.52058
5051911	chr17:5051911:G:T	1.70123e-17	-0.873844	-1.616
5051989	chr17:5051989:C:A	4.07317e-17	-3.05713e-10	-1.61678
5052076	chr17:5052076:T:C	2.16455e-17	-1.12836	-1.12063
5052115	chr17:5052115:G:A	4.48649e-17	-3.05713e-10	-1.52013
5052135	chr17:5052135:G:A	2.18862e-17	-0.859485	-1.37844
5052198	chr17:5052198:C:T	5.96362e-17	-3.05713e-10	-1.23552
5052431	chr17:5052431:C:T	2.74419e-17	-2.01171	-6.10073e-10
5052498	chr17:5052498:T:C	2.69006e-16	-3.05713e-10	0.270953
5052550	chr17:5052550:G:A	5.46299e-18	-2.01556	-1.61023
5052629	chr17:5052629:C:T	4.39228e-17	-1.54135	-6.10073e-10
5052730	chr17:5052730:T:C	6.00446e-16	-3.05713e-10	1.07389
5053297	chr17:5053297:A:G	5.1165e-17	-3.05713e-10	-1.38873
5053435	chr17:5053435:A:G	5.18204e-17	-3.05713e-10	-1.376
5053634	chr17:5053634:G:A	5.01656e-17	-3.05713e-10	-1.40845
5053645	chr17:5053645:G:A	5.64177e-16	-3.05713e-10	1.01158
5053927	chr17:5053927:T:TC	4.17724e-17	-3.05713e-10	-1.59155
5053976	chr17:5053976:G:A	4.69068e-17	-3.05713e-10	-1.47562
5054032	chr17:5054032:C:T	1.03124e-16	-3.05713e-10	-0.687852
5054584	chr17:5054584:G:A	5.50039e-17	-3.05713e-10	-1.31638
5054778	chr17:5054778:C:A	5.51135e-17	-3.05713e-10	-1.31439
5055348	chr17:5055348:G:A	6.22443e-18	-1.88323	-1.61207
5055448	chr17:5055448:G:A	1.80614e-17	-1.45795	-0.972053
5055462	chr17:5055462:C:T	5.2079e-18	-2.05769	-1.61592
5055504	chr17:5055504:AC:A	5.48151e-17	-3.05713e-10	-1.31982
5055547	chr17:5055547:T:G	1.05937e-17	-1.40142	-1.5621
5055604	chr17:5055604:CT:C	4.89073e-17	-3.05713e-10	-1.43386
5056043	chr17:5056043:A:G	2.75417e-17	-0.491218	-1.51686
5056280	chr17:5056280:C:A	6.42263e-17	-3.05713e-10	-1.16137
5056835	chr17:5056835:T:C	5.19707e-17	-3.05713e-10	-1.3731
5056901	chr17:5056901:C:G	5.97198e-16	-3.05713e-10	1.06847
5057097	chr17:5057097:A:G	3.55805e-17	-1.75199	-6.10073e-10
5057164	chr17:5057164:G:T	7.08349e-17	-3.05713e-10	-1.06343
5057412	chr17:5057412:C:G	8.95287e-17	-3.05713e-10	-0.829224
5057417	chr17:5057417:C:T	1.43485e-17	-1.08134	-1.5788
5057666	chr17:5057666:T:C	1.68862e-16	-3.05713e-10	-0.194704
5057892	chr17:5057892:C:T	3.64659e-17	-0.767783	-0.959622
5057947	chr17:5057947:A:G	1.77212e-17	-1.13293	-1.31609
5057948	chr17:5057948:C:T	7.09734e-17	-3.05713e-10	-1.06148
5057955	chr17:5057955:T:C	7.5139e-16	-3.05713e-10	1.29814
5058243	chr17:5058243:G:A	6.40461e-18	-2.02427	-1.44249
5059579	chr17:5059579:C:G	7.82582e-17	-3.05713e-10	-0.963769
5059839	chr17:5059839:C:T	2.6053e-17	-0.943102	-1.12055
5059940	chr17:5059940:C:G	4.63995e-17	-3.05713e-10	-1.48649
5059986	chr17:5059986:T:C	2.35497e-17	-1.39339	-0.771283
5060020	chr17:5060020:C:T	1.80339e-15	-3.05713e-10	2.17364
5060034	chr17:5060034:G:T	1.97749e-17	-1.46772	-0.871648
5060069	chr17:5060069:G:T	1.61879e-16	-0.236931	-6.10073e-10
5060269	chr17:5060269:T:C	4.31636e-17	-3.05713e-10	-1.55879
5060287	chr17:5060287:T:C	5.43089e-17	-3.05713e-10	-1.32909
5060586	chr17:5060586:G:C	7.47161e-17	-3.05713e-10	-1.01009
5060715	chr17:5060715:C:T	4.70184e-17	-3.05713e-10	-1.47324
5060718	chr17:5060718:G:A	4.07351e-17	-3.05713e-10	-1.61669
5060766	chr17:5060766:T:C	1.80088e-16	-3.05713e-10	-0.130336
5061323	chr17:5061323:C:T	1.24662e-17	-1.30358	-1.49718
5061352	chr17:5061352:T:C	5.64743e-18	-2.057	-1.53558
5061519	chr17:5061519:A:T	5.18488e-17	-0.417202	-0.95825
5061609	chr17:5061609:G:A	6.57318e-17	-3.05713e-10	-1.1382
5061620	chr17:5061620:A:G	4.09208e-17	-3.05713e-10	-1.61214
5061634	chr17:5061634:A:G	1.16835e-17	-1.46532	-1.40029
5061674	chr17:5061674:G:C	1.26281e-17	-1.41686	-1.371
5061789	chr17:5061789:G:A	1.61141e-16	-3.05713e-10	-0.241502
5062127	chr17:5062127:C:T	4.42659e-16	-3.05713e-10	0.769016
5062195	chr17:5062195:A:G	4.08105e-17	-3.05713e-10	-1.61484
5062268	chr17:5062268:A:G	9.52774e-17	-3.05713e-10	-0.76699
5062515	chr17:5062515:C:T	4.08311e-17	-3.05713e-10	-1.61434
5062805	chr17:5062805:A:G	4.70274e-17	-0.462697	-1.01036
5062812	chr17:5062812:T:C	1.01956e-16	-3.05713e-10	-0.699241
5062850	chr17:5062850:G:C	3.78198e-17	-0.456949	-1.234
5063625	chr17:5063625:C:T	1.11662e-16	-3.05713e-10	-0.608307
5063659	chr17:5063659:G:A	8.91804e-18	-1.89274	-1.24297
5063678	chr17:5063678:T:A	2.63427e-17	-2.05259	-6.10073e-10
5063799	chr17:5063799:C:T	4.31424e-17	-3.05713e-10	-1.55928
5063821	chr17:5063821:T:C	5.27316e-17	-3.05713e-10	-1.35857
5064137	chr17:5064137:A:T	7.41138e-17	-3.05713e-10	-1.01818
5064263	chr17:5064263:C:T	4.43477e-16	-3.05713e-10	0.770862
5064404	chr17:5064404:C:T	8.32717e-18	-1.93732	-1.26694
5064512	chr17:5064512:A:T	1.37841e-17	-1.31951	-1.38076
5064531	chr17:5064531:C:T	3.27925e-17	-0.688595	-1.14499
5064728	chr17:5064728:C:T	2.93655e-17	-1.94396	-6.10073e-10
5064827	chr17:5064827:A:G	1.10323e-17	-1.34622	-1.57674
5064978	chr17:5064978:C:T	4.91221e-16	-3.05713e-10	0.873112
5064982	chr17:5064982:A:G	9.4366e-17	-3.05713e-10	-0.776601
5065064	chr17:5065064:TC:T	4.77928e-17	-3.05713e-10	-1.45691
5065202	chr17:5065202:C:T	1.14175e-17	-1.31449	-1.57415
5065278	chr17:5065278:G:A	4.07366e-17	-3.05713e-10	-1.61666
5065669	chr17:5065669:C:T	2.96261e-17	-1.93513	-6.10073e-10
5065717	chr17:5065717:G:A	5.91225e-17	-0.591913	-0.652258
5065813	chr17:5065813:T:C	3.94167e-17	-0.120804	-1.52879
5065941	chr17:5065941:T:C	4.13345e-17	-0.0850965	-1.51699
5066063	chr17:5066063:A:G	4.28791e-17	-0.0344804	-1.53092
5066327	chr17:5066327:G:A	4.22764e-17	-0.148936	-1.43062
5066399	chr17:5066399:G:A	3.07368e-17	-1.45807	-0.440257
5066645	chr17:5066645:C:T	9.82316e-18	-1.55174	-1.4873
5066720	chr17:5066720:G:T	6.9354e-17	-0.0480425	-1.03652
5066733	chr17:5066733:A:C	4.07324e-17	-3.05713e-10	-1.61676
5066737	chr17:5066737:A:G	1.72687e-16	-3.05713e-10	-0.172299
5067268	chr17:5067268:T:G	4.43564e-17	-3.05713e-10	-1.53153
5068020	chr17:5068020:A:G	4.46442e-17	-3.05713e-10	-1.52506
5068061	chr17:5068061:G:A	4.10063e-17	-3.05713e-10	-1.61006
5068306	chr17:5068306:C:T	4.10587e-17	-3.05713e-10	-1.60878
5068371	chr17:5068371:G:A	5.03321e-16	-3.05713e-10	0.897446
5068454	chr17:5068454:T:A	4.19828e-16	-3.05713e-10	0.716061
5068596	chr17:5068596:G:A	2.80291e-17	-1.99054	-6.10073e-10
5068619	chr17:5068619:ATAAAT:A	4.09937e-17	-3.05713e-10	-1.61036
5068622	chr17:5068622:A:C	4.57143e-17	-1.50137	-6.10073e-10
5068823	chr17:5068823:T:A	9.74253e-18	-1.8775	-1.16978
5069317	chr17:5069317:C:T	4.07248e-17	-3.05713e-10	-1.61695
5069625	chr17:5069625:A:G	4.42071e-17	-3.05713e-10	-1.5349
5069680	chr17:5069680:C:T	5.15903e-17	-0.61872	-0.761728
5069756	chr17:5069756:C:A	2.89556e-17	-1.95802	-6.10073e-10
5070087	chr17:5070087:A:G	9.45343e-17	0.567791	-1.34261
5070271	chr17:5070271:G:A	4.29423e-17	-3.05713e-10	-1.56392
5070378	chr17:5070378:T:C	6.53859e-17	-3.05713e-10	-1.14348
5070412	chr17:5070412:G:A	4.49027e-17	-3.05713e-10	-1.51929
5070487	chr17:5070487:G:A	8.97729e-17	0.5238	-1.3503
5070600	chr17:5070600:GA:G	8.25663e-17	-1.96613	1.05595
5070701	chr17:5070701:T:C	1.83426e-17	-2.05193	-0.362628
5070758	chr17:5070758:C:T	1.23031e-16	-2.02595	1.51461
5071434	chr17:5071434:G:T	4.35004e-17	-3.05713e-10	-1.55101
5071697	chr17:5071697:G:T	3.06107e-17	-1.62775	-0.27468
5071758	chr17:5071758:G:A	4.21114e-17	-0.83409	-0.749375
5071936	chr17:5071936:T:G	2.77544e-17	-2.02272	0.0223298
5072021	chr17:5072021:A:G	4.58158e-16	-3.05713e-10	0.803431
5072131	chr17:5072131:C:A	1.65644e-17	-0.912414	-1.60411
5072472	chr17:5072472:C:T	4.81113e-16	-3.05713e-10	0.852319
5072944	chr17:5072944:C:T	5.28997e-16	-3.05713e-10	0.947199
5073038	chr17:5073038:C:T	9.60016e-17	-0.759418	-6.10073e-10
5073239	chr17:5073239:A:G	6.27446e-17	-3.05713e-10	-1.18471
5073642	chr17:5073642:A:G	4.45913e-17	-3.05713e-10	-1.52624
5073647	chr17:5073647:C:G	5.09628e-16	-0.174405	1.0843
5074146	chr17:5074146:G:A	5.57168e-18	-2.04953	-1.55656
5074353	chr17:5074353:A:C	1.39094e-16	-3.05713e-10	-0.388636
5075188	chr17:5075188:T:G	5.09168e-17	-3.05713e-10	-1.39359
5075199	chr17:5075199:A:T	1.49708e-16	-1.98211	1.66701
5075837	chr17:5075837:A:G	1.25393e-16	0.298101	-0.790435
5076086	chr17:5076086:G:A	2.10278e-17	-0.728177	-1.54976
5076123	chr17:5076123:A:G	1.01112e-15	-2.05829	3.65332
5076191	chr17:5076191:G:A	8.42124e-17	-3.05713e-10	-0.890441
5076264	chr17:5076264:G:A	5.11177e-17	-3.05713e-10	-1.38965
5076311	chr17:5076311:T:G	5.42683e-17	-1.29184	-0.0380046
5076474	chr17:5076474:G:C	5.2103e-16	-3.05713e-10	0.932026
5076578	chr17:5076578:T:A	4.34662e-17	-3.05713e-10	-1.5518
5076615	chr17:5076615:T:C	5.23525e-17	-3.05713e-10	-1.36578
5076844	chr17:5076844:G:A	6.26105e-17	-3.05713e-10	-1.18685
5076878	chr17:5076878:T:C	2.00457e-16	-3.05713e-10	-0.0231818
5077692	chr17:5077692:A:G	5.44832e-18	-2.03758	-1.5909
5078016	chr17:5078016:G:A	2.75958e-17	-2.00612	-6.10073e-10
5078305	chr17:5078305:G:A	4.54042e-16	-3.05713e-10	0.794408
5078412	chr17:5078412:C:G	4.49514e-17	-3.05713e-10	-1.5182
5078421	chr17:5078421:A:G	4.23007e-17	-3.05713e-10	-1.57898
5078893	chr17:5078893:A:G	4.1157e-17	-3.05713e-10	-1.60639
5079385	chr17:5079385:T:C	5.28394e-17	-1.77072	0.414194
5079454	chr17:5079454:C:T	1.54589e-16	-3.05713e-10	-0.28301
5079473	chr17:5079473:G:C	4.0837e-17	-3.05713e-10	-1.61419
5079600	chr17:5079600:C:T	4.57948e-17	-3.05713e-10	-1.49961
5079859	chr17:5079859:G:A	2.90127e-17	-0.962196	-0.993852
5080535	chr17:5080535:CTCA:C	5.75049e-17	-3.05713e-10	-1.27191
5081095	chr17:5081095:T:C	5.55158e-17	-1.30711	-6.10073e-10
5081152	chr17:5081152:A:G	1.46957e-17	-1.88485	-0.751375
5081275	chr17:5081275:C:G	1.00384e-16	-3.05713e-10	-0.714783
5081312	chr17:5081312:G:C	5.74048e-16	-3.05713e-10	1.02893
5082027	chr17:5082027:C:A	1.25339e-16	-3.05713e-10	-0.492763
5082065	chr17:5082065:A:C	1.62875e-16	-3.05713e-10	-0.230799
5082184	chr17:5082184:A:G	6.00658e-17	-3.05713e-10	-1.22834
5082220	chr17:5082220:G:A	5.72645e-18	-2.00563	-1.57306
5082304	chr17:5082304:G:A	4.08376e-17	-3.05713e-10	-1.61418
5082488	chr17:5082488:C:T	4.93017e-17	-1.10961	-0.316209
5082540	chr17:5082540:T:G	4.25448e-17	-3.05713e-10	-1.57323
5082607	chr17:5082607:A:G	4.09754e-17	-3.05713e-10	-1.61081
5082726	chr17:5082726:C:T	4.89048e-17	-1.19377	-0.240138
5082822	chr17:5082822:A:G	7.50321e-17	-3.05713e-10	-1.00587
5083257	chr17:5083257:C:T	6.85883e-17	-3.05713e-10	-1.09566
5083430	chr17:5083430:G:A	9.52979e-17	-1.73727	0.970496
5083559	chr17:5083559:A:G	4.87555e-17	-3.05713e-10	-1.43697
5083684	chr17:5083684:G:A	1.1708e-15	1.74166	-6.10073e-10
5083908	chr17:5083908:C:T	5.44055e-18	-2.05078	-1.57912
5083991	chr17:5083991:C:T	1.14112e-14	4.01856	-6.10073e-10
5084367	chr17:5084367:T:C	6.5715e-17	-3.05713e-10	-1.13845
5084432	chr17:5084432:C:T	1.36123e-16	-3.05713e-10	-0.410226
5084468	chr17:5084468:G:A	4.94421e-17	-3.05713e-10	-1.42298
5084635	chr17:5084635:C:T	5.30233e-17	-0.781056	-0.571995
5084973	chr17:5084973:A:G	4.54773e-17	-3.05713e-10	-1.50657
5085122	chr17:5085122:T:C	1.06388e-17	-1.67245	-1.28683
5085167	chr17:5085167:G:A	6.14459e-18	-2.05774	-1.45047
5085323	chr17:5085323:A:T	3.59499e-17	-1.74166	-6.10073e-10
5085336	chr17:5085336:C:T	6.01902e-17	-3.05713e-10	-1.22627
5085558	chr17:5085558:T:C	5.66296e-17	-1.12404	-0.163216
5085738	chr17:5085738:T:C	6.17934e-17	-3.05713e-10	-1.19999
5085951	chr17:5085951:G:A	5.02768e-17	-0.821525	-0.584714
5086031	chr17:5086031:A:G	4.28746e-17	-0.0810977	-1.48441
5086179	chr17:5086179:T:C	1.39278e-16	-3.05713e-10	-0.387307
5086292	chr17:5086292:C:T	6.45954e-18	-2.03637	-1.42186
5086323	chr17:5086323:G:A	4.88117e-17	-0.793715	-0.642098
5086569	chr17:5086569:GTCT:G	4.68094e-17	-3.05713e-10	-1.4777
5086877	chr17:5086877:G:A	6.56802e-17	-3.05713e-10	-1.13899
5087209	chr17:5087209:T:G	1.36731e-16	-3.05713e-10	-0.405768
5087276	chr17:5087276:C:G	5.66204e-17	-3.05713e-10	-1.28741
5087277	chr17:5087277:T:A	5.58936e-17	-3.05713e-10	-1.30033
5087459	chr17:5087459:C:T	4.43442e-17	-3.05713e-10	-1.5318
5088123	chr17:5088123:G:A	1.36526e-16	-3.05713e-10	-0.407267
5088391	chr17:5088391:T:A	6.58213e-17	-0.154402	-0.982438
5088399	chr17:5088399:T:C	1.10434e-17	-1.85094	-1.07102
5088610	chr17:5088610:G:A	4.25594e-17	-0.658077	-0.914805
5088637	chr17:5088637:A:G	5.76178e-17	-3.05713e-10	-1.26995
5088819	chr17:5088819:A:G	2.42082e-17	-1.2371	-0.89999
5088877	chr17:5088877:G:T	5.90157e-18	-2.05141	-1.49715
5088878	chr17:5088878:A:T	5.92008e-18	-2.04849	-1.49695
5088987	chr17:5088987:T:C	2.64215e-17	-2.0496	-6.10073e-10
5089146	chr17:5089146:T:C	8.69996e-17	-3.05713e-10	-0.85788
5089341	chr17:5089341:T:C	6.03096e-18	-2.05753	-1.46934
5089637	chr17:5089637:A:C	1.10235e-16	-3.05713e-10	-0.621165
5089662	chr17:5089662:C:A	7.37797e-17	-3.05713e-10	-1.0227
5089791	chr17:5089791:G:A	5.57386e-18	-2.05803	-1.54767
5090400	chr17:5090400:G:T	1.07403e-17	-1.41467	-1.53511
5090941	chr17:5090941:T:G	6.03845e-18	-2.05558	-1.47006
5091049	chr17:5091049:T:G	4.91849e-17	-3.05713e-10	-1.4282
5093199	chr17:5093199:T:C	1.13559e-16	-3.05713e-10	-0.591457
5093482	chr17:5093482:C:T	9.18465e-17	0.713727	-1.51739
5093543	chr17:5093543:A:G	4.07343e-17	-3.05713e-10	-1.61671
5093620	chr17:5093620:AC:A	8.50033e-17	-3.05713e-10	-0.881093
5093744	chr17:5093744:G:C	1.69423e-17	-1.41856	-1.07541
5093881	chr17:5093881:C:T	6.45155e-17	0.285354	-1.44223
5094138	chr17:5094138:G:A	5.4902e-18	-2.04635	-1.57447
5094240	chr17:5094240:T:G	5.08433e-17	-3.05713e-10	-1.39504
5094420	chr17:5094420:A:G	6.36089e-17	0.162177	-1.33321
5094492	chr17:5094492:A:G	1.06892e-16	-3.05713e-10	-0.651967
5094735	chr17:5094735:G:C	1.06892e-16	-3.05713e-10	-0.651967
5094933	chr17:5094933:G:C	1.35018e-16	0.121574	-0.539946
5095026	chr17:5095026:C:T	4.98939e-17	-3.05713e-10	-1.41388
5095291	chr17:5095291:G:A	8.50033e-17	-3.05713e-10	-0.881093
5095557	chr17:5095557:G:C	8.58528e-18	-1.82462	-1.34911
5095933	chr17:5095933:AC:A	5.12038e-17	-3.05713e-10	-1.38797
5096092	chr17:5096092:T:G	4.67746e-17	-3.05713e-10	-1.47844
5096234	chr17:5096234:T:C	1.80424e-15	-3.05713e-10	2.17411
5096377	chr17:5096377:C:T	8.27368e-17	-3.05713e-10	-0.908119
5096528	chr17:5096528:A:ACATT	1.1471e-16	-3.05713e-10	-0.581375
5096706	chr17:5096706:G:A	7.42051e-17	0.527303	-1.54425
5096780	chr17:5096780:T:C	4.31165e-17	-3.05713e-10	-1.55988
5096835	chr17:5096835:A:G	5.04153e-17	0.139566	-1.54305
5097082	chr17:5097082:G:A	1.36809e-16	-3.05713e-10	-0.405195
5097273	chr17:5097273:C:T	3.04402e-17	-0.896583	-1.01144
5097693	chr17:5097693:GA:G	5.17196e-17	-3.05713e-10	-1.37795
5097726	chr17:5097726:C:T	4.62007e-17	-3.05713e-10	-1.49079
5097732	chr17:5097732:T:C	4.21077e-17	-1.87862	0.29507
5098060	chr17:5098060:TATAAC:T	1.37937e-17	-1.13723	-1.56234
5098252	chr17:5098252:C:T	1.37088e-17	-1.17374	-1.53201
5098776	chr17:5098776:G:A	1.63698e-15	-3.05713e-10	2.07683
5098863	chr17:5098863:A:G	4.62081e-17	-3.05713e-10	-1.49063
5098998	chr17:5098998:C:T	6.59768e-18	-2.00394	-1.43313
5099174	chr17:5099174:G:A	5.39073e-18	-2.02451	-1.61459
5099641	chr17:5099641:A:G	1.21922e-14	4.08477	-6.10073e-10
5099893	chr17:5099893:AATG:A	4.39728e-17	-3.05713e-10	-1.54021
5100089	chr17:5100089:C:T	5.27646e-18	-2.05123	-1.60929
5100190	chr17:5100190:C:T	1.81383e-15	-3.05713e-10	2.17941
5100240	chr17:5100240:C:T	1.39876e-17	-1.75073	-0.934879
5100415	chr17:5100415:T:G	1.80146e-16	-1.13375	1.00373
5100611	chr17:5100611:G:A	6.11414e-17	-3.05713e-10	-1.21059
5100803	chr17:5100803:C:T	5.93165e-17	-1.00414	-0.236758
5101056	chr17:5101056:C:T	5.30896e-16	0.950783	-6.10073e-10
5101468	chr17:5101468:G:GGAC	5.6046e-16	-3.05713e-10	1.00497
5101624	chr17:5101624:G:T	2.89825e-17	-1.95709	-6.10073e-10
5101860	chr17:5101860:T:C	4.31714e-17	-3.05713e-10	-1.55861
5101992	chr17:5101992:T:G	6.48163e-18	-2.05126	-1.40356
5102016	chr17:5102016:A:G	2.36363e-17	-1.74793	-0.413069
5102453	chr17:5102453:T:C	7.05732e-18	-1.76922	-1.6005
5103152	chr17:5103152:T:A	2.62087e-17	-2.05769	-6.10073e-10
5103381	chr17:5103381:G:A	1.1733e-17	-1.89533	-0.96605
5103816	chr17:5103816:G:C	4.41541e-17	-3.05713e-10	-1.5361
5103993	chr17:5103993:G:A	2.34913e-16	0.135431	-6.10073e-10
5104044	chr17:5104044:C:T	2.62032e-17	-2.0579	-6.10073e-10
5105516	chr17:5105516:G:A	4.20337e-17	-3.05713e-10	-1.58531
5106637	chr17:5106637:T:C	2.62765e-17	-2.05511	-6.10073e-10
5107035	chr17:5107035:TC:T	4.25177e-17	-3.05713e-10	-1.57386
5107089	chr17:5107089:A:G	5.42815e-17	-3.05713e-10	-1.3296
5107135	chr17:5107135:C:T	2.37691e-16	-3.05713e-10	0.147188
5107244	chr17:5107244:C:T	6.50582e-17	-3.05713e-10	-1.1485
5107640	chr17:5107640:G:C	5.50593e-17	-3.05713e-10	-1.31537
5108124	chr17:5108124:A:T	2.61961e-17	-2.05817	-6.10073e-10
5108401	chr17:5108401:AAG:A	7.73764e-17	-3.05713e-10	-0.975101
5108441	chr17:5108441:G:A	7.95851e-17	-3.05713e-10	-0.946955
5108574	chr17:5108574:T:C	6.76516e-17	-3.05713e-10	-1.10941
5108841	chr17:5108841:C:G	1.52779e-15	-3.05713e-10	2.0078
5109320	chr17:5109320:C:T	5.29973e-16	0.949043	-6.10073e-10
5109800	chr17:5109800:G:A	1.58654e-16	-3.05713e-10	-0.257055
5109888	chr17:5109888:C:T	1.96527e-16	-3.05713e-10	-0.0429813
5109992	chr17:5109992:C:T	4.09763e-17	-3.05713e-10	-1.61079
5110818	chr17:5110818:A:G	4.32149e-17	-3.05713e-10	-1.5576
5110850	chr17:5110850:T:A	4.50371e-17	-3.05713e-10	-1.5163
5110922	chr17:5110922:G:C	4.36763e-17	-3.05713e-10	-1.54698
5111121	chr17:5111121:G:A	8.77292e-18	-1.63963	-1.51248
5111853	chr17:5111853:A:G	1.85075e-16	-3.05713e-10	-0.103023
5111931	chr17:5111931:C:T	4.84839e-16	0.860034	-6.10073e-10
5112065	chr17:5112065:G:A	8.29708e-16	-3.05713e-10	1.39729
5112370	chr17:5112370:G:C	1.88161e-17	-1.95992	-0.429148
5112413	chr17:5112413:G:T	4.07612e-17	-3.05713e-10	-1.61605
5112600	chr17:5112600:C:T	2.70367e-17	-1.93715	-0.0894418
5112601	chr17:5112601:G:A	3.24547e-17	-1.8589	0.0149606
5112677	chr17:5112677:C:T	1.05484e-17	-1.95623	-1.01158
5112773	chr17:5112773:G:A	2.78964e-17	-1.99529	-6.10073e-10
5112864	chr17:5112864:C:T	3.54185e-17	-1.75655	-6.10073e-10
5112945	chr17:5112945:T:C	4.13906e-17	-3.05713e-10	-1.60073
5113324	chr17:5113324:T:C	6.98176e-18	-1.8474	-1.53308
5113482	chr17:5113482:T:C	1.50682e-16	-3.05713e-10	-0.308614
5114079	chr17:5114079:ATAGT:A	1.88969e-16	-3.05713e-10	-0.0822023
5114198	chr17:5114198:C:T	5.5705e-17	-1.04814	-0.255573
5114206	chr17:5114206:T:A	4.0738e-17	-3.05713e-10	-1.61662
5114403	chr17:5114403:T:G	5.98681e-17	-1.03163	-0.200008
5114477	chr17:5114477:A:G	1.63727e-17	-1.92337	-0.604795
5114829	chr17:5114829:A:C	9.26292e-17	-0.795178	-6.10073e-10
5114949	chr17:5114949:C:G	5.34888e-17	-1.08964	-0.254668
5115737	chr17:5115737:G:A	4.49729e-17	-3.05713e-10	-1.51772
5115872	chr17:5115872:C:T	3.96729e-16	-3.05713e-10	0.659471
5116034	chr17:5116034:A:G	8.43071e-17	-0.75536	-0.133957
5116373	chr17:5116373:C:T	6.61324e-16	-3.05713e-10	1.17046
5116505	chr17:5116505:C:G	3.53105e-17	-1.7596	-6.10073e-10
5116609	chr17:5116609:G:A	6.76093e-18	-1.91628	-1.49634
5116648	chr17:5116648:C:A	4.10909e-17	-3.05713e-10	-1.608
5117237	chr17:5117237:C:G	6.49057e-18	-2.03829	-1.41515
5117318	chr17:5117318:C:A	1.0691e-17	-1.71055	-1.24383
5118017	chr17:5118017:C:T	6.28112e-18	-2.02402	-1.46222
5118166	chr17:5118166:A:G	4.99307e-17	-3.05713e-10	-1.41315
5118187	chr17:5118187:C:T	6.39558e-17	-1.8199	0.654313
5119093	chr17:5119093:A:G	4.7597e-17	-3.05713e-10	-1.46101
5119344	chr17:5119344:C:G	1.04553e-17	-1.95328	-1.0234
5119565	chr17:5119565:G:A	4.69399e-17	-3.05713e-10	-1.47492
5119911	chr17:5119911:C:G	4.76716e-17	-3.05713e-10	-1.45945
5120233	chr17:5120233:G:A	4.1873e-17	-3.05713e-10	-1.58914
5120262	chr17:5120262:G:A	2.62281e-17	-2.05695	-6.10073e-10
5121256	chr17:5121256:C:G	9.66943e-17	-3.05713e-10	-0.752229
5121280	chr17:5121280:G:A	8.87215e-17	-3.05713e-10	-0.838281
5121622	chr17:5121622:G:A	9.32087e-17	-3.05713e-10	-0.788941
5121863	chr17:5121863:G:C	1.60054e-16	-0.248269	-6.10073e-10
5122083	chr17:5122083:T:C	4.21864e-17	-3.05713e-10	-1.58169
5122504	chr17:5122504:C:T	2.92946e-17	-1.94638	-6.10073e-10
5122603	chr17:5122603:C:G	4.76687e-17	-3.05713e-10	-1.45951
5122813	chr17:5122813:G:A	4.9527e-17	-3.05713e-10	-1.42127
5122825	chr17:5122825:C:G	4.23655e-17	-1.57745	-6.10073e-10
5123902	chr17:5123902:T:C	1.26693e-16	-3.05713e-10	-0.482017
5124434	chr17:5124434:G:A	5.72712e-16	1.0266	-6.10073e-10
5124538	chr17:5124538:G:A	4.12448e-17	-3.05713e-10	-1.60426
5124573	chr17:5124573:G:A	5.2084e-17	-3.05713e-10	-1.37093
5124691	chr17:5124691:A:C	4.08391e-17	-3.05713e-10	-1.61414
5124951	chr17:5124951:A:G	5.8789e-18	-2.0287	-1.52371
5125136	chr17:5125136:C:T	8.96101e-17	-3.05713e-10	-0.828315
5125400	chr17:5125400:G:GT	1.10304e-17	-1.54782	-1.37531
5125405	chr17:5125405:C:T	2.93671e-17	-1.94391	-6.10073e-10
5125424	chr17:5125424:G:A	5.83146e-18	-2.04453	-1.51599
5125461	chr17:5125461:T:C	7.52808e-17	-1.00256	-6.10073e-10
5125573	chr17:5125573:T:C	5.13638e-17	-3.05713e-10	-1.38485
5125819	chr17:5125819:A:T	3.03944e-16	-3.05713e-10	0.39306
5125837	chr17:5125837:G:A	2.66689e-17	-2.04029	-6.10073e-10
5125900	chr17:5125900:C:T	8.56937e-17	-3.05713e-10	-0.873004
5126068	chr17:5126068:C:T	6.21379e-17	-1.87659	0.682168
5126196	chr17:5126196:AAG:A	7.40314e-17	-1.84331	0.824015
5126298	chr17:5126298:C:T	7.75538e-18	-2.03675	-1.23865
5126764	chr17:5126764:C:T	4.24249e-17	-3.05713e-10	-1.57605
5127002	chr17:5127002:C:G	5.05171e-17	-3.05713e-10	-1.40147
5127909	chr17:5127909:C:T	1.07025e-17	-1.55553	-1.39778
5128141	chr17:5128141:C:A	6.82994e-17	-3.05713e-10	-1.09988
5128246	chr17:5128246:A:G	6.38706e-18	-2.03119	-1.43831
5128538	chr17:5128538:C:T	5.68908e-17	-1.28265	-6.10073e-10
5128618	chr17:5128618:C:T	5.52231e-18	-2.05293	-1.56205
5128651	chr17:5128651:G:A	5.78582e-17	-3.05713e-10	-1.26579
5128731	chr17:5128731:A:G	6.51232e-18	-2.02828	-1.42181
5128873	chr17:5128873:G:A	1.01232e-17	-1.96566	-1.0433
5129115	chr17:5129115:G:A	1.11599e-16	-1.80362	1.19475
5129250	chr17:5129250:C:T	6.81799e-17	-3.05713e-10	-1.10163
5129617	chr17:5129617:A:G	4.47933e-17	-3.05713e-10	-1.52172
5129725	chr17:5129725:A:C	4.2282e-17	-3.05713e-10	-1.57942
5130304	chr17:5130304:C:T	5.16182e-17	-3.05713e-10	-1.37991
5130473	chr17:5130473:C:A	5.74366e-18	-2.0226	-1.55308
5130753	chr17:5130753:A:G	5.20692e-18	-2.05808	-1.61571
5131174	chr17:5131174:G:A	8.46902e-17	-1.84275	0.957967
5131488	chr17:5131488:G:A	2.03858e-17	-0.989305	-1.31964
5131887	chr17:5131887:A:T	5.69604e-18	-2.05603	-1.52798
5132669	chr17:5132669:C:G	3.01271e-17	-1.71061	-0.207753
5132990	chr17:5132990:A:G	8.86784e-17	-3.05713e-10	-0.838767
5133554	chr17:5133554:T:C	6.39886e-18	-1.95215	-1.51551
5134429	chr17:5134429:C:T	6.68299e-17	-1.85386	0.732226
5134643	chr17:5134643:C:T	5.69153e-18	-2.04138	-1.54343
5134730	chr17:5134730:G:A	2.59022e-17	-2.05601	-0.0134425
5134775	chr17:5134775:A:G	2.13857e-16	-3.05713e-10	0.0415231
5134861	chr17:5134861:G:T	5.92157e-18	-2.01962	-1.52556
5134960	chr17:5134960:G:A	6.11208e-18	-2.03957	-1.47394
5135843	chr17:5135843:C:T	1.0773e-17	-1.53649	-1.41025
5135999	chr17:5135999:G:A	5.9536e-18	-2.0185	-1.52129
5136023	chr17:5136023:T:C	1.09288e-17	-2.05537	-0.877019
5136383	chr17:5136383:C:T	5.71718e-18	-2.02903	-1.55128
5136633	chr17:5136633:T:C	5.07279e-17	-3.05713e-10	-1.39731
5136975	chr17:5136975:G:A	9.43662e-17	-3.05713e-10	-0.7766
5137260	chr17:5137260:G:T	9.3013e-17	-3.05713e-10	-0.791043
5137565	chr17:5137565:G:A	4.95086e-17	-3.05713e-10	-1.42164
5137638	chr17:5137638:G:A	4.0806e-17	-3.05713e-10	-1.61495
5138401	chr17:5138401:G:A	7.38804e-17	-3.05713e-10	-1.02133
5138409	chr17:5138409:A:G	1.05104e-17	-1.60469	-1.36672
5138539	chr17:5138539:C:T	4.97222e-17	-3.05713e-10	-1.41733
5138682	chr17:5138682:A:T	4.56832e-17	-1.50205	-6.10073e-10
5139051	chr17:5139051:C:A	5.92848e-18	-2.02096	-1.52305
5139127	chr17:5139127:G:A	7.41249e-18	-2.03409	-1.28652
5139420	chr17:5139420:G:A	1.12687e-17	-1.57742	-1.32434
5139447	chr17:5139447:C:T	5.15719e-17	-3.05713e-10	-1.38081
5139599	chr17:5139599:T:C	4.82163e-17	-1.85736	0.409275
5139715	chr17:5139715:T:C	3.23796e-17	-1.84625	-6.10073e-10
5139959	chr17:5139959:T:C	3.22028e-17	-2.05264	0.200908
5140051	chr17:5140051:A:C	7.30125e-18	-2.02975	-1.30598
5140090	chr17:5140090:C:G	5.06302e-17	-3.05713e-10	-1.39924
5140105	chr17:5140105:G:A	8.64444e-16	-3.05713e-10	1.4383
5140110	chr17:5140110:T:C	7.13277e-18	-2.04253	-1.31655
5140608	chr17:5140608:C:T	4.55993e-17	-3.05713e-10	-1.50389
5140703	chr17:5140703:C:T	5.97031e-18	-2.02976	-1.50722
5140772	chr17:5140772:A:G	4.20739e-17	-3.05713e-10	-1.58436
5141499	chr17:5141499:G:A	5.86211e-18	-2.00299	-1.55229
5141988	chr17:5141988:T:C	7.23461e-18	-1.73093	-1.61398
5142956	chr17:5142956:C:T	6.84299e-17	-1.87036	0.772386
5143052	chr17:5143052:C:T	9.88057e-17	-0.730627	-6.10073e-10
5143160	chr17:5143160:G:A	6.16276e-17	-3.05713e-10	-1.20267
5143224	chr17:5143224:C:T	6.8286e-17	-3.05713e-10	-1.10008
5143808	chr17:5143808:C:A	5.46692e-17	-3.05713e-10	-1.32248
5144168	chr17:5144168:A:G	5.27809e-17	-3.05713e-10	-1.35763
5144281	chr17:5144281:A:C	4.08153e-17	-3.05713e-10	-1.61473
5144304	chr17:5144304:ATATT:A	7.40342e-17	-3.05713e-10	-1.01926
5144432	chr17:5144432:G:A	4.58557e-17	-3.05713e-10	-1.49828
5144592	chr17:5144592:T:C	9.62049e-17	-3.05713e-10	-0.757303
5144912	chr17:5144912:A:G	5.76972e-18	-2.04781	-1.52335
5144999	chr17:5144999:C:T	6.97532e-17	-1.88036	0.801544
5145110	chr17:5145110:G:A	5.82291e-18	-2.0403	-1.52168
5145490	chr17:5145490:CAT:C	2.87006e-16	-3.05713e-10	0.335721
5146628	chr17:5146628:A:G	8.62856e-17	-3.05713e-10	-0.86612
5146705	chr17:5146705:A:C	6.79399e-18	-2.00224	-1.40551
5147314	chr17:5147314:A:G	1.11982e-17	-1.5371	-1.37093
5147515	chr17:5147515:C:G	3.82396e-17	-1.67991	-6.10073e-10
5147696	chr17:5147696:G:A	4.98697e-17	-3.05713e-10	-1.41437
5147809	chr17:5147809:A:G	4.47383e-17	-3.05713e-10	-1.52295
5147831	chr17:5147831:C:T	5.24641e-18	-2.05069	-1.61555
5148553	chr17:5148553:T:C	1.06982e-17	-1.58531	-1.3684
5149106	chr17:5149106:A:G	5.91066e-15	-3.05713e-10	3.36073
5149228	chr17:5149228:T:C	6.01833e-18	-2.03307	-1.4959
5149263	chr17:5149263:C:T	5.10397e-17	-3.05713e-10	-1.39118
5149276	chr17:5149276:G:A	8.01406e-17	-3.05713e-10	-0.94
5149397	chr17:5149397:C:A	4.82461e-17	-3.05713e-10	-1.44747
5149440	chr17:5149440:C:G	4.89193e-17	-3.05713e-10	-1.43361
5149494	chr17:5149494:A:G	4.97676e-17	-3.05713e-10	-1.41642
5149783	chr17:5149783:A:G	6.75183e-18	-2.03328	-1.38069
5150036	chr17:5150036:G:A	2.99801e-17	-2.04644	0.123188
5150207	chr17:5150207:G:A	4.75649e-17	-3.05713e-10	-1.46169
5150409	chr17:5150409:G:A	5.8045e-18	-2.02785	-1.5373
5150579	chr17:5150579:C:T	9.94437e-18	-1.93655	-1.09022
5151182	chr17:5151182:A:G	2.99083e-17	-1.92565	-6.10073e-10
5151215	chr17:5151215:T:C	1.07277e-17	-1.5929	-1.35805
5151410	chr17:5151410:C:T	6.35244e-17	-1.82919	0.656833
5151813	chr17:5151813:C:T	5.25654e-17	-3.05713e-10	-1.36173
5151909	chr17:5151909:C:T	4.16413e-17	-3.05713e-10	-1.59469
5152411	chr17:5152411:A:AT	1.1003e-16	-0.623032	-6.10073e-10
5152679	chr17:5152679:A:G	6.55245e-17	-3.05713e-10	-1.14136
5153725	chr17:5153725:G:A	1.20318e-16	-3.05713e-10	-0.533641
5154046	chr17:5154046:A:T	5.83593e-18	-2.02382	-1.53593
5154926	chr17:5154926:G:A	4.85413e-17	-3.05713e-10	-1.44137
5155343	chr17:5155343:CA:C	1.40088e-16	-3.05713e-10	-0.381511
5155513	chr17:5155513:G:A	1.30872e-16	-1.81323	1.36367
5155710	chr17:5155710:C:T	4.38662e-17	-3.05713e-10	-1.54264
5155863	chr17:5155863:A:T	1.63394e-16	-3.05713e-10	-0.227615
5155924	chr17:5155924:C:T	5.25747e-17	-3.05713e-10	-1.36155
5156277	chr17:5156277:A:T	4.19378e-17	-3.05713e-10	-1.5876
5156579	chr17:5156579:T:G	4.26168e-17	-3.05713e-10	-1.57154
5157350	chr17:5157350:T:C	3.11259e-17	-1.88574	-6.10073e-10
5157671	chr17:5157671:C:T	4.08114e-17	-3.05713e-10	-1.61482
5158478	chr17:5158478:A:G	5.07306e-17	-3.05713e-10	-1.39725
5158488	chr17:5158488:A:G	4.95034e-17	-3.05713e-10	-1.42174
5158895	chr17:5158895:G:A	4.36851e-17	-3.05713e-10	-1.54678
5159276	chr17:5159276:G:A	9.10023e-17	-1.85559	1.04269
5160118	chr17:5160118:C:T	1.45449e-16	-3.05713e-10	-0.34396
5160288	chr17:5160288:C:T	1.00199e-16	-3.05713e-10	-0.716627
5160312	chr17:5160312:T:A	1.01519e-16	-3.05713e-10	-0.703532
5161430	chr17:5161430:A:G	4.83874e-17	-3.05713e-10	-1.44454
5161754	chr17:5161754:G:A	6.31235e-15	-3.05713e-10	3.42648
5162116	chr17:5162116:C:T	5.80313e-18	-2.01535	-1.55003
5162710	chr17:5162710:A:G	8.11874e-17	-1.77314	0.846116
5163010	chr17:5163010:A:T	6.09946e-18	-2.00488	-1.5107
5163392	chr17:5163392:G:C	4.12093e-17	-3.05713e-10	-1.60512
5163441	chr17:5163441:G:A	5.43962e-17	-1.82269	0.495206
5163527	chr17:5163527:G:A	7.17942e-15	-3.05713e-10	3.55519
5163926	chr17:5163926:A:G	4.94762e-17	-3.05713e-10	-1.42229
5164296	chr17:5164296:T:C	4.48261e-17	-3.05713e-10	-1.52099
5164547	chr17:5164547:T:A	8.09614e-17	-3.05713e-10	-0.92981
5165502	chr17:5165502:G:A	6.83635e-17	-3.05713e-10	-1.09894
5165839	chr17:5165839:C:A	4.49226e-17	-3.05713e-10	-1.51884
5166622	chr17:5166622:G:A	3.18354e-16	-1.51095	1.95033
5166688	chr17:5166688:C:G	1.62595e-17	-1.90999	-0.625118
5167371	chr17:5167371:T:C	4.1481e-17	-3.05713e-10	-1.59855
5167746	chr17:5167746:C:T	5.20148e-17	-1.37226	-6.10073e-10
5168286	chr17:5168286:T:C	5.40387e-17	-3.05713e-10	-1.33408
5168326	chr17:5168326:A:G	4.86293e-17	-3.05713e-10	-1.43956
5168348	chr17:5168348:TC:T	7.22392e-17	-1.79044	0.746637
5169021	chr17:5169021:C:T	5.36241e-17	-1.81726	0.47547
5169846	chr17:5169846:G:A	8.01219e-18	-2.04493	-1.19789
5169876	chr17:5169876:T:C	4.07644e-17	-3.05713e-10	-1.61597
5170028	chr17:5170028:C:T	5.79811e-18	-2.02685	-1.5394
5170106	chr17:5170106:A:AG	1.86058e-16	-3.05713e-10	-0.0977248
5170134	chr17:5170134:AT:A	7.08414e-17	-3.05713e-10	-1.06334
5170717	chr17:5170717:C:T	5.06438e-17	-3.05713e-10	-1.39897
5170868	chr17:5170868:A:G	1.75841e-16	-3.05713e-10	-0.154203
5170900	chr17:5170900:T:C	5.84475e-18	-2.05045	-1.50779
5171226	chr17:5171226:G:A	9.75185e-17	-3.05713e-10	-0.743741
5171328	chr17:5171328:A:G	7.75588e-17	-1.73742	0.764671
5172271	chr17:5172271:C:T	6.98512e-17	-3.05713e-10	-1.07742
5172495	chr17:5172495:C:T	1.01866e-16	-3.05713e-10	-0.700122
5172507	chr17:5172507:G:A	4.32135e-17	-3.05713e-10	-1.55763
5172543	chr17:5172543:C:A	1.13135e-17	-1.53186	-1.36593
5172557	chr17:5172557:A:G	5.70384e-18	-2.04594	-1.53671
5172571	chr17:5172571:G:A	4.50173e-17	-3.05713e-10	-1.51674
5172584	chr17:5172584:A:G	5.10771e-17	-3.05713e-10	-1.39045
5174051	chr17:5174051:T:A	2.67728e-17	-1.97151	-0.0648833
5174680	chr17:5174680:C:A	6.84901e-17	-3.05713e-10	-1.09709
5175005	chr17:5175005:C:T	4.88356e-17	-3.05713e-10	-1.43532
5175045	chr17:5175045:CCTCT:C	4.1033e-17	-3.05713e-10	-1.60941
5175080	chr17:5175080:A:G	4.97062e-17	-3.05713e-10	-1.41765
5175248	chr17:5175248:C:T	7.68579e-17	-3.05713e-10	-0.981825
5175299	chr17:5175299:G:A	7.92034e-17	-1.75394	0.802177
5176308	chr17:5176308:T:C	5.28293e-17	-3.05713e-10	-1.35672
5176370	chr17:5176370:G:T	9.57975e-17	-3.05713e-10	-0.761546
5176930	chr17:5176930:TCA:T	4.07262e-17	-3.05713e-10	-1.61691
5176970	chr17:5176970:C:T	8.88832e-17	-3.05713e-10	-0.836459
5177049	chr17:5177049:A:C	1.6226e-16	-1.71866	1.48408
5177372	chr17:5177372:C:A	5.27882e-17	-3.05713e-10	-1.3575
5177860	chr17:5177860:C:T	7.73003e-17	-3.05713e-10	-0.976085
5178185	chr17:5178185:A:AC	5.55418e-18	-1.99427	-1.61496
5178431	chr17:5178431:ATTGT:A	3.77429e-17	-1.69299	-6.10073e-10
5178465	chr17:5178465:A:G	5.82259e-18	-2.0391	-1.52294
5178471	chr17:5178471:AATACAGG:A	5.60972e-17	-3.05713e-10	-1.2967
5179022	chr17:5179022:C:T	4.22741e-17	-3.05713e-10	-1.57961
5179110	chr17:5179110:G:A	4.28312e-17	-3.05713e-10	-1.56651
5179116	chr17:5179116:T:C	4.76754e-17	-3.05713e-10	-1.45937
5179152	chr17:5179152:G:A	5.30091e-17	-3.05713e-10	-1.35332
5179250	chr17:5179250:G:A	6.99055e-17	-3.05713e-10	-1.07664
5179831	chr17:5179831:T:C	1.37644e-16	-0.39911	-6.10073e-10
5179911	chr17:5179911:A:G	1.39875e-16	-3.05713e-10	-0.383032
5179932	chr17:5179932:A:G	5.7697e-17	-1.26858	-6.10073e-10
5179933	chr17:5179933:A:C	5.83126e-17	-1.25796	-6.10073e-10
5180183	chr17:5180183:C:T	1.28158e-15	-3.05713e-10	1.83207
5180251	chr17:5180251:G:A	4.07625e-17	-3.05713e-10	-1.61602
5180352	chr17:5180352:G:A	6.8898e-17	-1.77409	0.682939
5180757	chr17:5180757:T:G	1.76781e-16	-3.05713e-10	-0.148871
5181468	chr17:5181468:G:A	4.52149e-17	-3.05713e-10	-1.51236
5181609	chr17:5181609:G:A	9.18832e-17	-3.05713e-10	-0.803265
5181641	chr17:5181641:T:C	4.1202e-17	-3.05713e-10	-1.6053
5182094	chr17:5182094:C:T	8.33986e-17	-3.05713e-10	-0.900151
5182235	chr17:5182235:A:G	7.68586e-17	-3.05713e-10	-0.981816
5182407	chr17:5182407:A:G	5.13512e-17	-3.05713e-10	-1.38509
5182511	chr17:5182511:G:A	7.93621e-17	-3.05713e-10	-0.949762
5182562	chr17:5182562:C:T	8.0031e-17	-3.05713e-10	-0.941369
5182598	chr17:5182598:C:T	5.14793e-17	-1.77723	0.394627
5182737	chr17:5182737:C:T	1.82502e-16	-3.05713e-10	-0.117024
5183661	chr17:5183661:A:C	6.38822e-17	-3.05713e-10	-1.16674
5183741	chr17:5183741:TATA:T	7.89734e-17	-3.05713e-10	-0.954672
5183745	chr17:5183745:A:G	2.79626e-17	-1.99292	-6.10073e-10
5183759	chr17:5183759:T:G	1.36077e-16	-3.05713e-10	-0.410565
5184183	chr17:5184183:T:C	1.38371e-16	-3.05713e-10	-0.393841
5184307	chr17:5184307:C:G	4.56915e-17	-1.81204	0.31017
5184428	chr17:5184428:A:T	5.87257e-17	-1.96918	0.718272
5184481	chr17:5184481:G:T	5.88781e-18	-2.01083	-1.54007
5184514	chr17:5184514:A:G	5.25286e-17	-3.05713e-10	-1.36242
5184611	chr17:5184611:G:A	6.71239e-18	-2.05017	-1.36966
5184933	chr17:5184933:T:A	4.22439e-17	-3.05713e-10	-1.58032
5184999	chr17:5184999:T:C	7.02414e-17	-3.05713e-10	-1.07184
5185028	chr17:5185028:C:T	7.79835e-18	-1.65532	-1.61455
5185142	chr17:5185142:C:T	5.12582e-17	-3.05713e-10	-1.38691
5185392	chr17:5185392:G:A	5.21104e-17	-3.05713e-10	-1.37042
5185407	chr17:5185407:G:A	1.29314e-16	-3.05713e-10	-0.461536
5185892	chr17:5185892:T:G	4.11498e-16	-3.05713e-10	0.696021
5186460	chr17:5186460:G:A	8.36075e-17	-3.05713e-10	-0.89765
5186783	chr17:5186783:A:C	2.69632e-17	-2.02931	-6.10073e-10
5187013	chr17:5187013:C:T	8.48037e-17	-1.6969	0.813461
5187816	chr17:5187816:C:G	5.4145e-17	-3.05713e-10	-1.33212
5188203	chr17:5188203:G:T	5.01342e-17	-3.05713e-10	-1.40908
5188978	chr17:5188978:A:G	5.05511e-17	-3.05713e-10	-1.4008
5189113	chr17:5189113:G:A	4.12475e-17	-1.60419	-6.10073e-10
5189477	chr17:5189477:G:C	5.05322e-17	-3.05713e-10	-1.40117
5190283	chr17:5190283:G:A	1.6757e-16	-3.05713e-10	-0.202383
5190376	chr17:5190376:A:G	5.07696e-17	-3.05713e-10	-1.39649
5190390	chr17:5190390:T:C	5.01724e-17	-3.05713e-10	-1.40832
5190604	chr17:5190604:T:C	7.12541e-16	-3.05713e-10	1.24505
5190623	chr17:5190623:C:G	5.25847e-17	-3.05713e-10	-1.36136
5190662	chr17:5190662:G:A	7.53152e-17	-3.05713e-10	-1.0021
5190679	chr17:5190679:G:T	5.23293e-17	-3.05713e-10	-1.36623
5190926	chr17:5190926:C:T	3.08141e-17	-1.89581	-6.10073e-10
5191069	chr17:5191069:C:T	8.53159e-16	-3.05713e-10	1.42516
5191480	chr17:5191480:T:C	5.09466e-17	-3.05713e-10	-1.393
5191707	chr17:5191707:G:A	6.63221e-17	-3.05713e-10	-1.12926
5192194	chr17:5192194:TG:T	8.27442e-17	-3.05713e-10	-0.908029
5192381	chr17:5192381:A:G	1.34252e-16	-3.05713e-10	-0.424062
5192459	chr17:5192459:A:G	4.38804e-17	-3.05713e-10	-1.54232
5193084	chr17:5193084:A:G	1.19775e-15	-3.05713e-10	1.76442
5193781	chr17:5193781:C:G	5.4717e-17	-3.05713e-10	-1.32161
5193835	chr17:5193835:T:C	1.0541e-16	-1.76035	1.09443
5194202	chr17:5194202:A:G	9.21064e-17	-3.05713e-10	-0.800839
5194216	chr17:5194216:G:A	5.10044e-17	-1.39187	-6.10073e-10
5194666	chr17:5194666:CTT:C	1.6917e-16	-3.05713e-10	-0.192878
5195110	chr17:5195110:G:C	4.75345e-17	-1.81422	0.351892
5195296	chr17:5195296:C:A	1.21401e-16	-1.6606	1.13592
5195479	chr17:5195479:C:T	5.31488e-16	-1.96828	2.92017
5195716	chr17:5195716:C:T	4.44532e-17	-3.05713e-10	-1.52935
5195744	chr17:5195744:C:T	5.42667e-15	-3.05713e-10	3.2753
5195965	chr17:5195965:C:T	2.00204e-16	-1.56891	1.54446
5196707	chr17:5196707:G:A	1.63359e-16	-1.76885	1.54101
5196803	chr17:5196803:C:T	5.00325e-17	-3.05713e-10	-1.41111
5199008	chr17:5199008:A:T	1.17255e-16	-3.05713e-10	-0.559432
5199231	chr17:5199231:C:T	7.65277e-17	-3.05713e-10	-0.98613
5199416	chr17:5199416:A:G	1.87176e-17	-1.98793	-0.406387
5199677	chr17:5199677:C:T	4.89096e-17	-3.05713e-10	-1.43381
5199953	chr17:5199953:AAG:A	9.03782e-18	-1.7598	-1.36257
5199971	chr17:5199971:A:C	6.31063e-17	-3.05713e-10	-1.17896
5200591	chr17:5200591:T:G	1.43057e-17	-2.0339	-0.629224
5200635	chr17:5200635:G:A	1.30508e-17	-1.97527	-0.779657
5200980	chr17:5200980:G:A	1.83661e-16	-1.94599	1.8353
5201009	chr17:5201009:C:T	4.07342e-17	-3.05713e-10	-1.61671
5201584	chr17:5201584:C:T	4.82146e-16	-3.05713e-10	0.854464
5201752	chr17:5201752:T:C	1.35983e-17	-1.74667	-0.96717
5201840	chr17:5201840:A:G	9.27261e-17	-3.05713e-10	-0.794133
5201895	chr17:5201895:G:A	1.42925e-16	-3.05713e-10	-0.361463
5202151	chr17:5202151:T:G	5.31835e-18	-2.03638	-1.61624
5202798	chr17:5202798:G:A	9.93222e-17	-3.05713e-10	-0.725414
5203040	chr17:5203040:C:T	4.15867e-17	-3.05713e-10	-1.596
5203556	chr17:5203556:C:T	3.47418e-17	-1.77584	-6.10073e-10
5203762	chr17:5203762:T:C	4.1379e-17	-3.05713e-10	-1.60101
5204261	chr17:5204261:A:G	7.59911e-17	-0.993167	-6.10073e-10
5204512	chr17:5204512:G:A	5.86967e-17	-3.05713e-10	-1.2514
5204826	chr17:5204826:G:A	3.28291e-17	-1.3729	-0.459563
5204969	chr17:5204969:A:G	1.0334e-16	-1.65385	0.968091
5205023	chr17:5205023:C:T	2.45521e-16	-3.05713e-10	0.1796
5205151	chr17:5205151:A:G	4.93433e-17	-3.05713e-10	-1.42498
5205919	chr17:5205919:T:C	4.6271e-16	-3.05713e-10	0.813318
5205988	chr17:5205988:C:T	5.91751e-18	-1.9678	-1.57807
5206192	chr17:5206192:C:T	7.92757e-17	-3.05713e-10	-0.950851
5206641	chr17:5206641:G:A	1.9623e-16	-3.05713e-10	-0.0444968
5206966	chr17:5206966:C:G	4.17316e-17	-3.05713e-10	-1.59252
5207131	chr17:5207131:A:G	4.92043e-16	-3.05713e-10	0.874784
5207581	chr17:5207581:C:T	5.81561e-18	-2.03564	-1.52759
5207919	chr17:5207919:T:C	6.71779e-17	-3.05713e-10	-1.11644
5207963	chr17:5207963:C:T	2.42586e-16	-3.05713e-10	0.167574
5208468	chr17:5208468:A:G	2.11548e-15	-2.01512	4.34838
5208542	chr17:5208542:A:G	4.32643e-16	-3.05713e-10	0.746129
5208791	chr17:5208791:A:G	7.00379e-16	-3.05713e-10	1.22784
5208984	chr17:5208984:C:T	1.73882e-16	-3.05713e-10	-0.165403
5209074	chr17:5209074:G:A	1.60147e-17	-1.9612	-0.58908
5209175	chr17:5209175:T:C	9.02532e-18	-2.03842	-1.08533
5209286	chr17:5209286:G:C	4.17419e-17	-3.05713e-10	-1.59228
5209527	chr17:5209527:A:G	9.41865e-17	-3.05713e-10	-0.778506
5210128	chr17:5210128:G:A	6.78072e-18	-1.98727	-1.42243
5210283	chr17:5210283:C:T	2.43982e-17	-1.90895	-0.220319
5210630	chr17:5210630:G:A	2.75237e-17	-2.00873	-6.10073e-10
5210646	chr17:5210646:C:T	4.09127e-17	-3.05713e-10	-1.61234
5210719	chr17:5210719:C:A	6.61259e-18	-1.98683	-1.44798
5211141	chr17:5211141:T:C	6.96155e-17	-1.0808	-6.10073e-10
5212114	chr17:5212114:T:C	1.31415e-16	-1.75002	1.3046
5212582	chr17:5212582:C:T	1.5633e-17	-1.88801	-0.686389
5212591	chr17:5212591:G:A	4.07653e-17	-3.05713e-10	-1.61595
5212629	chr17:5212629:A:G	1.06361e-16	-3.05713e-10	-0.656944
5213084	chr17:5213084:A:C	3.41345e-17	-1.79348	-6.10073e-10
5213496	chr17:5213496:C:T	4.90385e-17	-3.05713e-10	-1.43118
5213721	chr17:5213721:G:A	9.52151e-17	-3.05713e-10	-0.767644
5213813	chr17:5213813:A:C	4.17042e-17	-3.05713e-10	-1.59318
5214656	chr17:5214656:C:T	4.16606e-17	-3.05713e-10	-1.59423
5214728	chr17:5214728:T:G	2.92877e-16	-3.05713e-10	0.355969
5214772	chr17:5214772:G:A	3.35146e-16	-3.05713e-10	0.490783
5215128	chr17:5215128:C:T	6.24473e-18	-1.88974	-1.6023
5215341	chr17:5215341:G:T	5.21632e-17	-3.05713e-10	-1.36941
5215452	chr17:5215452:A:G	4.19866e-17	-3.05713e-10	-1.58643
5215634	chr17:5215634:C:CA	8.08705e-16	-3.05713e-10	1.37165
5215656	chr17:5215656:T:G	1.79083e-17	-1.92661	-0.51191
5215997	chr17:5215997:A:G	3.18579e-16	-3.05713e-10	0.440086
5216071	chr17:5216071:C:A	5.04931e-17	-3.05713e-10	-1.40195
5216388	chr17:5216388:C:T	4.42716e-17	-3.05713e-10	-1.53344
5216623	chr17:5216623:G:A	6.64454e-18	-2.01225	-1.41773
5216631	chr17:5216631:A:G	4.11608e-17	-3.05713e-10	-1.6063
5216725	chr17:5216725:A:G	1.44617e-17	-2.0122	-0.640081
5217302	chr17:5217302:G:A	6.02815e-17	-3.05713e-10	-1.22476
5217498	chr17:5217498:A:G	4.74342e-16	-3.05713e-10	0.838146
5217597	chr17:5217597:G:A	5.28783e-17	-0.273116	-1.08267
5217993	chr17:5217993:C:T	2.83519e-16	-3.05713e-10	0.323498
5218376	chr17:5218376:G:A	1.67534e-17	-1.9936	-0.511586
5218787	chr17:5218787:C:A	5.9003e-18	-2.05456	-1.49422
5218789	chr17:5218789:G:T	1.09217e-17	-2.02088	-0.91215
5218793	chr17:5218793:T:C	4.25215e-17	-3.05713e-10	-1.57377
5218812	chr17:5218812:C:T	4.11554e-17	-3.05713e-10	-1.60643
5219187	chr17:5219187:C:T	1.1797e-16	-3.05713e-10	-0.55335
5219368	chr17:5219368:T:G	9.43744e-17	-3.05713e-10	-0.776513
5219693	chr17:5219693:G:A	2.49774e-16	-3.05713e-10	0.196775
5219728	chr17:5219728:G:T	9.33788e-17	-3.05713e-10	-0.787119
5220107	chr17:5220107:C:T	6.50296e-18	-1.84295	-1.60857
5220460	chr17:5220460:T:C	6.24481e-18	-1.91771	-1.57432
5220566	chr17:5220566:G:A	1.40255e-17	-1.78459	-0.898321
5220919	chr17:5220919:A:G	3.28989e-16	-3.05713e-10	0.472241
5221167	chr17:5221167:C:T	2.20059e-17	-1.1068	-1.12568
5221277	chr17:5221277:C:T	4.1146e-17	-3.05713e-10	-1.60666
5221465	chr17:5221465:T:C	4.10588e-17	-3.05713e-10	-1.60878
5221582	chr17:5221582:C:T	1.43442e-17	-1.75113	-0.909314
5221613	chr17:5221613:G:A	5.7727e-18	-2.05739	-1.51325
5221648	chr17:5221648:C:T	5.88537e-18	-2.05682	-1.49449
5221954	chr17:5221954:A:G	7.36888e-18	-1.75689	-1.56963
5221997	chr17:5221997:C:T	1.53783e-17	-2.01091	-0.579917
5222038	chr17:5222038:A:T	7.24268e-18	-1.74755	-1.59624
5222158	chr17:5222158:C:T	4.39307e-17	-3.05713e-10	-1.54117
5222250	chr17:5222250:C:T	3.8924e-17	-1.66217	-6.10073e-10
5222550	chr17:5222550:G:A	6.42448e-18	-2.05792	-1.40575
5222929	chr17:5222929:G:T	8.05994e-18	-1.64838	-1.5885
5223379	chr17:5223379:A:G	9.70131e-18	-1.75388	-1.29764
5223394	chr17:5223394:G:A	1.42213e-17	-1.81627	-0.852777
5223565	chr17:5223565:C:T	4.97369e-17	-3.05713e-10	-1.41704
5223581	chr17:5223581:C:T	1.78666e-17	-1.81279	-0.62806
5223771	chr17:5223771:A:G	4.91779e-17	-3.05713e-10	-1.42834
5224339	chr17:5224339:G:A	4.39122e-17	-3.05713e-10	-1.54159
5224523	chr17:5224523:C:T	9.66434e-17	-3.05713e-10	-0.752754
5224530	chr17:5224530:T:A	7.06931e-18	-1.78759	-1.58043
5224692	chr17:5224692:T:A	8.37223e-16	-3.05713e-10	1.40631
5224696	chr17:5224696:C:A	8.00809e-18	-1.6761	-1.56723
5224978	chr17:5224978:G:T	4.38066e-17	-3.05713e-10	-1.544
5225421	chr17:5225421:C:T	4.07848e-17	-3.05713e-10	-1.61547
5225422	chr17:5225422:G:A	4.37589e-17	-3.05713e-10	-1.54509
5225563	chr17:5225563:C:G	6.85643e-16	1.20657	-6.10073e-10
5225572	chr17:5225572:C:A	4.33983e-17	-3.05713e-10	-1.55336
5225731	chr17:5225731:C:A	2.20158e-16	-3.05713e-10	0.0705604
5225917	chr17:5225917:T:A	3.00264e-16	-3.05713e-10	0.380879
5226071	chr17:5226071:G:A	1.97474e-17	-1.81105	-0.529708
5226506	chr17:5226506:TTC:T	1.21245e-17	-1.22968	-1.59887
5226609	chr17:5226609:G:A	1.40629e-17	-1.78196	-0.898286
5226938	chr17:5226938:A:G	3.92321e-17	-1.65429	-6.10073e-10
5227067	chr17:5227067:C:T	1.04226e-16	-3.05713e-10	-0.677217
5227394	chr17:5227394:C:A	3.01133e-16	-3.05713e-10	0.383769
5227482	chr17:5227482:C:T	1.17443e-16	-3.05713e-10	-0.557832
5227717	chr17:5227717:C:T	4.54655e-17	-3.05713e-10	-1.50683
5227745	chr17:5227745:C:G	5.8965e-18	-2.05819	-1.49123
5227865	chr17:5227865:AC:A	1.16126e-17	-1.72244	-1.14925
5228176	chr17:5228176:C:A	4.83154e-17	-3.05713e-10	-1.44603
5228194	chr17:5228194:A:G	2.66485e-17	-2.04105	-6.10073e-10
5228505	chr17:5228505:C:T	1.23476e-15	-3.05713e-10	1.79485
5228506	chr17:5228506:A:G	6.84464e-18	-1.94105	-1.45926
5228586	chr17:5228586:A:G	2.74063e-16	-3.05713e-10	0.289576
5228909	chr17:5228909:C:G	3.01527e-16	-3.05713e-10	0.385078
5229711	chr17:5229711:AAAG:A	4.07761e-17	-3.05713e-10	-1.61569
5230074	chr17:5230074:G:A	4.1638e-17	-3.05713e-10	-1.59477
5230081	chr17:5230081:C:G	5.0995e-17	-3.05713e-10	-1.39205
5230439	chr17:5230439:C:T	7.00123e-18	-1.78487	-1.59283
5230512	chr17:5230512:A:G	8.75438e-18	-1.83624	-1.31799
5230687	chr17:5230687:G:A	4.08487e-17	-3.05713e-10	-1.61391
5231127	chr17:5231127:A:G	8.73076e-18	-2.02194	-1.13499
5231278	chr17:5231278:A:G	2.56462e-16	-3.05713e-10	0.223197
5231519	chr17:5231519:A:G	7.2566e-18	-1.85096	-1.49091
5231525	chr17:5231525:C:T	9.37654e-17	-3.05713e-10	-0.782986
5231774	chr17:5231774:G:A	7.27588e-18	-1.99358	-1.34563
5231829	chr17:5231829:C:T	7.46594e-18	-2.05821	-1.25522
5231909	chr17:5231909:A:G	6.48525e-17	-1.15167	-6.10073e-10
5231924	chr17:5231924:C:T	9.09662e-16	-3.05713e-10	1.48929
5231925	chr17:5231925:A:G	4.39753e-17	-3.05713e-10	-1.54015
5232029	chr17:5232029:C:A	1.70608e-16	-3.05713e-10	-0.184415
5232549	chr17:5232549:C:T	5.31241e-17	-1.35115	-6.10073e-10
5232792	chr17:5232792:C:T	5.35805e-17	-3.05713e-10	-1.3426
5232833	chr17:5232833:C:T	5.66692e-17	-3.05713e-10	-1.28655
5232872	chr17:5232872:G:A	3.80405e-17	-1.68513	-6.10073e-10
5232927	chr17:5232927:G:T	4.59622e-17	-3.05713e-10	-1.49596
5233181	chr17:5233181:T:C	4.48816e-16	-3.05713e-10	0.78283
5233207	chr17:5233207:C:T	4.69325e-17	-3.05713e-10	-1.47507
5233353	chr17:5233353:C:T	4.09673e-17	-3.05713e-10	-1.61101
5233422	chr17:5233422:G:C	4.12362e-17	-3.05713e-10	-1.60447
5233465	chr17:5233465:C:T	5.31284e-17	-3.05713e-10	-1.35107
5233466	chr17:5233466:G:A	4.49376e-17	-3.05713e-10	-1.51851
5233509	chr17:5233509:G:A	6.08889e-17	-2.02136	0.806627
5233752	chr17:5233752:G:A	3.70061e-17	-1.65109	-0.0616149
5233822	chr17:5233822:A:G	4.49423e-17	-3.05713e-10	-1.5184
5233991	chr17:5233991:C:T	5.95325e-18	-2.02321	-1.51663
5234048	chr17:5234048:A:G	4.3328e-17	-3.05713e-10	-1.55498
5234154	chr17:5234154:C:T	4.31778e-17	-3.05713e-10	-1.55846
5234822	chr17:5234822:T:G	5.19943e-17	-3.05713e-10	-1.37265
5235009	chr17:5235009:C:T	1.54712e-17	-1.68606	-0.898743
5235685	chr17:5235685:G:A	1.54387e-17	-1.66414	-0.922766
5235759	chr17:5235759:C:G	9.53666e-18	-1.60927	-1.45937
5235833	chr17:5235833:G:A	2.32909e-16	-3.05713e-10	0.126864
5236418	chr17:5236418:TTTC:T	1.24209e-17	-1.44151	-1.3629
5236513	chr17:5236513:C:T	8.99515e-18	-1.70269	-1.4244
5236882	chr17:5236882:T:C	8.14447e-17	-3.05713e-10	-0.923858
5237090	chr17:5237090:T:C	4.29416e-17	-3.05713e-10	-1.56394
5237220	chr17:5237220:A:G	4.7408e-17	-3.05713e-10	-1.46499
5237309	chr17:5237309:A:G	4.12699e-17	-3.05713e-10	-1.60365
5237418	chr17:5237418:A:G	2.41947e-16	-3.05713e-10	0.164936
5237584	chr17:5237584:A:G	1.03239e-16	-3.05713e-10	-0.686736
5237956	chr17:5237956:C:A	7.86677e-17	-3.05713e-10	-0.958551
5238006	chr17:5238006:CAATT:C	7.05956e-18	-2.0468	-1.3226
5238022	chr17:5238022:T:C	8.2677e-17	-3.05713e-10	-0.908841
5238165	chr17:5238165:C:T	4.40163e-17	-3.05713e-10	-1.53922
5238308	chr17:5238308:G:A	4.4124e-17	-3.05713e-10	-1.53678
5238470	chr17:5238470:A:G	6.66196e-17	-1.12478	-6.10073e-10
5238505	chr17:5238505:A:G	4.67698e-17	-1.86839	0.389849
5238591	chr17:5238591:G:A	1.17818e-17	-1.52204	-1.33519
5238813	chr17:5238813:A:C	1.77997e-17	-1.11386	-1.33074
5238947	chr17:5238947:A:G	4.28427e-17	-3.05713e-10	-1.56625
5239287	chr17:5239287:C:T	7.73616e-17	-2.05318	1.07789
5239589	chr17:5239589:G:A	4.92868e-17	-3.05713e-10	-1.42613
5239747	chr17:5239747:G:A	8.50571e-17	-3.05713e-10	-0.88046
5239761	chr17:5239761:C:T	1.57408e-17	-1.23443	-1.33309
5239838	chr17:5239838:G:A	4.07631e-17	-3.05713e-10	-1.61601
5239863	chr17:5239863:C:A	3.57475e-17	-2.029	0.281699
5239871	chr17:5239871:C:T	6.39686e-18	-2.00567	-1.46231
5241401	chr17:5241401:A:G	1.01885e-16	-1.64866	0.948731
5241556	chr17:5241556:G:C	9.75824e-17	-3.05713e-10	-0.743085
5241687	chr17:5241687:G:A	4.08558e-17	-3.05713e-10	-1.61373
5241956	chr17:5241956:G:T	1.54879e-16	-3.05713e-10	-0.281142
5242264	chr17:5242264:C:T	7.52054e-17	-2.05789	1.05433
5242795	chr17:5242795:T:C	4.08972e-17	-3.05713e-10	-1.61272
5243722	chr17:5243722:A:G	4.10409e-17	-3.05713e-10	-1.60921
5243750	chr17:5243750:G:A	1.15895e-17	-1.38589	-1.48779
5243853	chr17:5243853:A:T	7.9196e-18	-1.70721	-1.54723
5244193	chr17:5244193:T:C	3.80352e-17	-1.68527	-6.10073e-10
5244209	chr17:5244209:G:T	2.03612e-17	-1.15588	-1.15427
5244432	chr17:5244432:C:T	4.5153e-17	-3.05713e-10	-1.51373
5244462	chr17:5244462:T:A	1.01457e-16	-3.05713e-10	-0.704151
5244510	chr17:5244510:G:T	1.1747e-16	-3.05713e-10	-0.557601
5244534	chr17:5244534:G:A	1.26257e-17	-1.40997	-1.37808
5244682	chr17:5244682:A:T	1.2449e-17	-1.41821	-1.38393
5245208	chr17:5245208:C:T	2.77842e-16	-3.05713e-10	0.30327
5245629	chr17:5245629:G:A	4.52991e-17	-1.73311	0.222614
5245654	chr17:5245654:GA:G	7.94532e-17	-3.05713e-10	-0.948615
5245659	chr17:5245659:A:C	7.87526e-17	-3.05713e-10	-0.957471
5245978	chr17:5245978:G:A	1.13027e-17	-1.28296	-1.61579
5246302	chr17:5246302:G:A	9.95261e-18	-1.71855	-1.3074
5246391	chr17:5246391:C:T	9.67427e-18	-1.72638	-1.32793
5246486	chr17:5246486:G:A	4.65046e-17	-3.05713e-10	-1.48423
5246715	chr17:5246715:T:G	4.57459e-17	-3.05713e-10	-1.50068
5246901	chr17:5246901:A:G	4.80415e-17	-3.05713e-10	-1.45172
5247358	chr17:5247358:G:A	4.16879e-17	-1.84397	0.250394
5247777	chr17:5247777:C:G	3.16169e-16	-3.05713e-10	0.432493
5247894	chr17:5247894:A:G	4.11615e-17	-3.05713e-10	-1.60628
5248314	chr17:5248314:G:A	8.84642e-17	-1.43233	0.591141
5248377	chr17:5248377:C:T	2.61499e-16	-3.05713e-10	0.242648
5248429	chr17:5248429:C:T	1.15303e-17	-1.50701	-1.3718
5248465	chr17:5248465:CAGGG:C	8.61571e-18	-1.952	-1.2182
5249043	chr17:5249043:T:C	1.21581e-16	-0.523201	-6.10073e-10
5249089	chr17:5249089:C:T	8.26537e-18	-1.95398	-1.25773
5249400	chr17:5249400:A:T	2.86901e-16	-3.05713e-10	0.335354
5250148	chr17:5250148:A:G	5.93296e-18	-1.92829	-1.61497
5250178	chr17:5250178:T:C	5.94505e-17	-1.40386	0.165223
5250201	chr17:5250201:G:A	1.18245e-17	-1.49923	-1.35438
5250348	chr17:5250348:G:A	4.88428e-17	-1.57865	0.143475
5250721	chr17:5250721:G:A	7.06719e-18	-1.75422	-1.6141
5250795	chr17:5250795:G:A	1.29498e-17	-1.44214	-1.32056
5251174	chr17:5251174:T:TTA	4.80685e-17	-3.05713e-10	-1.45115
5251218	chr17:5251218:T:G	4.09477e-17	-3.05713e-10	-1.61149
5251253	chr17:5251253:C:T	9.7192e-17	-3.05713e-10	-0.747095
5251261	chr17:5251261:G:A	1.16096e-17	-1.47395	-1.398
5251391	chr17:5251391:C:G	5.36353e-18	-2.03345	-1.61071
5251911	chr17:5251911:A:G	2.7134e-17	-2.023	-6.10073e-10
5251983	chr17:5251983:G:A	9.30349e-17	-0.848973	0.058165
5251995	chr17:5251995:C:T	9.23421e-17	-0.824528	0.026245
5252065	chr17:5252065:T:G	1.95545e-17	-1.62315	-0.72743
5252434	chr17:5252434:G:A	5.69225e-18	-1.96778	-1.61689
5252518	chr17:5252518:C:T	2.10667e-16	0.0264977	-6.10073e-10
5252526	chr17:5252526:T:C	7.302e-17	-1.0388	0.00575182
5252573	chr17:5252573:A:G	1.26459e-16	-3.05713e-10	-0.483863
5252589	chr17:5252589:T:C	1.75382e-17	-0.896275	-1.56312
5252613	chr17:5252613:A:G	1.33696e-16	-3.05713e-10	-0.428216
5252624	chr17:5252624:C:T	2.14869e-17	-1.46224	-0.794095
5252843	chr17:5252843:G:C	4.18351e-17	-1.59005	-6.10073e-10
5252940	chr17:5252940:C:T	1.13542e-16	-0.717301	0.125689
5253127	chr17:5253127:T:G	2.15848e-16	-3.05713e-10	0.0507897
5253209	chr17:5253209:G:A	5.57357e-17	-3.05713e-10	-1.30316
5253238	chr17:5253238:C:T	5.19421e-17	-3.05713e-10	-1.37365
5253276	chr17:5253276:C:T	5.06326e-17	-3.05713e-10	-1.39919
5253277	chr17:5253277:A:G	4.97443e-17	-3.05713e-10	-1.41689
5253560	chr17:5253560:C:A	1.21308e-16	-0.560643	0.0351951
5253581	chr17:5253581:A:G	1.68116e-16	-3.05713e-10	-0.199132
5253585	chr17:5253585:A:G	1.59367e-16	-3.05713e-10	-0.252574
5254065	chr17:5254065:A:G	1.81645e-16	-3.05713e-10	-0.121731
5254144	chr17:5254144:C:T	1.58039e-16	-3.05713e-10	-0.260941
5254185	chr17:5254185:A:G	1.87463e-16	-3.05713e-10	-0.0902028
5254252	chr17:5254252:T:A	1.88337e-16	-3.05713e-10	-0.0855491
5254297	chr17:5254297:A:G	1.75584e-16	-3.05713e-10	-0.155665
5254406	chr17:5254406:C:T	1.48561e-17	-1.13387	-1.4915
5254520	chr17:5254520:A:G	1.78011e-16	-3.05713e-10	-0.141939
5254690	chr17:5254690:T:A	1.79002e-16	-3.05713e-10	-0.136387
5254739	chr17:5254739:T:C	1.79206e-16	-3.05713e-10	-0.135248
5254808	chr17:5254808:C:T	1.82739e-16	-3.05713e-10	-0.115725
5254847	chr17:5254847:T:C	8.78639e-18	-2.04626	-1.10431
5254927	chr17:5254927:A:G	1.71837e-16	-3.05713e-10	-0.177236
5255068	chr17:5255068:A:G	4.35335e-17	-3.05713e-10	-1.55025
5255419	chr17:5255419:T:C	4.466e-17	-1.42288	-0.101821
5255518	chr17:5255518:A:G	1.76373e-16	-3.05713e-10	-0.15118
5255606	chr17:5255606:A:G	4.08824e-17	-3.05713e-10	-1.61308
5255643	chr17:5255643:T:G	1.65035e-16	-3.05713e-10	-0.217624
5255809	chr17:5255809:G:A	4.13491e-17	-3.05713e-10	-1.60173
5255899	chr17:5255899:A:G	7.55493e-17	-1.07418	0.0751796
5255936	chr17:5255936:T:C	1.93119e-16	-3.05713e-10	-0.0604752
5255942	chr17:5255942:T:C	1.9546e-16	-3.05713e-10	-0.0484281
5256418	chr17:5256418:A:G	1.67593e-16	-3.05713e-10	-0.202245
5256616	chr17:5256616:A:C	5.06206e-17	-3.05713e-10	-1.39942
5257012	chr17:5257012:C:A	1.73295e-16	-3.05713e-10	-0.168788
5257037	chr17:5257037:A:G	1.77721e-16	-3.05713e-10	-0.14357
5257103	chr17:5257103:ATTCCAATTATTTGT:GTTCCAATTATTTGT	1.67158e-16	-3.05713e-10	-0.204846
5257278	chr17:5257278:T:C	4.10198e-17	-3.05713e-10	-1.60973
5257307	chr17:5257307:G:A	2.57756e-16	-3.05713e-10	0.22823
5257398	chr17:5257398:TTCAA:T	4.56318e-17	-1.50318	-6.10073e-10
5257666	chr17:5257666:G:A	4.58449e-17	-3.05713e-10	-1.49852
5257931	chr17:5257931:T:A	5.46312e-17	-3.05713e-10	-1.32318
5257944	chr17:5257944:G:A	5.66466e-17	-3.05713e-10	-1.28695
5258022	chr17:5258022:G:A	2.52283e-17	-1.62188	-0.473942
5258117	chr17:5258117:A:C	4.22792e-17	-3.05713e-10	-1.57949
5258199	chr17:5258199:C:G	4.11353e-17	-3.05713e-10	-1.60692
5258334	chr17:5258334:G:T	1.89085e-17	-1.10682	-1.27735
5258471	chr17:5258471:A:G	3.11629e-16	-3.05713e-10	0.418031
5258529	chr17:5258529:G:A	4.37639e-17	-3.05713e-10	-1.54497
5258567	chr17:5258567:G:A	3.47385e-17	-1.77594	-6.10073e-10
5259248	chr17:5259248:A:G	5.25347e-17	-3.05713e-10	-1.36231
5259391	chr17:5259391:C:G	6.68135e-17	-1.12188	-6.10073e-10
5259726	chr17:5259726:A:G	1.64321e-17	-1.03153	-1.49302
5259772	chr17:5259772:C:T	1.74791e-17	-0.989425	-1.47335
5260005	chr17:5260005:G:A	1.21537e-16	-3.05713e-10	-0.523567
5260200	chr17:5260200:A:G	1.20619e-16	-3.05713e-10	-0.531145
5260635	chr17:5260635:T:C	7.61275e-17	-3.05713e-10	-0.991373
5260668	chr17:5260668:T:C	1.8916e-17	-0.9727	-1.41107
5261040	chr17:5261040:T:A	2.83116e-17	-0.959972	-1.02054
5261111	chr17:5261111:G:A	4.25494e-17	-3.05713e-10	-1.57312
5261466	chr17:5261466:G:A	4.29006e-17	-3.05713e-10	-1.5649
5262305	chr17:5262305:C:T	6.96952e-18	-2.03221	-1.35002
5262382	chr17:5262382:C:T	7.2587e-17	-3.05713e-10	-1.039
5262803	chr17:5262803:T:C	3.8597e-17	-0.936865	-0.733742
5263186	chr17:5263186:A:G	4.307e-17	-3.05713e-10	-1.56096
5263218	chr17:5263218:C:T	4.07468e-17	-3.05713e-10	-1.61641
5263284	chr17:5263284:C:A	1.62544e-16	-3.05713e-10	-0.232836
5263637	chr17:5263637:A:G	1.59873e-17	-1.03303	-1.51896
5264132	chr17:5264132:G:C	1.0685e-17	-2.04964	-0.905302
5264254	chr17:5264254:C:T	4.6879e-17	-3.05713e-10	-1.47621
5264490	chr17:5264490:C:T	4.71343e-17	-3.05713e-10	-1.47078
5265023	chr17:5265023:C:T	3.13388e-17	-1.07715	-0.80178
5265121	chr17:5265121:C:T	8.94669e-18	-1.81969	-1.31281
5265333	chr17:5265333:G:A	4.08477e-17	-3.05713e-10	-1.61393
5265407	chr17:5265407:T:C	1.47876e-17	-1.05968	-1.57032
5265479	chr17:5265479:T:C	4.45089e-17	-3.05713e-10	-1.52809
5265671	chr17:5265671:C:T	6.51415e-17	-1.14722	-6.10073e-10
5266072	chr17:5266072:A:G	5.35588e-17	-3.05713e-10	-1.343
5266625	chr17:5266625:C:T	6.11953e-17	-1.20971	-6.10073e-10
5266963	chr17:5266963:A:G	2.18665e-17	-1.91627	-0.322559
5267048	chr17:5267048:G:A	4.72455e-17	-3.05713e-10	-1.46843
5268185	chr17:5268185:C:T	4.13806e-17	-3.05713e-10	-1.60097
5268219	chr17:5268219:G:A	1.51018e-17	-1.01713	-1.59183
5268585	chr17:5268585:C:A	4.66155e-17	-1.91279	0.430946
5268757	chr17:5268757:C:G	6.6008e-17	-1.13401	-6.10073e-10
5268759	chr17:5268759:G:A	8.46785e-17	-3.05713e-10	-0.884921
5269104	chr17:5269104:C:G	4.94379e-17	-3.05713e-10	-1.42306
5269931	chr17:5269931:A:G	1.48123e-17	-1.0343	-1.59402
5270200	chr17:5270200:C:T	4.2351e-17	-3.05713e-10	-1.57779
5270336	chr17:5270336:G:A	2.47535e-17	-1.78612	-0.328702
5270435	chr17:5270435:G:A	5.71307e-17	-3.05713e-10	-1.27844
5270789	chr17:5270789:A:T	6.08577e-17	-3.05713e-10	-1.21524
5270859	chr17:5270859:A:C	2.67711e-17	-2.03646	-6.10073e-10
5271230	chr17:5271230:G:A	1.46366e-17	-1.04767	-1.59259
5271443	chr17:5271443:C:A	4.38824e-16	-3.05713e-10	0.760316
5271449	chr17:5271449:G:A	6.84021e-18	-1.97059	-1.43038
5271477	chr17:5271477:A:C	1.46967e-17	-1.04835	-1.58781
5271500	chr17:5271500:T:C	3.54565e-17	-1.99706	0.241584
5271997	chr17:5271997:AAG:A	6.69572e-17	-3.05713e-10	-1.11973
5272014	chr17:5272014:C:T	4.27955e-17	-3.05713e-10	-1.56735
5272159	chr17:5272159:A:T	1.98867e-17	-1.86302	-0.47071
5272193	chr17:5272193:A:G	8.39892e-17	-3.05713e-10	-0.893094
5272284	chr17:5272284:A:G	4.32985e-17	-3.05713e-10	-1.55567
5272394	chr17:5272394:CT:C	1.47255e-17	-1.03527	-1.59893
5272516	chr17:5272516:T:C	9.36722e-17	-3.05713e-10	-0.783982
5272547	chr17:5272547:C:T	6.59881e-17	-3.05713e-10	-1.13431
5272779	chr17:5272779:T:A	6.70715e-18	-1.9562	-1.46441
5273056	chr17:5273056:C:T	6.77508e-17	-1.10795	-6.10073e-10
5273073	chr17:5273073:A:G	2.34086e-16	-3.05713e-10	0.131904
5273112	chr17:5273112:T:C	1.51737e-17	-1.00085	-1.60337
5273164	chr17:5273164:T:C	1.39455e-17	-1.10147	-1.58716
5273595	chr17:5273595:G:A	6.10443e-18	-1.9761	-1.53867
5273718	chr17:5273718:G:A	4.15248e-17	-3.05713e-10	-1.59749
5273762	chr17:5273762:T:A	2.75512e-16	-3.05713e-10	0.294849
5274432	chr17:5274432:AAAAGT:A	1.3829e-17	-1.10958	-1.58743
5274511	chr17:5274511:G:A	6.82421e-17	-1.10072	-6.10073e-10
5274737	chr17:5274737:C:T	1.36374e-17	-1.12598	-1.58499
5274888	chr17:5274888:G:A	1.32216e-17	-1.98223	-0.759698
5275223	chr17:5275223:T:C	4.21314e-17	-1.58299	-6.10073e-10
5275960	chr17:5275960:T:C	5.23948e-18	-2.05127	-1.61629
5276082	chr17:5276082:G:C	1.46119e-17	-1.05364	-1.58831
5276110	chr17:5276110:C:T	6.11445e-18	-2.00033	-1.5128
5276186	chr17:5276186:C:T	3.35548e-17	-1.99146	0.180856
5276490	chr17:5276490:A:G	1.01457e-17	-2.04768	-0.959056
5276551	chr17:5276551:T:C	6.80885e-18	-1.90487	-1.50069
5276689	chr17:5276689:A:G	7.11343e-17	-3.05713e-10	-1.05921
5277970	chr17:5277970:T:C	2.65558e-17	-2.04453	-6.10073e-10
5278227	chr17:5278227:C:G	3.38739e-17	-1.80114	-6.10073e-10
5278576	chr17:5278576:T:C	6.45637e-17	-3.05713e-10	-1.15613
5278766	chr17:5278766:C:T	5.7961e-18	-1.99886	-1.56773
5278927	chr17:5278927:C:G	5.5576e-17	-1.30603	-6.10073e-10
5279111	chr17:5279111:T:TCTC	5.76733e-18	-2.00093	-1.57064
5279261	chr17:5279261:G:A	4.86007e-17	-3.05713e-10	-1.44014
5279270	chr17:5279270:C:T	7.82889e-17	-3.05713e-10	-0.963377
5279394	chr17:5279394:G:A	1.58788e-16	-3.05713e-10	-0.256211
5279647	chr17:5279647:C:T	2.8033e-17	-1.9904	-6.10073e-10
5279807	chr17:5279807:G:A	1.74966e-17	-1.96153	-0.500247
5279908	chr17:5279908:AAAAT:A	5.84726e-18	-2.01244	-1.54537
5280226	chr17:5280226:TC:T	7.27312e-17	-3.05713e-10	-1.03701
5280622	chr17:5280622:A:AT	7.007e-18	-1.81499	-1.56188
5280853	chr17:5280853:A:G	1.72379e-16	-3.05713e-10	-0.174087
5281172	chr17:5281172:T:G	6.75069e-18	-1.88967	-1.52446
5281629	chr17:5281629:TATG:T	4.98397e-17	-3.05713e-10	-1.41497
5281909	chr17:5281909:C:T	1.97273e-17	-1.98796	-0.353817
5282326	chr17:5282326:G:A	8.12396e-17	-3.05713e-10	-0.92638
5282654	chr17:5282654:GGGCGCGCGGGCTGC:G	4.12272e-17	-1.60469	-6.10073e-10
5282992	chr17:5282992:A:G	1.47888e-17	-2.05432	-0.575594
5283597	chr17:5283597:G:A	9.81544e-18	-2.01924	-1.02059
5283602	chr17:5283602:G:A	4.1079e-17	-3.05713e-10	-1.60828
5284578	chr17:5284578:T:C	5.41013e-18	-2.01902	-1.61649
5284652	chr17:5284652:T:TA	4.66945e-17	-1.48016	-6.10073e-10
5284961	chr17:5284961:T:C	1.68625e-16	-3.05713e-10	-0.196108
5284977	chr17:5284977:A:T	4.07329e-17	-3.05713e-10	-1.61675
5285357	chr17:5285357:C:T	1.64186e-17	-2.00877	-0.516602
5285476	chr17:5285476:C:T	4.11235e-17	-3.05713e-10	-1.6072
5285868	chr17:5285868:TATC:T	5.48882e-18	-2.0062	-1.61487
5286121	chr17:5286121:T:C	6.17667e-18	-1.95036	-1.55264
5286321	chr17:5286321:C:G	1.22734e-17	-2.03795	-0.7784
5286448	chr17:5286448:C:T	6.04176e-18	-2.02684	-1.49825
5286450	chr17:5286450:T:C	2.00922e-17	-2.05405	-0.269403
5286506	chr17:5286506:GTTGTA:G	1.50886e-17	-2.00022	-0.609627
5286813	chr17:5286813:C:T	5.63586e-18	-1.99578	-1.59885
5286949	chr17:5286949:T:C	5.92971e-18	-2.02923	-1.51458
5286950	chr17:5286950:A:G	6.47429e-18	-2.01291	-1.44304
5287050	chr17:5287050:T:G	4.39693e-17	-3.05713e-10	-1.54029
5287167	chr17:5287167:G:A	6.36858e-18	-2.0229	-1.44951
5287322	chr17:5287322:A:G	1.68075e-17	-1.96617	-0.535791
5287930	chr17:5287930:A:G	5.50245e-18	-2.00215	-1.61644
5287983	chr17:5287983:T:C	1.85362e-17	-2.03946	-0.364601
5288571	chr17:5288571:T:G	4.17319e-17	-1.59252	-6.10073e-10
5288831	chr17:5288831:G:A	2.02477e-17	-2.05275	-0.262991
5288988	chr17:5288988:G:C	3.75763e-17	-1.69741	-6.10073e-10
5289436	chr17:5289436:A:T	5.3111e-17	-3.05713e-10	-1.3514
5289484	chr17:5289484:ACT:A	4.12969e-17	-3.05713e-10	-1.603
5289584	chr17:5289584:A:G	1.50014e-16	-3.05713e-10	-0.313052
5289661	chr17:5289661:A:G	6.31453e-18	-2.02767	-1.45326
5289837	chr17:5289837:T:G	6.35094e-17	-3.05713e-10	-1.1726
5289928	chr17:5289928:T:C	1.36682e-16	-0.406124	-6.10073e-10
5290016	chr17:5290016:C:G	4.08415e-17	-3.05713e-10	-1.61408
5290367	chr17:5290367:C:T	1.66904e-17	-1.94568	-0.56327
5290463	chr17:5290463:C:T	1.76098e-17	-1.97595	-0.479375
5290518	chr17:5290518:A:G	1.66105e-17	-2.02617	-0.487583
5290576	chr17:5290576:G:A	5.4568e-18	-2.00993	-1.61699
5290933	chr17:5290933:G:A	6.08284e-18	-2.0232	-1.49511
5290954	chr17:5290954:A:G	6.09828e-18	-1.99026	-1.52552
5290955	chr17:5290955:T:C	2.09333e-17	-2.05241	-0.230032
5291149	chr17:5291149:A:G	5.50812e-18	-2.00058	-1.61698
5291238	chr17:5291238:G:A	1.98231e-17	-2.04779	-0.289146
5291244	chr17:5291244:A:C	2.03402e-17	-2.05303	-0.258155
5291283	chr17:5291283:A:G	5.47206e-18	-2.02276	-1.60137
5291368	chr17:5291368:T:C	1.45413e-17	-2.0226	-0.624191
5291539	chr17:5291539:C:T	6.84764e-17	-3.05713e-10	-1.09729
5291566	chr17:5291566:T:C	6.04501e-18	-1.9687	-1.55585
5291679	chr17:5291679:A:G	5.55835e-18	-2.02104	-1.58744
5292509	chr17:5292509:C:T	4.37198e-17	-3.05713e-10	-1.54598
5292774	chr17:5292774:C:T	1.15962e-17	-1.87318	-0.99993
5292858	chr17:5292858:T:G	3.71704e-17	-1.70827	-6.10073e-10
5293114	chr17:5293114:C:T	6.95792e-18	-1.99396	-1.38994
5293253	chr17:5293253:C:T	4.19512e-17	-3.05713e-10	-1.58728
5293315	chr17:5293315:C:T	6.65647e-18	-1.94769	-1.4805
5293506	chr17:5293506:A:G	7.16014e-17	-3.05713e-10	-1.05267
5294093	chr17:5294093:C:T	7.00326e-17	-3.05713e-10	-1.07482
5294580	chr17:5294580:CT:C	9.23554e-17	-3.05713e-10	-0.798139
5294746	chr17:5294746:T:C	4.225e-17	-3.05713e-10	-1.58018
5295000	chr17:5295000:G:T	6.48025e-18	-1.91003	-1.54499
5295276	chr17:5295276:A:G	4.33587e-17	-3.05713e-10	-1.55428
5295358	chr17:5295358:C:A	3.44601e-17	-2.01497	0.230993
5295452	chr17:5295452:T:C	1.52736e-16	-0.295069	-6.10073e-10
5295499	chr17:5295499:C:G	5.86215e-18	-2.00014	-1.55513
5295743	chr17:5295743:G:A	9.47749e-18	-2.00911	-1.06575
5295805	chr17:5295805:C:T	5.90247e-18	-2.02544	-1.52298
5295971	chr17:5295971:A:G	6.56493e-17	-3.05713e-10	-1.13946
5296011	chr17:5296011:C:G	5.44418e-18	-2.01257	-1.61667
5296281	chr17:5296281:A:G	5.58402e-17	-3.05713e-10	-1.30129
5296858	chr17:5296858:A:G	2.79614e-17	-1.99296	-6.10073e-10
5296937	chr17:5296937:C:T	6.06552e-18	-1.97277	-1.5484
5297016	chr17:5297016:GC:G	3.36381e-17	-1.87342	0.0652963
5297268	chr17:5297268:A:C	5.69217e-17	-3.05713e-10	-1.28211
5298227	chr17:5298227:G:A	6.82699e-18	-2.01352	-1.38938
5298677	chr17:5298677:A:G	4.38584e-17	-3.05713e-10	-1.54282
5298714	chr17:5298714:A:G	5.46276e-18	-2.01307	-1.61275
5298769	chr17:5298769:C:T	4.0872e-17	-3.05713e-10	-1.61334
5298778	chr17:5298778:T:C	5.63371e-18	-2.00487	-1.59014
5298815	chr17:5298815:C:T	8.74734e-17	-3.05713e-10	-0.852448
5298901	chr17:5298901:C:T	7.04639e-18	-1.8621	-1.50917
5298951	chr17:5298951:G:A	7.46257e-17	-3.05713e-10	-1.0113
5299418	chr17:5299418:A:G	9.62462e-18	-2.04907	-1.01039
5299544	chr17:5299544:G:T	5.66127e-18	-2.0089	-1.58123
5299627	chr17:5299627:C:T	1.75482e-17	-1.97228	-0.486552
5299674	chr17:5299674:A:G	7.05623e-18	-2.05641	-1.31347
5299973	chr17:5299973:C:A	6.23569e-18	-2.02239	-1.4711
5300713	chr17:5300713:G:A	7.21129e-17	-3.05713e-10	-1.04555
5300714	chr17:5300714:C:A	9.24404e-17	-3.05713e-10	-0.797219
5300901	chr17:5300901:A:G	5.37052e-18	-2.02595	-1.61691
5301396	chr17:5301396:A:T	5.25974e-17	-3.05713e-10	-1.36112
5301435	chr17:5301435:G:A	5.41191e-18	-2.02102	-1.61416
5301499	chr17:5301499:C:G	1.58831e-16	-3.05713e-10	-0.255941
5303091	chr17:5303091:G:T	1.71692e-16	-0.178083	-6.10073e-10
5303889	chr17:5303889:T:C	4.22664e-17	-3.05713e-10	-1.57979
5304046	chr17:5304046:AT:A	6.76186e-18	-1.94732	-1.46517
5304609	chr17:5304609:G:A	4.46495e-17	-3.05713e-10	-1.52494
5304671	chr17:5304671:G:A	4.14067e-17	-3.05713e-10	-1.60034
5304875	chr17:5304875:C:G	6.33364e-17	-3.05713e-10	-1.17532
5305103	chr17:5305103:T:G	4.28427e-17	-3.05713e-10	-1.56625
5305226	chr17:5305226:A:G	6.01091e-18	-2.05359	-1.47661
5305695	chr17:5305695:A:G	1.33531e-16	1.01837	-1.44782
5305931	chr17:5305931:A:G	2.85236e-17	-1.97305	-6.10073e-10
5306560	chr17:5306560:G:A	2.95404e-16	-3.05713e-10	0.364561
5306723	chr17:5306723:G:T	6.26159e-17	-1.18676	-6.10073e-10
5306857	chr17:5306857:G:C	6.94985e-18	-2.05563	-1.32943
5306957	chr17:5306957:T:A	6.27061e-18	-2.01336	-1.47455
5307185	chr17:5307185:G:A	4.07286e-17	-3.05713e-10	-1.61685
5307779	chr17:5307779:C:T	1.53643e-17	-1.98923	-0.602506
5307906	chr17:5307906:TA:T	4.46244e-17	-1.5255	-6.10073e-10
5308608	chr17:5308608:C:CAATT	1.60932e-17	-1.99294	-0.552446
5310096	chr17:5310096:C:T	5.96881e-18	-1.96004	-1.5772
5310105	chr17:5310105:C:T	3.55389e-17	-1.75315	-6.10073e-10
5311090	chr17:5311090:G:A	6.84246e-17	-3.05713e-10	-1.09805
5311113	chr17:5311113:G:A	2.77667e-17	-1.99995	-6.10073e-10
5311292	chr17:5311292:T:A	1.28785e-16	-3.05713e-10	-0.465637
5312188	chr17:5312188:T:C	5.77931e-18	-2.05668	-1.51282
5312586	chr17:5312586:T:G	2.62785e-17	-2.05503	-6.10073e-10
5312992	chr17:5312992:C:T	4.30025e-17	-3.05713e-10	-1.56252
5313554	chr17:5313554:T:C	6.71301e-18	-2.05248	-1.36726
5313674	chr17:5313674:C:T	6.3947e-18	-2.00571	-1.46261
5313703	chr17:5313703:A:G	5.84424e-18	-1.98157	-1.57676
5313884	chr17:5313884:C:T	6.74886e-18	-2.05433	-1.36008
5314356	chr17:5314356:C:A	4.4611e-17	-0.232787	-1.29302
5314870	chr17:5314870:T:C	4.15705e-17	-3.05713e-10	-1.59639
5314927	chr17:5314927:G:A	4.15505e-17	-3.05713e-10	-1.59687
5315278	chr17:5315278:G:T	8.31418e-18	-2.01875	-1.18707
5315445	chr17:5315445:C:G	5.63371e-18	-2.02151	-1.5735
5316140	chr17:5316140:C:G	1.91109e-17	-1.99087	-0.382652
5316216	chr17:5316216:C:T	1.23051e-17	-2.04041	-0.773359
5316268	chr17:5316268:T:C	6.68073e-17	-3.05713e-10	-1.12197
5316607	chr17:5316607:C:T	2.76859e-17	-2.00286	-6.10073e-10
5317030	chr17:5317030:G:A	5.32696e-18	-2.03411	-1.61689
5317045	chr17:5317045:C:T	5.46628e-18	-2.01502	-1.61017
5317120	chr17:5317120:C:T	4.14624e-17	-3.05713e-10	-1.599
5317433	chr17:5317433:G:C	4.50623e-17	-3.05713e-10	-1.51574
5317492	chr17:5317492:C:G	4.22758e-17	-3.05713e-10	-1.57957
5317734	chr17:5317734:G:A	2.50961e-16	-3.05713e-10	0.201514
5317840	chr17:5317840:G:A	1.48437e-17	-2.0194	-0.606808
5318016	chr17:5318016:G:A	5.43202e-18	-2.02519	-1.60628
5318239	chr17:5318239:C:G	6.29953e-18	-2.0557	-1.42761
5318883	chr17:5318883:C:T	4.09489e-17	-3.05713e-10	-1.61146
5319369	chr17:5319369:TA:T	5.27317e-18	-2.04503	-1.61612
5319448	chr17:5319448:C:T	4.61444e-17	-3.05713e-10	-1.49201
5321492	chr17:5321492:C:T	4.34056e-17	-3.05713e-10	-1.55319
5321534	chr17:5321534:T:C	2.63954e-17	-2.05059	-6.10073e-10
5321880	chr17:5321880:T:A	3.26438e-17	-1.83813	-6.10073e-10
5322072	chr17:5322072:T:C	7.62118e-17	-3.05713e-10	-0.990267
5322156	chr17:5322156:C:T	5.81527e-17	-3.05713e-10	-1.26071
5322362	chr17:5322362:A:G	9.84429e-18	-1.85147	-1.18542
5322474	chr17:5322474:AG:A	1.03456e-17	-2.03478	-0.952441
5322737	chr17:5322737:A:G	4.10613e-17	-3.05713e-10	-1.60872
5323197	chr17:5323197:G:A	1.14897e-17	-2.03409	-0.848242
5323543	chr17:5323543:A:AT	5.88086e-18	-1.97212	-1.57996
5324198	chr17:5324198:A:G	2.65253e-17	-2.04569	-6.10073e-10
5324267	chr17:5324267:C:T	7.08847e-18	-1.80861	-1.5567
5324584	chr17:5324584:A:G	5.32952e-18	-2.03388	-1.61664
5324697	chr17:5324697:G:A	5.35329e-18	-2.03054	-1.61553
5324699	chr17:5324699:A:G	4.07416e-17	-3.05713e-10	-1.61653
5324766	chr17:5324766:C:T	7.80566e-18	-2.02542	-1.24352
5325197	chr17:5325197:G:A	7.02851e-18	-1.77123	-1.60258
5325241	chr17:5325241:C:T	5.72426e-18	-2.03203	-1.54704
5325379	chr17:5325379:A:C	1.16427e-16	-3.05713e-10	-0.566518
5325434	chr17:5325434:G:A	5.48519e-18	-2.01783	-1.6039
5325658	chr17:5325658:TAGA:T	4.25775e-17	-3.05713e-10	-1.57246
5325766	chr17:5325766:C:T	4.35283e-17	-3.05713e-10	-1.55037
5326099	chr17:5326099:A:G	1.67444e-16	-0.203135	-6.10073e-10
5326822	chr17:5326822:A:G	5.71355e-18	-1.98668	-1.59427
5326878	chr17:5326878:T:C	5.15166e-17	-3.05713e-10	-1.38188
5326901	chr17:5326901:G:A	1.55515e-17	-2.00497	-0.574658
5326999	chr17:5326999:G:A	2.02102e-17	-2.0328	-0.284795
5327114	chr17:5327114:G:A	4.15656e-17	-3.05713e-10	-1.59651
5327177	chr17:5327177:G:A	5.21734e-17	-3.05713e-10	-1.36921
5327572	chr17:5327572:G:A	5.45961e-18	-2.01763	-1.60878
5327718	chr17:5327718:C:T	1.42603e-16	-3.05713e-10	-0.363715
5327833	chr17:5327833:A:G	5.93219e-18	-2.03613	-1.50726
5328117	chr17:5328117:G:A	5.72163e-18	-1.98088	-1.59865
5328248	chr17:5328248:T:C	4.09694e-17	-3.05713e-10	-1.61096
5328323	chr17:5328323:A:G	5.64723e-18	-1.99292	-1.5997
5328590	chr17:5328590:G:C	5.57712e-17	-1.30252	-6.10073e-10
5328697	chr17:5328697:A:T	2.62279e-16	-3.05713e-10	0.245627
5328823	chr17:5328823:C:T	9.66527e-17	-3.05713e-10	-0.752659
5328907	chr17:5328907:C:T	5.79689e-18	-1.9803	-1.58616
5329182	chr17:5329182:T:C	4.50232e-17	-3.05713e-10	-1.51661
5329788	chr17:5329788:A:G	5.64288e-18	-2.00524	-1.58815
5330027	chr17:5330027:C:T	9.73529e-17	-3.05713e-10	-0.74544
5330522	chr17:5330522:C:T	5.64447e-18	-1.98785	-1.60526
5330774	chr17:5330774:A:G	4.08786e-17	-3.05713e-10	-1.61318
5331146	chr17:5331146:G:A	2.73604e-17	-2.01469	-6.10073e-10
5331431	chr17:5331431:G:A	6.12572e-17	-3.05713e-10	-1.2087
5332161	chr17:5332161:A:G	2.622e-17	-2.05726	-6.10073e-10
5332285	chr17:5332285:T:C	4.24805e-17	-3.05713e-10	-1.57474
5332295	chr17:5332295:TAAAAG:T	4.44648e-17	-3.05713e-10	-1.52908
5332298	chr17:5332298:AAG:A	1.4602e-16	-3.05713e-10	-0.340039
5332711	chr17:5332711:C:T	1.67909e-17	-2.05317	-0.449779
5332733	chr17:5332733:C:T	9.53019e-18	-2.00612	-1.0632
5332808	chr17:5332808:A:G	1.39626e-17	-2.05789	-0.629507
5332838	chr17:5332838:G:A	6.26738e-18	-2.0316	-1.45682
5333381	chr17:5333381:C:T	2.74151e-17	-2.01269	-6.10073e-10
5333717	chr17:5333717:T:C	5.53321e-18	-2.03079	-1.58223
5333811	chr17:5333811:G:A	6.96022e-18	-1.82661	-1.55696
5334041	chr17:5334041:T:C	6.24177e-18	-2.0571	-1.43541
5334063	chr17:5334063:T:C	4.20963e-17	-3.05713e-10	-1.58382
5334582	chr17:5334582:T:C	6.82212e-18	-1.81502	-1.58859
5334778	chr17:5334778:T:C	2.03943e-17	-2.05794	-0.250589
5334915	chr17:5334915:A:G	5.2701e-17	-3.05713e-10	-1.35915
5335779	chr17:5335779:T:C	1.45467e-16	-3.05713e-10	-0.343836
5336001	chr17:5336001:A:G	1.61289e-17	-2.0152	-0.527977
5336280	chr17:5336280:T:G	1.72177e-17	-1.98062	-0.497224
5336383	chr17:5336383:G:A	2.69283e-17	-2.0306	-6.10073e-10
5337185	chr17:5337185:T:C	3.31873e-17	-0.255384	-1.56623
5337204	chr17:5337204:A:C	4.56143e-17	-3.05713e-10	-1.50356
5337371	chr17:5337371:C:T	7.93495e-18	-2.00055	-1.25196
5337649	chr17:5337649:T:A	5.7047e-18	-2.00402	-1.57847
5337701	chr17:5337701:A:G	3.41017e-17	-1.4407	-0.353733
5338198	chr17:5338198:C:G	6.63642e-18	-2.03895	-1.39226
5338362	chr17:5338362:GACC:G	6.13375e-18	-2.04497	-1.46501
5338829	chr17:5338829:A:T	4.07438e-17	-3.05713e-10	-1.61648
5338832	chr17:5338832:T:A	9.26098e-17	-3.05713e-10	-0.795388
5339004	chr17:5339004:T:C	6.84752e-17	-3.05713e-10	-1.09731
5339674	chr17:5339674:CT:C	6.58775e-18	-2.02441	-1.41416
5339906	chr17:5339906:G:A	5.66922e-18	-2.01307	-1.57566
5340167	chr17:5340167:A:G	5.58082e-18	-2.01507	-1.58938
5340511	chr17:5340511:A:G	7.11758e-17	-3.05713e-10	-1.05863
5340533	chr17:5340533:A:G	1.17143e-17	-2.03893	-0.824044
5340745	chr17:5340745:G:A	7.86028e-18	-2.03714	-1.22483
5341293	chr17:5341293:A:G	2.6223e-17	-2.05715	-6.10073e-10
5341437	chr17:5341437:G:A	5.32639e-17	-3.05713e-10	-1.34852
5341776	chr17:5341776:G:A	5.43851e-18	-2.03805	-1.59222
5342142	chr17:5342142:T:A	6.35883e-18	-1.87156	-1.60238
5342293	chr17:5342293:A:T	1.40469e-16	-3.05713e-10	-0.378794
5342744	chr17:5342744:A:T	5.68427e-18	-2.00211	-1.58397
5342855	chr17:5342855:A:G	5.87879e-18	-1.98812	-1.56431
5343263	chr17:5343263:T:C	1.21282e-17	-1.80825	-1.02
5343374	chr17:5343374:T:G	1.91557e-17	-2.02578	-0.345403
5343662	chr17:5343662:T:C	1.83176e-17	-2.00466	-0.411258
5343836	chr17:5343836:T:G	7.00676e-18	-2.01902	-1.35789
5344295	chr17:5344295:G:A	1.09986e-17	-1.86194	-1.06407
5344319	chr17:5344319:TC:T	5.66083e-17	-1.98686	0.69923
5344437	chr17:5344437:C:A	5.70345e-18	-2.00519	-1.57752
5345006	chr17:5345006:T:A	6.50354e-18	-2.0205	-1.43094
5345059	chr17:5345059:C:T	7.00545e-18	-1.83886	-1.53824
5345159	chr17:5345159:C:T	5.35259e-17	-3.05713e-10	-1.34362
5345187	chr17:5345187:TC:T	7.99063e-18	-1.85384	-1.39167
5345297	chr17:5345297:CATTTTTCTGAAT:C	1.73002e-17	-2.02468	-0.44838
5345387	chr17:5345387:G:T	7.50891e-18	-1.97187	-1.33582
5345931	chr17:5345931:G:A	5.6158e-18	-2.01782	-1.58038
5346303	chr17:5346303:G:A	6.3734e-17	-3.05713e-10	-1.16906
5347231	chr17:5347231:G:A	4.09062e-17	-3.05713e-10	-1.6125
5347350	chr17:5347350:C:T	7.04853e-17	-3.05713e-10	-1.06838
5348276	chr17:5348276:G:C	5.33814e-17	-3.05713e-10	-1.34632
5348376	chr17:5348376:A:G	6.5935e-18	-1.84473	-1.59296
5348457	chr17:5348457:T:C	7.65895e-17	-3.05713e-10	-0.985323
5348827	chr17:5348827:G:C	8.14807e-18	-1.80015	-1.42585
5349195	chr17:5349195:T:C	3.46547e-17	-1.77835	-6.10073e-10
5349219	chr17:5349219:A:G	6.74056e-18	-1.84965	-1.56599
5349516	chr17:5349516:C:G	6.80945e-18	-1.83292	-1.57255
5349995	chr17:5349995:G:T	4.95915e-17	-3.05713e-10	-1.41996
5350047	chr17:5350047:C:T	7.41986e-17	-3.05713e-10	-1.01704
5350688	chr17:5350688:A:G	2.62382e-17	-2.05657	-6.10073e-10
5350769	chr17:5350769:T:C	4.38833e-17	-1.54225	-6.10073e-10
5351138	chr17:5351138:GAC:G	5.9701e-18	-1.97297	-1.56405
5351215	chr17:5351215:G:C	4.6336e-17	-3.05713e-10	-1.48786
5352159	chr17:5352159:G:A	3.58184e-17	-1.74532	-6.10073e-10
5352278	chr17:5352278:C:T	9.14142e-17	-3.05713e-10	-0.808382
5352385	chr17:5352385:G:T	1.66355e-16	-3.05713e-10	-0.209658
5352555	chr17:5352555:G:T	9.51078e-17	-3.05713e-10	-0.768772
5352987	chr17:5352987:G:C	6.40215e-18	-1.88256	-1.58459
5354205	chr17:5354205:G:A	1.96017e-16	-0.0455797	-6.10073e-10
5354497	chr17:5354497:T:G	6.56968e-18	-2.05189	-1.38942
5355087	chr17:5355087:T:C	4.88729e-17	-1.43456	-6.10073e-10
5355156	chr17:5355156:A:G	3.61594e-14	5.17191	-6.10073e-10
5355270	chr17:5355270:C:G	4.5309e-17	-3.05713e-10	-1.51028
5355449	chr17:5355449:T:C	4.12228e-17	-3.05713e-10	-1.60479
5356266	chr17:5356266:G:T	5.00436e-17	-3.05713e-10	-1.41089
5356350	chr17:5356350:T:C	4.23524e-17	-3.05713e-10	-1.57776
5356470	chr17:5356470:C:G	5.38728e-18	-2.02798	-1.61176
5356643	chr17:5356643:A:G	1.09048e-16	-3.05713e-10	-0.631991
5356743	chr17:5356743:C:T	9.58292e-18	-2.04932	-1.01448
5356902	chr17:5356902:C:T	1.0652e-17	-2.01892	-0.939117
5357596	chr17:5357596:C:G	3.53534e-16	-3.05713e-10	0.544198
5357822	chr17:5357822:A:T	9.44838e-18	-2.0379	-1.04004
5357841	chr17:5357841:G:A	4.56143e-17	-3.05713e-10	-1.50356
5357916	chr17:5357916:G:C	4.11637e-17	-3.05713e-10	-1.60623
5358123	chr17:5358123:T:C	3.23296e-17	-1.8478	-6.10073e-10
5358226	chr17:5358226:C:T	4.1296e-17	-3.05713e-10	-1.60302
5358448	chr17:5358448:A:G	5.38733e-18	-2.02845	-1.61128
5358526	chr17:5358526:C:T	8.97858e-18	-1.62737	-1.50157
5358589	chr17:5358589:C:T	1.00612e-17	-1.58775	-1.42735
5358627	chr17:5358627:C:T	1.06316e-16	-3.05713e-10	-0.657371
5358958	chr17:5358958:C:T	7.39413e-18	-1.74944	-1.57365
5359234	chr17:5359234:T:C	6.15418e-18	-1.94199	-1.56466
5359952	chr17:5359952:G:A	5.28765e-18	-2.05836	-1.60005
5360187	chr17:5360187:A:G	6.01086e-18	-2.05837	-1.47185
5360188	chr17:5360188:A:G	1.20162e-16	-3.05713e-10	-0.534941
5360284	chr17:5360284:C:T	2.74749e-17	-2.01051	-6.10073e-10
5360733	chr17:5360733:G:A	1.12146e-16	-3.05713e-10	-0.603981
5360854	chr17:5360854:G:A	4.23224e-17	-3.05713e-10	-1.57847
5361621	chr17:5361621:C:T	1.73844e-17	-2.03415	-0.43406
5362361	chr17:5362361:T:C	1.0268e-17	-2.05038	-0.944374
5363048	chr17:5363048:A:G	2.68794e-17	-2.03242	-6.10073e-10
5363217	chr17:5363217:T:G	4.49363e-17	-1.51854	-6.10073e-10
5363549	chr17:5363549:T:A	5.2082e-18	-2.05777	-1.61578
5363644	chr17:5363644:T:C	9.09525e-17	-3.05713e-10	-0.813445
5363707	chr17:5363707:G:T	5.4733e-18	-2.03158	-1.59232
5363862	chr17:5363862:A:G	8.02596e-17	-3.05713e-10	-0.938517
5363865	chr17:5363865:GTT:G	5.81512e-18	-1.96868	-1.59465
5363962	chr17:5363962:A:G	6.18824e-18	-2.05763	-1.4435
5364016	chr17:5364016:A:C	4.07229e-17	-3.05713e-10	-1.61699
5364588	chr17:5364588:C:T	4.19858e-17	-3.05713e-10	-1.58645
5364818	chr17:5364818:G:T	1.03908e-17	-2.01989	-0.962971
5365042	chr17:5365042:A:T	5.24374e-18	-2.05817	-1.60858
5365417	chr17:5365417:A:G	1.07055e-17	-1.97881	-0.974224
5365553	chr17:5365553:A:G	9.5615e-18	-2.00144	-1.0646
5365888	chr17:5365888:T:C	6.32937e-18	-1.9132	-1.56539
5366016	chr17:5366016:T:A	4.97276e-17	-3.05713e-10	-1.41722
5366344	chr17:5366344:A:G	5.26483e-17	-3.05713e-10	-1.36015
5366653	chr17:5366653:C:T	4.07619e-17	-3.05713e-10	-1.61604
5367052	chr17:5367052:G:A	6.80852e-18	-1.98491	-1.4207
5367119	chr17:5367119:T:C	7.20731e-18	-2.00349	-1.3452
5367313	chr17:5367313:C:T	5.2471e-16	-3.05713e-10	0.939063
5367320	chr17:5367320:A:G	1.72647e-17	-2.05383	-0.421284
5367533	chr17:5367533:T:G	9.95751e-18	-1.86981	-1.15564
5367676	chr17:5367676:A:G	4.2845e-17	-3.05713e-10	-1.56619
5367773	chr17:5367773:G:A	4.91162e-17	-3.05713e-10	-1.42959
5367895	chr17:5367895:C:T	1.36509e-17	-2.02296	-0.687017
5367998	chr17:5367998:CTG:C	6.31665e-17	-1.17801	-6.10073e-10
5368004	chr17:5368004:G:A	7.89035e-17	-3.05713e-10	-0.955557
5368009	chr17:5368009:A:G	9.73898e-17	-0.745061	-6.10073e-10
5368025	chr17:5368025:G:A	1.33064e-16	-0.432953	-6.10073e-10
5368039	chr17:5368039:A:G	1.68185e-16	-0.198719	-6.10073e-10
5368041	chr17:5368041:G:A	1.75232e-16	-0.157671	-6.10073e-10
5368156	chr17:5368156:T:C	4.4123e-17	-3.05713e-10	-1.5368
5368509	chr17:5368509:A:G	2.37018e-17	-2.05813	-0.100104
5368605	chr17:5368605:A:G	4.14507e-17	-3.05713e-10	-1.59928
5368815	chr17:5368815:T:G	4.55219e-17	-3.05713e-10	-1.50559
5368909	chr17:5368909:C:A	2.37906e-17	-1.16219	-0.992299
5368959	chr17:5368959:C:T	8.29721e-18	-2.01897	-1.1889
5369243	chr17:5369243:C:T	4.11645e-17	-3.05713e-10	-1.60621
5369285	chr17:5369285:C:A	4.15737e-17	-3.05713e-10	-1.59632
5369413	chr17:5369413:G:A	4.04495e-17	-1.22062	-0.403108
5369655	chr17:5369655:G:A	2.60434e-16	-3.05713e-10	0.238568
5370977	chr17:5370977:T:TC	8.48542e-17	-3.05713e-10	-0.882849
5370989	chr17:5370989:C:T	8.22533e-17	-3.05713e-10	-0.91398
5371127	chr17:5371127:T:C	5.29191e-17	-3.05713e-10	-1.35502
5371652	chr17:5371652:T:C	6.709e-18	-1.97573	-1.44461
5371778	chr17:5371778:A:G	9.39619e-17	-3.05713e-10	-0.780893
5371911	chr17:5371911:A:G	4.80599e-17	-3.05713e-10	-1.45133
5372368	chr17:5372368:C:T	7.33649e-18	-1.71649	-1.61443
5372400	chr17:5372400:G:A	2.20163e-17	-2.03268	-0.199323
5372623	chr17:5372623:G:A	5.81729e-18	-2.05741	-1.50554
5372841	chr17:5372841:C:T	4.27977e-17	-1.5673	-6.10073e-10
5373236	chr17:5373236:A:T	9.64177e-18	-1.98393	-1.07375
5373637	chr17:5373637:TAGA:T	3.32439e-17	-1.81991	-6.10073e-10
5373639	chr17:5373639:G:C	7.06254e-18	-2.0493	-1.31968
5373661	chr17:5373661:A:G	5.46341e-17	-3.05713e-10	-1.32312
5374123	chr17:5374123:A:G	9.10105e-17	-3.05713e-10	-0.812808
5374129	chr17:5374129:T:G	1.02585e-16	-3.05713e-10	-0.693095
5374132	chr17:5374132:T:A	7.81035e-17	-3.05713e-10	-0.965748
5374133	chr17:5374133:CT:C	7.68272e-17	-3.05713e-10	-0.982225
5374372	chr17:5374372:T:G	4.88125e-17	-3.05713e-10	-1.4358
5374434	chr17:5374434:A:T	6.37614e-17	-1.9921	0.823463
5374582	chr17:5374582:G:A	3.75724e-16	-3.05713e-10	0.605073
5374885	chr17:5374885:G:A	6.3001e-18	-2.03609	-1.44712
5374909	chr17:5374909:G:A	1.20888e-16	-3.05713e-10	-0.528922
5374973	chr17:5374973:C:T	4.3317e-17	-3.05713e-10	-1.55524
5375228	chr17:5375228:GTTAT:G	9.21754e-18	-2.05358	-1.0491
5375452	chr17:5375452:G:A	1.12286e-16	-0.602738	-6.10073e-10
5375760	chr17:5375760:A:C	9.54844e-18	-2.05558	-1.01182
5376042	chr17:5376042:T:C	6.30741e-17	-3.05713e-10	-1.17947
5376798	chr17:5376798:G:C	1.79518e-16	-3.05713e-10	-0.133508
5377077	chr17:5377077:C:G	4.11284e-17	-3.05713e-10	-1.60708
5377145	chr17:5377145:T:C	5.36378e-18	-2.05769	-1.58643
5377331	chr17:5377331:G:GAAA	5.80877e-17	-3.05713e-10	-1.26183
5377395	chr17:5377395:C:T	1.04834e-16	-3.05713e-10	-0.671404
5377589	chr17:5377589:C:T	4.39355e-17	-3.05713e-10	-1.54106
5378339	chr17:5378339:C:T	4.07705e-17	-3.05713e-10	-1.61583
5378694	chr17:5378694:T:C	5.93115e-18	-2.05763	-1.48594
5378805	chr17:5378805:C:T	1.00546e-17	-2.04834	-0.967411
5379102	chr17:5379102:C:T	2.70974e-17	-2.02435	-6.10073e-10
5379466	chr17:5379466:C:T	9.3581e-18	-2.05273	-1.03481
5379468	chr17:5379468:C:T	9.35786e-18	-2.05243	-1.03514
5379491	chr17:5379491:CCT:C	2.90888e-17	-1.95343	-6.10073e-10
5379512	chr17:5379512:T:C	2.61958e-17	-2.05818	-6.10073e-10
5379781	chr17:5379781:C:T	6.9109e-17	-3.05713e-10	-1.0881
5379872	chr17:5379872:A:ACAC	1.11373e-16	-3.05713e-10	-0.610896
5379927	chr17:5379927:G:A	8.43972e-17	-3.05713e-10	-0.888249
5379944	chr17:5379944:T:C	9.40898e-18	-2.01095	-1.07117
5379957	chr17:5379957:A:G	5.49585e-18	-2.05678	-1.56301
5380614	chr17:5380614:C:T	5.9101e-18	-2.0511	-1.49602
5381185	chr17:5381185:T:C	8.1175e-18	-2.04842	-1.18134
5381261	chr17:5381261:C:T	7.95604e-17	-3.05713e-10	-0.947267
5381385	chr17:5381385:T:C	8.81298e-17	-0.844972	-6.10073e-10
5381403	chr17:5381403:A:G	8.13392e-18	-2.05362	-1.17412
5381691	chr17:5381691:TTTTC:T	7.93727e-18	-2.0541	-1.19811
5381899	chr17:5381899:C:CTCCTT	5.72846e-17	-3.05713e-10	-1.27575
5381927	chr17:5381927:C:T	2.16915e-17	-2.05633	-0.190531
5382372	chr17:5382372:G:A	5.95668e-17	-3.05713e-10	-1.23668
5382580	chr17:5382580:C:T	6.94836e-17	-3.05713e-10	-1.08269
5382582	chr17:5382582:T:C	4.08173e-17	-3.05713e-10	-1.61468
5382608	chr17:5382608:C:T	8.57358e-17	-3.05713e-10	-0.872512
5382617	chr17:5382617:T:C	2.10494e-17	-1.86859	-0.408317
5382627	chr17:5382627:T:C	8.86116e-17	-3.05713e-10	-0.839519
5382643	chr17:5382643:TTGGGAGGC:T	2.6261e-17	-2.0557	-6.10073e-10
5382845	chr17:5382845:G:A	7.99434e-17	-3.05713e-10	-0.942464
5382864	chr17:5382864:G:A	4.31283e-17	-3.05713e-10	-1.5596
5382956	chr17:5382956:G:A	4.8336e-17	-3.05713e-10	-1.44561
5383230	chr17:5383230:C:G	6.93551e-17	-3.05713e-10	-1.08454
5383759	chr17:5383759:TTTATC:T	7.17929e-18	-2.0166	-1.33598
5383977	chr17:5383977:AG:A	2.00573e-17	-2.05528	-0.269911
5384062	chr17:5384062:A:G	4.21652e-17	-3.05713e-10	-1.58219
5384095	chr17:5384095:G:A	5.42527e-17	-1.33013	-6.10073e-10
5384191	chr17:5384191:C:T	4.08628e-17	-3.05713e-10	-1.61356
5384626	chr17:5384626:G:C	1.24073e-17	-1.49092	-1.31457
5384859	chr17:5384859:A:T	5.34284e-18	-2.03163	-1.6164
5384883	chr17:5384883:C:T	7.78417e-18	-2.05763	-1.21406
5385449	chr17:5385449:CA:C	7.0342e-18	-2.05311	-1.31989
5385474	chr17:5385474:G:C	7.05932e-18	-2.05092	-1.31852
5385663	chr17:5385663:T:C	3.08323e-17	-2.0435	0.148279
5385708	chr17:5385708:G:A	7.27407e-18	-2.0583	-1.28116
5386260	chr17:5386260:A:G	1.35087e-17	-2.00868	-0.711773
5386356	chr17:5386356:C:T	7.94609e-18	-2.05423	-1.19687
5386679	chr17:5386679:A:G	4.10917e-17	-3.05713e-10	-1.60798
5386713	chr17:5386713:T:C	8.32866e-18	-2.05364	-1.15044
5387159	chr17:5387159:G:A	7.08929e-17	-3.05713e-10	-1.06261
5387279	chr17:5387279:G:A	8.40112e-18	-2.05383	-1.14159
5387338	chr17:5387338:C:T	3.39515e-17	-1.79885	-6.10073e-10
5387361	chr17:5387361:A:C	8.25054e-18	-2.05426	-1.15925
5387372	chr17:5387372:T:C	8.53111e-17	-3.05713e-10	-0.877478
5387383	chr17:5387383:G:A	8.27339e-18	-2.05579	-1.15495
5387504	chr17:5387504:C:A	8.19624e-18	-2.05483	-1.16527
5387750	chr17:5387750:C:T	2.70196e-17	-2.02722	-6.10073e-10
5387956	chr17:5387956:AAAAT:A	8.25177e-18	-2.05435	-1.15901
5388234	chr17:5388234:T:C	8.47652e-18	-2.05166	-1.13482
5388390	chr17:5388390:G:A	1.91536e-17	-2.05264	-0.318652
5388542	chr17:5388542:T:C	8.01319e-18	-2.05338	-1.18931
5388735	chr17:5388735:G:A	4.07561e-17	-3.05713e-10	-1.61618
5388777	chr17:5388777:A:C	6.15189e-16	-3.05713e-10	1.09815
5388942	chr17:5388942:C:T	2.89593e-17	-1.95789	-6.10073e-10
5389442	chr17:5389442:C:T	8.204e-18	-2.05703	-1.16213
5389888	chr17:5389888:T:C	7.73855e-18	-2.05833	-1.21924
5390143	chr17:5390143:C:T	4.07381e-17	-3.05713e-10	-1.61662
5390561	chr17:5390561:C:T	8.50348e-17	-3.05713e-10	-0.880722
5390642	chr17:5390642:T:C	8.59425e-18	-2.05302	-1.11967
5390857	chr17:5390857:G:A	8.42376e-18	-2.05405	-1.13867
5391130	chr17:5391130:C:T	5.40785e-18	-2.05215	-1.58379
5391656	chr17:5391656:T:A	8.54466e-18	-2.055	-1.12347
5391670	chr17:5391670:AAC:A	2.34398e-16	-3.05713e-10	0.133239
5391681	chr17:5391681:A:G	5.31077e-18	-2.05825	-1.5958
5391740	chr17:5391740:G:A	2.70698e-17	-2.02536	-6.10073e-10
5391982	chr17:5391982:G:GT	8.27772e-18	-2.05174	-1.15847
5392037	chr17:5392037:T:C	7.34723e-18	-1.97288	-1.35658
5392051	chr17:5392051:T:C	8.20008e-18	-2.05107	-1.16857
5392182	chr17:5392182:C:T	8.06078e-18	-2.05483	-1.18194
5392208	chr17:5392208:T:C	7.93971e-18	-2.0497	-1.20221
5392236	chr17:5392236:G:T	4.45128e-17	-3.05713e-10	-1.52801
5392633	chr17:5392633:C:A	8.29863e-18	-2.03483	-1.17286
5392739	chr17:5392739:C:T	1.46708e-17	-2.00328	-0.634639
5393230	chr17:5393230:C:T	8.32427e-18	-2.04861	-1.15599
5393259	chr17:5393259:C:T	1.70597e-17	-2.05183	-0.435232
5393399	chr17:5393399:A:G	4.0723e-17	-3.05713e-10	-1.61699
5393476	chr17:5393476:A:G	1.68501e-17	-2.02987	-0.46956
5393521	chr17:5393521:G:C	1.09902e-17	-2.03831	-0.88847
5393635	chr17:5393635:A:G	1.21184e-17	-2.04818	-0.780875
5393689	chr17:5393689:A:G	6.43648e-18	-2.05788	-1.40392
5393718	chr17:5393718:A:G	5.22534e-18	-2.05695	-1.61331
5393738	chr17:5393738:AC:A	4.25637e-17	-3.05713e-10	-1.57278
5393829	chr17:5393829:T:C	1.29138e-17	-2.05241	-0.713078
5394030	chr17:5394030:A:G	8.60049e-18	-2.05386	-1.11811
5394152	chr17:5394152:C:T	5.7743e-17	-1.26778	-6.10073e-10
5394231	chr17:5394231:A:G	8.66722e-18	-2.05549	-1.10874
5394412	chr17:5394412:C:A	2.57726e-16	-3.05713e-10	0.228114
5394441	chr17:5394441:A:G	8.49581e-18	-2.05498	-1.12923
5394446	chr17:5394446:C:G	8.53637e-18	-2.05453	-1.12492
5394470	chr17:5394470:T:C	8.23059e-17	-3.05713e-10	-0.91334
5394477	chr17:5394477:C:T	7.99658e-17	-3.05713e-10	-0.942183
5394652	chr17:5394652:C:A	4.17091e-17	-3.05713e-10	-1.59306
5394676	chr17:5394676:A:C	7.89763e-18	-1.85425	-1.40297
5395000	chr17:5395000:C:T	8.4708e-18	-2.05213	-1.13503
5395076	chr17:5395076:G:A	8.38544e-18	-2.05351	-1.14378
5395170	chr17:5395170:T:C	8.18297e-18	-2.05484	-1.16689
5395398	chr17:5395398:C:G	4.24034e-17	-3.05713e-10	-1.57655
5395472	chr17:5395472:T:C	8.51088e-18	-2.05447	-1.12797
5395525	chr17:5395525:T:G	6.19306e-17	-3.05713e-10	-1.19777
5395614	chr17:5395614:C:T	4.2232e-17	-3.05713e-10	-1.5806
5395738	chr17:5395738:G:A	8.37061e-18	-2.05376	-1.1453
5395773	chr17:5395773:C:T	5.05379e-17	-1.40106	-6.10073e-10
5395837	chr17:5395837:G:A	9.88329e-17	-3.05713e-10	-0.730352
5396036	chr17:5396036:C:T	8.13671e-18	-2.05222	-1.17517
5396039	chr17:5396039:C:T	8.22914e-18	-2.05525	-1.16085
5396354	chr17:5396354:C:G	8.29725e-18	-2.05324	-1.15462
5396630	chr17:5396630:T:C	5.21016e-18	-2.05732	-1.61585
5396863	chr17:5396863:T:C	8.2456e-18	-2.05479	-1.15931
5396885	chr17:5396885:A:G	8.27877e-18	-2.05186	-1.15823
5397163	chr17:5397163:A:G	6.86231e-17	-3.05713e-10	-1.09515
5397180	chr17:5397180:A:G	4.35932e-17	-3.05713e-10	-1.54888
5397370	chr17:5397370:G:A	7.90605e-16	-3.05713e-10	1.34902
5397523	chr17:5397523:G:C	9.5251e-17	-3.05713e-10	-0.767267
5397722	chr17:5397722:CTT:C	9.77936e-18	-1.51622	-1.52729
5398042	chr17:5398042:G:T	2.87236e-17	-1.96606	-6.10073e-10
5398136	chr17:5398136:G:C	8.52866e-18	-2.05107	-1.12928
5398146	chr17:5398146:CAAG:C	8.79473e-18	-2.05241	-1.09722
5398391	chr17:5398391:C:T	8.42475e-18	-2.05068	-1.14193
5398486	chr17:5398486:G:A	8.39611e-18	-2.05668	-1.13934
5398504	chr17:5398504:T:A	8.29477e-17	-3.05713e-10	-0.905572
5399008	chr17:5399008:T:C	4.52347e-17	-3.05713e-10	-1.51192
5399134	chr17:5399134:A:G	8.12613e-18	-2.05081	-1.17789
5399171	chr17:5399171:G:A	6.14685e-16	-3.05713e-10	1.09733
5399255	chr17:5399255:T:TA	5.74905e-17	-3.05713e-10	-1.27216
5399325	chr17:5399325:T:C	8.69088e-18	-2.05818	-1.10332
5399458	chr17:5399458:T:C	8.46118e-18	-2.05273	-1.13556
5399720	chr17:5399720:T:C	7.68442e-17	-3.05713e-10	-0.982003
5399895	chr17:5399895:G:A	9.00327e-18	-2.04947	-1.07672
5400117	chr17:5400117:G:A	8.15897e-18	-2.0463	-1.17836
5400173	chr17:5400173:A:G	8.28879e-18	-2.058	-1.15088
5400352	chr17:5400352:T:C	8.71948e-18	-2.05349	-1.10473
5400427	chr17:5400427:T:C	1.38491e-17	-2.05608	-0.639482
5400453	chr17:5400453:G:A	9.07167e-17	-0.816042	-6.10073e-10
5400502	chr17:5400502:A:AC	6.50599e-17	-1.14847	-6.10073e-10
5400510	chr17:5400510:A:AC	6.51503e-17	-1.14709	-6.10073e-10
5400922	chr17:5400922:T:C	1.58402e-16	-3.05713e-10	-0.258647
5401255	chr17:5401255:T:C	1.76479e-17	-2.05837	-0.394795
5401407	chr17:5401407:T:G	4.45498e-17	-3.05713e-10	-1.52718
5401443	chr17:5401443:T:C	8.27622e-18	-2.05432	-1.15607
5401806	chr17:5401806:A:G	1.34131e-16	-0.424967	-6.10073e-10
5402050	chr17:5402050:T:C	8.00447e-18	-2.055	-1.18878
5402567	chr17:5402567:C:G	8.34589e-18	-2.05506	-1.14695
5402727	chr17:5402727:G:C	7.18888e-18	-2.02223	-1.32901
5403100	chr17:5403100:C:T	2.95623e-17	-1.93728	-6.10073e-10
5403144	chr17:5403144:G:A	9.70036e-18	-2.05605	-0.995571
5403351	chr17:5403351:C:T	8.47655e-18	-2.05401	-1.13247
5403523	chr17:5403523:T:C	7.0479e-17	-3.05713e-10	-1.06847
5403643	chr17:5403643:G:C	7.41851e-15	-3.05713e-10	3.58795
5403764	chr17:5403764:T:C	8.67028e-18	-2.02471	-1.13917
5403869	chr17:5403869:C:A	5.3214e-18	-2.05836	-1.59369
5404399	chr17:5404399:G:A	2.92832e-17	-1.94677	-6.10073e-10
5404461	chr17:5404461:G:A	8.44251e-18	-2.05531	-1.1352
5404512	chr17:5404512:G:A	1.20945e-17	-2.05539	-0.775635
5404517	chr17:5404517:C:T	8.22237e-18	-2.05686	-1.16006
5404524	chr17:5404524:G:C	4.54297e-17	-3.05713e-10	-1.50762
5404734	chr17:5404734:G:A	1.15757e-16	-0.57229	-6.10073e-10
5404841	chr17:5404841:G:A	4.33715e-17	-3.05713e-10	-1.55398
5404988	chr17:5404988:G:A	1.88593e-17	-0.802401	-1.58438
5405049	chr17:5405049:G:T	4.08519e-17	-3.05713e-10	-1.61383
5405057	chr17:5405057:C:T	8.56965e-18	-2.04535	-1.1302
5405283	chr17:5405283:G:A	6.69062e-18	-2.01835	-1.40473
5406391	chr17:5406391:T:C	5.21933e-18	-2.05712	-1.61429
5406588	chr17:5406588:A:C	7.67579e-17	-3.05713e-10	-0.983126
5406716	chr17:5406716:T:C	7.27624e-17	-3.05713e-10	-1.03658
5406801	chr17:5406801:A:C	1.95026e-17	-2.05182	-0.301416
5406868	chr17:5406868:G:A	4.1403e-17	-3.05713e-10	-1.60043
5406875	chr17:5406875:G:A	4.77292e-17	-3.05713e-10	-1.45824
5406906	chr17:5406906:A:G	7.34854e-17	-3.05713e-10	-1.0267
5407091	chr17:5407091:T:G	8.26118e-18	-2.05717	-1.15505
5407164	chr17:5407164:G:A	4.0723e-17	-3.05713e-10	-1.61699
5408018	chr17:5408018:CT:C	1.24548e-17	-2.01155	-0.790133
5408045	chr17:5408045:C:T	6.4142e-17	-3.05713e-10	-1.16268
5408228	chr17:5408228:T:C	4.50378e-17	-3.05713e-10	-1.51628
5408449	chr17:5408449:G:A	7.9992e-17	-3.05713e-10	-0.941856
5409238	chr17:5409238:G:C	7.71351e-18	-2.05728	-1.22353
5409339	chr17:5409339:A:G	9.42794e-17	-3.05713e-10	-0.77752
5409352	chr17:5409352:C:T	8.14608e-18	-2.05431	-1.17193
5409490	chr17:5409490:A:G	4.65435e-17	-3.05713e-10	-1.4834
5409572	chr17:5409572:A:G	9.87665e-18	-2.05226	-0.981351
5409766	chr17:5409766:T:C	7.78604e-18	-2.01735	-1.2541
5409791	chr17:5409791:C:T	8.00352e-17	-3.05713e-10	-0.941316
5409832	chr17:5409832:T:A	7.41689e-18	-2.05531	-1.26471
5409842	chr17:5409842:G:A	4.07406e-17	-3.05713e-10	-1.61656
5409899	chr17:5409899:G:C	4.48712e-17	-3.05713e-10	-1.51999
5410162	chr17:5410162:G:A	6.46677e-17	-3.05713e-10	-1.15452
5410202	chr17:5410202:C:T	8.35052e-18	-2.05789	-1.14357
5410668	chr17:5410668:T:C	2.928e-17	-1.94688	-6.10073e-10
5410940	chr17:5410940:C:G	8.68384e-17	-3.05713e-10	-0.859733
5411313	chr17:5411313:T:C	4.37221e-17	-3.05713e-10	-1.54593
5411392	chr17:5411392:C:T	4.3434e-17	-3.05713e-10	-1.55254
5411479	chr17:5411479:A:G	1.85683e-17	-2.05111	-0.351218
5411636	chr17:5411636:C:T	8.22629e-18	-2.04999	-1.16646
5411769	chr17:5411769:G:A	1.99324e-17	-2.05207	-0.279361
5411843	chr17:5411843:A:G	7.98553e-17	-3.05713e-10	-0.943567
5411979	chr17:5411979:C:T	1.95088e-17	-2.04976	-0.303162
5412182	chr17:5412182:C:T	8.34106e-18	-2.05574	-1.14685
5412851	chr17:5412851:G:A	2.66457e-17	-2.04116	-6.10073e-10
5412875	chr17:5412875:C:T	3.24371e-17	-1.84448	-6.10073e-10
5413177	chr17:5413177:GC:G	8.26692e-18	-2.04948	-1.16204
5413422	chr17:5413422:T:C	8.10059e-18	-2.0557	-1.17615
5413445	chr17:5413445:C:T	8.21882e-18	-2.05269	-1.16467
5413449	chr17:5413449:T:C	1.19495e-17	-2.02099	-0.822105
5413619	chr17:5413619:C:T	8.22372e-18	-2.05274	-1.16402
5413688	chr17:5413688:A:C	6.94549e-18	-1.98459	-1.4011
5413879	chr17:5413879:T:C	2.71718e-17	-2.0216	-6.10073e-10
5414172	chr17:5414172:C:A	5.20424e-18	-2.05769	-1.61662
5414215	chr17:5414215:G:T	8.73494e-17	-3.05713e-10	-0.853866
5414290	chr17:5414290:G:C	5.21122e-18	-2.0572	-1.61577
5414349	chr17:5414349:C:T	8.13811e-18	-2.05727	-1.16995
5414495	chr17:5414495:C:T	3.25652e-17	-1.84054	-6.10073e-10
5414659	chr17:5414659:C:T	5.07273e-17	-3.05713e-10	-1.39732
5414700	chr17:5414700:C:T	6.49725e-17	-3.05713e-10	-1.14982
5414848	chr17:5414848:T:C	7.87868e-18	-2.05715	-1.20248
5415330	chr17:5415330:G:T	3.14541e-17	-1.87525	-6.10073e-10
5415537	chr17:5415537:T:C	9.09578e-17	-3.05713e-10	-0.813387
5415683	chr17:5415683:G:A	8.26106e-18	-2.05463	-1.1576
5415692	chr17:5415692:T:C	4.07777e-17	-3.05713e-10	-1.61565
5415733	chr17:5415733:C:G	8.29707e-18	-2.05576	-1.15212
5415768	chr17:5415768:A:G	7.12866e-17	-3.05713e-10	-1.05707
5415894	chr17:5415894:C:T	7.94583e-18	-2.05738	-1.19376
5415974	chr17:5415974:G:A	8.10254e-18	-2.05648	-1.17513
5416282	chr17:5416282:G:A	5.64368e-17	-3.05713e-10	-1.29066
5416300	chr17:5416300:C:A	7.88731e-18	-2.05447	-1.20406
5416428	chr17:5416428:A:C	9.17427e-18	-2.05791	-1.04947
5416488	chr17:5416488:T:C	2.64652e-17	-2.04795	-6.10073e-10
5416724	chr17:5416724:T:A	1.96942e-17	-2.05596	-0.2875
5416835	chr17:5416835:T:TG	7.0113e-17	-3.05713e-10	-1.07367
5417118	chr17:5417118:A:G	8.37153e-18	-2.05648	-1.14247
5417908	chr17:5417908:A:G	1.3254e-17	-2.05559	-0.68389
5417938	chr17:5417938:A:G	3.9616e-17	-1.64455	-6.10073e-10
5418093	chr17:5418093:G:A	2.8833e-15	2.64291	-6.10073e-10
5418197	chr17:5418197:T:C	4.37946e-17	-3.05713e-10	-1.54427
5418302	chr17:5418302:G:A	4.15933e-17	-3.05713e-10	-1.59584
5418553	chr17:5418553:T:C	3.05977e-16	-3.05713e-10	0.399727
5418786	chr17:5418786:C:T	1.45538e-17	-2.02706	-0.618875
5419949	chr17:5419949:C:T	1.36772e-17	-1.97037	-0.73768
5420669	chr17:5420669:C:T	5.34899e-18	-2.03529	-1.61158
5420816	chr17:5420816:T:C	5.32293e-18	-2.03679	-1.61496
5420887	chr17:5420887:G:A	5.3681e-18	-2.03287	-1.61044
5420916	chr17:5420916:C:T	5.37784e-18	-2.02986	-1.61164
5421013	chr17:5421013:A:C	7.23373e-17	-3.05713e-10	-1.04244
5421086	chr17:5421086:A:C	5.35113e-18	-2.03362	-1.61286
5421268	chr17:5421268:C:T	5.68272e-18	-2.00131	-1.58505
5421516	chr17:5421516:C:T	5.45449e-18	-2.01842	-1.60893
5421646	chr17:5421646:G:T	5.43331e-18	-2.02384	-1.60739
5422046	chr17:5422046:CTCTT:C	5.3867e-18	-2.02875	-1.6111
5422468	chr17:5422468:G:A	9.08556e-18	-1.60239	-1.51471
5422488	chr17:5422488:A:C	6.80078e-18	-2.02967	-1.37708
5422750	chr17:5422750:C:T	4.75831e-17	-3.05713e-10	-1.4613
5422769	chr17:5422769:C:T	5.46126e-18	-2.02894	-1.59716
5422825	chr17:5422825:C:G	5.45732e-18	-2.03023	-1.5966
5422842	chr17:5422842:G:A	6.54367e-18	-2.0505	-1.39478
5422858	chr17:5422858:C:T	5.41814e-18	-2.0339	-1.60013
5423021	chr17:5423021:C:T	1.60226e-17	-1.80126	-0.748515
5423210	chr17:5423210:A:G	5.18427e-17	-3.05713e-10	-1.37557
5423647	chr17:5423647:T:G	6.03976e-17	-3.05713e-10	-1.22283
5423757	chr17:5423757:G:T	3.52836e-17	-1.76036	-6.10073e-10
5423941	chr17:5423941:T:G	2.64576e-17	-2.04824	-6.10073e-10
5424078	chr17:5424078:C:T	4.61212e-17	-3.05713e-10	-1.49251
5424208	chr17:5424208:C:T	6.12468e-18	-1.94995	-1.5615
5424252	chr17:5424252:T:C	5.62975e-18	-2.03336	-1.56236
5424272	chr17:5424272:C:G	6.02281e-17	-3.05713e-10	-1.22564
5424302	chr17:5424302:A:T	7.00485e-18	-1.98879	-1.38839
5424607	chr17:5424607:C:G	5.3977e-18	-2.02291	-1.61489
5424653	chr17:5424653:C:T	9.35944e-18	-1.47792	-1.60947
5424658	chr17:5424658:A:G	4.49432e-17	-3.05713e-10	-1.51838
5424835	chr17:5424835:T:C	5.46899e-18	-2.02323	-1.60146
5425313	chr17:5425313:G:A	5.44845e-18	-2.02612	-1.60233
5425341	chr17:5425341:T:C	5.36825e-18	-2.04287	-1.60042
5425428	chr17:5425428:T:C	5.49783e-18	-2.03016	-1.58927
5425658	chr17:5425658:CTTTA:C	5.45756e-18	-2.03149	-1.59529
5425879	chr17:5425879:C:T	5.47372e-18	-2.02346	-1.60037
5426255	chr17:5426255:A:G	8.82056e-17	-3.05713e-10	-0.844113
5426501	chr17:5426501:T:G	2.4609e-17	-1.73831	-0.382361
5426729	chr17:5426729:C:T	1.07379e-16	-0.64742	-6.10073e-10
5426739	chr17:5426739:CAA:C	5.35366e-18	-2.03423	-1.61178
5426796	chr17:5426796:A:G	6.20714e-18	-2.0234	-1.47469
5426866	chr17:5426866:A:G	6.45941e-18	-1.84587	-1.61238
5427639	chr17:5427639:C:G	5.41068e-18	-2.02956	-1.60585
5427757	chr17:5427757:G:C	4.28488e-17	-3.05713e-10	-1.5661
5428576	chr17:5428576:A:G	5.3865e-18	-2.02307	-1.61682
5429137	chr17:5429137:G:T	4.09126e-17	-3.05713e-10	-1.61235
5429527	chr17:5429527:T:C	2.86815e-17	-1.96753	-6.10073e-10
5429962	chr17:5429962:G:A	2.47784e-17	-2.05289	-0.0609258
5430294	chr17:5430294:G:C	4.51456e-17	-3.05713e-10	-1.51389
5430717	chr17:5430717:A:G	2.67396e-17	-2.03764	-6.10073e-10
5430866	chr17:5430866:G:C	1.92209e-17	-1.44852	-0.919263
5430922	chr17:5430922:A:T	2.14206e-17	-1.33639	-0.923042
5431530	chr17:5431530:G:A	4.70191e-17	-1.47323	-6.10073e-10
5431581	chr17:5431581:TCCA:T	1.52435e-16	-0.297048	-6.10073e-10
5431653	chr17:5431653:G:A	2.21979e-16	0.0787988	-6.10073e-10
5431715	chr17:5431715:T:C	6.11072e-17	-1.21115	-6.10073e-10
5432248	chr17:5432248:C:G	4.07574e-17	-3.05713e-10	-1.61615
5432432	chr17:5432432:C:T	5.21422e-18	-2.05606	-1.61633
5432738	chr17:5432738:G:A	5.20685e-18	-2.05809	-1.61572
5432868	chr17:5432868:A:G	5.30825e-18	-2.04763	-1.60689
5433471	chr17:5433471:G:T	5.26807e-18	-2.05725	-1.60487
5434707	chr17:5434707:C:G	3.02921e-17	-1.9129	-6.10073e-10
5434961	chr17:5434961:G:A	2.69556e-17	-2.02959	-6.10073e-10
5435344	chr17:5435344:C:T	4.08485e-17	-3.05713e-10	-1.61391
5435463	chr17:5435463:G:C	5.36917e-18	-2.04436	-1.59875
5435670	chr17:5435670:T:C	5.61114e-18	-2.04288	-1.55615
5435739	chr17:5435739:G:A	5.68339e-18	-1.97922	-1.60702
5435773	chr17:5435773:T:A	4.13975e-17	-3.05713e-10	-1.60056
5435796	chr17:5435796:G:A	4.10403e-17	-3.05713e-10	-1.60923
5435800	chr17:5435800:T:C	4.19127e-17	-3.05713e-10	-1.58819
5436392	chr17:5436392:G:C	4.13738e-17	-3.05713e-10	-1.60113
5436673	chr17:5436673:T:C	2.62051e-17	-2.05783	-6.10073e-10
5436830	chr17:5436830:C:T	3.05872e-16	-3.05713e-10	0.399384
5436999	chr17:5436999:T:C	9.30333e-18	-2.0558	-1.03761
5437068	chr17:5437068:TC:T	1.30453e-17	-1.57483	-1.18052
5437193	chr17:5437193:A:G	2.07644e-16	-3.05713e-10	0.0120416
5437251	chr17:5437251:C:T	7.88981e-17	-3.05713e-10	-0.955625
5437483	chr17:5437483:C:T	5.41045e-18	-2.04966	-1.58579
5437493	chr17:5437493:T:C	1.16304e-17	-1.29286	-1.5773
5437745	chr17:5437745:A:G	1.39619e-17	-1.98718	-0.700278
5438044	chr17:5438044:G:A	4.31021e-17	-3.05713e-10	-1.56021
5438429	chr17:5438429:A:G	5.87878e-18	-1.93699	-1.61545
5438554	chr17:5438554:T:C	7.25335e-18	-2.05667	-1.28565
5438905	chr17:5438905:C:T	4.69136e-17	-3.05713e-10	-1.47548
5439200	chr17:5439200:C:T	9.46332e-17	-3.05713e-10	-0.773775
5439523	chr17:5439523:G:A	2.64111e-17	-2.05	-6.10073e-10
5439959	chr17:5439959:G:A	7.99465e-18	-1.65109	-1.59393
5439971	chr17:5439971:A:G	6.34889e-17	-3.05713e-10	-1.17292
5440526	chr17:5440526:G:A	4.07431e-17	-3.05713e-10	-1.6165
5440872	chr17:5440872:T:A	7.51952e-17	-3.05713e-10	-1.00369
5441155	chr17:5441155:AGGCAGTTCCT:A	1.58824e-17	-1.35066	-1.20791
5441504	chr17:5441504:G:GA	1.15621e-17	-2.03036	-0.845693
5441512	chr17:5441512:G:A	3.86758e-17	-1.66857	-6.10073e-10
5441929	chr17:5441929:C:T	5.17306e-17	-3.05713e-10	-1.37773
5442131	chr17:5442131:C:G	5.2908e-17	-3.05713e-10	-1.35523
5442902	chr17:5442902:C:G	2.76041e-17	-0.429213	-1.5766
5443030	chr17:5443030:AAATT:A	9.68989e-18	-1.95571	-1.09699
5443593	chr17:5443593:G:A	7.02776e-17	-1.07133	-6.10073e-10
5443764	chr17:5443764:T:C	7.43331e-18	-2.05733	-1.26049
5444256	chr17:5444256:G:A	2.38393e-16	-3.05713e-10	0.150136
5444468	chr17:5444468:G:A	2.62486e-17	-2.05617	-6.10073e-10
5444636	chr17:5444636:A:T	6.38459e-18	-2.05092	-1.41898
5444681	chr17:5444681:T:C	2.91385e-16	-3.05713e-10	0.350862
5444809	chr17:5444809:C:A	2.79285e-17	-1.99413	-6.10073e-10
5445443	chr17:5445443:G:A	4.0916e-17	-3.05713e-10	-1.61226
5445828	chr17:5445828:C:T	3.56061e-17	-0.477944	-1.27332
5446088	chr17:5446088:C:T	6.5119e-18	-2.05639	-1.39376
5446235	chr17:5446235:A:G	1.01791e-17	-1.93642	-1.06702
5446544	chr17:5446544:A:G	9.01455e-17	-3.05713e-10	-0.822357
5446920	chr17:5446920:A:G	4.08931e-17	-3.05713e-10	-1.61282
5447015	chr17:5447015:C:T	1.13313e-16	-3.05713e-10	-0.593625
5447549	chr17:5447549:G:A	9.46656e-17	-3.05713e-10	-0.773433
5447564	chr17:5447564:T:C	1.65549e-17	-2.05113	-0.465975
5447565	chr17:5447565:G:A	1.95403e-17	-2.05513	-0.296176
5448283	chr17:5448283:G:A	2.61912e-17	-2.05836	-6.10073e-10
5448471	chr17:5448471:A:G	6.0195e-18	-2.01728	-1.5115
5448610	chr17:5448610:T:C	1.25222e-17	-1.62188	-1.1744
5449199	chr17:5449199:C:T	8.95845e-17	-3.05713e-10	-0.828601
5449409	chr17:5449409:CCAGT:C	2.34887e-16	-3.05713e-10	0.135324
5449467	chr17:5449467:C:T	4.48954e-17	-3.05713e-10	-1.51945
5449598	chr17:5449598:G:A	4.08145e-17	-3.05713e-10	-1.61474
5450769	chr17:5450769:A:G	9.0529e-18	-1.68676	-1.43393
5450884	chr17:5450884:G:C	1.00527e-17	-2.04712	-0.96882
5450952	chr17:5450952:T:G	4.46798e-17	-3.05713e-10	-1.52426
5451261	chr17:5451261:G:A	4.08195e-17	-1.61462	-6.10073e-10
5451385	chr17:5451385:G:A	1.32543e-17	-2.0583	-0.68116
5451678	chr17:5451678:A:T	8.13739e-17	-3.05713e-10	-0.924728
5451890	chr17:5451890:G:A	5.87586e-18	-2.03692	-1.51601
5452108	chr17:5452108:A:G	3.77149e-17	-1.69373	-6.10073e-10
5452447	chr17:5452447:G:A	1.24934e-17	-1.96604	-0.832538
5452634	chr17:5452634:C:T	6.04079e-17	-1.22266	-6.10073e-10
5452947	chr17:5452947:G:A	6.20772e-17	-1.1954	-6.10073e-10
5453056	chr17:5453056:C:G	1.22763e-16	-3.05713e-10	-0.513523
5453257	chr17:5453257:C:T	8.5167e-17	-0.879169	-6.10073e-10
5453317	chr17:5453317:A:C	4.71805e-17	-3.05713e-10	-1.4698
5453519	chr17:5453519:T:C	7.88825e-17	-3.05713e-10	-0.955823
5453593	chr17:5453593:C:T	6.61652e-18	-1.8177	-1.61652
5454079	chr17:5454079:C:T	5.57828e-17	-3.05713e-10	-1.30232
5454543	chr17:5454543:C:G	4.20313e-17	-3.05713e-10	-1.58537
5454909	chr17:5454909:C:T	2.65416e-17	-2.04507	-6.10073e-10
5454928	chr17:5454928:G:T	4.734e-17	-3.05713e-10	-1.46643
5454997	chr17:5454997:G:A	4.07327e-17	-3.05713e-10	-1.61675
5455351	chr17:5455351:C:T	1.02504e-17	-1.79179	-1.20467
5455795	chr17:5455795:C:T	3.06025e-17	-1.9027	-6.10073e-10
5455870	chr17:5455870:G:A	2.06247e-17	-2.03613	-0.261162
5456401	chr17:5456401:C:G	5.28702e-17	-1.35594	-6.10073e-10
5456418	chr17:5456418:G:A	4.59356e-17	-3.05713e-10	-1.49654
5456505	chr17:5456505:G:T	4.1438e-17	-3.05713e-10	-1.59958
5456518	chr17:5456518:A:G	9.39062e-18	-1.79324	-1.29083
5456875	chr17:5456875:C:T	2.62132e-17	-2.05752	-6.10073e-10
5457540	chr17:5457540:G:C	2.92004e-17	-1.68734	-0.26226
5457555	chr17:5457555:C:T	1.46934e-16	-3.05713e-10	-0.333802
5457755	chr17:5457755:G:T	5.63447e-18	-2.03348	-1.5614
5457818	chr17:5457818:C:T	3.1212e-17	-1.88298	-6.10073e-10
5457905	chr17:5457905:A:G	3.18039e-17	-1.14191	-0.722287
5457922	chr17:5457922:C:T	5.19009e-16	-3.05713e-10	0.928138
5458046	chr17:5458046:G:A	5.25875e-18	-2.04771	-1.61618
5458460	chr17:5458460:A:G	5.05174e-17	-3.05713e-10	-1.40147
5458547	chr17:5458547:C:T	9.28691e-17	-3.05713e-10	-0.792591
5458553	chr17:5458553:G:A	4.77306e-17	-3.05713e-10	-1.45821
5458925	chr17:5458925:C:T	1.92583e-17	-1.16984	-1.196
5459355	chr17:5459355:A:T	5.2766e-17	-3.05713e-10	-1.35791
5459724	chr17:5459724:C:G	1.47804e-16	-3.05713e-10	-0.327899
5459940	chr17:5459940:C:CCTGGCCAGAAGCAGTGTTTCATAGACCTATTTCAGT	4.51502e-17	-3.05713e-10	-1.51379
5460166	chr17:5460166:T:C	8.52333e-18	-2.0045	-1.17648
5460303	chr17:5460303:T:C	6.97188e-18	-1.89113	-1.49077
5460451	chr17:5460451:T:C	5.43102e-17	-3.05713e-10	-1.32907
5460653	chr17:5460653:C:T	1.34489e-17	-1.19357	-1.53132
5460748	chr17:5460748:C:A	3.05654e-17	-1.67539	-0.228527
5461341	chr17:5461341:C:T	4.52478e-17	-3.05713e-10	-1.51163
5461353	chr17:5461353:T:C	9.08386e-18	-1.7715	-1.34578
5461582	chr17:5461582:C:T	1.28694e-16	-3.05713e-10	-0.466348
5462303	chr17:5462303:G:A	2.94959e-17	-1.93953	-6.10073e-10
5462952	chr17:5462952:C:T	1.07753e-16	-0.643937	-6.10073e-10
5463143	chr17:5463143:T:C	4.94183e-17	-3.05713e-10	-1.42346
5463902	chr17:5463902:C:T	4.07594e-17	-3.05713e-10	-1.6161
5464230	chr17:5464230:T:C	1.24012e-16	-0.503405	-6.10073e-10
5464334	chr17:5464334:AAAC:A	1.94066e-17	-2.03739	-0.32078
5464950	chr17:5464950:T:C	2.90826e-17	-1.95364	-6.10073e-10
5464991	chr17:5464991:G:A	1.20769e-17	-1.29049	-1.542
5465012	chr17:5465012:T:C	5.25391e-17	-3.05713e-10	-1.36223
5465909	chr17:5465909:A:G	5.14872e-17	-3.05713e-10	-1.38245
5466061	chr17:5466061:C:G	4.48672e-17	-3.05713e-10	-1.52007
5466613	chr17:5466613:T:C	4.54803e-17	-1.33039	-0.176113
5466692	chr17:5466692:GA:G	8.77802e-18	-2.02081	-1.13072
5467367	chr17:5467367:G:T	2.64635e-17	-0.480488	-1.56753
5467407	chr17:5467407:T:C	1.38019e-16	-3.05713e-10	-0.396393
5467502	chr17:5467502:T:C	5.42661e-18	-2.04598	-1.58648
5467611	chr17:5467611:C:T	2.44322e-17	-1.34519	-0.782694
5467880	chr17:5467880:A:C	4.4461e-17	-3.05713e-10	-1.52917
5468563	chr17:5468563:C:G	1.47356e-17	-1.0599	-1.57362
5469082	chr17:5469082:G:A	1.70999e-17	-0.921563	-1.56314
5469370	chr17:5469370:T:C	1.07985e-17	-1.99907	-0.945304
5469626	chr17:5469626:A:T	1.41844e-16	-3.05713e-10	-0.369057
5470110	chr17:5470110:A:T	4.07324e-17	-3.05713e-10	-1.61676
5470636	chr17:5470636:A:G	1.19683e-17	-1.90945	-0.932071
5470722	chr17:5470722:AAG:A	1.98975e-16	-3.05713e-10	-0.0306026
5471767	chr17:5471767:T:C	1.02616e-16	-3.05713e-10	-0.692791
5471872	chr17:5471872:T:C	4.79539e-17	-1.45354	-6.10073e-10
5472435	chr17:5472435:G:A	1.21073e-17	-1.22148	-1.60849
5473138	chr17:5473138:T:C	1.16519e-17	-2.01608	-0.852235
5473527	chr17:5473527:G:GT	1.2034e-17	-1.22022	-1.61583
5474352	chr17:5474352:A:G	1.2141e-17	-1.21369	-1.6135
5474416	chr17:5474416:A:G	7.87487e-17	-3.05713e-10	-0.957521
5474459	chr17:5474459:T:C	1.61886e-16	-3.05713e-10	-0.236891
5474568	chr17:5474568:G:A	3.19299e-17	-1.86024	-6.10073e-10
5475219	chr17:5475219:C:G	1.84513e-16	-3.05713e-10	-0.106063
5475224	chr17:5475224:G:A	1.5895e-16	-3.05713e-10	-0.255191
5475369	chr17:5475369:C:T	1.39111e-17	-1.65884	-1.03226
5475614	chr17:5475614:C:T	6.98695e-18	-1.76636	-1.61337
5475637	chr17:5475637:T:C	6.93291e-17	-3.05713e-10	-1.08492
5476234	chr17:5476234:C:G	1.25496e-16	-0.491508	-6.10073e-10
5476450	chr17:5476450:A:C	1.02403e-17	-1.3842	-1.61325
5476696	chr17:5476696:G:A	1.22668e-17	-1.79568	-1.02121
5476775	chr17:5476775:C:A	7.80762e-18	-1.93883	-1.32985
5476932	chr17:5476932:G:A	7.37038e-17	-3.05713e-10	-1.02373
5477722	chr17:5477722:C:A	6.59748e-18	-1.88158	-1.55551
5478380	chr17:5478380:G:A	4.5723e-17	-3.05713e-10	-1.50118
5478547	chr17:5478547:C:T	5.53324e-18	-2.04229	-1.57072
5478569	chr17:5478569:G:A	2.64894e-17	-2.04704	-6.10073e-10
5478676	chr17:5478676:A:G	9.96718e-18	-1.95043	-1.07405
5478711	chr17:5478711:C:T	1.18983e-17	-1.91011	-0.937277
5478802	chr17:5478802:C:T	2.62113e-17	-2.05759	-6.10073e-10
5478872	chr17:5478872:T:C	2.45157e-17	-1.95431	-0.170159
5478882	chr17:5478882:C:T	7.29762e-18	-1.72734	-1.6089
5478990	chr17:5478990:T:G	1.84231e-16	-3.05713e-10	-0.107592
5479916	chr17:5479916:T:C	4.08672e-17	-3.05713e-10	-1.61345
5479931	chr17:5479931:A:G	6.47114e-17	-1.92993	0.776081
5480381	chr17:5480381:C:T	7.64417e-17	-3.05713e-10	-0.987255
5480689	chr17:5480689:A:G	5.75639e-17	-3.05713e-10	-1.27089
5480795	chr17:5480795:TCAAA:T	5.81565e-18	-2.04612	-1.51711
5481007	chr17:5481007:T:C	2.00046e-17	-1.03105	-1.29677
5481423	chr17:5481423:C:T	4.1123e-17	-3.05713e-10	-1.60721
5481976	chr17:5481976:T:C	2.53872e-17	-1.21975	-0.869785
5482078	chr17:5482078:C:A	7.62398e-18	-1.68376	-1.60872
5482245	chr17:5482245:C:G	3.54642e-13	7.45508	-6.10073e-10
5482705	chr17:5482705:A:G	1.17331e-17	-1.24444	-1.61693
5483223	chr17:5483223:T:C	1.16915e-17	-1.24825	-1.61667
5483567	chr17:5483567:G:A	2.9112e-17	-0.80503	-1.1476
5483605	chr17:5483605:A:G	4.97092e-17	-3.05713e-10	-1.41759
5483676	chr17:5483676:T:C	3.56309e-17	-1.75057	-6.10073e-10
5483970	chr17:5483970:T:C	4.12197e-17	-3.05713e-10	-1.60487
5484428	chr17:5484428:G:T	5.84751e-18	-2.00644	-1.55133
5484528	chr17:5484528:G:A	1.3526e-16	-3.05713e-10	-0.416581
5484556	chr17:5484556:C:T	6.4196e-17	-3.05713e-10	-1.16184
5484747	chr17:5484747:G:C	2.65477e-17	-2.04484	-6.10073e-10
5485248	chr17:5485248:T:TCAAC	1.22147e-17	-1.91201	-0.90913
5485794	chr17:5485794:T:C	6.30904e-18	-1.96722	-1.51458
5485883	chr17:5485883:A:C	4.14511e-17	-3.05713e-10	-1.59927
5486568	chr17:5486568:C:T	5.69143e-18	-1.96956	-1.61526
5486742	chr17:5486742:A:T	1.47682e-17	-1.86867	-0.762632
5486767	chr17:5486767:G:A	6.23181e-18	-2.04078	-1.45333
5486808	chr17:5486808:A:G	1.36278e-17	-1.92642	-0.785246
5486887	chr17:5486887:G:C	1.71291e-17	-1.58749	-0.895507
5486982	chr17:5486982:G:A	3.03696e-17	-1.91034	-6.10073e-10
5487384	chr17:5487384:T:C	1.4075e-17	-1.90267	-0.776709
5487425	chr17:5487425:C:G	1.37669e-17	-1.86699	-0.834528
5487714	chr17:5487714:G:T	1.39003e-17	-1.9045	-0.787375
5487763	chr17:5487763:C:T	9.83865e-18	-1.43823	-1.59924
5487869	chr17:5487869:T:G	1.52378e-17	-0.986077	-1.61393
5487886	chr17:5487886:G:A	1.46597e-17	-1.74396	-0.894715
5488370	chr17:5488370:G:A	5.38114e-18	-2.04563	-1.59525
5488841	chr17:5488841:C:T	1.05998e-17	-1.36146	-1.60149
5488853	chr17:5488853:A:C	6.55056e-18	-1.95015	-1.49408
5488923	chr17:5488923:A:G	2.53689e-16	-3.05713e-10	0.212326
5489471	chr17:5489471:A:G	7.03848e-17	-1.0698	-6.10073e-10
5489699	chr17:5489699:T:TGTTCCTTA	1.15893e-17	-1.25671	-1.61699
5489769	chr17:5489769:C:T	1.2842e-17	-1.15625	-1.61481
5489837	chr17:5489837:A:C	6.31055e-17	-3.05713e-10	-1.17897
5489848	chr17:5489848:C:T	1.50086e-16	-3.05713e-10	-0.312575
5490110	chr17:5490110:C:T	4.08768e-17	-3.05713e-10	-1.61322
5490111	chr17:5490111:G:A	1.37506e-17	-1.38176	-1.32094
5490141	chr17:5490141:T:C	1.09878e-17	-1.35924	-1.56776
5490204	chr17:5490204:A:G	1.51446e-17	-1.62023	-0.985902
5490283	chr17:5490283:C:T	6.32367e-18	-2.04817	-1.43132
5490535	chr17:5490535:G:A	1.80304e-16	-3.05713e-10	-0.129139
5490770	chr17:5490770:G:T	9.22689e-18	-1.49027	-1.61139
5490884	chr17:5490884:T:C	7.88764e-18	-1.80658	-1.45191
5490928	chr17:5490928:G:A	7.82579e-18	-1.80666	-1.4597
5491010	chr17:5491010:C:A	8.12085e-18	-1.75742	-1.47193
5491259	chr17:5491259:A:G	8.07334e-18	-1.78469	-1.45053
5491287	chr17:5491287:T:C	7.86534e-18	-1.80045	-1.46086
5491320	chr17:5491320:A:G	8.04987e-18	-1.79173	-1.44639
5491343	chr17:5491343:C:T	1.78724e-17	-1.3766	-1.06392
5491425	chr17:5491425:C:T	7.15383e-18	-1.81399	-1.54214
5492014	chr17:5492014:G:A	8.10233e-18	-1.78934	-1.44229
5492051	chr17:5492051:C:G	8.04883e-18	-1.79557	-1.44269
5492063	chr17:5492063:G:A	9.13295e-18	-1.50295	-1.60895
5492143	chr17:5492143:A:G	6.41203e-18	-2.0372	-1.4284
5492157	chr17:5492157:C:G	8.04204e-18	-1.80214	-1.43696
5492198	chr17:5492198:T:A	9.14529e-18	-1.49403	-1.61651
5492310	chr17:5492310:G:A	7.82145e-18	-1.80975	-1.45716
5492401	chr17:5492401:A:G	8.1719e-18	-1.79537	-1.42771
5492439	chr17:5492439:C:G	7.76386e-18	-1.81204	-1.46227
5492440	chr17:5492440:A:G	7.87316e-18	-1.8034	-1.45692
5492495	chr17:5492495:C:G	7.96794e-18	-1.7985	-1.44986
5492563	chr17:5492563:T:C	8.30682e-18	-1.7814	-1.42531
5492634	chr17:5492634:C:A	9.47632e-18	-1.46428	-1.61071
5492667	chr17:5492667:C:T	1.42871e-16	-3.05713e-10	-0.361843
5492994	chr17:5492994:G:A	8.24262e-18	-1.81605	-1.39841
5493197	chr17:5493197:C:A	1.04939e-16	-3.05713e-10	-0.670407
5493367	chr17:5493367:G:A	5.95819e-17	-3.05713e-10	-1.23643
5493377	chr17:5493377:C:T	7.98753e-18	-1.80153	-1.44437
5493415	chr17:5493415:T:C	8.09853e-18	-1.78773	-1.44437
5493547	chr17:5493547:T:C	4.59103e-17	-3.05713e-10	-1.49709
5493802	chr17:5493802:A:G	7.85578e-18	-1.97207	-1.29046
5493883	chr17:5493883:G:T	7.36491e-18	-1.71026	-1.6168
5493957	chr17:5493957:C:G	7.75497e-18	-1.81171	-1.46374
5494081	chr17:5494081:T:C	7.85828e-18	-1.81356	-1.44866
5494228	chr17:5494228:A:G	8.70286e-18	-1.54933	-1.6108
5494240	chr17:5494240:T:C	8.30463e-18	-1.76807	-1.4389
5494416	chr17:5494416:T:C	1.81611e-17	-2.05675	-0.367751
5494451	chr17:5494451:T:C	7.86731e-18	-1.80028	-1.46079
5494539	chr17:5494539:G:A	7.32648e-18	-2.01612	-1.31617
5494824	chr17:5494824:G:A	7.95697e-18	-1.75808	-1.49166
5494914	chr17:5494914:A:G	8.95858e-18	-1.55418	-1.57699
5495197	chr17:5495197:A:G	1.13686e-16	-3.05713e-10	-0.59034
5495220	chr17:5495220:A:G	7.66136e-18	-1.70333	-1.58426
5495403	chr17:5495403:G:A	5.65585e-17	-3.05713e-10	-1.28851
5495727	chr17:5495727:A:G	8.34815e-17	-3.05713e-10	-0.899158
5496098	chr17:5496098:G:A	1.33931e-16	-3.05713e-10	-0.426458
5496241	chr17:5496241:C:T	4.14597e-17	-3.05713e-10	-1.59906
5496561	chr17:5496561:C:T	7.54982e-15	-3.05713e-10	3.6055
5496677	chr17:5496677:T:A	5.75657e-17	-3.05713e-10	-1.27086
5496857	chr17:5496857:G:A	1.96991e-17	-0.956786	-1.38642
5496996	chr17:5496996:C:G	5.128e-17	-1.38648	-6.10073e-10
5497142	chr17:5497142:C:T	2.8595e-17	-1.97055	-6.10073e-10
5497430	chr17:5497430:C:T	1.32591e-17	-1.15796	-1.58114
5497595	chr17:5497595:G:C	1.06161e-16	-3.05713e-10	-0.658829
5498386	chr17:5498386:C:T	1.42289e-17	-1.08029	-1.58822
5498565	chr17:5498565:G:A	4.56167e-17	-3.05713e-10	-1.50351
5498995	chr17:5498995:G:C	4.43735e-17	-3.05713e-10	-1.53114
5499614	chr17:5499614:CT:C	1.91655e-17	-1.30614	-1.06453
5499804	chr17:5499804:C:T	8.41328e-17	-3.05713e-10	-0.891386
5499915	chr17:5499915:AC:A	2.68252e-16	-3.05713e-10	0.268145
5500004	chr17:5500004:C:G	8.59353e-17	-0.870188	-6.10073e-10
5500282	chr17:5500282:C:A	6.50736e-17	-3.05713e-10	-1.14826
5500403	chr17:5500403:C:T	4.44579e-16	-3.05713e-10	0.773345
5500691	chr17:5500691:T:C	5.45271e-16	-3.05713e-10	0.977501
5500832	chr17:5500832:G:A	3.64049e-17	-1.72908	-6.10073e-10
5500950	chr17:5500950:C:T	1.48183e-17	-1.01154	-1.61639
5501161	chr17:5501161:C:A	6.62671e-18	-1.84713	-1.58555
5501481	chr17:5501481:G:A	1.13065e-17	-1.93872	-0.959683
5501677	chr17:5501677:T:C	7.08489e-18	-1.75668	-1.60914
5502423	chr17:5502423:G:C	8.99385e-17	-3.05713e-10	-0.824656
5502507	chr17:5502507:T:C	1.59289e-17	-1.4122	-1.14345
5502509	chr17:5502509:T:C	1.595e-17	-1.41122	-1.14311
5502516	chr17:5502516:C:A	8.26126e-17	-0.909621	-6.10073e-10
5502671	chr17:5502671:G:A	1.19124e-16	-3.05713e-10	-0.543618
5502764	chr17:5502764:C:T	4.39019e-17	-3.05713e-10	-1.54182
5502966	chr17:5502966:C:T	1.30969e-17	-1.13489	-1.61652
5503215	chr17:5503215:G:A	1.40534e-17	-1.08812	-1.5928
5503386	chr17:5503386:C:T	4.15635e-17	-3.05713e-10	-1.59656
5503473	chr17:5503473:G:A	1.23664e-17	-1.19241	-1.61639
5503597	chr17:5503597:CTCTG:C	1.23671e-17	-1.19217	-1.61657
5503783	chr17:5503783:G:C	1.85102e-17	-0.894095	-1.51137
5503949	chr17:5503949:C:T	1.81962e-16	-0.463611	0.343624
5504075	chr17:5504075:A:G	7.56432e-17	-3.05713e-10	-0.997756
5504256	chr17:5504256:T:G	4.21547e-17	-3.05713e-10	-1.58244
5505070	chr17:5505070:T:C	1.20358e-16	-3.05713e-10	-0.533315
5505314	chr17:5505314:G:A	1.27226e-17	-1.16765	-1.61275
5505326	chr17:5505326:A:G	1.28316e-17	-1.15965	-1.61223
5505575	chr17:5505575:A:T	4.07453e-17	-3.05713e-10	-1.61644
5505585	chr17:5505585:A:G	4.16786e-17	-3.05713e-10	-1.5938
5505597	chr17:5505597:C:G	1.64892e-17	-1.44819	-1.07289
5505683	chr17:5505683:C:G	5.37976e-17	-3.05713e-10	-1.33855
5505777	chr17:5505777:G:T	5.8118e-18	-1.95876	-1.60513
5505886	chr17:5505886:A:C	7.49868e-17	-3.05713e-10	-1.00647
5506065	chr17:5506065:G:A	1.77492e-17	-0.835652	-1.61179
5506304	chr17:5506304:A:G	6.92919e-18	-1.90496	-1.48308
5506826	chr17:5506826:C:T	1.48593e-17	-1.04287	-1.58229
5506890	chr17:5506890:A:G	2.47227e-17	-1.37171	-0.744349
5506938	chr17:5506938:T:G	1.34881e-17	-1.10878	-1.61319
5507179	chr17:5507179:G:A	1.23303e-17	-1.20099	-1.61073
5507189	chr17:5507189:G:A	2.49435e-16	-3.05713e-10	0.195416
5507451	chr17:5507451:C:T	3.05606e-16	-3.05713e-10	0.398515
5507460	chr17:5507460:C:T	8.69058e-18	-1.56292	-1.59862
5507506	chr17:5507506:G:A	3.01831e-16	-3.05713e-10	0.386083
5507591	chr17:5507591:G:A	2.65386e-17	-2.04518	-6.10073e-10
5507694	chr17:5507694:C:T	5.58409e-17	-3.05713e-10	-1.30128
5507745	chr17:5507745:C:T	1.27005e-17	-1.16773	-1.61441
5507782	chr17:5507782:G:A	1.23076e-17	-1.20349	-1.61008
5507861	chr17:5507861:C:T	1.29026e-17	-1.15758	-1.60877
5507873	chr17:5507873:C:T	1.23073e-17	-1.20236	-1.61123
5507907	chr17:5507907:G:A	1.24186e-16	-3.05713e-10	-0.502
5507928	chr17:5507928:G:A	1.26403e-16	-3.05713e-10	-0.484305
5507994	chr17:5507994:C:T	1.24592e-17	-1.18867	-1.61265
5508044	chr17:5508044:G:C	1.24556e-17	-1.18827	-1.61334
5508157	chr17:5508157:G:T	5.99839e-18	-1.92281	-1.60948
5508195	chr17:5508195:G:A	4.08757e-17	-3.05713e-10	-1.61325
5508284	chr17:5508284:C:T	1.3356e-17	-1.11937	-1.61245
5508290	chr17:5508290:T:C	1.45816e-17	-1.49306	-1.15096
5508558	chr17:5508558:C:T	5.19372e-17	-3.05713e-10	-1.37375
5508612	chr17:5508612:C:G	1.97112e-16	-3.05713e-10	-0.0400089
5509041	chr17:5509041:C:T	1.15886e-17	-1.25826	-1.6155
5509330	chr17:5509330:T:C	9.1233e-18	-1.50304	-1.60991
5509334	chr17:5509334:C:T	1.08419e-17	-1.66907	-1.2713
5509502	chr17:5509502:G:A	6.92996e-18	-1.86748	-1.52044
5509577	chr17:5509577:G:A	1.3865e-16	-3.05713e-10	-0.391833
5509592	chr17:5509592:A:C	8.67713e-18	-1.70129	-1.4618
5509612	chr17:5509612:C:A	3.00577e-17	-0.993109	-0.927556
5509617	chr17:5509617:G:T	3.16431e-17	-0.961662	-0.907601
5509636	chr17:5509636:C:T	1.03369e-16	-0.685476	-6.10073e-10
5509659	chr17:5509659:G:A	7.22425e-16	-2.05833	3.31716
5509704	chr17:5509704:T:C	8.22379e-18	-1.81933	-1.39742
5509718	chr17:5509718:C:T	8.41351e-18	-1.68483	-1.50912
5509784	chr17:5509784:C:T	1.77518e-17	-0.967922	-1.47938
5510003	chr17:5510003:C:T	3.35816e-17	-1.8098	-6.10073e-10
5510047	chr17:5510047:A:G	3.71033e-17	-1.71008	-6.10073e-10
5510110	chr17:5510110:C:T	6.89092e-18	-1.83312	-1.56046
5510296	chr17:5510296:T:C	6.99274e-18	-1.99524	-1.38367
5510348	chr17:5510348:G:A	6.79154e-17	-3.05713e-10	-1.10552
5510532	chr17:5510532:G:T	6.16583e-16	-3.05713e-10	1.10041
5510545	chr17:5510545:GAC:G	4.08373e-17	-3.05713e-10	-1.61419
5510560	chr17:5510560:T:C	1.14974e-17	-1.7954	-1.08627
5510684	chr17:5510684:T:A	6.28994e-18	-1.8773	-1.60753
5510685	chr17:5510685:T:A	4.18612e-17	-3.05713e-10	-1.58942
5510902	chr17:5510902:C:T	6.07869e-18	-1.90367	-1.61533
5510947	chr17:5510947:C:T	2.85228e-17	-1.97308	-6.10073e-10
5511053	chr17:5511053:A:G	2.17716e-16	0.0594084	-6.10073e-10
5511152	chr17:5511152:C:T	1.94591e-17	-0.785015	-1.57045
5511202	chr17:5511202:G:A	3.37909e-16	-3.05713e-10	0.498993
5511355	chr17:5511355:C:A	4.34305e-17	-3.05713e-10	-1.55262
5511607	chr17:5511607:C:T	5.10455e-17	-1.39106	-6.10073e-10
5511657	chr17:5511657:A:G	4.21378e-17	-3.05713e-10	-1.58284
5511718	chr17:5511718:A:C	7.96405e-18	-1.83654	-1.41231
5511917	chr17:5511917:C:G	7.62037e-18	-2.05617	-1.23678
5512303	chr17:5512303:C:T	5.31931e-18	-2.03812	-1.61432
5512596	chr17:5512596:G:A	6.63168e-18	-2.02133	-1.41059
5512645	chr17:5512645:G:A	5.82454e-17	-3.05713e-10	-1.25912
5512719	chr17:5512719:T:TA	1.34086e-17	-1.6938	-1.03409
5513006	chr17:5513006:G:A	4.2878e-17	-3.05713e-10	-1.56542
5513607	chr17:5513607:C:T	1.7209e-16	-3.05713e-10	-0.175766
5514236	chr17:5514236:C:T	2.07703e-17	-1.7029	-0.587361
5514702	chr17:5514702:A:G	2.32686e-17	-1.71442	-0.462261
5514748	chr17:5514748:G:C	2.03777e-17	-1.70443	-0.604915
5515479	chr17:5515479:G:A	1.38313e-17	-1.83361	-0.863244
5515835	chr17:5515835:C:A	9.34117e-18	-1.56354	-1.52581
5515873	chr17:5515873:A:G	1.35286e-17	-1.74945	-0.969526
5515892	chr17:5515892:G:GT	1.6872e-17	-1.7483	-0.749822
5515958	chr17:5515958:C:T	6.4823e-18	-1.85596	-1.59874
5516565	chr17:5516565:C:T	2.00187e-17	-1.71936	-0.607754
5516989	chr17:5516989:A:G	4.15391e-17	-3.05713e-10	-1.59715
5517008	chr17:5517008:C:T	2.39077e-17	-1.46152	-0.688067
5517481	chr17:5517481:G:A	4.5225e-17	-3.05713e-10	-1.51213
5517685	chr17:5517685:T:A	6.94589e-18	-1.832	-1.55363
5517997	chr17:5517997:C:G	4.52642e-17	-3.05713e-10	-1.51127
5518109	chr17:5518109:C:T	4.53137e-17	-3.05713e-10	-1.51017
5518233	chr17:5518233:T:C	1.12462e-17	-1.60461	-1.29914
5518372	chr17:5518372:G:C	4.63508e-17	-3.05713e-10	-1.48754
5518434	chr17:5518434:G:A	2.89485e-17	-1.95827	-6.10073e-10
5518574	chr17:5518574:T:TC	6.58682e-17	-3.05713e-10	-1.13613
5518588	chr17:5518588:A:T	8.09216e-17	-3.05713e-10	-0.930302
5518811	chr17:5518811:A:T	7.04424e-17	-3.05713e-10	-1.06899
5519056	chr17:5519056:A:G	7.98539e-17	-3.05713e-10	-0.943584
5519203	chr17:5519203:T:C	6.1488e-17	-3.05713e-10	-1.20494
5519784	chr17:5519784:C:A	6.81361e-18	-1.80375	-1.60111
5520004	chr17:5520004:A:G	5.46571e-16	-1.87634	2.85622
5520209	chr17:5520209:C:T	4.03361e-17	-1.62654	-6.10073e-10
5520706	chr17:5520706:C:T	4.54776e-17	-3.05713e-10	-1.50656
5520711	chr17:5520711:T:G	5.14282e-17	-3.05713e-10	-1.3836
5520722	chr17:5520722:T:C	8.31204e-18	-1.5919	-1.61418
5521045	chr17:5521045:G:A	6.39477e-17	-3.05713e-10	-1.16572
5521056	chr17:5521056:G:A	9.09501e-18	-1.64789	-1.46817
5521287	chr17:5521287:G:A	8.10198e-18	-1.78681	-1.44486
5521335	chr17:5521335:G:A	1.00936e-16	-3.05713e-10	-0.709293
5521384	chr17:5521384:T:C	8.25963e-18	-1.75999	-1.45241
5521452	chr17:5521452:G:T	5.84454e-17	-1.76039	0.504695
5521616	chr17:5521616:C:T	5.07578e-17	-3.05713e-10	-1.39672
5521671	chr17:5521671:G:A	8.05316e-18	-1.77418	-1.46353
5521757	chr17:5521757:T:C	8.10419e-18	-1.61445	-1.61695
5521873	chr17:5521873:G:A	1.40423e-17	-1.56917	-1.11254
5521934	chr17:5521934:C:T	1.45594e-17	-1.54312	-1.10242
5522104	chr17:5522104:C:T	5.35964e-18	-2.04899	-1.59589
5522615	chr17:5522615:C:T	4.52631e-17	-3.05713e-10	-1.51129
5522698	chr17:5522698:T:G	1.21544e-17	-1.41617	-1.40992
5522860	chr17:5522860:G:C	4.81438e-17	-3.05713e-10	-1.44959
5522873	chr17:5522873:T:C	4.07535e-17	-3.05713e-10	-1.61624
5523059	chr17:5523059:G:A	4.52642e-17	-3.05713e-10	-1.51127
5523099	chr17:5523099:A:G	4.5342e-17	-3.05713e-10	-1.50955
5523317	chr17:5523317:T:A	7.54121e-17	-3.05713e-10	-1.00082
5523381	chr17:5523381:C:T	5.85099e-17	-3.05713e-10	-1.25459
5523382	chr17:5523382:G:A	8.08323e-18	-1.78116	-1.45283
5523403	chr17:5523403:C:T	1.15465e-17	-1.31482	-1.56258
5523795	chr17:5523795:T:C	6.45493e-18	-1.862	-1.59694
5523866	chr17:5523866:T:C	8.16973e-18	-1.78322	-1.44013
5523947	chr17:5523947:G:A	7.61436e-18	-1.81879	-1.47496
5523985	chr17:5523985:G:A	7.94246e-18	-1.79434	-1.45722
5524011	chr17:5524011:C:T	3.65101e-17	-1.67162	-0.0545693
5524081	chr17:5524081:G:A	2.97942e-17	-1.92947	-6.10073e-10
5524275	chr17:5524275:T:C	8.04541e-18	-1.78228	-1.4564
5524464	chr17:5524464:G:A	5.20397e-17	-3.05713e-10	-1.37178
5524603	chr17:5524603:G:A	7.55244e-18	-1.81743	-1.48449
5524663	chr17:5524663:T:A	6.45802e-17	-3.05713e-10	-1.15587
5524774	chr17:5524774:C:T	7.99971e-18	-1.79008	-1.45429
5525220	chr17:5525220:C:T	8.39214e-18	-1.77665	-1.41984
5525304	chr17:5525304:C:T	4.35847e-14	5.35868	-6.10073e-10
5525448	chr17:5525448:G:C	7.09359e-18	-1.76448	-1.60011
5525787	chr17:5525787:C:T	5.44417e-17	-3.05713e-10	-1.32665
5525889	chr17:5525889:T:C	8.41502e-17	-3.05713e-10	-0.891179
5526084	chr17:5526084:C:T	5.51291e-17	-1.31411	-6.10073e-10
5526112	chr17:5526112:C:T	4.10008e-17	-3.05713e-10	-1.61019
5526393	chr17:5526393:C:T	8.47755e-18	-1.76652	-1.41984
5526771	chr17:5526771:C:T	9.8144e-18	-1.79542	-1.24451
```
