## Supplementary material for "Characterization of shared and ancestry-specific signals driving complex traits using multi-ancestry fine-mapping": susiex_nc2.cs80.cs

```
CS_ID	SNP	BP	REF_ALLELE	ALT_ALLELE	REF_FRQ	BETA	SE	-LOG10P	CS_PIP	OVRL_PIP
1	chr17:4933086:C:T	4933086	T,T	C,C	1,1	-inf,-inf	inf,inf	13.4395,5.8964	0.746441	0.746444
1	chr17:4937573:G:A	4937573	A,A	G,G	1,1	-inf,-inf	inf,inf	12.749,6.0958	0.251274	0.251282
2	chr17:4858100:T:C	4858100	C,NA	T,NA	1,NA	inf,NA	inf,NA	5.31425,NA	0.144696	0.144696
2	chr17:5039221:G:T	5039221	T,NA	G,NA	1,NA	inf,NA	inf,NA	4.48541,NA	0.0792596	0.0792596
2	chr17:4867566:A:G	4867566	G,NA	A,NA	1,NA	inf,NA	inf,NA	4.31406,NA	0.0534409	0.0534409
2	chr17:4947777:A:G	4947777	G,NA	A,NA	1,NA	-inf,NA	inf,NA	3.99439,NA	0.022822	0.022822
2	chr17:4867388:A:G	4867388	NA,G	NA,A	NA,1	NA,-inf	NA,inf	NA,3.63414	0.0147405	0.0147405
2	chr17:5496561:C:T	5496561	NA,T	NA,C	NA,1	NA,inf	NA,inf	NA,3.00785	0.0119846	0.0119846
2	chr17:5482245:C:G	5482245	G,NA	C,NA	1,NA	-inf,NA	inf,NA	4.95903,NA	0.0117637	0.0117637
2	chr17:4954126:C:T	4954126	NA,T	NA,C	NA,1	NA,-inf	NA,inf	NA,2.15619	0.0102018	0.0102018
2	chr17:5403643:G:C	5403643	NA,C	NA,G	NA,1	NA,inf	NA,inf	NA,2.99929	0.00912646	0.00912646
2	chr17:4956070:G:A	4956070	NA,A	NA,G	NA,1	NA,-inf	NA,inf	NA,2.08691	0.00870016	0.00870016
2	chr17:5180183:C:T	5180183	NA,T	NA,C	NA,1	NA,-inf	NA,inf	NA,2.13069	0.00675117	0.00675117
2	chr17:4817012:G:A	4817012	NA,A	NA,G	NA,1	NA,inf	NA,inf	NA,2.33632	0.00648964	0.00648964
2	chr17:4739793:G:T	4739793	NA,T	NA,G	NA,1	NA,inf	NA,inf	NA,2.51295	0.00602397	0.00602397
2	chr17:4897404:C:G	4897404	NA,G	NA,C	NA,1	NA,inf	NA,inf	NA,2.69052	0.00469797	0.00469797
2	chr17:5231924:C:T	5231924	NA,T	NA,C	NA,1	NA,-inf	NA,inf	NA,1.95732	0.00451169	0.00451169
2	chr17:5112065:G:A	5112065	NA,A	NA,G	NA,1	NA,-inf	NA,inf	NA,1.91049	0.00449742	0.00449742
2	chr17:5163527:G:A	5163527	NA,A	NA,G	NA,1	NA,-inf	NA,inf	NA,2.98331	0.00444521	0.00444521
2	chr17:5191069:C:T	5191069	NA,T	NA,C	NA,1	NA,-inf	NA,inf	NA,1.92469	0.00419838	0.00419838
2	chr17:5418093:G:A	5418093	A,NA	G,NA	1,NA	inf,NA	inf,NA	2.69978,NA	0.00408875	0.00408875
2	chr17:5215634:C:CA	5215634	NA,CA	NA,C	NA,1	NA,-inf	NA,inf	NA,1.89741	0.00394196	0.00394196
2	chr17:4878099:C:T	4878099	NA,T	NA,C	NA,1	NA,-inf	NA,inf	NA,1.8887	0.00390331	0.00390331
2	chr17:5525304:C:T	5525304	T,NA	C,NA	1,NA	-inf,NA	inf,NA	3.98497,NA	0.00389872	0.00389872
2	chr17:5161754:G:A	5161754	NA,A	NA,G	NA,1	NA,-inf	NA,inf	NA,2.92044	0.00379358	0.00379358
2	chr17:5149106:A:G	5149106	NA,G	NA,A	NA,1	NA,-inf	NA,inf	NA,2.88829	0.00354226	0.00354226
2	chr17:4706665:T:C	4706665	NA,C	NA,T	NA,1	NA,inf	NA,inf	NA,1.93431	0.00336462	0.00336462
2	chr17:5056901:C:G	5056901	NA,G	NA,C	NA,1	NA,-inf	NA,inf	NA,1.74193	0.00334619	0.00334619
2	chr17:5195744:C:T	5195744	NA,T	NA,C	NA,1	NA,-inf	NA,inf	NA,2.84646	0.00333877	0.00333877
2	chr17:5039011:T:C	5039011	NA,C	NA,T	NA,1	NA,-inf	NA,inf	NA,1.70211	0.00332291	0.00332291
2	chr17:4586331:G:A	4586331	NA,A	NA,G	NA,1	NA,-inf	NA,inf	NA,2.30334	0.00314214	0.00314214
2	chr17:4841325:C:T	4841325	T,NA	C,NA	1,NA	-inf,NA	inf,NA	2.05425,NA	0.00298554	0.00298554
2	chr17:5101468:G:GGAC	5101468	NA,GGAC	NA,G	NA,1	NA,-inf	NA,inf	NA,1.70915	0.00288626	0.00288626
2	chr17:5072944:C:T	5072944	NA,T	NA,C	NA,1	NA,-inf	NA,inf	NA,1.67924	0.0027586	0.0027586
2	chr17:5060020:C:T	5060020	NA,T	NA,C	NA,1	NA,-inf	NA,inf	NA,2.30195	0.00274926	0.00274926
2	chr17:4573293:T:TG	4573293	NA,TG	NA,T	NA,1	NA,-inf	NA,inf	NA,2.15768	0.00270303	0.00270303
2	chr17:5076474:G:C	5076474	NA,C	NA,G	NA,1	NA,-inf	NA,inf	NA,1.67138	0.00269759	0.00269759
2	chr17:4975630:G:A	4975630	A,NA	G,NA	1,NA	-inf,NA	inf,NA	2.73439,NA	0.0026666	0.0026666
2	chr17:5064978:C:T	5064978	NA,T	NA,C	NA,1	NA,-inf	NA,inf	NA,1.64079	0.00261007	0.00261007
2	chr17:5072472:C:T	5072472	NA,T	NA,C	NA,1	NA,-inf	NA,inf	NA,1.62998	0.00249901	0.00249901
2	chr17:4827161:G:T	4827161	NA,T	NA,G	NA,1	NA,inf	NA,inf	NA,2.12843	0.00246179	0.00246179
2	chr17:4707059:C:T	4707059	NA,T	NA,C	NA,1	NA,-inf	NA,inf	NA,2.10615	0.00241254	0.00241254
2	chr17:5072021:A:G	5072021	NA,G	NA,A	NA,1	NA,-inf	NA,inf	NA,1.60451	0.00239516	0.00239516
2	chr17:5052730:T:C	5052730	NA,C	NA,T	NA,1	NA,-inf	NA,inf	NA,1.74473	0.00238224	0.00238224
2	chr17:4583823:G:A	4583823	NA,A	NA,G	NA,1	NA,-inf	NA,inf	NA,2.14819	0.00231645	0.00231645
2	chr17:5050815:T:C	5050815	NA,C	NA,T	NA,1	NA,-inf	NA,inf	NA,1.57032	0.00222777	0.00222777
2	chr17:5053645:G:A	5053645	NA,A	NA,G	NA,1	NA,-inf	NA,inf	NA,1.71256	0.00222679	0.00222679
2	chr17:4904699:G:A	4904699	NA,A	NA,G	NA,1	NA,-inf	NA,inf	NA,1.54783	0.00216585	0.00216585
2	chr17:4833747:T:C	4833747	C,C	T,T	1,1	inf,inf	inf,inf	4.30251,0.833673	0.00216386	0.00216386
2	chr17:4938088:C:T	4938088	NA,T	NA,C	NA,1	NA,inf	NA,inf	NA,2.59403	0.00215925	0.00215925
2	chr17:4715925:C:G	4715925	NA,G	NA,C	NA,1	NA,-inf	NA,inf	NA,2.02433	0.00202282	0.00202282
2	chr17:5397370:G:A	5397370	NA,A	NA,G	NA,1	NA,inf	NA,inf	NA,1.88586	0.00191731	0.00191731
2	chr17:4705628:C:T	4705628	NA,T	NA,C	NA,1	NA,-inf	NA,inf	NA,1.98665	0.00189247	0.00189247
2	chr17:5026585:A:G	5026585	NA,G	NA,A	NA,1	NA,inf	NA,inf	NA,2.47193	0.00187158	0.00187158
2	chr17:4798773:G:T	4798773	NA,T	NA,G	NA,1	NA,inf	NA,inf	NA,2.17349	0.00182438	0.00182438
2	chr17:5083684:G:A	5083684	A,NA	G,NA	1,NA	inf,NA	inf,NA	2.2631,NA	0.0017625	0.0017625
2	chr17:4988985:C:T	4988985	NA,T	NA,C	NA,1	NA,inf	NA,inf	NA,2.44582	0.00173471	0.00173471
2	chr17:4941405:C:T	4941405	NA,T	NA,C	NA,1	NA,inf	NA,inf	NA,2.44056	0.00165833	0.00165833
2	chr17:5355156:A:G	5355156	G,NA	A,NA	1,NA	-inf,NA	inf,NA	3.89759,NA	0.00164495	0.00164495
2	chr17:4633055:C:T	4633055	NA,T	NA,C	NA,1	NA,inf	NA,inf	NA,1.97773	0.00163913	0.00163913
2	chr17:5193084:A:G	5193084	NA,G	NA,A	NA,1	NA,inf	NA,inf	NA,2.0966	0.00160047	0.00160047
2	chr17:4725549:C:T	4725549	T,T	C,C	1,1	inf,inf	inf,inf	1.15121,2.62299	0.00159966	0.00159966
2	chr17:4921551:T:C	4921551	C,NA	T,NA	1,NA	inf,NA	inf,NA	2.39523,NA	0.00155596	0.00155596
2	chr17:4940114:G:A	4940114	NA,A	NA,G	NA,1	NA,inf	NA,inf	NA,2.3943	0.00153547	0.00153547
2	chr17:5047998:C:T	5047998	NA,T	NA,C	NA,1	NA,inf	NA,inf	NA,2.33466	0.00149892	0.00149892
2	chr17:5399171:G:A	5399171	NA,A	NA,G	NA,1	NA,inf	NA,inf	NA,1.7568	0.00148873	0.00148873
2	chr17:5388777:A:C	5388777	NA,C	NA,A	NA,1	NA,inf	NA,inf	NA,1.75723	0.00148799	0.00148799
2	chr17:5062127:C:T	5062127	NA,T	NA,C	NA,1	NA,-inf	NA,inf	NA,1.58656	0.00146931	0.00146931
2	chr17:4780131:C:T	4780131	NA,T	NA,C	NA,1	NA,inf	NA,inf	NA,1.95399	0.00143982	0.00143982
2	chr17:4841762:T:C	4841762	C,NA	T,NA	1,NA	-inf,NA	inf,NA	1.63839,NA	0.00142334	0.00142334
2	chr17:4606365:G:A	4606365	NA,A	NA,G	NA,1	NA,inf	NA,inf	NA,1.75423	0.00142319	0.00142319
2	chr17:4922411:A:C	4922411	NA,C	NA,A	NA,1	NA,inf	NA,inf	NA,2.35634	0.0014196	0.0014196
2	chr17:4828223:A:C	4828223	NA,C	NA,A	NA,1	NA,inf	NA,inf	NA,1.83009	0.00141677	0.00141677
2	chr17:4804864:G:A	4804864	A,NA	G,NA	1,NA	inf,NA	inf,NA	1.45634,NA	0.00141273	0.00141273
2	chr17:5040538:G:A	5040538	NA,A	NA,G	NA,1	NA,inf	NA,inf	NA,2.2824	0.0013827	0.0013827
2	chr17:5049143:G:A	5049143	NA,A	NA,G	NA,1	NA,inf	NA,inf	NA,2.25218	0.00133254	0.00133254
2	chr17:4931820:C:T	4931820	NA,T	NA,C	NA,1	NA,inf	NA,inf	NA,2.30975	0.00133	0.00133
2	chr17:4586097:A:G	4586097	NA,G	NA,A	NA,1	NA,-inf	NA,inf	NA,1.85003	0.00132428	0.00132428
2	chr17:4915516:C:T	4915516	NA,T	NA,C	NA,1	NA,-inf	NA,inf	NA,1.20343	0.00132307	0.00132307
2	chr17:5043600:C:T	5043600	NA,T	NA,C	NA,1	NA,inf	NA,inf	NA,2.2375	0.00127249	0.00127249
2	chr17:5258471:A:G	5258471	NA,G	NA,A	NA,1	NA,inf	NA,inf	NA,1.4016	0.00124585	0.00124585
2	chr17:5228505:C:T	5228505	NA,T	NA,C	NA,1	NA,-inf	NA,inf	NA,2.11195	0.0012454	0.0012454
2	chr17:5247777:C:G	5247777	NA,G	NA,C	NA,1	NA,inf	NA,inf	NA,1.40929	0.00123111	0.00123111
2	chr17:4610925:A:G	4610925	NA,G	NA,A	NA,1	NA,-inf	NA,inf	NA,1.85073	0.00119898	0.00119898
2	chr17:4879215:C:G	4879215	G,NA	C,NA	1,NA	-inf,NA	inf,NA	6.47955,NA	0.00119147	0.00119147
2	chr17:4605714:T:A	4605714	NA,A	NA,T	NA,1	NA,inf	NA,inf	NA,1.65859	0.00118452	0.00118452
2	chr17:4568262:C:T	4568262	NA,T	NA,C	NA,1	NA,-inf	NA,inf	NA,1.80939	0.00116949	0.00116949
2	chr17:5374582:G:A	5374582	NA,A	NA,G	NA,1	NA,inf	NA,inf	NA,1.50059	0.0011407	0.0011407
2	chr17:4831532:G:A	4831532	NA,A	NA,G	NA,1	NA,inf	NA,inf	NA,1.96914	0.00112235	0.00112235
2	chr17:4737967:T:TAA	4737967	NA,TAA	NA,T	NA,1	NA,-inf	NA,inf	NA,1.67619	0.00111569	0.00111569
2	chr17:5245208:C:T	5245208	NA,T	NA,C	NA,1	NA,inf	NA,inf	NA,1.34031	0.00110856	0.00110856
2	chr17:5225563:C:G	5225563	G,NA	C,NA	1,NA	inf,NA	inf,NA	1.99986,NA	0.00110078	0.00110078
2	chr17:4909246:C:A	4909246	NA,A	NA,C	NA,1	NA,-inf	NA,inf	NA,1.12292	0.00109291	0.00109291
2	chr17:4852207:G:C	4852207	C,NA	G,NA	1,NA	-inf,NA	inf,NA	6.36846,NA	0.00107711	0.00107711
2	chr17:4646894:C:T	4646894	T,T	C,C	1,1	-inf,inf	inf,inf	0.0631466,2.97584	0.00105187	0.00105187
2	chr17:5510532:G:T	5510532	NA,T	NA,G	NA,1	NA,inf	NA,inf	NA,1.75839	0.00104644	0.00104644
2	chr17:4820734:G:A	4820734	NA,A	NA,G	NA,1	NA,inf	NA,inf	NA,1.726	0.0010279	0.0010279
2	chr17:5509659:G:A	5509659	A,A	G,G	1,1	inf,inf	inf,inf	0.00310807,2.86696	0.000984598	0.000984598
2	chr17:5124434:G:A	5124434	A,NA	G,NA	1,NA	inf,NA	inf,NA	1.91047,NA	0.000977667	0.000977667
2	chr17:5190604:T:C	5190604	NA,C	NA,T	NA,1	NA,inf	NA,inf	NA,1.83269	0.00097287	0.00097287
2	chr17:5237418:A:G	5237418	NA,G	NA,A	NA,1	NA,inf	NA,inf	NA,1.26582	0.000947068	0.000947068
2	chr17:5457922:C:T	5457922	NA,T	NA,C	NA,1	NA,-inf	NA,inf	NA,1.66936	0.000943764	0.000943764
2	chr17:5436830:C:T	5436830	NA,T	NA,C	NA,1	NA,-inf	NA,inf	NA,1.39167	0.000942151	0.000942151
2	chr17:5500691:T:C	5500691	NA,C	NA,T	NA,1	NA,-inf	NA,inf	NA,1.69494	0.000926792	0.000926792
2	chr17:4895939:C:T	4895939	NA,T	NA,C	NA,1	NA,inf	NA,inf	NA,1.84983	0.000924975	0.000924975
2	chr17:4574589:G:A	4574589	NA,A	NA,G	NA,1	NA,-inf	NA,inf	NA,1.59367	0.00091474	0.00091474
2	chr17:5249400:A:T	5249400	NA,T	NA,A	NA,1	NA,-inf	NA,inf	NA,1.35749	0.000856731	0.000856731
2	chr17:5109320:C:T	5109320	T,NA	C,NA	1,NA	inf,NA	inf,NA	1.87179,NA	0.000856366	0.000856366
2	chr17:4922521:G:T	4922521	NA,T	NA,G	NA,1	NA,-inf	NA,inf	NA,0.855756	0.000853492	0.000853492
2	chr17:4772465:C:T	4772465	NA,T	NA,C	NA,1	NA,inf	NA,inf	NA,1.012	0.000852519	0.000852519
2	chr17:5101056:C:T	5101056	T,NA	C,NA	1,NA	inf,NA	inf,NA	1.87266,NA	0.000851616	0.000851616
2	chr17:4829172:A:T	4829172	T,T	A,A	1,1	inf,inf	inf,inf	4.53504,0.19527	0.000845913	0.000845913
2	chr17:5111931:C:T	5111931	T,NA	C,NA	1,NA	inf,NA	inf,NA	1.82729,NA	0.000828721	0.000828721
2	chr17:5183759:T:G	5183759	NA,G	NA,T	NA,1	NA,-inf	NA,inf	NA,0.946153	0.000806762	0.000806762
2	chr17:4587733:C:T	4587733	NA,T	NA,C	NA,1	NA,-inf	NA,inf	NA,1.57802	0.000795245	0.000795245
2	chr17:5192381:A:G	5192381	NA,G	NA,A	NA,1	NA,-inf	NA,inf	NA,0.938411	0.000793827	0.000793827
2	chr17:4867829:G:T	4867829	T,T	G,G	1,1	inf,-inf	inf,inf	2.0949,0.0891295	0.000783397	0.000783397
2	chr17:4936532:C:T	4936532	NA,T	NA,C	NA,1	NA,-inf	NA,inf	NA,1.01319	0.000773413	0.000773413
2	chr17:4633956:T:C	4633956	NA,C	NA,T	NA,1	NA,-inf	NA,inf	NA,1.50173	0.000772125	0.000772125
2	chr17:5470722:AAG:A	5470722	NA,A	NA,AAG	NA,1	NA,inf	NA,inf	NA,1.15917	0.000771708	0.000771708
2	chr17:4916230:A:G	4916230	NA,G	NA,A	NA,1	NA,-inf	NA,inf	NA,0.955916	0.000770329	0.000770329
2	chr17:5500403:C:T	5500403	NA,T	NA,C	NA,1	NA,-inf	NA,inf	NA,1.58882	0.000766469	0.000766469
2	chr17:5185407:G:A	5185407	NA,A	NA,G	NA,1	NA,-inf	NA,inf	NA,0.916836	0.000753023	0.000753023
2	chr17:4928401:C:T	4928401	NA,T	NA,C	NA,1	NA,-inf	NA,inf	NA,0.990799	0.000736484	0.000736484
2	chr17:4833070:C:T	4833070	NA,T	NA,C	NA,1	NA,-inf	NA,inf	NA,1.44353	0.000733066	0.000733066
2	chr17:4768271:T:C	4768271	C,C	T,T	1,1	-inf,-inf	inf,inf	2.84052,0.161103	0.000728546	0.000728546
2	chr17:4620110:G:A	4620110	NA,A	NA,G	NA,1	NA,inf	NA,inf	NA,1.56168	0.00072842	0.00072842
2	chr17:5057955:T:C	5057955	NA,C	NA,T	NA,1	NA,-inf	NA,inf	NA,1.85987	0.000727721	0.000727721
2	chr17:5418553:T:C	5418553	NA,C	NA,T	NA,1	NA,inf	NA,inf	NA,1.39185	0.000720984	0.000720984
2	chr17:5235833:G:A	5235833	NA,A	NA,G	NA,1	NA,-inf	NA,inf	NA,1.24518	0.000715258	0.000715258
2	chr17:5520004:A:G	5520004	G,G	A,A	1,1	-inf,inf	inf,inf	0.265149,2.64053	0.000712726	0.000712726
2	chr17:5475219:C:G	5475219	NA,G	NA,C	NA,1	NA,inf	NA,inf	NA,1.11754	0.000703825	0.000703825
2	chr17:5478990:T:G	5478990	NA,G	NA,T	NA,1	NA,inf	NA,inf	NA,1.11669	0.000702745	0.000702745
2	chr17:4564846:G:A	4564846	NA,A	NA,G	NA,1	NA,inf	NA,inf	NA,1.40377	0.00069949	0.00069949
2	chr17:4531289:C:T	4531289	NA,T	NA,C	NA,1	NA,inf	NA,inf	NA,1.28493	0.000695283	0.000695283
2	chr17:4811404:G:GT	4811404	NA,GT	NA,G	NA,1	NA,inf	NA,inf	NA,1.43287	0.000687597	0.000687597
2	chr17:4905983:G:A	4905983	NA,A	NA,G	NA,1	NA,inf	NA,inf	NA,1.60953	0.000685317	0.000685317
2	chr17:4601377:T:C	4601377	NA,C	NA,T	NA,1	NA,inf	NA,inf	NA,1.42283	0.000685316	0.000685316
2	chr17:4768168:A:T	4768168	NA,T	NA,A	NA,1	NA,inf	NA,inf	NA,1.40216	0.000682314	0.000682314
2	chr17:5116373:C:T	5116373	NA,T	NA,C	NA,1	NA,inf	NA,inf	NA,1.79442	0.000677273	0.000677273
2	chr17:5066737:A:G	5066737	NA,G	NA,A	NA,1	NA,inf	NA,inf	NA,1.08074	0.000671753	0.000671753
2	chr17:5049745:C:T	5049745	NA,T	NA,C	NA,1	NA,inf	NA,inf	NA,1.8375	0.000665137	0.000665137
2	chr17:4809594:C:G	4809594	NA,G	NA,C	NA,1	NA,inf	NA,inf	NA,1.6172	0.000662587	0.000662587
2	chr17:5199008:A:T	5199008	NA,T	NA,A	NA,1	NA,-inf	NA,inf	NA,0.859911	0.000654854	0.000654854
2	chr17:5041329:T:C	5041329	C,NA	T,NA	1,NA	inf,NA	inf,NA	1.92527,NA	0.000643927	0.000643927
2	chr17:4580131:C:T	4580131	NA,T	NA,C	NA,1	NA,inf	NA,inf	NA,1.46251	0.000642061	0.000642061
2	chr17:5271443:C:A	5271443	NA,A	NA,C	NA,1	NA,inf	NA,inf	NA,1.58201	0.000640954	0.000640954
2	chr17:4865082:ATTTTTATCTTTACT:A	4865082	A,A	ATTTTTATCTTTACT,ATTTTTATCTTTACT	1,1	inf,-inf	inf,inf	2.01605,0.0243089	0.000637914	0.000637914
2	chr17:5367313:C:T	5367313	NA,T	NA,C	NA,1	NA,-inf	NA,inf	NA,1.67503	0.000629324	0.000629324
2	chr17:5233181:T:C	5233181	NA,C	NA,T	NA,1	NA,inf	NA,inf	NA,1.59377	0.000622911	0.000622911
2	chr17:4756301:GC:G	4756301	G,G	GC,GC	1,1	inf,-inf	inf,inf	1.98674,0.417065	0.00061991	0.00061991
2	chr17:5394412:C:A	5394412	NA,A	NA,C	NA,1	NA,inf	NA,inf	NA,1.29993	0.000614289	0.000614289
2	chr17:5006841:C:T	5006841	NA,T	NA,C	NA,1	NA,inf	NA,inf	NA,1.78672	0.000608656	0.000608656
2	chr17:5369655:G:A	5369655	NA,A	NA,G	NA,1	NA,inf	NA,inf	NA,1.30556	0.000599694	0.000599694
2	chr17:4588234:A:G	4588234	NA,G	NA,A	NA,1	NA,inf	NA,inf	NA,1.43069	0.000594969	0.000594969
2	chr17:4869033:C:T	4869033	T,T	C,C	1,1	inf,-inf	inf,inf	1.97473,0.0608504	0.00059117	0.00059117
2	chr17:4959666:G:A	4959666	A,A	G,G	1,1	-inf,inf	inf,inf	1.8668,0.155626	0.000590686	0.000590686
2	chr17:5061789:G:A	5061789	NA,A	NA,G	NA,1	NA,-inf	NA,inf	NA,1.04203	0.000581569	0.000581569
2	chr17:5100190:C:T	5100190	NA,T	NA,C	NA,1	NA,-inf	NA,inf	NA,2.30483	0.000579	0.000579
2	chr17:5081312:G:C	5081312	NA,C	NA,G	NA,1	NA,-inf	NA,inf	NA,1.72153	0.000574879	0.000574879
2	chr17:4862791:T:C	4862791	C,C	T,T	1,1	-inf,-inf	inf,inf	3.84379,0.448351	0.000572493	0.000572493
2	chr17:5488923:A:G	5488923	NA,G	NA,A	NA,1	NA,inf	NA,inf	NA,1.29142	0.000571384	0.000571384
2	chr17:4869345:C:T	4869345	T,T	C,C	1,1	inf,-inf	inf,inf	1.95727,0.0507319	0.000565622	0.000565622
2	chr17:5391670:AAC:A	5391670	NA,A	NA,AAC	NA,1	NA,inf	NA,inf	NA,1.24864	0.000564877	0.000564877
2	chr17:5499915:AC:A	5499915	NA,A	NA,AC	NA,1	NA,-inf	NA,inf	NA,1.32146	0.000564779	0.000564779
2	chr17:5431653:G:A	5431653	A,NA	G,NA	1,NA	inf,NA	inf,NA	1.42983,NA	0.000556317	0.000556317
2	chr17:4935827:C:G	4935827	NA,G	NA,C	NA,1	NA,inf	NA,inf	NA,1.69832	0.000552396	0.000552396
2	chr17:5263284:C:A	5263284	NA,A	NA,C	NA,1	NA,inf	NA,inf	NA,1.04689	0.000546117	0.000546117
2	chr17:4605269:C:T	4605269	T,NA	C,NA	1,NA	inf,NA	inf,NA	1.56985,NA	0.000543902	0.000543902
2	chr17:5096234:T:C	5096234	NA,C	NA,T	NA,1	NA,-inf	NA,inf	NA,2.30218	0.000541145	0.000541145
2	chr17:5507451:C:T	5507451	NA,T	NA,C	NA,1	NA,-inf	NA,inf	NA,1.39121	0.000532638	0.000532638
2	chr17:4889337:C:T	4889337	NA,T	NA,C	NA,1	NA,-inf	NA,inf	NA,2.24872	0.000532529	0.000532529
2	chr17:5507506:G:A	5507506	NA,A	NA,G	NA,1	NA,-inf	NA,inf	NA,1.38458	0.000527792	0.000527792
2	chr17:5108841:C:G	5108841	NA,G	NA,C	NA,1	NA,-inf	NA,inf	NA,2.21897	0.000527416	0.000527416
2	chr17:4582136:AG:A	4582136	NA,A	NA,AG	NA,1	NA,inf	NA,inf	NA,1.34536	0.000527357	0.000527357
2	chr17:4582142:G:T	4582142	NA,T	NA,G	NA,1	NA,inf	NA,inf	NA,1.34269	0.000524893	0.000524893
2	chr17:4582307:C:A	4582307	NA,A	NA,C	NA,1	NA,inf	NA,inf	NA,1.34269	0.000524893	0.000524893
2	chr17:5208791:A:G	5208791	NA,G	NA,A	NA,1	NA,-inf	NA,inf	NA,1.82387	0.000524793	0.000524793
2	chr17:5068371:G:A	5068371	NA,A	NA,G	NA,1	NA,inf	NA,inf	NA,1.65344	0.00052359	0.00052359
2	chr17:5217498:A:G	5217498	NA,G	NA,A	NA,1	NA,-inf	NA,inf	NA,1.6226	0.000521753	0.000521753
2	chr17:4906794:A:G	4906794	NA,G	NA,A	NA,1	NA,inf	NA,inf	NA,1.51151	0.000521512	0.000521512
2	chr17:4584926:G:A	4584926	NA,A	NA,G	NA,1	NA,inf	NA,inf	NA,1.33857	0.000521194	0.000521194
2	chr17:5469626:A:T	5469626	NA,T	NA,A	NA,1	NA,inf	NA,inf	NA,0.969879	0.000521002	0.000521002
2	chr17:5098776:G:A	5098776	NA,A	NA,G	NA,1	NA,-inf	NA,inf	NA,2.25355	0.000519514	0.000519514
2	chr17:5202798:G:A	5202798	NA,A	NA,G	NA,1	NA,-inf	NA,inf	NA,0.761208	0.000519178	0.000519178
2	chr17:4901397:AG:A	4901397	A,NA	AG,NA	1,NA	inf,NA	inf,NA	1.80714,NA	0.000510076	0.000510076
2	chr17:4878595:G:A	4878595	A,A	G,G	1,1	-inf,-inf	inf,inf	4.22387,0.163478	0.000504839	0.000504839
2	chr17:4701737:A:G	4701737	NA,G	NA,A	NA,1	NA,-inf	NA,inf	NA,1.31431	0.000501364	0.000501364
2	chr17:5511202:G:A	5511202	NA,A	NA,G	NA,1	NA,-inf	NA,inf	NA,1.44457	0.000499829	0.000499829
2	chr17:4777239:C:T	4777239	T,NA	C,NA	1,NA	-inf,NA	inf,NA	1.4745,NA	0.000499363	0.000499363
2	chr17:4960819:T:C	4960819	C,C	T,T	1,1	-inf,inf	inf,inf	1.71896,0.266102	0.000494608	0.000494608
2	chr17:5357596:C:G	5357596	NA,G	NA,C	NA,1	NA,inf	NA,inf	NA,1.46848	0.000489835	0.000489835
2	chr17:4685561:G:A	4685561	A,A	G,G	1,1	inf,inf	inf,inf	0.8267,2.26427	0.000489719	0.000489719
2	chr17:5467407:T:C	5467407	NA,C	NA,T	NA,1	NA,inf	NA,inf	NA,0.954268	0.000487782	0.000487782
2	chr17:5224692:T:A	5224692	NA,A	NA,T	NA,1	NA,-inf	NA,inf	NA,1.91508	0.000486794	0.000486794
2	chr17:5317734:G:A	5317734	NA,A	NA,G	NA,1	NA,-inf	NA,inf	NA,1.28558	0.000480901	0.000480901
2	chr17:5078305:G:A	5078305	NA,A	NA,G	NA,1	NA,inf	NA,inf	NA,1.59981	0.00048082	0.00048082
2	chr17:4871046:G:A	4871046	A,A	G,G	1,1	inf,-inf	inf,inf	1.86548,0.0354282	0.000477575	0.000477575
2	chr17:5444681:T:C	5444681	NA,C	NA,T	NA,1	NA,-inf	NA,inf	NA,1.36578	0.000477222	0.000477222
2	chr17:5500004:C:G	5500004	G,NA	C,NA	1,NA	inf,NA	inf,NA	0.920003,NA	0.000476882	0.000476882
2	chr17:4980891:A:AT	4980891	AT,NA	A,NA	1,NA	inf,NA	inf,NA	1.82437,NA	0.000476724	0.000476724
2	chr17:5181609:G:A	5181609	NA,A	NA,G	NA,1	NA,-inf	NA,inf	NA,0.713767	0.00047098	0.00047098
2	chr17:5332298:AAG:A	5332298	NA,A	NA,AAG	NA,1	NA,inf	NA,inf	NA,0.986391	0.00046842	0.00046842
2	chr17:5484528:G:A	5484528	NA,A	NA,G	NA,1	NA,inf	NA,inf	NA,0.942704	0.0004678	0.0004678
2	chr17:4591035:C:T	4591035	T,NA	C,NA	1,NA	inf,NA	inf,NA	1.26257,NA	0.000467321	0.000467321
2	chr17:5208468:A:G	5208468	G,G	A,A	1,1	-inf,inf	inf,inf	0.115269,3.3686	0.000467116	0.000467116
2	chr17:4876202:C:G	4876202	G,G	C,C	1,1	inf,-inf	inf,inf	1.88396,0.0089992	0.000466724	0.000466724
2	chr17:4866659:C:T	4866659	T,T	C,C	1,1	inf,-inf	inf,inf	1.86848,0.0488551	0.000461949	0.000461949
2	chr17:5064263:C:T	5064263	NA,T	NA,C	NA,1	NA,inf	NA,inf	NA,1.58752	0.000461725	0.000461725
2	chr17:4858467:A:T	4858467	T,T	A,A	1,1	-inf,-inf	inf,inf	4.07494,0.514133	0.000457964	0.000457964
2	chr17:4790047:C:A	4790047	NA,A	NA,C	NA,1	NA,-inf	NA,inf	NA,0.870646	0.000456793	0.000456793
2	chr17:5015039:A:G	5015039	G,G	A,A	1,1	-inf,inf	inf,inf	1.65892,0.0276317	0.000453874	0.000453874
2	chr17:5074353:A:C	5074353	NA,C	NA,A	NA,1	NA,-inf	NA,inf	NA,0.958704	0.000449711	0.000449711
2	chr17:4773287:C:T	4773287	NA,T	NA,C	NA,1	NA,inf	NA,inf	NA,0.807803	0.000449445	0.000449445
2	chr17:5068454:T:A	5068454	NA,A	NA,T	NA,1	NA,inf	NA,inf	NA,1.55886	0.000449068	0.000449068
2	chr17:5214772:G:A	5214772	NA,A	NA,G	NA,1	NA,inf	NA,inf	NA,1.44022	0.000448259	0.000448259
2	chr17:4712489:G:C	4712489	NA,C	NA,G	NA,1	NA,-inf	NA,inf	NA,1.27305	0.000447324	0.000447324
2	chr17:5107135:C:T	5107135	NA,T	NA,C	NA,1	NA,-inf	NA,inf	NA,1.2562	0.000446792	0.000446792
2	chr17:4925175:C:T	4925175	NA,T	NA,C	NA,1	NA,inf	NA,inf	NA,1.56012	0.000443101	0.000443101
2	chr17:4619172:A:G	4619172	NA,G	NA,A	NA,1	NA,-inf	NA,inf	NA,1.17714	0.000442386	0.000442386
2	chr17:5220919:A:G	5220919	NA,G	NA,A	NA,1	NA,inf	NA,inf	NA,1.4304	0.000440709	0.000440709
2	chr17:4762328:A:G	4762328	G,G	A,A	1,1	-inf,-inf	inf,inf	1.98381,0.452442	0.000440216	0.000440216
2	chr17:4910293:G:A	4910293	NA,A	NA,G	NA,1	NA,inf	NA,inf	NA,1.42841	0.000438314	0.000438314
2	chr17:4588411:C:T	4588411	NA,T	NA,C	NA,1	NA,inf	NA,inf	NA,1.24853	0.000435756	0.000435756
2	chr17:4940269:GAC:G	4940269	NA,G	NA,GAC	NA,1	NA,inf	NA,inf	NA,1.54682	0.000432333	0.000432333
2	chr17:4898126:G:A	4898126	NA,A	NA,G	NA,1	NA,inf	NA,inf	NA,1.41944	0.000431809	0.000431809
2	chr17:4618946:G:A	4618946	A,NA	G,NA	1,NA	-inf,NA	inf,NA	1.56649,NA	0.000426487	0.000426487
2	chr17:5342293:A:T	5342293	NA,T	NA,A	NA,1	NA,inf	NA,inf	NA,0.964325	0.000425935	0.000425935
2	chr17:4627111:G:A	4627111	NA,A	NA,G	NA,1	NA,-inf	NA,inf	NA,1.31865	0.000424367	0.000424367
2	chr17:4851732:G:A	4851732	A,A	G,G	1,1	-inf,-inf	inf,inf	4.23054,0.26888	0.000423239	0.000423239
2	chr17:5507189:G:A	5507189	NA,A	NA,G	NA,1	NA,-inf	NA,inf	NA,1.28229	0.000422744	0.000422744
2	chr17:4932710:A:G	4932710	NA,G	NA,A	NA,1	NA,inf	NA,inf	NA,1.51582	0.000420356	0.000420356
2	chr17:4732250:T:C	4732250	NA,C	NA,T	NA,1	NA,-inf	NA,inf	NA,1.18224	0.000419468	0.000419468
2	chr17:4725391:G:A	4725391	NA,A	NA,G	NA,1	NA,-inf	NA,inf	NA,1.08193	0.00041802	0.00041802
2	chr17:4594028:A:C	4594028	NA,C	NA,A	NA,1	NA,inf	NA,inf	NA,1.0692	0.000413805	0.000413805
2	chr17:4870134:G:A	4870134	A,A	G,G	1,1	inf,-inf	inf,inf	1.87345,0.0591846	0.000413704	0.000413704
2	chr17:4732252:C:T	4732252	NA,T	NA,C	NA,1	NA,-inf	NA,inf	NA,1.17256	0.000412968	0.000412968
2	chr17:4924034:T:C	4924034	C,C	T,T	1,1	inf,inf	inf,inf	1.48803,3.73095	0.000409769	0.000409769
2	chr17:4948079:G:A	4948079	NA,A	NA,G	NA,1	NA,inf	NA,inf	NA,1.48511	0.000409576	0.000409576
2	chr17:5241956:G:T	5241956	NA,T	NA,G	NA,1	NA,-inf	NA,inf	NA,1.01972	0.000408999	0.000408999
2	chr17:4868256:C:T	4868256	T,T	C,C	1,1	inf,inf	inf,inf	1.82071,0.0797869	0.000408973	0.000408973
2	chr17:5376798:G:C	5376798	NA,C	NA,G	NA,1	NA,inf	NA,inf	NA,1.10232	0.00040847	0.00040847
2	chr17:5227394:C:A	5227394	NA,A	NA,C	NA,1	NA,inf	NA,inf	NA,1.38335	0.000407686	0.000407686
2	chr17:5273762:T:A	5273762	NA,A	NA,T	NA,1	NA,inf	NA,inf	NA,1.3358	0.000405018	0.000405018
2	chr17:4985285:G:A	4985285	A,A	G,G	1,1	-inf,inf	inf,inf	1.6393,0.120625	0.000403023	0.000403023
2	chr17:4782618:G:A	4782618	NA,A	NA,G	NA,1	NA,inf	NA,inf	NA,1.14394	0.000402146	0.000402146
2	chr17:4739812:G:A	4739812	NA,A	NA,G	NA,1	NA,-inf	NA,inf	NA,1.0506	0.00039905	0.00039905
2	chr17:5145490:CAT:C	5145490	NA,C	NA,CAT	NA,1	NA,inf	NA,inf	NA,1.35769	0.000398858	0.000398858
2	chr17:5214728:T:G	5214728	NA,G	NA,T	NA,1	NA,inf	NA,inf	NA,1.36851	0.000397575	0.000397575
2	chr17:4631062:C:T	4631062	NA,T	NA,C	NA,1	NA,-inf	NA,inf	NA,1.52717	0.000396229	0.000396229
2	chr17:4807043:G:A	4807043	A,NA	G,NA	1,NA	inf,NA	inf,NA	1.31565,NA	0.000395332	0.000395332
2	chr17:4724269:G:C	4724269	NA,C	NA,G	NA,1	NA,inf	NA,inf	NA,1.19666	0.000392639	0.000392639
2	chr17:4612254:G:A	4612254	NA,A	NA,G	NA,1	NA,-inf	NA,inf	NA,1.06105	0.000390381	0.000390381
2	chr17:4768517:T:C	4768517	NA,C	NA,T	NA,1	NA,inf	NA,inf	NA,1.06176	0.00038856	0.00038856
2	chr17:4959030:C:T	4959030	T,T	C,C	1,1	-inf,inf	inf,inf	1.61928,0.233487	0.000388552	0.000388552
2	chr17:4645349:T:C	4645349	NA,C	NA,T	NA,1	NA,-inf	NA,inf	NA,1.32377	0.000388512	0.000388512
2	chr17:4631740:G:A	4631740	A,NA	G,NA	1,NA	-inf,NA	inf,NA	1.58011,NA	0.000386258	0.000386258
2	chr17:5490535:G:A	5490535	NA,A	NA,G	NA,1	NA,inf	NA,inf	NA,1.10474	0.000385135	0.000385135
2	chr17:4949575:C:T	4949575	T,T	C,C	1,1	inf,-inf	inf,inf	2.04647,2.50492	0.000384584	0.000384584
2	chr17:5228586:A:G	5228586	NA,G	NA,A	NA,1	NA,inf	NA,inf	NA,1.33297	0.000384554	0.000384554
2	chr17:5115872:C:T	5115872	NA,T	NA,C	NA,1	NA,-inf	NA,inf	NA,1.52919	0.000383225	0.000383225
2	chr17:4909851:CA:C	4909851	NA,C	NA,CA	NA,1	NA,inf	NA,inf	NA,1.2609	0.000381879	0.000381879
2	chr17:4829240:T:C	4829240	C,C	T,T	1,1	inf,inf	inf,inf	3.32204,0.0924158	0.000381572	0.000381572
2	chr17:4789440:G:A	4789440	NA,A	NA,G	NA,1	NA,-inf	NA,inf	NA,0.905695	0.000379503	0.000379503
2	chr17:4631231:TAAC:T	4631231	NA,T	NA,TAAC	NA,1	NA,-inf	NA,inf	NA,1.05518	0.000376076	0.000376076
2	chr17:4641837:C:G	4641837	G,G	C,C	1,1	-inf,inf	inf,inf	1.02732,1.46773	0.000376035	0.000376035
2	chr17:5444256:G:A	5444256	NA,A	NA,G	NA,1	NA,inf	NA,inf	NA,1.2578	0.000375284	0.000375284
2	chr17:4755253:G:A	4755253	A,NA	G,NA	1,NA	-inf,NA	inf,NA	1.23977,NA	0.000374676	0.000374676
2	chr17:5182235:A:G	5182235	NA,G	NA,A	NA,1	NA,-inf	NA,inf	NA,0.60133	0.000373536	0.000373536
2	chr17:4746495:C:T	4746495	NA,T	NA,C	NA,1	NA,inf	NA,inf	NA,1.18179	0.000373356	0.000373356
2	chr17:5099641:A:G	5099641	G,NA	A,NA	1,NA	-inf,NA	inf,NA	3.38646,NA	0.000372665	0.000372665
2	chr17:4955631:C:G	4955631	NA,G	NA,C	NA,1	NA,inf	NA,inf	NA,1.41703	0.000370146	0.000370146
2	chr17:5020710:C:T	5020710	T,T	C,C	1,1	-inf,inf	inf,inf	1.57933,0.0489504	0.000367783	0.000367783
2	chr17:5449409:CCAGT:C	5449409	NA,C	NA,CCAGT	NA,1	NA,inf	NA,inf	NA,1.24977	0.000367426	0.000367426
2	chr17:5231278:A:G	5231278	NA,G	NA,A	NA,1	NA,inf	NA,inf	NA,1.29728	0.000364101	0.000364101
2	chr17:4627542:C:T	4627542	NA,T	NA,C	NA,1	NA,-inf	NA,inf	NA,1.46756	0.000359598	0.000359598
2	chr17:4678051:T:C	4678051	NA,C	NA,T	NA,1	NA,-inf	NA,inf	NA,1.01467	0.000355795	0.000355795
2	chr17:5219693:G:A	5219693	NA,A	NA,G	NA,1	NA,inf	NA,inf	NA,1.28303	0.000355187	0.000355187
2	chr17:4668270:C:T	4668270	NA,T	NA,C	NA,1	NA,-inf	NA,inf	NA,1.20383	0.000354964	0.000354964
2	chr17:5437193:A:G	5437193	NA,G	NA,A	NA,1	NA,-inf	NA,inf	NA,1.18258	0.000353891	0.000353891
2	chr17:5020485:T:A	5020485	A,NA	T,NA	1,NA	-inf,NA	inf,NA	1.0692,NA	0.000352971	0.000352971
2	chr17:5083991:C:T	5083991	T,NA	C,NA	1,NA	-inf,NA	inf,NA	3.35517,NA	0.00035161	0.00035161
2	chr17:5096528:A:ACATT	5096528	NA,ACATT	NA,A	NA,1	NA,-inf	NA,inf	NA,0.84703	0.000349231	0.000349231
2	chr17:4609220:T:C	4609220	C,C	T,T	1,1	-inf,inf	inf,inf	2.05788,0.146843	0.00034873	0.00034873
2	chr17:4733342:GA:G	4733342	NA,G	NA,GA	NA,1	NA,inf	NA,inf	NA,1.12544	0.000347495	0.000347495
2	chr17:5273073:A:G	5273073	NA,G	NA,A	NA,1	NA,inf	NA,inf	NA,1.24792	0.00034692	0.00034692
2	chr17:4737437:G:A	4737437	NA,A	NA,G	NA,1	NA,-inf	NA,inf	NA,1.08499	0.000345763	0.000345763
2	chr17:5093199:T:C	5093199	NA,C	NA,T	NA,1	NA,-inf	NA,inf	NA,0.841096	0.000345538	0.000345538
2	chr17:5508612:C:G	5508612	NA,G	NA,C	NA,1	NA,-inf	NA,inf	NA,1.154	0.000343774	0.000343774
2	chr17:5257012:C:A	5257012	NA,A	NA,C	NA,1	NA,-inf	NA,inf	NA,1.0827	0.000342156	0.000342156
2	chr17:5474459:T:C	5474459	NA,C	NA,T	NA,1	NA,inf	NA,inf	NA,1.04462	0.000341004	0.000341004
2	chr17:4646858:G:A	4646858	A,A	G,G	1,1	-inf,inf	inf,inf	0.135061,2.13252	0.000339979	0.000339979
2	chr17:4868125:C:T	4868125	T,T	C,C	1,1	-inf,-inf	inf,inf	3.90702,0.185953	0.000338821	0.000338821
2	chr17:5206641:G:A	5206641	NA,A	NA,G	NA,1	NA,-inf	NA,inf	NA,1.15153	0.000335864	0.000335864
2	chr17:4565826:T:C	4565826	NA,C	NA,T	NA,1	NA,-inf	NA,inf	NA,0.908817	0.000335092	0.000335092
2	chr17:5475224:G:A	5475224	NA,A	NA,G	NA,1	NA,inf	NA,inf	NA,1.03434	0.000334704	0.000334704
2	chr17:5306560:G:A	5306560	NA,A	NA,G	NA,1	NA,-inf	NA,inf	NA,1.3731	0.0003343	0.0003343
2	chr17:5026951:T:C	5026951	C,C	T,T	1,1	-inf,inf	inf,inf	1.55088,0.0771914	0.000334258	0.000334258
2	chr17:5237584:A:G	5237584	NA,G	NA,A	NA,1	NA,inf	NA,inf	NA,0.784486	0.000331023	0.000331023
2	chr17:5375452:G:A	5375452	A,NA	G,NA	1,NA	-inf,NA	inf,NA	1.06823,NA	0.000330359	0.000330359
2	chr17:5503949:C:T	5503949	T,T	C,C	1,1	-inf,-inf	inf,inf	1.14365,1.36191	0.000330138	0.000330138
2	chr17:4919883:A:G	4919883	G,G	A,A	1,1	inf,inf	inf,inf	2.14273,1.37063	0.00032884	0.00032884
2	chr17:4739441:G:A	4739441	NA,A	NA,G	NA,1	NA,-inf	NA,inf	NA,1.1007	0.000325164	0.000325164
2	chr17:4644429:G:A	4644429	NA,A	NA,G	NA,1	NA,-inf	NA,inf	NA,0.994026	0.000324845	0.000324845
2	chr17:4577134:C:CT	4577134	NA,CT	NA,C	NA,1	NA,inf	NA,inf	NA,1.0438	0.000324233	0.000324233
2	chr17:4568662:G:A	4568662	NA,A	NA,G	NA,1	NA,-inf	NA,inf	NA,1.02861	0.000323065	0.000323065
2	chr17:5134775:A:G	5134775	NA,G	NA,A	NA,1	NA,-inf	NA,inf	NA,1.19871	0.0003225	0.0003225
2	chr17:4823312:G:A	4823312	NA,A	NA,G	NA,1	NA,inf	NA,inf	NA,1.0459	0.000322212	0.000322212
2	chr17:5166622:G:A	5166622	A,A	G,G	1,1	inf,inf	inf,inf	0.535259,2.19014	0.000320695	0.000320695
2	chr17:5215997:A:G	5215997	NA,G	NA,A	NA,1	NA,-inf	NA,inf	NA,1.41332	0.000320291	0.000320291
2	chr17:4542175:A:C	4542175	NA,C	NA,A	NA,1	NA,inf	NA,inf	NA,0.962549	0.000320151	0.000320151
2	chr17:4751590:G:A	4751590	NA,A	NA,G	NA,1	NA,inf	NA,inf	NA,1.09179	0.000316604	0.000316604
2	chr17:4751809:A:G	4751809	NA,G	NA,A	NA,1	NA,inf	NA,inf	NA,1.0898	0.000315535	0.000315535
2	chr17:4646126:A:G	4646126	NA,G	NA,A	NA,1	NA,-inf	NA,inf	NA,0.981931	0.000315365	0.000315365
2	chr17:5000694:G:A	5000694	NA,A	NA,G	NA,1	NA,inf	NA,inf	NA,1.31094	0.000315002	0.000315002
2	chr17:4640565:G:A	4640565	A,NA	G,NA	1,NA	-inf,NA	inf,NA	1.35865,NA	0.000314048	0.000314048
2	chr17:4947784:C:A	4947784	A,NA	C,NA	1,NA	inf,NA	inf,NA	1.48903,NA	0.000312359	0.000312359
2	chr17:4926826:G:A	4926826	A,A	G,G	1,1	inf,inf	inf,inf	2.10119,1.38181	0.000309611	0.000309611
2	chr17:5081275:C:G	5081275	NA,G	NA,C	NA,1	NA,inf	NA,inf	NA,0.767625	0.000308019	0.000308019
2	chr17:5228909:C:G	5228909	NA,G	NA,C	NA,1	NA,-inf	NA,inf	NA,1.38404	0.000307463	0.000307463
2	chr17:5225917:T:A	5225917	NA,A	NA,T	NA,1	NA,-inf	NA,inf	NA,1.3818	0.000306955	0.000306955
2	chr17:4925421:G:A	4925421	NA,A	NA,G	NA,1	NA,inf	NA,inf	NA,1.23774	0.000305542	0.000305542
2	chr17:5374129:T:G	5374129	NA,G	NA,T	NA,1	NA,inf	NA,inf	NA,0.780671	0.000304509	0.000304509
2	chr17:5334915:A:G	5334915	NA,G	NA,A	NA,1	NA,inf	NA,inf	NA,0.333482	0.000304224	0.000304224
2	chr17:4805755:T:C	4805755	NA,C	NA,T	NA,1	NA,inf	NA,inf	NA,0.909337	0.000302571	0.000302571
2	chr17:4960432:T:C	4960432	NA,C	NA,T	NA,1	NA,inf	NA,inf	NA,1.20201	0.000301315	0.000301315
2	chr17:5502423:G:C	5502423	NA,C	NA,G	NA,1	NA,inf	NA,inf	NA,0.700582	0.000300019	0.000300019
2	chr17:4645826:C:T	4645826	NA,T	NA,C	NA,1	NA,-inf	NA,inf	NA,1.1643	0.000299879	0.000299879
2	chr17:5052498:T:C	5052498	NA,C	NA,T	NA,1	NA,-inf	NA,inf	NA,1.32297	0.000298684	0.000298684
2	chr17:5252518:C:T	5252518	T,NA	C,NA	1,NA	inf,NA	inf,NA	1.40269,NA	0.000297791	0.000297791
2	chr17:4755199:A:AG	4755199	NA,AG	NA,A	NA,1	NA,-inf	NA,inf	NA,1.17236	0.000297512	0.000297512
2	chr17:4894780:G:A	4894780	NA,A	NA,G	NA,1	NA,inf	NA,inf	NA,1.13502	0.000296978	0.000296978
2	chr17:5009339:C:T	5009339	T,T	C,C	1,1	-inf,inf	inf,inf	1.48113,0.0231751	0.000296577	0.000296577
2	chr17:4908250:C:G	4908250	G,G	C,C	1,1	inf,inf	inf,inf	4.01506,0.198741	0.0002953	0.0002953
2	chr17:5217993:C:T	5217993	NA,T	NA,C	NA,1	NA,-inf	NA,inf	NA,1.35115	0.000294472	0.000294472
2	chr17:4941559:C:A	4941559	NA,A	NA,C	NA,1	NA,inf	NA,inf	NA,1.22498	0.000292873	0.000292873
2	chr17:4548587:T:C	4548587	NA,C	NA,T	NA,1	NA,inf	NA,inf	NA,0.992301	0.000291411	0.000291411
2	chr17:5030240:A:G	5030240	G,G	A,A	1,1	-inf,inf	inf,inf	1.50342,0.142522	0.000291005	0.000291005
2	chr17:4903677:C:G	4903677	NA,G	NA,C	NA,1	NA,-inf	NA,inf	NA,0.739517	0.00028761	0.00028761
2	chr17:5511053:A:G	5511053	G,NA	A,NA	1,NA	inf,NA	inf,NA	1.41978,NA	0.000286925	0.000286925
2	chr17:5190283:G:A	5190283	NA,A	NA,G	NA,1	NA,-inf	NA,inf	NA,1.06395	0.000285592	0.000285592
2	chr17:4565054:T:G	4565054	G,NA	T,NA	1,NA	-inf,NA	inf,NA	1.13533,NA	0.000285571	0.000285571
2	chr17:5103993:G:A	5103993	A,NA	G,NA	1,NA	-inf,NA	inf,NA	1.45914,NA	0.000282437	0.000282437
2	chr17:4634717:G:A	4634717	NA,A	NA,G	NA,1	NA,inf	NA,inf	NA,1.01723	0.000282414	0.000282414
2	chr17:5155863:A:T	5155863	NA,T	NA,A	NA,1	NA,-inf	NA,inf	NA,1.04982	0.00028026	0.00028026
2	chr17:4834810:G:A	4834810	NA,A	NA,G	NA,1	NA,inf	NA,inf	NA,0.386152	0.000277635	0.000277635
2	chr17:4697751:T:C	4697751	NA,C	NA,T	NA,1	NA,-inf	NA,inf	NA,0.868902	0.000276799	0.000276799
2	chr17:5130304:C:T	5130304	NA,T	NA,C	NA,1	NA,inf	NA,inf	NA,0.316443	0.000276394	0.000276394
2	chr17:5238505:A:G	5238505	G,G	A,A	1,1	-inf,inf	inf,inf	0.272139,1.38659	0.000276155	0.000276155
2	chr17:5457555:C:T	5457555	NA,T	NA,C	NA,1	NA,-inf	NA,inf	NA,0.989932	0.000276125	0.000276125
2	chr17:5489848:C:T	5489848	NA,T	NA,C	NA,1	NA,-inf	NA,inf	NA,1.00196	0.000275592	0.000275592
2	chr17:4946089:C:T	4946089	T,T	C,C	1,1	inf,-inf	inf,inf	1.85866,2.80064	0.00027353	0.00027353
2	chr17:4584566:C:A	4584566	NA,A	NA,C	NA,1	NA,-inf	NA,inf	NA,0.989447	0.000273226	0.000273226
2	chr17:4573637:G:A	4573637	NA,A	NA,G	NA,1	NA,inf	NA,inf	NA,0.94884	0.000271899	0.000271899
2	chr17:5207131:A:G	5207131	NA,G	NA,A	NA,1	NA,-inf	NA,inf	NA,1.64166	0.00027033	0.00027033
2	chr17:4912668:A:G	4912668	NA,G	NA,A	NA,1	NA,inf	NA,inf	NA,1.08423	0.000269743	0.000269743
2	chr17:4806293:C:T	4806293	T,NA	C,NA	1,NA	-inf,NA	inf,NA	1.18337,NA	0.000268456	0.000268456
2	chr17:4574305:C:T	4574305	NA,T	NA,C	NA,1	NA,inf	NA,inf	NA,0.936185	0.000266063	0.000266063
2	chr17:4785600:G:A	4785600	NA,A	NA,G	NA,1	NA,inf	NA,inf	NA,0.921123	0.000265615	0.000265615
2	chr17:4785667:G:T	4785667	NA,T	NA,G	NA,1	NA,inf	NA,inf	NA,0.921123	0.000265615	0.000265615
2	chr17:5462952:C:T	5462952	T,NA	C,NA	1,NA	inf,NA	inf,NA	1.04569,NA	0.000264643	0.000264643
2	chr17:5201895:G:A	5201895	NA,A	NA,G	NA,1	NA,inf	NA,inf	NA,0.974206	0.000264608	0.000264608
2	chr17:5241401:A:G	5241401	G,G	A,A	1,1	inf,inf	inf,inf	0.441839,1.68004	0.000264366	0.000264366
2	chr17:5348457:T:C	5348457	NA,C	NA,T	NA,1	NA,inf	NA,inf	NA,0.599061	0.000263815	0.000263815
2	chr17:4868252:C:T	4868252	T,NA	C,NA	1,NA	inf,NA	inf,NA	1.32754,NA	0.000263655	0.000263655
2	chr17:5400922:T:C	5400922	NA,C	NA,T	NA,1	NA,inf	NA,inf	NA,1.03239	0.000262747	0.000262747
2	chr17:5201584:C:T	5201584	NA,T	NA,C	NA,1	NA,-inf	NA,inf	NA,1.6311	0.000262556	0.000262556
2	chr17:5185892:T:G	5185892	NA,G	NA,T	NA,1	NA,-inf	NA,inf	NA,1.54836	0.00026233	0.00026233
2	chr17:5374123:A:G	5374123	NA,G	NA,A	NA,1	NA,inf	NA,inf	NA,0.707893	0.000262174	0.000262174
2	chr17:4760437:G:T	4760437	T,NA	G,NA	1,NA	inf,NA	inf,NA	1.26726,NA	0.000262137	0.000262137
2	chr17:5225731:C:A	5225731	NA,A	NA,C	NA,1	NA,inf	NA,inf	NA,1.21456	0.000260224	0.000260224
2	chr17:4771863:C:A	4771863	NA,A	NA,C	NA,1	NA,-inf	NA,inf	NA,0.890094	0.000259675	0.000259675
2	chr17:5205919:T:C	5205919	NA,C	NA,T	NA,1	NA,-inf	NA,inf	NA,1.60967	0.000259521	0.000259521
2	chr17:4666276:C:T	4666276	NA,T	NA,C	NA,1	NA,-inf	NA,inf	NA,1.06424	0.000258409	0.000258409
2	chr17:4670377:A:C	4670377	NA,C	NA,A	NA,1	NA,-inf	NA,inf	NA,0.859514	0.000258276	0.000258276
2	chr17:4806292:AC:A	4806292	A,NA	AC,NA	1,NA	inf,NA	inf,NA	1.17556,NA	0.000256139	0.000256139
2	chr17:5492667:C:T	5492667	NA,T	NA,C	NA,1	NA,inf	NA,inf	NA,0.97399	0.000256103	0.000256103
2	chr17:4786454:A:G	4786454	NA,G	NA,A	NA,1	NA,inf	NA,inf	NA,0.902655	0.000256046	0.000256046
2	chr17:5395837:G:A	5395837	NA,A	NA,G	NA,1	NA,-inf	NA,inf	NA,0.758223	0.000255433	0.000255433
2	chr17:5023088:C:T	5023088	NA,T	NA,C	NA,1	NA,inf	NA,inf	NA,1.26636	0.000254419	0.000254419
2	chr17:4572579:A:C	4572579	NA,C	NA,A	NA,1	NA,inf	NA,inf	NA,0.909036	0.000253325	0.000253325
2	chr17:4561884:T:A	4561884	NA,A	NA,T	NA,1	NA,-inf	NA,inf	NA,0.890326	0.000252902	0.000252902
2	chr17:4559946:A:T	4559946	NA,T	NA,A	NA,1	NA,-inf	NA,inf	NA,0.900476	0.000252289	0.000252289
2	chr17:5137565:G:A	5137565	NA,A	NA,G	NA,1	NA,inf	NA,inf	NA,0.28078	0.000251673	0.000251673
2	chr17:5001603:TG:T	5001603	T,T	TG,TG	1,1	-inf,inf	inf,inf	1.43045,0.105332	0.000251647	0.000251647
2	chr17:5160118:C:T	5160118	NA,T	NA,C	NA,1	NA,-inf	NA,inf	NA,0.984163	0.000251251	0.000251251
2	chr17:5190662:G:A	5190662	NA,A	NA,G	NA,1	NA,inf	NA,inf	NA,0.588166	0.000250157	0.000250157
2	chr17:4633861:C:G	4633861	NA,G	NA,C	NA,1	NA,inf	NA,inf	NA,0.924674	0.000249198	0.000249198
2	chr17:4667647:C:T	4667647	NA,T	NA,C	NA,1	NA,-inf	NA,inf	NA,1.04374	0.000249176	0.000249176
2	chr17:4667421:A:G	4667421	NA,G	NA,A	NA,1	NA,-inf	NA,inf	NA,1.04396	0.000249028	0.000249028
2	chr17:5495727:A:G	5495727	NA,G	NA,A	NA,1	NA,inf	NA,inf	NA,0.65409	0.000248746	0.000248746
2	chr17:5199231:C:T	5199231	NA,T	NA,C	NA,1	NA,inf	NA,inf	NA,0.598538	0.000247145	0.000247145
2	chr17:5328697:A:T	5328697	NA,T	NA,A	NA,1	NA,-inf	NA,inf	NA,1.30936	0.000246175	0.000246175
2	chr17:5212629:A:G	5212629	NA,G	NA,A	NA,1	NA,inf	NA,inf	NA,0.802294	0.00024612	0.00024612
2	chr17:4635205:C:T	4635205	NA,T	NA,C	NA,1	NA,-inf	NA,inf	NA,1.19508	0.000245292	0.000245292
2	chr17:5497595:G:C	5497595	NA,C	NA,G	NA,1	NA,-inf	NA,inf	NA,0.80117	0.000245163	0.000245163
2	chr17:5182562:C:T	5182562	NA,T	NA,C	NA,1	NA,-inf	NA,inf	NA,0.627316	0.000245094	0.000245094
2	chr17:4643264:A:G	4643264	G,G	A,A	1,1	inf,inf	inf,inf	0.116868,2.3769	0.000245053	0.000245053
2	chr17:5363862:A:G	5363862	NA,G	NA,A	NA,1	NA,-inf	NA,inf	NA,0.629136	0.000245042	0.000245042
2	chr17:5436673:T:C	5436673	C,NA	T,NA	1,NA	inf,NA	inf,NA	0.0116598,NA	0.00024476	0.00024476
2	chr17:4774114:G:A	4774114	A,A	G,G	1,1	-inf,-inf	inf,inf	1.82218,0.199216	0.000244377	0.000244377
2	chr17:4575632:T:G	4575632	NA,G	NA,T	NA,1	NA,inf	NA,inf	NA,0.876982	0.000243833	0.000243833
2	chr17:5208542:A:G	5208542	NA,G	NA,A	NA,1	NA,-inf	NA,inf	NA,1.5746	0.000243519	0.000243519
2	chr17:4861064:C:T	4861064	T,T	C,C	1,1	-inf,-inf	inf,inf	3.64338,0.0636454	0.000242784	0.000242784
2	chr17:4670738:A:C	4670738	NA,C	NA,A	NA,1	NA,-inf	NA,inf	NA,0.799276	0.000241811	0.000241811
2	chr17:5205023:C:T	5205023	NA,T	NA,C	NA,1	NA,-inf	NA,inf	NA,1.27375	0.000241757	0.000241757
2	chr17:5154926:G:A	5154926	NA,A	NA,G	NA,1	NA,inf	NA,inf	NA,0.263118	0.000241633	0.000241633
2	chr17:5248377:C:T	5248377	NA,T	NA,C	NA,1	NA,-inf	NA,inf	NA,1.30775	0.000241463	0.000241463
2	chr17:5179831:T:C	5179831	C,NA	T,NA	1,NA	inf,NA	inf,NA	1.1783,NA	0.000241242	0.000241242
2	chr17:4648900:T:C	4648900	NA,C	NA,T	NA,1	NA,-inf	NA,inf	NA,0.824343	0.000241237	0.000241237
2	chr17:5513607:C:T	5513607	NA,T	NA,C	NA,1	NA,-inf	NA,inf	NA,1.07881	0.000240602	0.000240602
2	chr17:5461582:C:T	5461582	NA,T	NA,C	NA,1	NA,-inf	NA,inf	NA,0.914057	0.000240579	0.000240579
2	chr17:5020462:G:A	5020462	A,A	G,G	1,1	-inf,inf	inf,inf	1.51652,0.213093	0.000240552	0.000240552
2	chr17:5108441:G:A	5108441	NA,A	NA,G	NA,1	NA,-inf	NA,inf	NA,0.623747	0.000240133	0.000240133
2	chr17:5257307:G:A	5257307	NA,A	NA,G	NA,1	NA,-inf	NA,inf	NA,1.29999	0.00024006	0.00024006
2	chr17:5140105:G:A	5140105	NA,A	NA,G	NA,1	NA,-inf	NA,inf	NA,1.93138	0.000239816	0.000239816
2	chr17:5057948:C:T	5057948	NA,T	NA,C	NA,1	NA,inf	NA,inf	NA,0.549065	0.000239616	0.000239616
2	chr17:5207963:C:T	5207963	NA,T	NA,C	NA,1	NA,-inf	NA,inf	NA,1.26724	0.000239546	0.000239546
2	chr17:5232029:C:A	5232029	NA,A	NA,C	NA,1	NA,inf	NA,inf	NA,1.07398	0.000238226	0.000238226
2	chr17:4633137:T:C	4633137	NA,C	NA,T	NA,1	NA,inf	NA,inf	NA,0.820975	0.000238223	0.000238223
2	chr17:4813960:T:C	4813960	C,NA	T,NA	1,NA	-inf,NA	inf,NA	0.853803,NA	0.000237463	0.000237463
2	chr17:5476234:C:G	5476234	G,NA	C,NA	1,NA	inf,NA	inf,NA	1.12861,NA	0.000236371	0.000236371
2	chr17:4623384:A:G	4623384	NA,G	NA,A	NA,1	NA,-inf	NA,inf	NA,0.773406	0.00023523	0.00023523
2	chr17:4757368:T:C	4757368	NA,C	NA,T	NA,1	NA,-inf	NA,inf	NA,0.983671	0.000234798	0.000234798
2	chr17:4574583:T:C	4574583	NA,C	NA,T	NA,1	NA,inf	NA,inf	NA,0.852173	0.000234324	0.000234324
2	chr17:4765336:T:C	4765336	NA,C	NA,T	NA,1	NA,-inf	NA,inf	NA,0.962117	0.000233731	0.000233731
2	chr17:5195479:C:T	5195479	T,T	C,C	1,1	-inf,inf	inf,inf	0.174739,2.67205	0.00023372	0.00023372
2	chr17:4573596:C:T	4573596	NA,T	NA,C	NA,1	NA,-inf	NA,inf	NA,0.862662	0.000233281	0.000233281
2	chr17:5504075:A:G	5504075	NA,G	NA,A	NA,1	NA,inf	NA,inf	NA,0.590993	0.000232249	0.000232249
2	chr17:5150207:G:A	5150207	NA,A	NA,G	NA,1	NA,inf	NA,inf	NA,0.244261	0.000229906	0.000229906
2	chr17:4656776:GC:G	4656776	NA,G	NA,GC	NA,1	NA,-inf	NA,inf	NA,0.793901	0.000229684	0.000229684
2	chr17:4648512:G:A	4648512	NA,A	NA,G	NA,1	NA,-inf	NA,inf	NA,0.795093	0.000229137	0.000229137
2	chr17:5352385:G:T	5352385	NA,T	NA,G	NA,1	NA,-inf	NA,inf	NA,1.05988	0.000228802	0.000228802
2	chr17:5100415:T:G	5100415	G,G	T,T	1,1	inf,inf	inf,inf	0.768359,1.7085	0.000228715	0.000228715
2	chr17:4556962:C:T	4556962	NA,T	NA,C	NA,1	NA,-inf	NA,inf	NA,0.867489	0.000228064	0.000228064
2	chr17:4933678:A:G	4933678	G,G	A,A	1,1	inf,inf	inf,inf	2.32037,0.771092	0.000227278	0.000227278
2	chr17:4910336:A:G	4910336	NA,G	NA,A	NA,1	NA,-inf	NA,inf	NA,0.881136	0.00022596	0.00022596
2	chr17:4530882:G:A	4530882	NA,A	NA,G	NA,1	NA,-inf	NA,inf	NA,0.910539	0.000225728	0.000225728
2	chr17:5505070:T:C	5505070	NA,C	NA,T	NA,1	NA,inf	NA,inf	NA,0.875182	0.000225633	0.000225633
2	chr17:4835728:G:A	4835728	A,NA	G,NA	1,NA	inf,NA	inf,NA	1.35857,NA	0.000225503	0.000225503
2	chr17:5431581:TCCA:T	5431581	T,NA	TCCA,NA	1,NA	inf,NA	inf,NA	1.23274,NA	0.000225135	0.000225135
2	chr17:4532051:C:T	4532051	T,NA	C,NA	1,NA	-inf,NA	inf,NA	1.14828,NA	0.000224696	0.000224696
2	chr17:5298951:G:A	5298951	NA,A	NA,G	NA,1	NA,-inf	NA,inf	NA,0.582166	0.000223197	0.000223197
2	chr17:4543319:T:G	4543319	NA,G	NA,T	NA,1	NA,inf	NA,inf	NA,0.824704	0.00022282	0.00022282
2	chr17:4956117:C:T	4956117	NA,T	NA,C	NA,1	NA,inf	NA,inf	NA,1.18248	0.000222304	0.000222304
2	chr17:4692860:A:G	4692860	NA,G	NA,A	NA,1	NA,-inf	NA,inf	NA,0.772951	0.000222232	0.000222232
2	chr17:5144304:ATATT:A	5144304	NA,A	NA,ATATT	NA,1	NA,-inf	NA,inf	NA,0.576958	0.000221638	0.000221638
2	chr17:5138401:G:A	5138401	NA,A	NA,G	NA,1	NA,-inf	NA,inf	NA,0.575595	0.000221001	0.000221001
2	chr17:4754880:C:T	4754880	T,T	C,C	1,1	-inf,inf	inf,inf	0.786711,1.69041	0.000220709	0.000220709
2	chr17:4568094:T:G	4568094	NA,G	NA,T	NA,1	NA,inf	NA,inf	NA,0.819673	0.000220293	0.000220293
2	chr17:4688501:G:A	4688501	NA,A	NA,G	NA,1	NA,-inf	NA,inf	NA,0.767521	0.000220163	0.000220163
2	chr17:5360188:A:G	5360188	NA,G	NA,A	NA,1	NA,-inf	NA,inf	NA,0.874233	0.000220076	0.000220076
2	chr17:4658542:C:T	4658542	NA,T	NA,C	NA,1	NA,-inf	NA,inf	NA,0.768352	0.000220076	0.000220076
2	chr17:4534163:C:T	4534163	NA,T	NA,C	NA,1	NA,-inf	NA,inf	NA,0.826243	0.0002195	0.0002195
2	chr17:4829596:G:A	4829596	A,NA	G,NA	1,NA	-inf,NA	inf,NA	0.576466,NA	0.000219223	0.000219223
2	chr17:4949592:C:T	4949592	NA,T	NA,C	NA,1	NA,inf	NA,inf	NA,1.20132	0.000219102	0.000219102
2	chr17:5179911:A:G	5179911	NA,G	NA,A	NA,1	NA,-inf	NA,inf	NA,0.961905	0.000218796	0.000218796
2	chr17:5374132:T:A	5374132	NA,A	NA,T	NA,1	NA,inf	NA,inf	NA,0.611694	0.000218125	0.000218125
2	chr17:5507928:G:A	5507928	NA,A	NA,G	NA,1	NA,-inf	NA,inf	NA,0.903672	0.000217818	0.000217818
2	chr17:5499804:C:T	5499804	NA,T	NA,C	NA,1	NA,-inf	NA,inf	NA,0.658984	0.000217713	0.000217713
2	chr17:5300713:G:A	5300713	NA,A	NA,G	NA,1	NA,-inf	NA,inf	NA,0.559642	0.000216756	0.000216756
2	chr17:5184183:T:C	5184183	NA,C	NA,T	NA,1	NA,-inf	NA,inf	NA,0.955728	0.000216733	0.000216733
2	chr17:5207919:T:C	5207919	NA,C	NA,T	NA,1	NA,inf	NA,inf	NA,0.512025	0.000215967	0.000215967
2	chr17:4818148:C:T	4818148	NA,T	NA,C	NA,1	NA,inf	NA,inf	NA,0.555713	0.000215875	0.000215875
2	chr17:4774416:C:T	4774416	NA,T	NA,C	NA,1	NA,inf	NA,inf	NA,0.384632	0.000215546	0.000215546
2	chr17:5374133:CT:C	5374133	NA,C	NA,CT	NA,1	NA,inf	NA,inf	NA,0.601066	0.000215312	0.000215312
2	chr17:5149276:G:A	5149276	NA,A	NA,G	NA,1	NA,-inf	NA,inf	NA,0.62819	0.000214952	0.000214952
2	chr17:4733536:G:A	4733536	A,NA	G,NA	1,NA	-inf,NA	inf,NA	0.808208,NA	0.000214206	0.000214206
2	chr17:4651223:G:A	4651223	NA,A	NA,G	NA,1	NA,-inf	NA,inf	NA,0.781008	0.000214185	0.000214185
2	chr17:4641975:T:TG	4641975	NA,TG	NA,T	NA,1	NA,-inf	NA,inf	NA,0.752685	0.000213959	0.000213959
2	chr17:5322072:T:C	5322072	NA,C	NA,T	NA,1	NA,-inf	NA,inf	NA,0.595857	0.000213628	0.000213628
2	chr17:5213721:G:A	5213721	NA,A	NA,G	NA,1	NA,-inf	NA,inf	NA,0.735577	0.00021348	0.00021348
2	chr17:5008576:T:G	5008576	G,NA	T,NA	1,NA	-inf,NA	inf,NA	0.619425,NA	0.000211874	0.000211874
2	chr17:4629015:G:A	4629015	NA,A	NA,G	NA,1	NA,-inf	NA,inf	NA,0.894245	0.000211509	0.000211509
2	chr17:4608997:C:T	4608997	T,T	C,C	1,1	-inf,inf	inf,inf	1.82916,0.129452	0.000210956	0.000210956
2	chr17:4775282:G:A	4775282	NA,A	NA,G	NA,1	NA,-inf	NA,inf	NA,0.841234	0.00021094	0.00021094
2	chr17:4546641:A:C	4546641	NA,C	NA,A	NA,1	NA,-inf	NA,inf	NA,0.811924	0.000210568	0.000210568
2	chr17:4737436:T:C	4737436	NA,C	NA,T	NA,1	NA,-inf	NA,inf	NA,0.791758	0.000210567	0.000210567
2	chr17:5379927:G:A	5379927	NA,A	NA,G	NA,1	NA,-inf	NA,inf	NA,0.660956	0.000210381	0.000210381
2	chr17:5123902:T:C	5123902	NA,C	NA,T	NA,1	NA,-inf	NA,inf	NA,0.904996	0.000210261	0.000210261
2	chr17:5495197:A:G	5495197	NA,G	NA,A	NA,1	NA,-inf	NA,inf	NA,0.841754	0.000210211	0.000210211
2	chr17:4829665:T:TTTTTG	4829665	TTTTTG,TTTTTG	T,T	1,1	inf,inf	inf,inf	2.93719,0.288834	0.000209934	0.000209934
2	chr17:4867154:T:G	4867154	G,G	T,T	1,1	inf,inf	inf,inf	1.65202,1.39243	0.000209917	0.000209917
2	chr17:4652118:G:A	4652118	NA,A	NA,G	NA,1	NA,-inf	NA,inf	NA,0.745808	0.000209265	0.000209265
2	chr17:4637612:C:T	4637612	NA,T	NA,C	NA,1	NA,inf	NA,inf	NA,0.836334	0.000209104	0.000209104
2	chr17:4775905:C:T	4775905	T,T	C,C	1,1	-inf,inf	inf,inf	1.8159,0.179635	0.000208961	0.000208961
2	chr17:4726925:G:A	4726925	NA,A	NA,G	NA,1	NA,-inf	NA,inf	NA,0.774709	0.000207954	0.000207954
2	chr17:5057666:T:C	5057666	NA,C	NA,T	NA,1	NA,-inf	NA,inf	NA,1.06824	0.000207899	0.000207899
2	chr17:5507907:G:A	5507907	NA,A	NA,G	NA,1	NA,-inf	NA,inf	NA,0.89341	0.000206504	0.000206504
2	chr17:5509577:G:A	5509577	NA,A	NA,G	NA,1	NA,-inf	NA,inf	NA,0.956877	0.000206398	0.000206398
2	chr17:4645113:C:G	4645113	NA,G	NA,C	NA,1	NA,-inf	NA,inf	NA,0.761555	0.000206311	0.000206311
2	chr17:4722771:G:A	4722771	NA,A	NA,G	NA,1	NA,-inf	NA,inf	NA,0.670763	0.000205623	0.000205623
2	chr17:5294580:CT:C	5294580	NA,C	NA,CT	NA,1	NA,inf	NA,inf	NA,0.716917	0.000205563	0.000205563
2	chr17:5294093:C:T	5294093	NA,T	NA,C	NA,1	NA,-inf	NA,inf	NA,0.540152	0.00020547	0.00020547
2	chr17:5284961:T:C	5284961	NA,C	NA,T	NA,1	NA,-inf	NA,inf	NA,1.06745	0.000205462	0.000205462
2	chr17:4763109:G:A	4763109	NA,A	NA,G	NA,1	NA,-inf	NA,inf	NA,0.913474	0.000205389	0.000205389
2	chr17:4535777:C:T	4535777	NA,T	NA,C	NA,1	NA,-inf	NA,inf	NA,0.768514	0.000205142	0.000205142
2	chr17:5097693:GA:G	5097693	NA,G	NA,GA	NA,1	NA,inf	NA,inf	NA,0.318071	0.000204816	0.000204816
2	chr17:4798890:C:T	4798890	NA,T	NA,C	NA,1	NA,inf	NA,inf	NA,0.759124	0.0002048	0.0002048
2	chr17:5121256:C:G	5121256	NA,G	NA,C	NA,1	NA,-inf	NA,inf	NA,0.74496	0.000204363	0.000204363
2	chr17:4980293:G:A	4980293	A,NA	G,NA	1,NA	inf,NA	inf,NA	1.21244,NA	0.000204193	0.000204193
2	chr17:4725789:G:A	4725789	NA,A	NA,G	NA,1	NA,-inf	NA,inf	NA,0.761103	0.000204159	0.000204159
2	chr17:5335779:T:C	5335779	NA,C	NA,T	NA,1	NA,-inf	NA,inf	NA,0.984233	0.000204074	0.000204074
2	chr17:5474416:A:G	5474416	NA,G	NA,A	NA,1	NA,-inf	NA,inf	NA,0.616979	0.000203777	0.000203777
2	chr17:5356643:A:G	5356643	NA,G	NA,A	NA,1	NA,-inf	NA,inf	NA,0.817133	0.00020369	0.00020369
2	chr17:5278927:C:G	5278927	G,NA	C,NA	1,NA	-inf,NA	inf,NA	0.664943,NA	0.000202896	0.000202896
2	chr17:4831065:G:A	4831065	A,A	G,G	1,1	inf,inf	inf,inf	2.9427,0.101042	0.000202531	0.000202531
2	chr17:4820246:G:A	4820246	A,A	G,G	1,1	inf,inf	inf,inf	1.64272,0.971109	0.00020224	0.00020224
2	chr17:5280853:A:G	5280853	NA,G	NA,A	NA,1	NA,-inf	NA,inf	NA,1.07974	0.000202169	0.000202169
2	chr17:4920404:G:T	4920404	T,T	G,G	1,1	-inf,-inf	inf,inf	3.41281,3.63948	0.000202082	0.000202082
2	chr17:5447015:C:T	5447015	NA,T	NA,C	NA,1	NA,-inf	NA,inf	NA,0.839818	0.00020197	0.00020197
2	chr17:5114079:ATAGT:A	5114079	NA,A	NA,ATAGT	NA,1	NA,-inf	NA,inf	NA,1.13073	0.000201318	0.000201318
2	chr17:4530667:G:A	4530667	NA,A	NA,G	NA,1	NA,inf	NA,inf	NA,0.763709	0.000201066	0.000201066
2	chr17:4533007:G:A	4533007	NA,A	NA,G	NA,1	NA,-inf	NA,inf	NA,0.71298	0.00020085	0.00020085
2	chr17:5327718:C:T	5327718	NA,T	NA,C	NA,1	NA,-inf	NA,inf	NA,0.972923	0.000200809	0.000200809
2	chr17:5012133:T:TC	5012133	NA,TC	NA,T	NA,1	NA,inf	NA,inf	NA,0.987184	0.000199872	0.000199872
2	chr17:5128141:C:A	5128141	NA,A	NA,C	NA,1	NA,-inf	NA,inf	NA,0.523277	0.000198859	0.000198859
2	chr17:5231525:C:T	5231525	NA,T	NA,C	NA,1	NA,-inf	NA,inf	NA,0.726205	0.000198788	0.000198788
2	chr17:4650038:T:C	4650038	NA,C	NA,T	NA,1	NA,-inf	NA,inf	NA,0.714051	0.000198711	0.000198711
2	chr17:5271997:AAG:A	5271997	NA,A	NA,AAG	NA,1	NA,-inf	NA,inf	NA,0.509778	0.000198441	0.000198441
2	chr17:5340511:A:G	5340511	NA,G	NA,A	NA,1	NA,inf	NA,inf	NA,0.550962	0.000198398	0.000198398
2	chr17:5129250:C:T	5129250	NA,T	NA,C	NA,1	NA,-inf	NA,inf	NA,0.522091	0.000198317	0.000198317
2	chr17:4657562:C:T	4657562	NA,T	NA,C	NA,1	NA,-inf	NA,inf	NA,0.701093	0.000197333	0.000197333
2	chr17:5325379:A:C	5325379	NA,C	NA,A	NA,1	NA,inf	NA,inf	NA,0.855756	0.000196752	0.000196752
2	chr17:5496098:G:A	5496098	NA,A	NA,G	NA,1	NA,-inf	NA,inf	NA,0.937034	0.000196641	0.000196641
2	chr17:4648378:G:A	4648378	NA,A	NA,G	NA,1	NA,-inf	NA,inf	NA,0.733427	0.00019644	0.00019644
2	chr17:5525889:T:C	5525889	NA,C	NA,T	NA,1	NA,-inf	NA,inf	NA,0.659114	0.000196365	0.000196365
2	chr17:4737831:A:G	4737831	NA,G	NA,A	NA,1	NA,inf	NA,inf	NA,0.782112	0.000195976	0.000195976
2	chr17:5521335:G:A	5521335	NA,A	NA,G	NA,1	NA,inf	NA,inf	NA,0.770933	0.000195954	0.000195954
2	chr17:4731212:C:T	4731212	NA,T	NA,C	NA,1	NA,inf	NA,inf	NA,0.7752	0.0001959	0.0001959
2	chr17:5439200:C:T	5439200	NA,T	NA,C	NA,1	NA,inf	NA,inf	NA,0.731836	0.000195331	0.000195331
2	chr17:5113482:T:C	5113482	NA,C	NA,T	NA,1	NA,inf	NA,inf	NA,1.00421	0.000195063	0.000195063
2	chr17:4553030:C:A	4553030	NA,A	NA,C	NA,1	NA,inf	NA,inf	NA,0.667494	0.000194968	0.000194968
2	chr17:5262382:C:T	5262382	NA,T	NA,C	NA,1	NA,-inf	NA,inf	NA,0.563973	0.000194718	0.000194718
2	chr17:4564981:G:A	4564981	NA,A	NA,G	NA,1	NA,inf	NA,inf	NA,0.744046	0.000194344	0.000194344
2	chr17:4841942:C:T	4841942	T,NA	C,NA	1,NA	inf,NA	inf,NA	1.27503,NA	0.000194176	0.000194176
2	chr17:5301499:C:G	5301499	NA,G	NA,C	NA,1	NA,-inf	NA,inf	NA,1.03392	0.000194041	0.000194041
2	chr17:5182737:C:T	5182737	NA,T	NA,C	NA,1	NA,-inf	NA,inf	NA,1.11146	0.00019364	0.00019364
2	chr17:5231909:A:G	5231909	G,NA	A,NA	1,NA	-inf,NA	inf,NA	0.757787,NA	0.00019346	0.00019346
2	chr17:5374909:G:A	5374909	NA,A	NA,G	NA,1	NA,inf	NA,inf	NA,0.877744	0.00019342	0.00019342
2	chr17:5502671:G:A	5502671	NA,A	NA,G	NA,1	NA,-inf	NA,inf	NA,0.869165	0.000193332	0.000193332
2	chr17:4899390:G:A	4899390	A,A	G,G	1,1	inf,inf	inf,inf	1.91714,0.684939	0.000193116	0.000193116
2	chr17:4795980:T:G	4795980	G,NA	T,NA	1,NA	-inf,NA	inf,NA	1.03255,NA	0.000191925	0.000191925
2	chr17:5153725:G:A	5153725	NA,A	NA,G	NA,1	NA,-inf	NA,inf	NA,0.874992	0.000191698	0.000191698
2	chr17:4741314:GA:G	4741314	NA,G	NA,GA	NA,1	NA,-inf	NA,inf	NA,0.647137	0.000191685	0.000191685
2	chr17:5379781:C:T	5379781	NA,T	NA,C	NA,1	NA,inf	NA,inf	NA,0.531235	0.000191457	0.000191457
2	chr17:4739388:C:T	4739388	NA,T	NA,C	NA,1	NA,inf	NA,inf	NA,0.704719	0.000191261	0.000191261
2	chr17:5453056:C:G	5453056	NA,G	NA,C	NA,1	NA,inf	NA,inf	NA,0.886712	0.000190577	0.000190577
2	chr17:5006741:G:A	5006741	NA,A	NA,G	NA,1	NA,inf	NA,inf	NA,0.971784	0.000190187	0.000190187
2	chr17:4540125:G:A	4540125	NA,A	NA,G	NA,1	NA,inf	NA,inf	NA,0.710763	0.000190185	0.000190185
2	chr17:4998687:C:T	4998687	T,NA	C,NA	1,NA	inf,NA	inf,NA	1.30458,NA	0.000190167	0.000190167
2	chr17:5447549:G:A	5447549	NA,A	NA,G	NA,1	NA,inf	NA,inf	NA,0.732045	0.000189903	0.000189903
2	chr17:5279394:G:A	5279394	NA,A	NA,G	NA,1	NA,-inf	NA,inf	NA,1.03376	0.000189693	0.000189693
2	chr17:5170868:A:G	5170868	NA,G	NA,A	NA,1	NA,-inf	NA,inf	NA,1.09082	0.000189626	0.000189626
2	chr17:5176970:C:T	5176970	NA,T	NA,C	NA,1	NA,-inf	NA,inf	NA,0.693276	0.000189354	0.000189354
2	chr17:4534605:G:GCCAGGC	4534605	NA,GCCAGGC	NA,G	NA,1	NA,-inf	NA,inf	NA,0.765064	0.000189153	0.000189153
2	chr17:5180757:T:G	5180757	NA,G	NA,T	NA,1	NA,-inf	NA,inf	NA,1.09378	0.000189096	0.000189096
2	chr17:4534800:C:T	4534800	NA,T	NA,C	NA,1	NA,inf	NA,inf	NA,0.721807	0.000188982	0.000188982
2	chr17:5358627:C:T	5358627	NA,T	NA,C	NA,1	NA,-inf	NA,inf	NA,0.802039	0.000188829	0.000188829
2	chr17:5480381:C:T	5480381	NA,T	NA,C	NA,1	NA,-inf	NA,inf	NA,0.597809	0.000188776	0.000188776
2	chr17:4987149:G:A	4987149	NA,A	NA,G	NA,1	NA,inf	NA,inf	NA,0.936509	0.000187749	0.000187749
2	chr17:5177049:A:C	5177049	C,C	A,A	1,1	inf,inf	inf,inf	0.391406,1.95467	0.000187586	0.000187586
2	chr17:5260200:A:G	5260200	NA,G	NA,A	NA,1	NA,inf	NA,inf	NA,0.876448	0.000186797	0.000186797
2	chr17:5060766:T:C	5060766	NA,C	NA,T	NA,1	NA,-inf	NA,inf	NA,1.10408	0.000186667	0.000186667
2	chr17:4642286:C:T	4642286	T,T	C,C	1,1	inf,inf	inf,inf	0.163623,2.14838	0.000186426	0.000186426
2	chr17:5311090:G:A	5311090	NA,A	NA,G	NA,1	NA,-inf	NA,inf	NA,0.524517	0.000185855	0.000185855
2	chr17:5208984:C:T	5208984	NA,T	NA,C	NA,1	NA,-inf	NA,inf	NA,1.08458	0.000185308	0.000185308
2	chr17:5360733:G:A	5360733	NA,A	NA,G	NA,1	NA,-inf	NA,inf	NA,0.83371	0.000185299	0.000185299
2	chr17:4779446:A:G	4779446	NA,G	NA,A	NA,1	NA,-inf	NA,inf	NA,0.754176	0.000185026	0.000185026
2	chr17:5008593:T:C	5008593	NA,C	NA,T	NA,1	NA,-inf	NA,inf	NA,0.468753	0.00018473	0.00018473
2	chr17:5086179:T:C	5086179	NA,C	NA,T	NA,1	NA,inf	NA,inf	NA,0.959463	0.000184717	0.000184717
2	chr17:4679529:G:A	4679529	NA,A	NA,G	NA,1	NA,-inf	NA,inf	NA,0.65374	0.000184331	0.000184331
2	chr17:4646605:G:A	4646605	NA,A	NA,G	NA,1	NA,-inf	NA,inf	NA,0.671182	0.000184313	0.000184313
2	chr17:4892976:C:T	4892976	T,T	C,C	1,1	inf,inf	inf,inf	1.8081,0.769946	0.000184074	0.000184074
2	chr17:5146628:A:G	5146628	NA,G	NA,A	NA,1	NA,-inf	NA,inf	NA,0.67482	0.000183979	0.000183979
2	chr17:4566639:T:C	4566639	NA,C	NA,T	NA,1	NA,-inf	NA,inf	NA,0.711779	0.000183629	0.000183629
2	chr17:4797256:A:G	4797256	NA,G	NA,A	NA,1	NA,-inf	NA,inf	NA,0.831753	0.000183538	0.000183538
2	chr17:4798525:G:T	4798525	NA,T	NA,G	NA,1	NA,inf	NA,inf	NA,0.862109	0.000183197	0.000183197
2	chr17:5471767:T:C	5471767	NA,C	NA,T	NA,1	NA,inf	NA,inf	NA,0.780853	0.000183021	0.000183021
2	chr17:5194666:CTT:C	5194666	NA,C	NA,CTT	NA,1	NA,-inf	NA,inf	NA,1.06926	0.000182981	0.000182981
2	chr17:5316268:T:C	5316268	NA,C	NA,T	NA,1	NA,-inf	NA,inf	NA,0.508246	0.000182977	0.000182977
2	chr17:5238470:A:G	5238470	G,NA	A,NA	1,NA	-inf,NA	inf,NA	0.773633,NA	0.000182825	0.000182825
2	chr17:4799308:T:G	4799308	NA,G	NA,T	NA,1	NA,-inf	NA,inf	NA,0.817542	0.000182784	0.000182784
2	chr17:5330027:C:T	5330027	NA,T	NA,C	NA,1	NA,-inf	NA,inf	NA,0.749083	0.000182542	0.000182542
2	chr17:5289584:A:G	5289584	NA,G	NA,A	NA,1	NA,-inf	NA,inf	NA,1.00169	0.000182435	0.000182435
2	chr17:5087209:T:G	5087209	NA,G	NA,T	NA,1	NA,inf	NA,inf	NA,0.948902	0.000182156	0.000182156
2	chr17:5196707:G:A	5196707	A,A	G,G	1,1	inf,inf	inf,inf	0.353525,1.98359	0.000182064	0.000182064
2	chr17:5084432:C:T	5084432	NA,T	NA,C	NA,1	NA,inf	NA,inf	NA,0.946347	0.000181241	0.000181241
2	chr17:5449199:C:T	5449199	NA,T	NA,C	NA,1	NA,inf	NA,inf	NA,0.698143	0.000180662	0.000180662
2	chr17:5232549:C:T	5232549	T,NA	C,NA	1,NA	-inf,NA	inf,NA	0.637113,NA	0.000180155	0.000180155
2	chr17:5352555:G:T	5352555	NA,T	NA,G	NA,1	NA,-inf	NA,inf	NA,0.734889	0.000179921	0.000179921
2	chr17:4666298:G:A	4666298	NA,A	NA,G	NA,1	NA,-inf	NA,inf	NA,0.641688	0.000179859	0.000179859
2	chr17:5423941:T:G	5423941	G,NA	T,NA	1,NA	-inf,NA	inf,NA	0.0526104,NA	0.000179736	0.000179736
2	chr17:4754842:G:A	4754842	A,A	G,G	1,1	inf,-inf	inf,inf	1.45269,0.754579	0.000179606	0.000179606
2	chr17:4603578:G:A	4603578	A,A	G,G	1,1	-inf,inf	inf,inf	1.72898,0.180947	0.000179539	0.000179539
2	chr17:4979378:C:T	4979378	NA,T	NA,C	NA,1	NA,inf	NA,inf	NA,0.579955	0.000179264	0.000179264
2	chr17:4648267:C:T	4648267	NA,T	NA,C	NA,1	NA,-inf	NA,inf	NA,0.64258	0.000177647	0.000177647
2	chr17:4678731:G:C	4678731	NA,C	NA,G	NA,1	NA,-inf	NA,inf	NA,0.633628	0.000177411	0.000177411
2	chr17:5306723:G:T	5306723	T,NA	G,NA	1,NA	-inf,NA	inf,NA	0.736965,NA	0.000176938	0.000176938
2	chr17:5155343:CA:C	5155343	NA,C	NA,CA	NA,1	NA,inf	NA,inf	NA,0.962774	0.000176418	0.000176418
2	chr17:4729742:T:C	4729742	NA,C	NA,T	NA,1	NA,inf	NA,inf	NA,0.584289	0.000175812	0.000175812
2	chr17:5464230:T:C	5464230	C,NA	T,NA	1,NA	inf,NA	inf,NA	1.12218,NA	0.000175382	0.000175382
2	chr17:4974940:A:G	4974940	NA,G	NA,A	NA,1	NA,inf	NA,inf	NA,0.563124	0.000175206	0.000175206
2	chr17:5109800:G:A	5109800	NA,A	NA,G	NA,1	NA,inf	NA,inf	NA,1.03329	0.000175042	0.000175042
2	chr17:5009214:C:T	5009214	NA,T	NA,C	NA,1	NA,inf	NA,inf	NA,0.909289	0.000174994	0.000174994
2	chr17:5125819:A:T	5125819	NA,T	NA,A	NA,1	NA,-inf	NA,inf	NA,1.3883	0.000174948	0.000174948
2	chr17:5082065:A:C	5082065	NA,C	NA,A	NA,1	NA,-inf	NA,inf	NA,1.04804	0.000174882	0.000174882
2	chr17:4529093:A:G	4529093	NA,G	NA,A	NA,1	NA,inf	NA,inf	NA,0.524806	0.000174781	0.000174781
2	chr17:5338832:T:A	5338832	NA,A	NA,T	NA,1	NA,-inf	NA,inf	NA,0.718606	0.000174459	0.000174459
2	chr17:5255899:A:G	5255899	G,G	A,A	1,1	-inf,-inf	inf,inf	0.803237,1.21707	0.000174341	0.000174341
2	chr17:4974037:C:T	4974037	NA,T	NA,C	NA,1	NA,inf	NA,inf	NA,0.878892	0.000173619	0.000173619
2	chr17:4976357:TAATG:T	4976357	NA,T	NA,TAATG	NA,1	NA,inf	NA,inf	NA,0.878892	0.000173619	0.000173619
2	chr17:4745039:A:G	4745039	NA,G	NA,A	NA,1	NA,-inf	NA,inf	NA,0.581913	0.00017353	0.00017353
2	chr17:4615439:G:A	4615439	NA,A	NA,G	NA,1	NA,inf	NA,inf	NA,0.662507	0.000173251	0.000173251
2	chr17:5276689:A:G	5276689	NA,G	NA,A	NA,1	NA,inf	NA,inf	NA,0.550574	0.000173246	0.000173246
2	chr17:4870832:AAACT:A	4870832	NA,A	NA,AAACT	NA,1	NA,inf	NA,inf	NA,0.153996	0.000173184	0.000173184
2	chr17:4935013:A:G	4935013	NA,G	NA,A	NA,1	NA,inf	NA,inf	NA,0.906102	0.000172909	0.000172909
2	chr17:4742170:G:A	4742170	NA,A	NA,G	NA,1	NA,-inf	NA,inf	NA,0.674108	0.000172833	0.000172833
2	chr17:4801224:G:A	4801224	NA,A	NA,G	NA,1	NA,-inf	NA,inf	NA,0.781783	0.000172806	0.000172806
2	chr17:5352278:C:T	5352278	NA,T	NA,C	NA,1	NA,-inf	NA,inf	NA,0.71062	0.000172226	0.000172226
2	chr17:4824307:A:G	4824307	NA,G	NA,A	NA,1	NA,-inf	NA,inf	NA,0.745568	0.000172004	0.000172004
2	chr17:4618193:G:A	4618193	NA,A	NA,G	NA,1	NA,-inf	NA,inf	NA,0.804003	0.000171885	0.000171885
2	chr17:4790607:G:C	4790607	NA,C	NA,G	NA,1	NA,-inf	NA,inf	NA,0.563641	0.000171799	0.000171799
2	chr17:4925778:T:C	4925778	NA,C	NA,T	NA,1	NA,inf	NA,inf	NA,0.878645	0.000171301	0.000171301
2	chr17:5363644:T:C	5363644	NA,C	NA,T	NA,1	NA,-inf	NA,inf	NA,0.707501	0.000171195	0.000171195
2	chr17:5510348:G:A	5510348	NA,A	NA,G	NA,1	NA,-inf	NA,inf	NA,0.519455	0.000170993	0.000170993
2	chr17:5418197:T:C	5418197	NA,C	NA,T	NA,1	NA,inf	NA,inf	NA,0.156544	0.000170594	0.000170594
2	chr17:4707655:T:G	4707655	NA,G	NA,T	NA,1	NA,-inf	NA,inf	NA,0.666169	0.000170536	0.000170536
2	chr17:4608342:TAGG:T	4608342	T,T	TAGG,TAGG	1,1	-inf,inf	inf,inf	1.71168,0.176741	0.000170442	0.000170442
2	chr17:5437251:C:T	5437251	NA,T	NA,C	NA,1	NA,inf	NA,inf	NA,0.618195	0.000170368	0.000170368
2	chr17:4613748:G:A	4613748	NA,A	NA,G	NA,1	NA,inf	NA,inf	NA,0.61478	0.000170332	0.000170332
2	chr17:4545955:T:C	4545955	NA,C	NA,T	NA,1	NA,inf	NA,inf	NA,0.654012	0.000169492	0.000169492
2	chr17:5505886:A:C	5505886	NA,C	NA,A	NA,1	NA,-inf	NA,inf	NA,0.585317	0.000169398	0.000169398
2	chr17:5370977:T:TC	5370977	NA,TC	NA,T	NA,1	NA,-inf	NA,inf	NA,0.664347	0.000169332	0.000169332
2	chr17:4799218:C:G	4799218	NA,G	NA,C	NA,1	NA,inf	NA,inf	NA,0.422145	0.000169119	0.000169119
2	chr17:5493197:C:A	5493197	NA,A	NA,C	NA,1	NA,-inf	NA,inf	NA,0.794259	0.000168794	0.000168794
2	chr17:4789538:G:A	4789538	NA,A	NA,G	NA,1	NA,-inf	NA,inf	NA,0.78381	0.000168623	0.000168623
2	chr17:4926284:C:T	4926284	NA,T	NA,C	NA,1	NA,inf	NA,inf	NA,0.867548	0.000168299	0.000168299
2	chr17:5219187:C:T	5219187	NA,T	NA,C	NA,1	NA,inf	NA,inf	NA,0.863473	0.000167924	0.000167924
2	chr17:5227482:C:T	5227482	NA,T	NA,C	NA,1	NA,inf	NA,inf	NA,0.860848	0.000167755	0.000167755
2	chr17:4735723:A:AG	4735723	NA,AG	NA,A	NA,1	NA,inf	NA,inf	NA,0.849869	0.000167737	0.000167737
2	chr17:4711680:T:G	4711680	NA,G	NA,T	NA,1	NA,-inf	NA,inf	NA,0.644132	0.000167547	0.000167547
2	chr17:4703303:C:T	4703303	NA,T	NA,C	NA,1	NA,-inf	NA,inf	NA,0.650036	0.000167152	0.000167152
2	chr17:4590704:G:A	4590704	NA,A	NA,G	NA,1	NA,-inf	NA,inf	NA,0.615063	0.000166959	0.000166959
2	chr17:5458547:C:T	5458547	NA,T	NA,C	NA,1	NA,-inf	NA,inf	NA,0.720321	0.000166873	0.000166873
2	chr17:4930816:A:T	4930816	NA,T	NA,A	NA,1	NA,inf	NA,inf	NA,1.35722	0.00016684	0.00016684
2	chr17:4979264:A:C	4979264	NA,C	NA,A	NA,1	NA,inf	NA,inf	NA,0.531668	0.00016564	0.00016564
2	chr17:4699647:C:T	4699647	NA,T	NA,C	NA,1	NA,-inf	NA,inf	NA,0.625687	0.000165537	0.000165537
2	chr17:5224523:C:T	5224523	NA,T	NA,C	NA,1	NA,inf	NA,inf	NA,0.744641	0.000165529	0.000165529
2	chr17:5026978:T:C	5026978	NA,C	NA,T	NA,1	NA,inf	NA,inf	NA,0.404875	0.000165231	0.000165231
2	chr17:5152411:A:AT	5152411	AT,NA	A,NA	1,NA	inf,NA	inf,NA	1.05714,NA	0.000165149	0.000165149
2	chr17:4994227:T:C	4994227	NA,C	NA,T	NA,1	NA,inf	NA,inf	NA,0.527303	0.000164933	0.000164933
2	chr17:5426729:C:T	5426729	T,NA	C,NA	1,NA	inf,NA	inf,NA	1.04378,NA	0.000164921	0.000164921
2	chr17:5063625:C:T	5063625	NA,T	NA,C	NA,1	NA,-inf	NA,inf	NA,0.831155	0.000164756	0.000164756
2	chr17:5182094:C:T	5182094	NA,T	NA,C	NA,1	NA,-inf	NA,inf	NA,0.653464	0.000164673	0.000164673
2	chr17:5451678:A:T	5451678	NA,T	NA,A	NA,1	NA,inf	NA,inf	NA,0.637912	0.000164593	0.000164593
2	chr17:5177860:C:T	5177860	NA,T	NA,C	NA,1	NA,-inf	NA,inf	NA,0.605033	0.00016436	0.00016436
2	chr17:4967993:T:C	4967993	C,NA	T,NA	1,NA	inf,NA	inf,NA	1.07553,NA	0.000163874	0.000163874
2	chr17:4713355:G:A	4713355	NA,A	NA,G	NA,1	NA,-inf	NA,inf	NA,0.629921	0.00016379	0.00016379
2	chr17:4568697:G:A	4568697	NA,A	NA,G	NA,1	NA,-inf	NA,inf	NA,0.607331	0.000163625	0.000163625
2	chr17:4746492:C:T	4746492	T,NA	C,NA	1,NA	inf,NA	inf,NA	0.774931,NA	0.000163592	0.000163592
2	chr17:4593330:C:T	4593330	NA,T	NA,C	NA,1	NA,inf	NA,inf	NA,0.622146	0.000163557	0.000163557
2	chr17:5440872:T:A	5440872	NA,A	NA,T	NA,1	NA,inf	NA,inf	NA,0.587127	0.000163294	0.000163294
2	chr17:5322156:C:T	5322156	NA,T	NA,C	NA,1	NA,-inf	NA,inf	NA,0.409651	0.000163016	0.000163016
2	chr17:4733721:C:T	4733721	NA,T	NA,C	NA,1	NA,inf	NA,inf	NA,0.880125	0.000162836	0.000162836
2	chr17:5053435:A:G	5053435	NA,G	NA,A	NA,1	NA,inf	NA,inf	NA,0.319683	0.00016277	0.00016277
2	chr17:4705288:G:T	4705288	NA,T	NA,G	NA,1	NA,-inf	NA,inf	NA,0.63013	0.000162647	0.000162647
2	chr17:5519203:T:C	5519203	NA,C	NA,T	NA,1	NA,-inf	NA,inf	NA,0.450262	0.000162558	0.000162558
2	chr17:5199971:A:C	5199971	NA,C	NA,A	NA,1	NA,inf	NA,inf	NA,0.468699	0.000162129	0.000162129
2	chr17:4918329:A:T	4918329	NA,T	NA,A	NA,1	NA,inf	NA,inf	NA,0.838673	0.000161895	0.000161895
2	chr17:4590070:G:A	4590070	A,A	G,G	1,1	-inf,inf	inf,inf	0.0212415,1.87805	0.000161436	0.000161436
2	chr17:4560688:T:G	4560688	NA,G	NA,T	NA,1	NA,inf	NA,inf	NA,0.566281	0.000161375	0.000161375
2	chr17:4706071:A:G	4706071	NA,G	NA,A	NA,1	NA,-inf	NA,inf	NA,0.52489	0.000161183	0.000161183
2	chr17:4584560:T:C	4584560	NA,C	NA,T	NA,1	NA,-inf	NA,inf	NA,0.623161	0.000161153	0.000161153
2	chr17:5128538:C:T	5128538	T,NA	C,NA	1,NA	-inf,NA	inf,NA	0.679231,NA	0.00016111	0.00016111
2	chr17:4831236:G:C	4831236	C,C	G,G	1,1	inf,inf	inf,inf	2.79532,0.105237	0.000161074	0.000161074
2	chr17:4770169:T:G	4770169	NA,G	NA,T	NA,1	NA,inf	NA,inf	NA,0.639221	0.00016103	0.00016103
2	chr17:5219728:G:T	5219728	NA,T	NA,G	NA,1	NA,inf	NA,inf	NA,0.723675	0.000161001	0.000161001
2	chr17:4822848:T:G	4822848	G,NA	T,NA	1,NA	-inf,NA	inf,NA	0.390827,NA	0.000160959	0.000160959
2	chr17:5430717:A:G	5430717	G,NA	A,NA	1,NA	-inf,NA	inf,NA	0.0770815,NA	0.000160941	0.000160941
2	chr17:4621299:G:A	4621299	A,A	G,G	1,1	-inf,-inf	inf,inf	1.45266,0.535972	0.000160652	0.000160652
2	chr17:4909889:C:G	4909889	NA,G	NA,C	NA,1	NA,-inf	NA,inf	NA,0.377284	0.000160643	0.000160643
2	chr17:4650470:T:G	4650470	NA,G	NA,T	NA,1	NA,-inf	NA,inf	NA,0.769645	0.000160479	0.000160479
2	chr17:4911906:A:G	4911906	NA,G	NA,A	NA,1	NA,inf	NA,inf	NA,0.64006	0.000160449	0.000160449
2	chr17:5250178:T:C	5250178	C,C	T,T	1,1	-inf,-inf	inf,inf	0.604127,1.26597	0.000160445	0.000160445
2	chr17:5282326:G:A	5282326	NA,A	NA,G	NA,1	NA,-inf	NA,inf	NA,0.636862	0.000160415	0.000160415
2	chr17:4971768:A:C	4971768	NA,C	NA,A	NA,1	NA,inf	NA,inf	NA,0.358249	0.00016038	0.00016038
2	chr17:5128651:G:A	5128651	NA,A	NA,G	NA,1	NA,-inf	NA,inf	NA,0.405876	0.000160201	0.000160201
2	chr17:4948480:C:T	4948480	T,NA	C,NA	1,NA	inf,NA	inf,NA	1.13079,NA	0.000160018	0.000160018
2	chr17:4772106:A:C	4772106	NA,C	NA,A	NA,1	NA,inf	NA,inf	NA,0.66839	0.000159434	0.000159434
2	chr17:5053297:A:G	5053297	NA,G	NA,A	NA,1	NA,inf	NA,inf	NA,0.309072	0.000159385	0.000159385
2	chr17:4576649:T:C	4576649	C,C	T,T	1,1	inf,-inf	inf,inf	0.201848,1.70964	0.000159027	0.000159027
2	chr17:4944441:G:A	4944441	NA,A	NA,G	NA,1	NA,-inf	NA,inf	NA,0.367885	0.000158765	0.000158765
2	chr17:4914134:G:A	4914134	NA,A	NA,G	NA,1	NA,inf	NA,inf	NA,1.04592	0.00015848	0.00015848
2	chr17:4745445:A:G	4745445	NA,G	NA,A	NA,1	NA,-inf	NA,inf	NA,0.701985	0.000158054	0.000158054
2	chr17:4822249:A:G	4822249	NA,G	NA,A	NA,1	NA,inf	NA,inf	NA,0.510537	0.00015793	0.00015793
2	chr17:4782327:C:A	4782327	A,A	C,C	1,1	-inf,-inf	inf,inf	1.7636,0.0476827	0.00015772	0.00015772
2	chr17:4723461:G:A	4723461	A,NA	G,NA	1,NA	inf,NA	inf,NA	0.710315,NA	0.000157682	0.000157682
2	chr17:4773987:G:A	4773987	NA,A	NA,G	NA,1	NA,-inf	NA,inf	NA,0.375444	0.000157489	0.000157489
2	chr17:5079859:G:A	5079859	A,A	G,G	1,1	-inf,-inf	inf,inf	0.867804,0.59353	0.000157416	0.000157416
2	chr17:5484556:C:T	5484556	NA,T	NA,C	NA,1	NA,-inf	NA,inf	NA,0.480703	0.000157403	0.000157403
2	chr17:5156579:T:G	5156579	NA,G	NA,T	NA,1	NA,inf	NA,inf	NA,0.120051	0.000157382	0.000157382
2	chr17:5041902:G:A	5041902	NA,A	NA,G	NA,1	NA,inf	NA,inf	NA,0.42706	0.00015738	0.00015738
2	chr17:4545855:T:C	4545855	NA,C	NA,T	NA,1	NA,inf	NA,inf	NA,0.604044	0.000157319	0.000157319
2	chr17:5129725:A:C	5129725	NA,C	NA,A	NA,1	NA,inf	NA,inf	NA,0.107996	0.000157107	0.000157107
2	chr17:5097082:G:A	5097082	NA,A	NA,G	NA,1	NA,-inf	NA,inf	NA,0.94923	0.000156774	0.000156774
2	chr17:4763046:A:G	4763046	NA,G	NA,A	NA,1	NA,-inf	NA,inf	NA,0.902724	0.000156768	0.000156768
2	chr17:5179022:C:T	5179022	NA,T	NA,C	NA,1	NA,inf	NA,inf	NA,0.107696	0.000156713	0.000156713
2	chr17:4565156:T:G	4565156	NA,G	NA,T	NA,1	NA,-inf	NA,inf	NA,0.600572	0.000156698	0.000156698
2	chr17:4785224:A:T	4785224	NA,T	NA,A	NA,1	NA,-inf	NA,inf	NA,0.899029	0.000156667	0.000156667
2	chr17:5088123:G:A	5088123	NA,A	NA,G	NA,1	NA,-inf	NA,inf	NA,0.948043	0.000156552	0.000156552
2	chr17:4921548:G:A	4921548	A,A	G,G	1,1	-inf,-inf	inf,inf	0.027679,1.0124	0.000156469	0.000156469
2	chr17:5509636:C:T	5509636	T,NA	C,NA	1,NA	inf,NA	inf,NA	1.02287,NA	0.000156437	0.000156437
2	chr17:4983219:C:T	4983219	NA,T	NA,C	NA,1	NA,inf	NA,inf	NA,0.800793	0.000156265	0.000156265
2	chr17:4798452:T:C	4798452	NA,C	NA,T	NA,1	NA,-inf	NA,inf	NA,0.711827	0.000156102	0.000156102
2	chr17:4626650:C:T	4626650	NA,T	NA,C	NA,1	NA,-inf	NA,inf	NA,0.721878	0.000156054	0.000156054
2	chr17:4733369:T:C	4733369	NA,C	NA,T	NA,1	NA,inf	NA,inf	NA,0.849457	0.000155813	0.000155813
2	chr17:4881078:G:T	4881078	NA,T	NA,G	NA,1	NA,-inf	NA,inf	NA,0.413016	0.000155762	0.000155762
2	chr17:4612241:G:A	4612241	NA,A	NA,G	NA,1	NA,-inf	NA,inf	NA,0.530876	0.00015575	0.00015575
2	chr17:4913127:G:A	4913127	NA,A	NA,G	NA,1	NA,-inf	NA,inf	NA,0.281903	0.00015566	0.00015566
2	chr17:4794795:G:A	4794795	NA,A	NA,G	NA,1	NA,inf	NA,inf	NA,0.640575	0.000155542	0.000155542
2	chr17:5139959:T:C	5139959	C,C	T,T	1,1	-inf,-inf	inf,inf	0.0390396,1.28526	0.000155534	0.000155534
2	chr17:4836795:T:A	4836795	NA,A	NA,T	NA,1	NA,-inf	NA,inf	NA,0.70186	0.000155192	0.000155192
2	chr17:4841947:C:G	4841947	G,NA	C,NA	1,NA	-inf,NA	inf,NA	0.592243,NA	0.000155129	0.000155129
2	chr17:5379872:A:ACAC	5379872	NA,ACAC	NA,A	NA,1	NA,-inf	NA,inf	NA,0.829625	0.000155098	0.000155098
2	chr17:5053634:G:A	5053634	NA,A	NA,G	NA,1	NA,inf	NA,inf	NA,0.292275	0.000154256	0.000154256
2	chr17:4789875:T:C	4789875	NA,C	NA,T	NA,1	NA,-inf	NA,inf	NA,0.240465	0.00015405	0.00015405
2	chr17:4604212:C:T	4604212	T,T	C,C	1,1	-inf,inf	inf,inf	1.6639,0.152329	0.000153969	0.000153969
2	chr17:5140772:A:G	5140772	NA,G	NA,A	NA,1	NA,inf	NA,inf	NA,0.0999292	0.000153875	0.000153875
2	chr17:4771454:TCA:T	4771454	NA,T	NA,TCA	NA,1	NA,inf	NA,inf	NA,0.578474	0.000153572	0.000153572
2	chr17:5244462:T:A	5244462	NA,A	NA,T	NA,1	NA,-inf	NA,inf	NA,0.774027	0.000153252	0.000153252
2	chr17:5424272:C:G	5424272	NA,G	NA,C	NA,1	NA,-inf	NA,inf	NA,0.435362	0.00015316	0.00015316
2	chr17:4694390:G:A	4694390	NA,A	NA,G	NA,1	NA,-inf	NA,inf	NA,0.491693	0.000153157	0.000153157
2	chr17:4563043:C:T	4563043	T,T	C,C	1,1	-inf,inf	inf,inf	1.45432,0.261082	0.000152981	0.000152981
2	chr17:4629637:G:A	4629637	NA,A	NA,G	NA,1	NA,-inf	NA,inf	NA,0.873478	0.000152937	0.000152937
2	chr17:4545029:C:T	4545029	NA,T	NA,C	NA,1	NA,inf	NA,inf	NA,0.557846	0.000152935	0.000152935
2	chr17:4787020:T:C	4787020	NA,C	NA,T	NA,1	NA,-inf	NA,inf	NA,0.206123	0.000152715	0.000152715
2	chr17:5167746:C:T	5167746	T,NA	C,NA	1,NA	-inf,NA	inf,NA	0.623971,NA	0.000152674	0.000152674
2	chr17:5395398:C:G	5395398	NA,G	NA,C	NA,1	NA,inf	NA,inf	NA,0.112484	0.000152631	0.000152631
2	chr17:5009341:G:A	5009341	NA,A	NA,G	NA,1	NA,inf	NA,inf	NA,0.804161	0.000152588	0.000152588
2	chr17:4953126:G:A	4953126	NA,A	NA,G	NA,1	NA,inf	NA,inf	NA,0.388038	0.000152479	0.000152479
2	chr17:4967559:G:A	4967559	NA,A	NA,G	NA,1	NA,inf	NA,inf	NA,0.317397	0.000152443	0.000152443
2	chr17:5300714:C:A	5300714	NA,A	NA,C	NA,1	NA,inf	NA,inf	NA,0.717482	0.000151768	0.000151768
2	chr17:4686879:G:A	4686879	NA,A	NA,G	NA,1	NA,-inf	NA,inf	NA,0.58091	0.000151213	0.000151213
2	chr17:5259391:C:G	5259391	G,NA	C,NA	1,NA	inf,NA	inf,NA	0.77534,NA	0.000150959	0.000150959
2	chr17:4577262:T:C	4577262	NA,C	NA,T	NA,1	NA,-inf	NA,inf	NA,0.616371	0.000150898	0.000150898
2	chr17:4690557:A:G	4690557	NA,G	NA,A	NA,1	NA,-inf	NA,inf	NA,0.573996	0.000150786	0.000150786
2	chr17:5327177:G:A	5327177	NA,A	NA,G	NA,1	NA,-inf	NA,inf	NA,0.325276	0.000150694	0.000150694
2	chr17:5293506:A:G	5293506	NA,G	NA,A	NA,1	NA,inf	NA,inf	NA,0.554924	0.000150601	0.000150601
2	chr17:5370989:C:T	5370989	NA,T	NA,C	NA,1	NA,-inf	NA,inf	NA,0.644727	0.000150296	0.000150296
2	chr17:5395614:C:T	5395614	NA,T	NA,C	NA,1	NA,inf	NA,inf	NA,0.106101	0.000150255	0.000150255
2	chr17:5446544:A:G	5446544	NA,G	NA,A	NA,1	NA,-inf	NA,inf	NA,0.702002	0.000150032	0.000150032
2	chr17:5025822:G:C	5025822	NA,C	NA,G	NA,1	NA,-inf	NA,inf	NA,0.340391	0.000150014	0.000150014
2	chr17:4717341:C:G	4717341	NA,G	NA,C	NA,1	NA,-inf	NA,inf	NA,0.568945	0.000149962	0.000149962
2	chr17:4839680:A:G	4839680	G,NA	A,NA	1,NA	inf,NA	inf,NA	0.00982705,NA	0.000149873	0.000149873
2	chr17:5409791:C:T	5409791	NA,T	NA,C	NA,1	NA,-inf	NA,inf	NA,0.62735	0.000149517	0.000149517
2	chr17:5408449:G:A	5408449	NA,A	NA,G	NA,1	NA,-inf	NA,inf	NA,0.627005	0.000149442	0.000149442
2	chr17:4695062:C:T	4695062	NA,T	NA,C	NA,1	NA,-inf	NA,inf	NA,0.601167	0.000149363	0.000149363
2	chr17:5411843:A:G	5411843	NA,G	NA,A	NA,1	NA,-inf	NA,inf	NA,0.625913	0.000149219	0.000149219
2	chr17:5080535:CTCA:C	5080535	NA,C	NA,CTCA	NA,1	NA,-inf	NA,inf	NA,0.401303	0.00014863	0.00014863
2	chr17:4731463:C:G	4731463	NA,G	NA,C	NA,1	NA,inf	NA,inf	NA,0.514486	0.000148585	0.000148585
2	chr17:5089637:A:C	5089637	NA,C	NA,A	NA,1	NA,inf	NA,inf	NA,0.82355	0.000148545	0.000148545
2	chr17:5172495:C:T	5172495	NA,T	NA,C	NA,1	NA,inf	NA,inf	NA,0.77645	0.000148476	0.000148476
2	chr17:4577573:G:C	4577573	NA,C	NA,G	NA,1	NA,-inf	NA,inf	NA,0.533224	0.000148061	0.000148061
2	chr17:4662562:G:A	4662562	NA,A	NA,G	NA,1	NA,-inf	NA,inf	NA,0.562472	0.000148053	0.000148053
2	chr17:5044881:G:A	5044881	NA,A	NA,G	NA,1	NA,inf	NA,inf	NA,0.384081	0.000147922	0.000147922
2	chr17:5296281:A:G	5296281	NA,G	NA,A	NA,1	NA,-inf	NA,inf	NA,0.379055	0.000147901	0.000147901
2	chr17:4537187:G:A	4537187	NA,A	NA,G	NA,1	NA,inf	NA,inf	NA,0.561358	0.00014773	0.00014773
2	chr17:4574878:T:C	4574878	C,NA	T,NA	1,NA	-inf,NA	inf,NA	0.783363,NA	0.000147727	0.000147727
2	chr17:4997512:G:A	4997512	NA,A	NA,G	NA,1	NA,inf	NA,inf	NA,0.86644	0.000147517	0.000147517
2	chr17:5280226:TC:T	5280226	NA,T	NA,TC	NA,1	NA,inf	NA,inf	NA,0.565283	0.000147455	0.000147455
2	chr17:4695717:G:A	4695717	NA,A	NA,G	NA,1	NA,-inf	NA,inf	NA,0.573862	0.000147385	0.000147385
2	chr17:4752739:C:T	4752739	NA,T	NA,C	NA,1	NA,inf	NA,inf	NA,0.410603	0.000147318	0.000147318
2	chr17:5151909:C:T	5151909	NA,T	NA,C	NA,1	NA,inf	NA,inf	NA,0.0811903	0.000147182	0.000147182
2	chr17:4949042:G:C	4949042	NA,C	NA,G	NA,1	NA,inf	NA,inf	NA,0.717465	0.000147155	0.000147155
2	chr17:5206966:C:G	5206966	NA,G	NA,C	NA,1	NA,inf	NA,inf	NA,0.085377	0.000147004	0.000147004
2	chr17:4531342:G:A	4531342	NA,A	NA,G	NA,1	NA,inf	NA,inf	NA,0.558065	0.000146984	0.000146984
2	chr17:4755117:C:A	4755117	A,A	C,C	1,1	inf,inf	inf,inf	1.9894,0.169996	0.000146978	0.000146978
2	chr17:5454909:C:T	5454909	T,NA	C,NA	1,NA	-inf,NA	inf,NA	0.0607764,NA	0.000146973	0.000146973
2	chr17:4641003:A:G	4641003	NA,G	NA,A	NA,1	NA,-inf	NA,inf	NA,0.549086	0.000146861	0.000146861
2	chr17:4622891:T:A	4622891	NA,A	NA,T	NA,1	NA,-inf	NA,inf	NA,0.584757	0.00014685	0.00014685
2	chr17:4930731:G:A	4930731	NA,A	NA,G	NA,1	NA,inf	NA,inf	NA,0.779926	0.000146823	0.000146823
2	chr17:4766452:T:A	4766452	A,A	T,T	1,1	-inf,-inf	inf,inf	1.62043,0.144504	0.000146741	0.000146741
2	chr17:5150036:G:A	5150036	A,A	G,G	1,1	-inf,-inf	inf,inf	0.0573714,1.24319	0.000146657	0.000146657
2	chr17:5406906:A:G	5406906	NA,G	NA,A	NA,1	NA,-inf	NA,inf	NA,0.572075	0.000146632	0.000146632
2	chr17:5347350:C:T	5347350	NA,T	NA,C	NA,1	NA,inf	NA,inf	NA,0.544462	0.000146278	0.000146278
2	chr17:4640300:C:T	4640300	T,NA	C,NA	1,NA	inf,NA	inf,NA	0.719633,NA	0.000146098	0.000146098
2	chr17:5239589:G:A	5239589	NA,A	NA,G	NA,1	NA,-inf	NA,inf	NA,0.276811	0.000145948	0.000145948
2	chr17:5350047:C:T	5350047	NA,T	NA,C	NA,1	NA,-inf	NA,inf	NA,0.578411	0.000145862	0.000145862
2	chr17:5495403:G:A	5495403	NA,A	NA,G	NA,1	NA,-inf	NA,inf	NA,0.3888	0.00014581	0.00014581
2	chr17:5244510:G:T	5244510	NA,T	NA,G	NA,1	NA,-inf	NA,inf	NA,0.860984	0.00014575	0.00014575
2	chr17:4668400:T:C	4668400	C,NA	T,NA	1,NA	-inf,NA	inf,NA	0.705134,NA	0.00014566	0.00014566
2	chr17:4829518:G:A	4829518	A,A	G,G	1,1	inf,inf	inf,inf	2.7162,0.204351	0.000145564	0.000145564
2	chr17:4743710:G:A	4743710	NA,A	NA,G	NA,1	NA,-inf	NA,inf	NA,0.575311	0.000145235	0.000145235
2	chr17:5094735:G:C	5094735	NA,C	NA,G	NA,1	NA,inf	NA,inf	NA,0.805259	0.000145024	0.000145024
2	chr17:5094492:A:G	5094492	NA,G	NA,A	NA,1	NA,inf	NA,inf	NA,0.805259	0.000145024	0.000145024
2	chr17:5143224:C:T	5143224	NA,T	NA,C	NA,1	NA,-inf	NA,inf	NA,0.523145	0.000144991	0.000144991
2	chr17:4991746:C:A	4991746	NA,A	NA,C	NA,1	NA,inf	NA,inf	NA,0.739683	0.000144577	0.000144577
2	chr17:4915712:A:G	4915712	NA,G	NA,A	NA,1	NA,-inf	NA,inf	NA,0.212091	0.00014448	0.00014448
2	chr17:5152679:A:G	5152679	NA,G	NA,A	NA,1	NA,-inf	NA,inf	NA,0.494921	0.000144306	0.000144306
2	chr17:4695158:T:C	4695158	NA,C	NA,T	NA,1	NA,-inf	NA,inf	NA,0.546164	0.000144227	0.000144227
2	chr17:5399720:T:C	5399720	NA,C	NA,T	NA,1	NA,-inf	NA,inf	NA,0.601209	0.000144111	0.000144111
2	chr17:5406588:A:C	5406588	NA,C	NA,A	NA,1	NA,-inf	NA,inf	NA,0.600482	0.000144108	0.000144108
2	chr17:4556680:C:T	4556680	NA,T	NA,C	NA,1	NA,inf	NA,inf	NA,0.504022	0.0001441	0.0001441
2	chr17:5227067:C:T	5227067	NA,T	NA,C	NA,1	NA,inf	NA,inf	NA,0.790187	0.000144083	0.000144083
2	chr17:5052629:C:T	5052629	T,NA	C,NA	1,NA	-inf,NA	inf,NA	0.51517,NA	0.000143955	0.000143955
2	chr17:5241556:G:C	5241556	NA,C	NA,G	NA,1	NA,-inf	NA,inf	NA,0.750511	0.000143725	0.000143725
2	chr17:5394652:C:A	5394652	NA,A	NA,C	NA,1	NA,inf	NA,inf	NA,0.0843529	0.000143497	0.000143497
2	chr17:5040489:G:A	5040489	NA,A	NA,G	NA,1	NA,-inf	NA,inf	NA,0.208378	0.000143411	0.000143411
2	chr17:5237090:T:C	5237090	NA,C	NA,T	NA,1	NA,inf	NA,inf	NA,0.130902	0.000143364	0.000143364
2	chr17:5272193:A:G	5272193	NA,G	NA,A	NA,1	NA,inf	NA,inf	NA,0.657909	0.000143337	0.000143337
2	chr17:4921044:C:T	4921044	T,T	C,C	1,1	-inf,-inf	inf,inf	0.0386198,0.971993	0.00014324	0.00014324
2	chr17:4773788:G:A	4773788	A,A	G,G	1,1	inf,inf	inf,inf	0.373266,1.32896	0.000143198	0.000143198
2	chr17:5062268:A:G	5062268	NA,G	NA,A	NA,1	NA,-inf	NA,inf	NA,0.735975	0.000143186	0.000143186
2	chr17:5016299:G:A	5016299	NA,A	NA,G	NA,1	NA,inf	NA,inf	NA,0.32775	0.000143178	0.000143178
2	chr17:4578892:G:A	4578892	A,A	G,G	1,1	inf,-inf	inf,inf	0.0429461,1.73781	0.00014316	0.00014316
2	chr17:4668255:G:A	4668255	NA,A	NA,G	NA,1	NA,inf	NA,inf	NA,0.373275	0.000142414	0.000142414
2	chr17:5268759:G:A	5268759	NA,A	NA,G	NA,1	NA,inf	NA,inf	NA,0.663047	0.000142405	0.000142405
2	chr17:5251253:C:T	5251253	NA,T	NA,C	NA,1	NA,-inf	NA,inf	NA,0.748079	0.000142366	0.000142366
2	chr17:5064982:A:G	5064982	NA,G	NA,A	NA,1	NA,-inf	NA,inf	NA,0.730109	0.000142345	0.000142345
2	chr17:5339004:T:C	5339004	NA,C	NA,T	NA,1	NA,inf	NA,inf	NA,0.525017	0.00014214	0.00014214
2	chr17:4817819:G:A	4817819	NA,A	NA,G	NA,1	NA,-inf	NA,inf	NA,0.45221	0.000142071	0.000142071
2	chr17:5505683:C:G	5505683	NA,G	NA,C	NA,1	NA,inf	NA,inf	NA,0.350002	0.000141991	0.000141991
2	chr17:4856429:C:T	4856429	NA,T	NA,C	NA,1	NA,-inf	NA,inf	NA,0.918412	0.000141809	0.000141809
2	chr17:4551796:C:T	4551796	T,NA	C,NA	1,NA	-inf,NA	inf,NA	0.701748,NA	0.000141741	0.000141741
2	chr17:4987199:C:G	4987199	NA,G	NA,C	NA,1	NA,inf	NA,inf	NA,0.288359	0.000141668	0.000141668
2	chr17:4960015:A:T	4960015	NA,T	NA,A	NA,1	NA,-inf	NA,inf	NA,0.587523	0.000141638	0.000141638
2	chr17:5387159:G:A	5387159	NA,A	NA,G	NA,1	NA,-inf	NA,inf	NA,0.548309	0.000141556	0.000141556
2	chr17:4932600:T:C	4932600	C,C	T,T	1,1	inf,inf	inf,inf	1.34716,3.13681	0.00014136	0.00014136
2	chr17:4975175:G:A	4975175	NA,A	NA,G	NA,1	NA,inf	NA,inf	NA,0.721006	0.000141305	0.000141305
2	chr17:5100611:G:A	5100611	NA,A	NA,G	NA,1	NA,-inf	NA,inf	NA,0.446213	0.000141226	0.000141226
2	chr17:4818231:A:C	4818231	C,NA	A,NA	1,NA	-inf,NA	inf,NA	0.617726,NA	0.000140938	0.000140938
2	chr17:5460451:T:C	5460451	NA,C	NA,T	NA,1	NA,-inf	NA,inf	NA,0.357493	0.000140893	0.000140893
2	chr17:4965096:G:A	4965096	NA,A	NA,G	NA,1	NA,inf	NA,inf	NA,0.716563	0.000140634	0.000140634
2	chr17:4566158:TG:T	4566158	NA,T	NA,TG	NA,1	NA,-inf	NA,inf	NA,0.545684	0.000140627	0.000140627
2	chr17:4893203:T:A	4893203	NA,A	NA,T	NA,1	NA,inf	NA,inf	NA,0.583429	0.000140616	0.000140616
2	chr17:4657018:G:A	4657018	NA,A	NA,G	NA,1	NA,-inf	NA,inf	NA,0.51348	0.000140128	0.000140128
2	chr17:4702230:G:A	4702230	A,NA	G,NA	1,NA	inf,NA	inf,NA	0.660869,NA	0.000140063	0.000140063
2	chr17:4983611:T:A	4983611	NA,A	NA,T	NA,1	NA,inf	NA,inf	NA,0.718491	0.000139989	0.000139989
2	chr17:5138539:C:T	5138539	NA,T	NA,C	NA,1	NA,inf	NA,inf	NA,0.28456	0.00013983	0.00013983
2	chr17:5246901:A:G	5246901	NA,G	NA,A	NA,1	NA,-inf	NA,inf	NA,0.253607	0.00013965	0.00013965
2	chr17:5036358:A:G	5036358	G,NA	A,NA	1,NA	-inf,NA	inf,NA	2.92706,NA	0.00013936	0.00013936
2	chr17:4761521:G:A	4761521	NA,A	NA,G	NA,1	NA,-inf	NA,inf	NA,0.664578	0.000139269	0.000139269
2	chr17:5048987:C:T	5048987	T,NA	C,NA	1,NA	-inf,NA	inf,NA	0.457401,NA	0.00013925	0.00013925
2	chr17:4874378:G:A	4874378	NA,A	NA,G	NA,1	NA,-inf	NA,inf	NA,0.361047	0.000139176	0.000139176
2	chr17:5076878:T:C	5076878	NA,C	NA,T	NA,1	NA,-inf	NA,inf	NA,1.16325	0.000138563	0.000138563
2	chr17:5381385:T:C	5381385	C,NA	T,NA	1,NA	inf,NA	inf,NA	0.934189,NA	0.000138517	0.000138517
2	chr17:4587575:T:C	4587575	C,C	T,T	1,1	inf,-inf	inf,inf	1.5808,0.278435	0.000138428	0.000138428
2	chr17:4678382:G:C	4678382	NA,C	NA,G	NA,1	NA,-inf	NA,inf	NA,0.501408	0.000138327	0.000138327
2	chr17:5195296:C:A	5195296	A,A	C,C	1,1	inf,inf	inf,inf	0.433408,1.77667	0.000138198	0.000138198
2	chr17:4820272:T:G	4820272	NA,G	NA,T	NA,1	NA,-inf	NA,inf	NA,0.529667	0.000138047	0.000138047
2	chr17:4569493:T:A	4569493	A,NA	T,NA	1,NA	-inf,NA	inf,NA	0.696367,NA	0.000137849	0.000137849
2	chr17:5383230:C:G	5383230	NA,G	NA,C	NA,1	NA,-inf	NA,inf	NA,0.533628	0.000137841	0.000137841
2	chr17:4981796:G:A	4981796	NA,A	NA,G	NA,1	NA,inf	NA,inf	NA,0.703517	0.000137675	0.000137675
2	chr17:4773893:C:T	4773893	NA,T	NA,C	NA,1	NA,inf	NA,inf	NA,0.49404	0.000137634	0.000137634
2	chr17:4695595:G:A	4695595	A,NA	G,NA	1,NA	-inf,NA	inf,NA	0.801832,NA	0.000137543	0.000137543
2	chr17:5374434:A:T	5374434	T,T	A,A	1,1	inf,-inf	inf,inf	0.146521,1.61496	0.000137507	0.000137507
2	chr17:4909349:G:C	4909349	NA,C	NA,G	NA,1	NA,inf	NA,inf	NA,0.639731	0.000137419	0.000137419
2	chr17:5406716:T:C	5406716	NA,C	NA,T	NA,1	NA,-inf	NA,inf	NA,0.565566	0.000137368	0.000137368
2	chr17:5194202:A:G	5194202	NA,G	NA,A	NA,1	NA,inf	NA,inf	NA,0.715259	0.000137267	0.000137267
2	chr17:4728412:G:C	4728412	NA,C	NA,G	NA,1	NA,inf	NA,inf	NA,0.656038	0.000137096	0.000137096
2	chr17:4599666:A:G	4599666	G,G	A,A	1,1	-inf,inf	inf,inf	1.55374,0.235182	0.000136886	0.000136886
2	chr17:4757506:C:T	4757506	NA,T	NA,C	NA,1	NA,-inf	NA,inf	NA,0.235515	0.000136682	0.000136682
2	chr17:5237220:A:G	5237220	NA,G	NA,A	NA,1	NA,-inf	NA,inf	NA,0.241122	0.000136679	0.000136679
2	chr17:5161430:A:G	5161430	NA,G	NA,A	NA,1	NA,inf	NA,inf	NA,0.260219	0.00013666	0.00013666
2	chr17:4534334:G:A	4534334	NA,A	NA,G	NA,1	NA,inf	NA,inf	NA,0.359067	0.000136396	0.000136396
2	chr17:5345159:C:T	5345159	NA,T	NA,C	NA,1	NA,-inf	NA,inf	NA,0.345974	0.000136342	0.000136342
2	chr17:4822172:A:G	4822172	NA,G	NA,A	NA,1	NA,inf	NA,inf	NA,0.603609	0.000136253	0.000136253
2	chr17:4725540:T:C	4725540	NA,C	NA,T	NA,1	NA,inf	NA,inf	NA,0.513709	0.000136246	0.000136246
2	chr17:4912117:C:T	4912117	T,NA	C,NA	1,NA	inf,NA	inf,NA	1.09364,NA	0.000136115	0.000136115
2	chr17:4533666:G:A	4533666	NA,A	NA,G	NA,1	NA,inf	NA,inf	NA,0.499435	0.000135993	0.000135993
2	chr17:5348276:G:C	5348276	NA,C	NA,G	NA,1	NA,-inf	NA,inf	NA,0.343815	0.000135869	0.000135869
2	chr17:5005447:A:G	5005447	NA,G	NA,A	NA,1	NA,inf	NA,inf	NA,0.297819	0.000135773	0.000135773
2	chr17:5328823:C:T	5328823	NA,T	NA,C	NA,1	NA,-inf	NA,inf	NA,0.744699	0.000135494	0.000135494
2	chr17:5341437:G:A	5341437	NA,A	NA,G	NA,1	NA,-inf	NA,inf	NA,0.34205	0.000135485	0.000135485
2	chr17:5349995:G:T	5349995	NA,T	NA,G	NA,1	NA,-inf	NA,inf	NA,0.282252	0.000135447	0.000135447
2	chr17:5239747:G:A	5239747	NA,A	NA,G	NA,1	NA,inf	NA,inf	NA,0.665846	0.000135028	0.000135028
2	chr17:4545645:G:A	4545645	NA,A	NA,G	NA,1	NA,inf	NA,inf	NA,0.464887	0.000135026	0.000135026
2	chr17:4784472:G:A	4784472	NA,A	NA,G	NA,1	NA,-inf	NA,inf	NA,0.798768	0.000135012	0.000135012
2	chr17:5160312:T:A	5160312	NA,A	NA,T	NA,1	NA,-inf	NA,inf	NA,0.7744	0.000134973	0.000134973
2	chr17:4773508:A:T	4773508	NA,T	NA,A	NA,1	NA,-inf	NA,inf	NA,0.293003	0.000134845	0.000134845
2	chr17:4544614:C:T	4544614	NA,T	NA,C	NA,1	NA,inf	NA,inf	NA,0.317369	0.000134785	0.000134785
2	chr17:5014510:G:C	5014510	NA,C	NA,G	NA,1	NA,inf	NA,inf	NA,0.661095	0.000134487	0.000134487
2	chr17:4566768:C:T	4566768	NA,T	NA,C	NA,1	NA,-inf	NA,inf	NA,0.521188	0.000134469	0.000134469
2	chr17:5001936:C:A	5001936	NA,A	NA,C	NA,1	NA,inf	NA,inf	NA,0.294272	0.000134464	0.000134464
2	chr17:5453519:T:C	5453519	NA,C	NA,T	NA,1	NA,-inf	NA,inf	NA,0.618069	0.000134388	0.000134388
2	chr17:5081095:T:C	5081095	C,NA	T,NA	1,NA	inf,NA	inf,NA	0.664279,NA	0.000134264	0.000134264
2	chr17:5209527:A:G	5209527	NA,G	NA,A	NA,1	NA,inf	NA,inf	NA,0.728945	0.000134235	0.000134235
2	chr17:4843872:G:A	4843872	NA,A	NA,G	NA,1	NA,inf	NA,inf	NA,0.523834	0.000134057	0.000134057
2	chr17:5160288:C:T	5160288	NA,T	NA,C	NA,1	NA,-inf	NA,inf	NA,0.766512	0.000133983	0.000133983
2	chr17:4677490:A:C	4677490	NA,C	NA,A	NA,1	NA,-inf	NA,inf	NA,0.480259	0.000133952	0.000133952
2	chr17:4579529:C:T	4579529	T,NA	C,NA	1,NA	-inf,NA	inf,NA	0.59501,NA	0.000133932	0.000133932
2	chr17:4622789:T:C	4622789	NA,C	NA,T	NA,1	NA,-inf	NA,inf	NA,0.517392	0.000133832	0.000133832
2	chr17:4537630:T:C	4537630	NA,C	NA,T	NA,1	NA,inf	NA,inf	NA,0.458049	0.000133831	0.000133831
2	chr17:5047552:C:A	5047552	NA,A	NA,C	NA,1	NA,-inf	NA,inf	NA,0.211232	0.000133767	0.000133767
2	chr17:5475637:T:C	5475637	NA,C	NA,T	NA,1	NA,inf	NA,inf	NA,0.533376	0.00013376	0.00013376
2	chr17:5149397:C:A	5149397	NA,A	NA,C	NA,1	NA,inf	NA,inf	NA,0.257534	0.000133689	0.000133689
2	chr17:4784198:C:T	4784198	T,NA	C,NA	1,NA	-inf,NA	inf,NA	0.789153,NA	0.000133673	0.000133673
2	chr17:4711970:G:A	4711970	A,NA	G,NA	1,NA	inf,NA	inf,NA	0.629339,NA	0.00013354	0.00013354
2	chr17:5219368:T:G	5219368	NA,G	NA,T	NA,1	NA,inf	NA,inf	NA,0.730163	0.000133413	0.000133413
2	chr17:4549709:G:A	4549709	NA,A	NA,G	NA,1	NA,inf	NA,inf	NA,0.499547	0.000133361	0.000133361
2	chr17:4712995:T:A	4712995	A,A	T,T	1,1	inf,inf	inf,inf	0.100334,1.80737	0.000133192	0.000133192
2	chr17:5403523:T:C	5403523	NA,C	NA,T	NA,1	NA,-inf	NA,inf	NA,0.544402	0.000133187	0.000133187
2	chr17:5489471:A:G	5489471	G,NA	A,NA	1,NA	-inf,NA	inf,NA	0.805782,NA	0.000133075	0.000133075
2	chr17:5416835:T:TG	5416835	NA,TG	NA,T	NA,1	NA,-inf	NA,inf	NA,0.540921	0.000133041	0.000133041
2	chr17:4586064:T:C	4586064	NA,C	NA,T	NA,1	NA,inf	NA,inf	NA,0.478724	0.000132999	0.000132999
2	chr17:5275223:T:C	5275223	C,NA	T,NA	1,NA	-inf,NA	inf,NA	0.487199,NA	0.000132949	0.000132949
2	chr17:5171226:G:A	5171226	NA,A	NA,G	NA,1	NA,inf	NA,inf	NA,0.750114	0.000132855	0.000132855
2	chr17:4699260:T:C	4699260	NA,C	NA,T	NA,1	NA,-inf	NA,inf	NA,0.442135	0.000132759	0.000132759
2	chr17:4983710:A:G	4983710	NA,G	NA,A	NA,1	NA,inf	NA,inf	NA,0.255593	0.00013275	0.00013275
2	chr17:5421013:A:C	5421013	NA,C	NA,A	NA,1	NA,-inf	NA,inf	NA,0.561697	0.000132729	0.000132729
2	chr17:4732753:C:A	4732753	NA,A	NA,C	NA,1	NA,inf	NA,inf	NA,0.463657	0.000132712	0.000132712
2	chr17:4729671:T:C	4729671	NA,C	NA,T	NA,1	NA,inf	NA,inf	NA,0.627681	0.000132669	0.000132669
2	chr17:5201840:A:G	5201840	NA,G	NA,A	NA,1	NA,inf	NA,inf	NA,0.719376	0.000132595	0.000132595
2	chr17:5346303:G:A	5346303	NA,A	NA,G	NA,1	NA,inf	NA,inf	NA,0.475653	0.00013251	0.00013251
2	chr17:5397523:G:C	5397523	NA,C	NA,G	NA,1	NA,-inf	NA,inf	NA,0.735806	0.000132488	0.000132488
2	chr17:5176370:G:T	5176370	NA,T	NA,G	NA,1	NA,inf	NA,inf	NA,0.739293	0.000132276	0.000132276
2	chr17:5382627:T:C	5382627	NA,C	NA,T	NA,1	NA,-inf	NA,inf	NA,0.691379	0.000132094	0.000132094
2	chr17:4727243:TTTTG:T	4727243	NA,T	NA,TTTTG	NA,1	NA,-inf	NA,inf	NA,0.488424	0.000132062	0.000132062
2	chr17:4986068:CAG:C	4986068	NA,C	NA,CAG	NA,1	NA,inf	NA,inf	NA,0.252268	0.000131868	0.000131868
2	chr17:5064137:A:T	5064137	NA,T	NA,A	NA,1	NA,inf	NA,inf	NA,0.577663	0.000131855	0.000131855
2	chr17:5062515:C:T	5062515	NA,T	NA,C	NA,1	NA,inf	NA,inf	NA,0.0265151	0.00013176	0.00013176
2	chr17:5409339:A:G	5409339	NA,G	NA,A	NA,1	NA,-inf	NA,inf	NA,0.729548	0.0001314	0.0001314
2	chr17:4559580:G:A	4559580	A,NA	G,NA	1,NA	inf,NA	inf,NA	0.816857,NA	0.000131148	0.000131148
2	chr17:5024192:TAGG:T	5024192	NA,T	NA,TAGG	NA,1	NA,inf	NA,inf	NA,0.275614	0.000131123	0.000131123
2	chr17:5031127:C:T	5031127	NA,T	NA,C	NA,1	NA,inf	NA,inf	NA,0.281976	0.000131089	0.000131089
2	chr17:4593842:T:C	4593842	NA,C	NA,T	NA,1	NA,-inf	NA,inf	NA,0.475663	0.000130936	0.000130936
2	chr17:4926221:T:G	4926221	NA,G	NA,T	NA,1	NA,-inf	NA,inf	NA,0.310467	0.000130814	0.000130814
2	chr17:5010593:A:G	5010593	NA,G	NA,A	NA,1	NA,inf	NA,inf	NA,0.690216	0.000130792	0.000130792
2	chr17:5210646:C:T	5210646	NA,T	NA,C	NA,1	NA,inf	NA,inf	NA,0.0354283	0.000130649	0.000130649
2	chr17:5414215:G:T	5414215	NA,T	NA,G	NA,1	NA,-inf	NA,inf	NA,0.682463	0.000130593	0.000130593
2	chr17:5144592:T:C	5144592	NA,C	NA,T	NA,1	NA,-inf	NA,inf	NA,0.741875	0.00013056	0.00013056
2	chr17:5295971:A:G	5295971	NA,G	NA,A	NA,1	NA,-inf	NA,inf	NA,0.496235	0.000130385	0.000130385
2	chr17:4692243:G:A	4692243	NA,A	NA,G	NA,1	NA,-inf	NA,inf	NA,0.431363	0.000130341	0.000130341
2	chr17:4655980:A:G	4655980	NA,G	NA,A	NA,1	NA,-inf	NA,inf	NA,0.697136	0.000130131	0.000130131
2	chr17:4933087:G:A	4933087	NA,A	NA,G	NA,1	NA,inf	NA,inf	NA,0.680648	0.000130113	0.000130113
2	chr17:5410940:C:G	5410940	NA,G	NA,C	NA,1	NA,-inf	NA,inf	NA,0.678807	0.000129977	0.000129977
2	chr17:5238022:T:C	5238022	NA,C	NA,T	NA,1	NA,-inf	NA,inf	NA,0.647978	0.00012979	0.00012979
2	chr17:4599738:C:T	4599738	T,T	C,C	1,1	-inf,inf	inf,inf	1.53193,0.245606	0.000129765	0.000129765
2	chr17:4644568:A:AT	4644568	NA,AT	NA,A	NA,1	NA,-inf	NA,inf	NA,0.461563	0.00012973	0.00012973
2	chr17:4782416:T:A	4782416	NA,A	NA,T	NA,1	NA,-inf	NA,inf	NA,0.772005	0.000129538	0.000129538
2	chr17:5382580:C:T	5382580	NA,T	NA,C	NA,1	NA,-inf	NA,inf	NA,0.534873	0.000129495	0.000129495
2	chr17:4627819:A:G	4627819	NA,G	NA,A	NA,1	NA,-inf	NA,inf	NA,0.469704	0.000129356	0.000129356
2	chr17:4729852:G:A	4729852	NA,A	NA,G	NA,1	NA,inf	NA,inf	NA,0.60811	0.000129321	0.000129321
2	chr17:5502516:C:A	5502516	A,NA	C,NA	1,NA	inf,NA	inf,NA	0.897718,NA	0.00012923	0.00012923
2	chr17:5136975:G:A	5136975	NA,A	NA,G	NA,1	NA,-inf	NA,inf	NA,0.73011	0.00012915	0.00012915
2	chr17:4794784:A:T	4794784	T,NA	A,NA	1,NA	-inf,NA	inf,NA	0.568169,NA	0.00012899	0.00012899
2	chr17:5382608:C:T	5382608	NA,T	NA,C	NA,1	NA,-inf	NA,inf	NA,0.670824	0.000128891	0.000128891
2	chr17:5256616:A:C	5256616	NA,C	NA,A	NA,1	NA,-inf	NA,inf	NA,0.30002	0.00012875	0.00012875
2	chr17:5125136:C:T	5125136	NA,T	NA,C	NA,1	NA,inf	NA,inf	NA,0.698319	0.000128717	0.000128717
2	chr17:4688152:T:C	4688152	NA,C	NA,T	NA,1	NA,-inf	NA,inf	NA,0.419683	0.000128661	0.000128661
2	chr17:5035162:G:A	5035162	NA,A	NA,G	NA,1	NA,-inf	NA,inf	NA,0.503905	0.000128563	0.000128563
2	chr17:5366344:A:G	5366344	NA,G	NA,A	NA,1	NA,inf	NA,inf	NA,0.332672	0.000128539	0.000128539
2	chr17:5121622:G:A	5121622	NA,A	NA,G	NA,1	NA,-inf	NA,inf	NA,0.722559	0.000128452	0.000128452
2	chr17:5137260:G:T	5137260	NA,T	NA,G	NA,1	NA,-inf	NA,inf	NA,0.721271	0.000128372	0.000128372
2	chr17:5252526:T:C	5252526	C,C	T,T	1,1	-inf,-inf	inf,inf	0.823768,1.17913	0.00012837	0.00012837
2	chr17:5415537:T:C	5415537	NA,C	NA,T	NA,1	NA,-inf	NA,inf	NA,0.707536	0.000128338	0.000128338
2	chr17:4593431:C:T	4593431	NA,T	NA,C	NA,1	NA,-inf	NA,inf	NA,0.504328	0.000128133	0.000128133
2	chr17:5371778:A:G	5371778	NA,G	NA,A	NA,1	NA,-inf	NA,inf	NA,0.727486	0.000128094	0.000128094
2	chr17:4944359:C:T	4944359	NA,T	NA,C	NA,1	NA,-inf	NA,inf	NA,1.51678	0.00012799	0.00012799
2	chr17:5390561:C:T	5390561	NA,T	NA,C	NA,1	NA,-inf	NA,inf	NA,0.665681	0.000127976	0.000127976
2	chr17:4800477:A:G	4800477	G,NA	A,NA	1,NA	-inf,NA	inf,NA	0.563906,NA	0.000127883	0.000127883
2	chr17:4539152:C:T	4539152	NA,T	NA,C	NA,1	NA,inf	NA,inf	NA,0.426766	0.000127811	0.000127811
2	chr17:5044887:G:T	5044887	NA,T	NA,G	NA,1	NA,-inf	NA,inf	NA,0.190704	0.000127644	0.000127644
2	chr17:5132990:A:G	5132990	NA,G	NA,A	NA,1	NA,inf	NA,inf	NA,0.691846	0.000127614	0.000127614
2	chr17:4953017:T:C	4953017	NA,C	NA,T	NA,1	NA,inf	NA,inf	NA,0.677896	0.000127446	0.000127446
2	chr17:5387372:T:C	5387372	NA,C	NA,T	NA,1	NA,-inf	NA,inf	NA,0.667715	0.000127411	0.000127411
2	chr17:4862129:A:G	4862129	G,NA	A,NA	1,NA	inf,NA	inf,NA	0.989005,NA	0.000127157	0.000127157
2	chr17:5368004:G:A	5368004	NA,A	NA,G	NA,1	NA,-inf	NA,inf	NA,0.618239	0.000127113	0.000127113
2	chr17:4641153:T:C	4641153	NA,C	NA,T	NA,1	NA,inf	NA,inf	NA,0.462165	0.000127076	0.000127076
2	chr17:4618378:A:G	4618378	NA,G	NA,A	NA,1	NA,inf	NA,inf	NA,0.382438	0.000127028	0.000127028
2	chr17:4716874:G:A	4716874	NA,A	NA,G	NA,1	NA,-inf	NA,inf	NA,0.411967	0.0001269	0.0001269
2	chr17:5112413:G:T	5112413	NA,T	NA,G	NA,1	NA,inf	NA,inf	NA,0.0156049	0.000126817	0.000126817
2	chr17:5213496:C:T	5213496	NA,T	NA,C	NA,1	NA,-inf	NA,inf	NA,0.272314	0.000126673	0.000126673
2	chr17:4919190:C:T	4919190	NA,T	NA,C	NA,1	NA,-inf	NA,inf	NA,1.48307	0.000126526	0.000126526
2	chr17:4839235:G:A	4839235	NA,A	NA,G	NA,1	NA,-inf	NA,inf	NA,0.416168	0.000126474	0.000126474
2	chr17:5289837:T:G	5289837	NA,G	NA,T	NA,1	NA,-inf	NA,inf	NA,0.473176	0.000126426	0.000126426
2	chr17:4605801:C:T	4605801	NA,T	NA,C	NA,1	NA,-inf	NA,inf	NA,0.418769	0.00012624	0.00012624
2	chr17:5245654:GA:G	5245654	NA,G	NA,GA	NA,1	NA,-inf	NA,inf	NA,0.622685	0.000126218	0.000126218
2	chr17:4527533:A:G	4527533	NA,G	NA,A	NA,1	NA,-inf	NA,inf	NA,0.518109	0.000126212	0.000126212
2	chr17:5260005:G:A	5260005	NA,A	NA,G	NA,1	NA,inf	NA,inf	NA,0.880866	0.000125781	0.000125781
2	chr17:4682925:G:A	4682925	NA,A	NA,G	NA,1	NA,-inf	NA,inf	NA,0.408088	0.000125765	0.000125765
2	chr17:5089146:T:C	5089146	NA,C	NA,T	NA,1	NA,inf	NA,inf	NA,0.679962	0.000125761	0.000125761
2	chr17:4666320:A:G	4666320	NA,G	NA,A	NA,1	NA,-inf	NA,inf	NA,0.615765	0.000125531	0.000125531
2	chr17:4627752:G:A	4627752	NA,A	NA,G	NA,1	NA,inf	NA,inf	NA,0.400086	0.000125523	0.000125523
2	chr17:5245659:A:C	5245659	NA,C	NA,A	NA,1	NA,-inf	NA,inf	NA,0.617011	0.000125449	0.000125449
2	chr17:5019377:T:C	5019377	NA,C	NA,T	NA,1	NA,inf	NA,inf	NA,0.704141	0.000125376	0.000125376
2	chr17:5429962:G:A	5429962	A,A	G,G	1,1	-inf,-inf	inf,inf	0.0381468,1.14248	0.000125351	0.000125351
2	chr17:4609089:A:G	4609089	NA,G	NA,A	NA,1	NA,-inf	NA,inf	NA,0.418507	0.00012528	0.00012528
2	chr17:4565617:C:G	4565617	NA,G	NA,C	NA,1	NA,-inf	NA,inf	NA,0.475013	0.000125184	0.000125184
2	chr17:5354205:G:A	5354205	A,NA	G,NA	1,NA	-inf,NA	inf,NA	1.36514,NA	0.000124992	0.000124992
2	chr17:4622570:C:T	4622570	NA,T	NA,C	NA,1	NA,inf	NA,inf	NA,0.410101	0.000124986	0.000124986
2	chr17:5394470:T:C	5394470	NA,C	NA,T	NA,1	NA,-inf	NA,inf	NA,0.645132	0.000124958	0.000124958
2	chr17:4608827:C:T	4608827	NA,T	NA,C	NA,1	NA,inf	NA,inf	NA,0.435825	0.000124922	0.000124922
2	chr17:4906249:A:G	4906249	G,NA	A,NA	1,NA	inf,NA	inf,NA	0.829011,NA	0.000124711	0.000124711
2	chr17:4766150:G:A	4766150	NA,A	NA,G	NA,1	NA,-inf	NA,inf	NA,0.71626	0.000124687	0.000124687
2	chr17:4656500:C:T	4656500	NA,T	NA,C	NA,1	NA,-inf	NA,inf	NA,0.432827	0.000124659	0.000124659
2	chr17:5034880:G:A	5034880	NA,A	NA,G	NA,1	NA,-inf	NA,inf	NA,0.168992	0.000124528	0.000124528
2	chr17:5496996:C:G	5496996	G,NA	C,NA	1,NA	-inf,NA	inf,NA	0.615064,NA	0.000124351	0.000124351
2	chr17:5125900:C:T	5125900	NA,T	NA,C	NA,1	NA,inf	NA,inf	NA,0.670517	0.000124191	0.000124191
2	chr17:5260635:T:C	5260635	NA,C	NA,T	NA,1	NA,inf	NA,inf	NA,0.595139	0.000124117	0.000124117
2	chr17:5121280:G:A	5121280	NA,A	NA,G	NA,1	NA,-inf	NA,inf	NA,0.692147	0.00012406	0.00012406
2	chr17:5376042:T:C	5376042	NA,C	NA,T	NA,1	NA,-inf	NA,inf	NA,0.46834	0.000124	0.000124
2	chr17:5095291:G:A	5095291	NA,A	NA,G	NA,1	NA,inf	NA,inf	NA,0.665449	0.00012372	0.00012372
2	chr17:5093620:AC:A	5093620	NA,A	NA,AC	NA,1	NA,inf	NA,inf	NA,0.665449	0.00012372	0.00012372
2	chr17:4647238:G:A	4647238	NA,A	NA,G	NA,1	NA,-inf	NA,inf	NA,0.368107	0.000123651	0.000123651
2	chr17:5512645:G:A	5512645	NA,A	NA,G	NA,1	NA,-inf	NA,inf	NA,0.410833	0.0001236	0.0001236
2	chr17:5204969:A:G	5204969	G,G	A,A	1,1	inf,inf	inf,inf	0.438184,1.69007	0.000123545	0.000123545
2	chr17:5426255:A:G	5426255	NA,G	NA,A	NA,1	NA,-inf	NA,inf	NA,0.688528	0.000123383	0.000123383
2	chr17:5000100:T:C	5000100	NA,C	NA,T	NA,1	NA,inf	NA,inf	NA,0.230942	0.000123201	0.000123201
2	chr17:5368039:A:G	5368039	G,NA	A,NA	1,NA	-inf,NA	inf,NA	1.28478,NA	0.000123186	0.000123186
2	chr17:4562381:A:G	4562381	NA,G	NA,A	NA,1	NA,-inf	NA,inf	NA,0.460154	0.000123133	0.000123133
2	chr17:4700353:G:A	4700353	NA,A	NA,G	NA,1	NA,-inf	NA,inf	NA,0.393644	0.000123122	0.000123122
2	chr17:5368041:G:A	5368041	A,NA	G,NA	1,NA	-inf,NA	inf,NA	1.3064,NA	0.000123043	0.000123043
2	chr17:4915843:C:T	4915843	NA,T	NA,C	NA,1	NA,-inf	NA,inf	NA,0.257813	0.000122965	0.000122965
2	chr17:4845287:G:C	4845287	NA,C	NA,G	NA,1	NA,inf	NA,inf	NA,0.557568	0.000122484	0.000122484
2	chr17:5394477:C:T	5394477	NA,T	NA,C	NA,1	NA,-inf	NA,inf	NA,0.626796	0.000122479	0.000122479
2	chr17:4654975:C:T	4654975	NA,T	NA,C	NA,1	NA,-inf	NA,inf	NA,0.639956	0.000122379	0.000122379
2	chr17:4922020:G:A	4922020	NA,A	NA,G	NA,1	NA,-inf	NA,inf	NA,1.44117	0.000122374	0.000122374
2	chr17:5233509:G:A	5233509	A,A	G,G	1,1	inf,inf	inf,inf	0.10574,1.60618	0.000122362	0.000122362
2	chr17:4792677:C:T	4792677	NA,T	NA,C	NA,1	NA,inf	NA,inf	NA,0.262207	0.000122286	0.000122286
2	chr17:4925369:C:G	4925369	NA,G	NA,C	NA,1	NA,-inf	NA,inf	NA,0.166394	0.000122253	0.000122253
2	chr17:4593601:C:T	4593601	T,T	C,C	1,1	-inf,inf	inf,inf	1.39681,0.445369	0.000122084	0.000122084
2	chr17:4644470:A:G	4644470	G,G	A,A	1,1	inf,-inf	inf,inf	0.00853791,1.75459	0.000122076	0.000122076
2	chr17:4623933:T:G	4623933	G,NA	T,NA	1,NA	-inf,NA	inf,NA	0.61487,NA	0.000121968	0.000121968
2	chr17:5233752:G:A	5233752	A,A	G,G	1,1	inf,inf	inf,inf	0.440133,1.1421	0.000121957	0.000121957
2	chr17:4676405:C:T	4676405	NA,T	NA,C	NA,1	NA,-inf	NA,inf	NA,0.340664	0.000121891	0.000121891
2	chr17:5233207:C:T	5233207	NA,T	NA,C	NA,1	NA,-inf	NA,inf	NA,0.231407	0.000121882	0.000121882
```
