## Supplementary material for "Characterization of shared and ancestry-specific signals driving complex traits using multi-ancestry fine-mapping": susiex_nc2.cs80.snp

```
BP	SNP	PIP(CS1)	LogBF(CS1,Pop1)	LogBF(CS1,Pop2)	PIP(CS2)	LogBF(CS2,Pop1)	LogBF(CS2,Pop2)
4526914	chr17:4526914:T:C	8.74559e-17	-3.05713e-10	-1.47958	0.000103436	-3.05713e-10	-1.43236
4527533	chr17:4527533:A:G	1.26863e-16	-3.05713e-10	-1.1076	0.000126212	-3.05713e-10	-1.23335
4527690	chr17:4527690:T:C	9.43727e-17	-3.05713e-10	-1.40346	0.000118326	-3.05713e-10	-1.29787
4527864	chr17:4527864:G:A	5.82927e-17	-1.88524	-6.10073e-10	6.48067e-05	-1.8999	-6.10073e-10
4528094	chr17:4528094:T:C	2.40232e-17	-1.18398	-1.58771	2.6845e-05	-1.22532	-1.5559
4528108	chr17:4528108:C:T	7.85444e-17	-3.05713e-10	-1.58705	9.24661e-05	-3.05713e-10	-1.54447
4528503	chr17:4528503:C:T	7.79984e-17	-3.05713e-10	-1.59402	8.74682e-05	-3.05713e-10	-1.60003
4528627	chr17:4528627:C:T	7.66725e-17	-3.05713e-10	-1.61117	9.04399e-05	-3.05713e-10	-1.56662
4529093	chr17:4529093:A:G	1.29117e-16	-3.05713e-10	-1.08999	0.000174781	-3.05713e-10	-0.907774
4529979	chr17:4529979:A:G	7.66107e-17	-3.05713e-10	-1.61198	8.64558e-05	-3.05713e-10	-1.61167
4530305	chr17:4530305:G:T	1.37781e-17	-2.05698	-1.27066	1.86382e-05	-2.05809	-1.088
4530463	chr17:4530463:C:T	1.0633e-16	-3.05713e-10	-1.28416	0.000116717	-3.05713e-10	-1.31156
4530667	chr17:4530667:G:A	1.85868e-16	-3.05713e-10	-0.725676	0.000201066	-3.05713e-10	-0.767674
4530882	chr17:4530882:G:A	2.38416e-16	-3.05713e-10	-0.476693	0.000225728	-3.05713e-10	-0.651976
4531050	chr17:4531050:C:T	5.12777e-17	-2.01346	-6.10073e-10	5.68489e-05	-2.03091	-6.10073e-10
4531289	chr17:4531289:C:T	4.69748e-16	-3.05713e-10	0.201483	0.000695283	-3.05713e-10	0.473011
4531342	chr17:4531342:G:A	1.34675e-16	-3.05713e-10	-1.04784	0.000146984	-3.05713e-10	-1.08099
4531599	chr17:4531599:T:C	7.66527e-17	-3.05713e-10	-1.61143	8.70791e-05	-3.05713e-10	-1.60449
4531940	chr17:4531940:A:G	1.27816e-17	-1.83884	-1.56387	1.29274e-05	-1.93364	-1.57832
4531980	chr17:4531980:C:T	8.3047e-17	-3.05713e-10	-1.53131	9.20572e-05	-3.05713e-10	-1.5489
4532051	chr17:4532051:C:T	2.4046e-16	-0.46816	-6.10073e-10	0.000224696	-0.656559	-6.10073e-10
4532067	chr17:4532067:C:T	7.84331e-17	-3.05713e-10	-1.58847	8.87337e-05	-3.05713e-10	-1.58567
4532148	chr17:4532148:GTCCA:G	4.93279e-17	-2.05222	-6.10073e-10	5.53218e-05	-2.05814	-6.10073e-10
4532260	chr17:4532260:C:T	5.67209e-17	-1.91257	-6.10073e-10	6.1103e-05	-1.95875	-6.10073e-10
4532719	chr17:4532719:A:G	8.94587e-17	-3.05713e-10	-1.45694	9.99873e-05	-3.05713e-10	-1.46626
4533007	chr17:4533007:G:A	1.70754e-16	-3.05713e-10	-0.810489	0.00020085	-3.05713e-10	-0.768751
4533059	chr17:4533059:C:T	7.70534e-17	-3.05713e-10	-1.60621	8.90737e-05	-3.05713e-10	-1.58184
4533602	chr17:4533602:G:A	1.17607e-17	-1.94715	-1.53879	1.41565e-05	-2.0373	-1.38383
4533636	chr17:4533636:G:A	1.99939e-17	-1.69975	-1.25553	2.70051e-05	-1.62522	-1.15007
4533666	chr17:4533666:G:A	1.23443e-16	-3.05713e-10	-1.13493	0.000135993	-3.05713e-10	-1.15871
4533905	chr17:4533905:C:A	8.76589e-17	-3.05713e-10	-1.47726	0.000111379	-3.05713e-10	-1.35837
4534163	chr17:4534163:C:T	2.04905e-16	-3.05713e-10	-0.628164	0.0002195	-3.05713e-10	-0.679954
4534272	chr17:4534272:A:T	5.61692e-17	-0.485992	-1.43635	5.22156e-05	-0.652019	-1.46391
4534334	chr17:4534334:G:A	1.01812e-16	-3.05713e-10	-1.32758	0.000136396	-3.05713e-10	-1.15575
4534496	chr17:4534496:T:A	1.71701e-17	-1.91145	-1.19609	1.58127e-05	-1.98731	-1.32319
4534605	chr17:4534605:G:GCCAGGC	1.86908e-16	-3.05713e-10	-0.720097	0.000189153	-3.05713e-10	-0.828753
4534648	chr17:4534648:C:T	8.29056e-17	-3.05713e-10	-1.53301	9.3777e-05	-3.05713e-10	-1.53039
4534658	chr17:4534658:C:G	2.76935e-17	-1.03297	-1.59655	2.10402e-05	-1.53229	-1.49258
4534767	chr17:4534767:A:G	1.72445e-17	-1.59064	-1.51258	1.75868e-05	-1.75861	-1.44555
4534800	chr17:4534800:C:T	1.74397e-16	-3.05713e-10	-0.789376	0.000188982	-3.05713e-10	-0.829656
4534882	chr17:4534882:A:G	8.99333e-17	-3.05713e-10	-1.45164	0.000102567	-3.05713e-10	-1.44079
4534992	chr17:4534992:G:C	4.00312e-17	-1.70027	-0.560787	3.67205e-05	-1.79378	-0.67419
4535310	chr17:4535310:G:C	1.45319e-17	-1.79566	-1.47871	1.6659e-05	-1.79025	-1.46811
4535777	chr17:4535777:C:T	1.85305e-16	-3.05713e-10	-0.728711	0.000205142	-3.05713e-10	-0.747606
4535852	chr17:4535852:GGGA:G	7.62449e-17	-3.05713e-10	-1.61676	8.63386e-05	-3.05713e-10	-1.61303
4535857	chr17:4535857:G:A	7.72255e-17	-3.05713e-10	-1.60398	8.6254e-05	-3.05713e-10	-1.61401
4536065	chr17:4536065:C:T	8.30945e-17	-3.05713e-10	-1.53073	9.32405e-05	-3.05713e-10	-1.53613
4536071	chr17:4536071:C:T	1.51655e-17	-1.6634	-1.56829	1.5751e-05	-1.7467	-1.56771
4536410	chr17:4536410:G:A	7.68063e-17	-3.05713e-10	-1.60943	8.84341e-05	-3.05713e-10	-1.58905
4536431	chr17:4536431:G:GT	7.7905e-17	-3.05713e-10	-1.59522	8.61156e-05	-3.05713e-10	-1.61562
4536514	chr17:4536514:G:C	8.07709e-17	-3.05713e-10	-1.5591	8.75584e-05	-3.05713e-10	-1.599
4537187	chr17:4537187:G:A	1.33877e-16	-3.05713e-10	-1.05379	0.00014773	-3.05713e-10	-1.07592
4537211	chr17:4537211:C:T	7.59247e-17	-1.82348	0.202512	5.08458e-05	-1.86575	-0.276759
4537236	chr17:4537236:T:G	3.52817e-17	-1.66511	-0.722243	4.1834e-05	-1.38857	-0.949029
4537259	chr17:4537259:G:C	4.5951e-17	-1.76277	-0.360367	5.49579e-05	-1.59064	-0.474103
4537342	chr17:4537342:G:A	8.42734e-17	-3.05713e-10	-1.51665	9.35061e-05	-3.05713e-10	-1.53328
4537612	chr17:4537612:A:G	1.07261e-17	-1.97097	-1.60706	1.2807e-05	-1.90477	-1.61655
4537630	chr17:4537630:T:C	1.16243e-16	-3.05713e-10	-1.19503	0.000133831	-3.05713e-10	-1.17473
4537663	chr17:4537663:G:A	4.98713e-17	-2.04127	-6.10073e-10	5.54055e-05	-2.05663	-6.10073e-10
4537806	chr17:4537806:G:A	4.9197e-17	-2.05488	-6.10073e-10	5.64322e-05	-2.03827	-6.10073e-10
4538014	chr17:4538014:C:A	2.05409e-17	-1.42405	-1.50425	2.24282e-05	-1.60165	-1.35934
4538241	chr17:4538241:C:T	6.72375e-17	-1.74248	-6.10073e-10	7.7316e-05	-1.72341	-6.10073e-10
4539152	chr17:4539152:C:T	1.11316e-16	-3.05713e-10	-1.23834	0.000127811	-3.05713e-10	-1.22075
4539506	chr17:4539506:T:C	9.68685e-17	-3.05713e-10	-1.37736	9.52922e-05	-3.05713e-10	-1.51436
4539523	chr17:4539523:G:A	1.00838e-17	-2.0566	-1.58319	1.1379e-05	-2.02342	-1.61612
4539780	chr17:4539780:T:A	5.97184e-17	-1.86107	-6.10073e-10	6.44496e-05	-1.90542	-6.10073e-10
4539910	chr17:4539910:G:A	1.02209e-16	-3.05713e-10	-1.32369	0.000118413	-3.05713e-10	-1.29713
4540125	chr17:4540125:G:A	1.69111e-16	-3.05713e-10	-0.820155	0.000190185	-3.05713e-10	-0.823311
4540327	chr17:4540327:T:G	8.19714e-17	-3.05713e-10	-1.54434	9.29759e-05	-3.05713e-10	-1.53897
4540415	chr17:4540415:C:G	1.01677e-16	-3.05713e-10	-1.32891	0.00010944	-3.05713e-10	-1.37593
4540869	chr17:4540869:G:A	1.35332e-17	-1.90339	-1.44218	1.70455e-05	-1.98304	-1.25238
4540906	chr17:4540906:C:T	8.45573e-17	-3.05713e-10	-1.51328	8.85402e-05	-3.05713e-10	-1.58785
4541156	chr17:4541156:CCA:C	1.20849e-17	-1.86008	-1.59868	1.35608e-05	-1.95347	-1.51065
4541234	chr17:4541234:G:A	8.16044e-17	-3.05713e-10	-1.54883	8.65704e-05	-3.05713e-10	-1.61035
4541296	chr17:4541296:T:A	6.43204e-17	-1.78683	-6.10073e-10	6.92783e-05	-1.83318	-6.10073e-10
4541302	chr17:4541302:C:G	6.44143e-17	-1.78538	-6.10073e-10	6.93718e-05	-1.83183	-6.10073e-10
4541417	chr17:4541417:C:T	8.70089e-17	-3.05713e-10	-1.4847	9.57801e-05	-3.05713e-10	-1.50925
4541424	chr17:4541424:G:A	5.11487e-17	-2.01598	-6.10073e-10	5.95838e-05	-1.98392	-6.10073e-10
4541555	chr17:4541555:C:T	1.07161e-16	-3.05713e-10	-1.27638	0.000104946	-3.05713e-10	-1.41786
4541732	chr17:4541732:C:A	7.64495e-17	-3.05713e-10	-1.61408	8.87165e-05	-3.05713e-10	-1.58586
4541790	chr17:4541790:G:A	6.44053e-17	-1.78552	-6.10073e-10	6.88548e-05	-1.83931	-6.10073e-10
4542175	chr17:4542175:A:C	2.60475e-16	-3.05713e-10	-0.388207	0.000320151	-3.05713e-10	-0.302514
4542264	chr17:4542264:G:C	5.67946e-17	-1.73067	-0.180598	4.5251e-05	-1.88447	-0.374612
4542395	chr17:4542395:T:C	8.19683e-17	-3.05713e-10	-1.54438	9.29237e-05	-3.05713e-10	-1.53953
4543319	chr17:4543319:T:G	2.03837e-16	-3.05713e-10	-0.633394	0.00022282	-3.05713e-10	-0.664945
4543690	chr17:4543690:ATC:A	7.62722e-17	-3.05713e-10	-1.6164	8.62138e-05	-3.05713e-10	-1.61448
4543863	chr17:4543863:A:G	8.68367e-17	-3.05713e-10	-1.48668	9.65119e-05	-3.05713e-10	-1.50164
4543928	chr17:4543928:T:C	1.0624e-17	-1.98188	-1.60571	1.31385e-05	-1.88053	-1.61523
4543952	chr17:4543952:T:C	5.30875e-17	-1.97877	-6.10073e-10	5.73096e-05	-2.02284	-6.10073e-10
4544404	chr17:4544404:G:A	8.31063e-17	-3.05713e-10	-1.53059	9.58289e-05	-3.05713e-10	-1.50874
4544614	chr17:4544614:C:T	9.74111e-17	-3.05713e-10	-1.37177	0.000134785	-3.05713e-10	-1.16763
4544754	chr17:4544754:G:T	7.64068e-17	-3.05713e-10	-1.61464	8.62784e-05	-3.05713e-10	-1.61373
4544809	chr17:4544809:C:T	5.08125e-17	-2.02257	-6.10073e-10	5.83631e-05	-2.00462	-6.10073e-10
4544941	chr17:4544941:C:T	3.35592e-17	-0.852776	-1.58462	2.88342e-05	-1.11649	-1.59325
4545029	chr17:4545029:C:T	1.35251e-16	-3.05713e-10	-1.04358	0.000152935	-3.05713e-10	-1.0413
4545501	chr17:4545501:C:T	8.2131e-17	-3.05713e-10	-1.5424	0.000104525	-3.05713e-10	-1.42188
4545573	chr17:4545573:C:T	6.24713e-17	-1.816	-6.10073e-10	6.69209e-05	-1.8678	-6.10073e-10
4545645	chr17:4545645:G:A	1.17733e-16	-3.05713e-10	-1.18229	0.000135026	-3.05713e-10	-1.16584
4545798	chr17:4545798:G:A	5.55437e-17	-1.93354	-6.10073e-10	5.89059e-05	-1.99537	-6.10073e-10
4545830	chr17:4545830:G:A	8.01935e-17	-3.05713e-10	-1.56627	9.18861e-05	-3.05713e-10	-1.55076
4545855	chr17:4545855:T:C	1.44711e-16	-3.05713e-10	-0.975974	0.000157319	-3.05713e-10	-1.01303
4545955	chr17:4545955:T:C	1.56506e-16	-3.05713e-10	-0.897615	0.000169492	-3.05713e-10	-0.938503
4546415	chr17:4546415:G:A	1.00148e-17	-2.05473	-1.59192	1.18932e-05	-2.04437	-1.55097
4546641	chr17:4546641:A:C	2.01087e-16	-3.05713e-10	-0.646975	0.000210568	-3.05713e-10	-0.721497
4547528	chr17:4547528:G:T	1.16385e-17	-2.04296	-1.45343	1.43395e-05	-2.01661	-1.39168
4548021	chr17:4548021:G:A	8.18189e-17	-3.05713e-10	-1.5462	0.000103664	-3.05713e-10	-1.43016
4548073	chr17:4548073:C:T	7.80147e-17	-3.05713e-10	-1.59381	9.50604e-05	-3.05713e-10	-1.5168
4548250	chr17:4548250:C:T	5.11426e-17	-2.01609	-6.10073e-10	5.63877e-05	-2.03906	-6.10073e-10
4548281	chr17:4548281:T:C	1.7822e-17	-1.86107	-1.20921	1.93588e-05	-1.83555	-1.27261
4548504	chr17:4548504:C:T	7.03512e-17	-1.42146	-0.275748	7.06228e-05	-1.4119	-0.402058
4548587	chr17:4548587:T:C	2.71754e-16	-3.05713e-10	-0.345814	0.000291411	-3.05713e-10	-0.396572
4548862	chr17:4548862:A:G	7.62477e-17	-3.05713e-10	-1.61673	8.61349e-05	-3.05713e-10	-1.61539
4548911	chr17:4548911:G:A	8.52633e-17	-3.05713e-10	-1.50497	0.000110955	-3.05713e-10	-1.36218
4549709	chr17:4549709:G:A	1.236e-16	-3.05713e-10	-1.13366	0.000133361	-3.05713e-10	-1.17825
4549855	chr17:4549855:C:T	1.04688e-16	-3.05713e-10	-1.29973	0.000120488	-3.05713e-10	-1.27975
4549930	chr17:4549930:G:C	7.34213e-17	-1.6545	-6.10073e-10	7.87297e-05	-1.70529	-6.10073e-10
4550144	chr17:4550144:C:T	8.72725e-17	-3.05713e-10	-1.48168	9.49185e-05	-3.05713e-10	-1.51829
4550471	chr17:4550471:C:T	9.03491e-17	-3.05713e-10	-1.44703	0.00010508	-3.05713e-10	-1.41659
4550520	chr17:4550520:C:T	1.0891e-17	-2.01277	-1.55001	1.34979e-05	-2.03621	-1.43257
4550532	chr17:4550532:G:A	7.67557e-17	-3.05713e-10	-1.61008	8.6515e-05	-3.05713e-10	-1.61099
4551059	chr17:4551059:G:A	5.39257e-17	-1.96311	-6.10073e-10	6.13343e-05	-1.95497	-6.10073e-10
4551168	chr17:4551168:ACTT:A	7.85193e-17	-3.05713e-10	-1.58737	8.63458e-05	-3.05713e-10	-1.61295
4551581	chr17:4551581:C:T	1.1191e-17	-1.99541	-1.5402	1.38516e-05	-2.02484	-1.41807
4551796	chr17:4551796:C:T	1.12817e-16	-1.22495	-6.10073e-10	0.000141741	-1.11731	-6.10073e-10
4552205	chr17:4552205:T:C	8.04719e-17	-3.05713e-10	-1.5628	8.90609e-05	-3.05713e-10	-1.58199
4552282	chr17:4552282:C:T	9.24181e-17	-3.05713e-10	-1.42439	0.000102532	-3.05713e-10	-1.44113
4552631	chr17:4552631:G:A	7.67436e-17	-3.05713e-10	-1.61024	8.60179e-05	-3.05713e-10	-1.61675
4552779	chr17:4552779:T:A	7.64152e-17	-3.05713e-10	-1.61453	8.61258e-05	-3.05713e-10	-1.6155
4552908	chr17:4552908:A:C	1.00768e-17	-2.04169	-1.59878	1.1538e-05	-2.04174	-1.58392
4552932	chr17:4552932:G:C	8.16883e-17	-3.05713e-10	-1.5478	9.40024e-05	-3.05713e-10	-1.52799
4552953	chr17:4552953:G:C	8.66725e-17	-3.05713e-10	-1.48858	0.000100458	-3.05713e-10	-1.46157
4552980	chr17:4552980:C:T	7.69898e-17	-3.05713e-10	-1.60704	8.77008e-05	-3.05713e-10	-1.59738
4553030	chr17:4553030:C:A	1.59579e-16	-3.05713e-10	-0.878175	0.000194968	-3.05713e-10	-0.798471
4553198	chr17:4553198:G:A	7.65431e-17	-3.05713e-10	-1.61286	8.67522e-05	-3.05713e-10	-1.60825
4553268	chr17:4553268:A:G	7.6379e-17	-3.05713e-10	-1.61501	8.6446e-05	-3.05713e-10	-1.61179
4553784	chr17:4553784:G:A	9.29537e-17	-3.05713e-10	-1.41861	0.000109112	-3.05713e-10	-1.37894
4553821	chr17:4553821:T:C	1.29547e-17	-1.77244	-1.61681	1.57202e-05	-1.71667	-1.59969
4554133	chr17:4554133:A:G	1.74183e-17	-1.66977	-1.42342	2.45112e-05	-1.5946	-1.27758
4554135	chr17:4554135:C:T	1.74222e-17	-1.67021	-1.42276	2.45138e-05	-1.5949	-1.27717
4554285	chr17:4554285:G:A	1.7403e-17	-1.55232	-1.54175	1.9724e-05	-1.53205	-1.55742
4554322	chr17:4554322:G:A	2.14231e-17	-1.71264	-1.1736	2.433e-05	-1.66597	-1.21363
4554546	chr17:4554546:A:G	8.15594e-17	-3.05713e-10	-1.54938	9.20645e-05	-3.05713e-10	-1.54882
4554710	chr17:4554710:C:T	5.40091e-17	-1.96156	-6.10073e-10	5.97932e-05	-1.98042	-6.10073e-10
4554734	chr17:4554734:T:A	8.88785e-17	-3.05713e-10	-1.46344	9.80154e-05	-3.05713e-10	-1.48618
4555007	chr17:4555007:C:A	3.14454e-17	-1.4049	-1.09756	3.43232e-05	-1.31803	-1.21746
4555241	chr17:4555241:T:C	8.50957e-17	-3.05713e-10	-1.50694	9.80713e-05	-3.05713e-10	-1.48561
4555299	chr17:4555299:G:A	7.83103e-17	-3.05713e-10	-1.59003	8.93815e-05	-3.05713e-10	-1.57839
4555303	chr17:4555303:G:C	2.58686e-17	-1.17969	-1.51799	3.00056e-05	-1.15956	-1.51036
4555495	chr17:4555495:G:A	1.22077e-17	-1.85078	-1.59787	1.3347e-05	-1.89571	-1.58431
4556496	chr17:4556496:G:A	7.69853e-17	-3.05713e-10	-1.6071	8.87127e-05	-3.05713e-10	-1.58591
4556680	chr17:4556680:C:T	1.23979e-16	-3.05713e-10	-1.1306	0.0001441	-3.05713e-10	-1.1008
4556775	chr17:4556775:CAGGAGGT:C	1.41752e-17	-1.74133	-1.55789	1.72064e-05	-1.75004	-1.47599
4556962	chr17:4556962:C:T	2.20393e-16	-3.05713e-10	-0.555302	0.000228064	-3.05713e-10	-0.641681
4557150	chr17:4557150:G:A	3.54187e-17	-1.46006	-0.923416	5.00341e-05	-1.49794	-0.660663
4557221	chr17:4557221:A:T	8.43001e-17	-3.05713e-10	-1.51633	9.1699e-05	-3.05713e-10	-1.5528
4557781	chr17:4557781:G:A	6.97679e-17	-1.70554	-6.10073e-10	7.42351e-05	-1.76407	-6.10073e-10
4558172	chr17:4558172:G:A	6.04496e-17	-1.8489	-6.10073e-10	6.81227e-05	-1.85	-6.10073e-10
4558296	chr17:4558296:G:A	8.21554e-17	-3.05713e-10	-1.5421	9.05081e-05	-3.05713e-10	-1.56587
4558453	chr17:4558453:G:A	5.57176e-17	-0.420346	-1.51007	6.39787e-05	-0.466272	-1.44649
4559580	chr17:4559580:G:A	1.36724e-16	-1.03275	-6.10073e-10	0.000131148	-1.19498	-6.10073e-10
4559728	chr17:4559728:G:A	8.84156e-17	-1.09216	-0.3765	0.000102889	-0.93977	-0.497891
4559946	chr17:4559946:A:T	2.3188e-16	-3.05713e-10	-0.504491	0.000252289	-3.05713e-10	-0.540733
4560046	chr17:4560046:A:T	1.38544e-17	-2.05478	-1.26733	1.47071e-05	-2.02191	-1.36107
4560221	chr17:4560221:A:G	7.75891e-17	-3.05713e-10	-1.59929	8.89728e-05	-3.05713e-10	-1.58298
4560421	chr17:4560421:G:A	5.2898e-17	-1.98235	-6.10073e-10	5.87665e-05	-1.99774	-6.10073e-10
4560501	chr17:4560501:G:A	1.31368e-17	-1.85283	-1.52247	1.54839e-05	-1.92496	-1.40655
4560688	chr17:4560688:T:G	1.36274e-16	-3.05713e-10	-1.03604	0.000161375	-3.05713e-10	-0.987579
4560969	chr17:4560969:G:C	1.17132e-17	-2.0271	-1.46289	1.3709e-05	-2.01332	-1.43994
4561482	chr17:4561482:G:A	5.04795e-17	-2.02915	-6.10073e-10	5.56404e-05	-2.0524	-6.10073e-10
4561696	chr17:4561696:G:A	9.43074e-17	-3.05713e-10	-1.40415	0.000101086	-3.05713e-10	-1.45533
4561729	chr17:4561729:A:G	9.19697e-17	-3.05713e-10	-1.42925	9.38521e-05	-3.05713e-10	-1.52959
4561884	chr17:4561884:T:A	2.27907e-16	-3.05713e-10	-0.521776	0.000252902	-3.05713e-10	-0.538304
4562207	chr17:4562207:C:T	5.74275e-17	-0.961381	-0.938807	5.70316e-05	-0.890018	-1.13768
4562282	chr17:4562282:C:T	5.1814e-17	-2.00305	-6.10073e-10	5.63077e-05	-2.04048	-6.10073e-10
4562381	chr17:4562381:A:G	1.15959e-16	-3.05713e-10	-1.19748	0.000123133	-3.05713e-10	-1.25805
4562458	chr17:4562458:T:C	2.54095e-17	-1.38158	-1.33401	3.03669e-05	-1.34416	-1.3138
4563043	chr17:4563043:C:T	9.92022e-17	0.0937391	-1.44729	0.000152981	0.512284	-1.55328
4563092	chr17:4563092:T:C	1.01212e-16	-3.05713e-10	-1.3335	0.000111105	-3.05713e-10	-1.36083
4563227	chr17:4563227:C:T	8.72419e-17	-3.05713e-10	-1.48203	9.0433e-05	-3.05713e-10	-1.5667
4563436	chr17:4563436:A:G	1.4007e-17	-2.04063	-1.27052	1.4918e-05	-2.05707	-1.31167
4563776	chr17:4563776:C:T	1.31879e-17	-2.04684	-1.32458	1.41737e-05	-2.05819	-1.36173
4563852	chr17:4563852:C:T	9.78244e-17	-3.05713e-10	-1.36754	0.000119781	-3.05713e-10	-1.28564
4564356	chr17:4564356:T:G	8.32011e-17	-3.05713e-10	-1.52945	9.23054e-05	-3.05713e-10	-1.54621
4564456	chr17:4564456:C:T	1.04957e-17	-2.01585	-1.5839	1.14223e-05	-2.03898	-1.59676
4564812	chr17:4564812:C:T	1.08074e-17	-2.04193	-1.52855	1.2508e-05	-2.05823	-1.48671
4564846	chr17:4564846:G:A	5.7057e-16	-3.05713e-10	0.395924	0.00069949	-3.05713e-10	0.479044
4564949	chr17:4564949:G:A	1.37533e-17	-1.76331	-1.56613	1.5898e-05	-1.78829	-1.51682
4564981	chr17:4564981:G:A	1.81443e-16	-3.05713e-10	-0.749773	0.000194344	-3.05713e-10	-0.801676
4565054	chr17:4565054:T:G	2.33068e-16	-0.499384	-6.10073e-10	0.000285571	-0.416818	-6.10073e-10
4565156	chr17:4565156:T:G	1.42313e-16	-3.05713e-10	-0.992681	0.000156698	-3.05713e-10	-1.01699
4565348	chr17:4565348:C:G	1.23968e-17	-2.05708	-1.3762	1.4428e-05	-2.03813	-1.36401
4565617	chr17:4565617:C:G	1.1774e-16	-3.05713e-10	-1.18224	0.000125184	-3.05713e-10	-1.24153
4565826	chr17:4565826:T:C	2.38817e-16	-3.05713e-10	-0.475015	0.000335092	-3.05713e-10	-0.256903
4566158	chr17:4566158:TG:T	1.31476e-16	-3.05713e-10	-1.07189	0.000140627	-3.05713e-10	-1.1252
4566275	chr17:4566275:A:G	3.42401e-17	-0.873315	-1.544	3.85033e-05	-0.883583	-1.53698
4566639	chr17:4566639:T:C	1.688e-16	-3.05713e-10	-0.821996	0.000183629	-3.05713e-10	-0.858389
4566721	chr17:4566721:C:T	1.54244e-17	-1.81693	-1.39783	1.575e-05	-1.82833	-1.48613
4566768	chr17:4566768:C:T	1.27708e-16	-3.05713e-10	-1.10097	0.000134469	-3.05713e-10	-1.16997
4566951	chr17:4566951:TC:T	1.43748e-17	-1.99032	-1.29491	1.54898e-05	-1.96875	-1.36237
4567257	chr17:4567257:A:G	4.94795e-17	-2.04915	-6.10073e-10	5.53232e-05	-2.05812	-6.10073e-10
4567294	chr17:4567294:A:G	2.32478e-17	-1.61201	-1.19249	2.4189e-05	-1.63948	-1.24593
4568094	chr17:4568094:T:G	2.00139e-16	-3.05713e-10	-0.651702	0.000220293	-3.05713e-10	-0.676348
4568262	chr17:4568262:C:T	1.20386e-15	-3.05713e-10	1.14258	0.00116949	-3.05713e-10	0.993018
4568662	chr17:4568662:G:A	2.86911e-16	-3.05713e-10	-0.291539	0.000323065	-3.05713e-10	-0.293454
4568697	chr17:4568697:G:A	1.43502e-16	-3.05713e-10	-0.984367	0.000163625	-3.05713e-10	-0.973731
4568774	chr17:4568774:G:T	1.00293e-17	-2.05188	-1.59332	1.11816e-05	-2.0581	-1.59894
4568942	chr17:4568942:A:G	1.00012e-17	-2.0547	-1.59331	1.11917e-05	-2.05721	-1.59893
4569151	chr17:4569151:G:A	6.25667e-17	-1.81448	-6.10073e-10	7.06001e-05	-1.81428	-6.10073e-10
4569246	chr17:4569246:T:C	7.10223e-17	-1.82394	0.136226	7.97272e-05	-1.64774	-0.04496
4569482	chr17:4569482:T:C	1.01349e-17	-2.05311	-1.58162	1.13063e-05	-2.05765	-1.5883
4569493	chr17:4569493:T:A	1.08302e-16	-1.26579	-6.10073e-10	0.000137849	-1.14515	-6.10073e-10
4569498	chr17:4569498:G:C	5.47738e-17	-1.90387	-0.0436345	5.99866e-05	-1.75555	-0.22164
4569503	chr17:4569503:A:G	5.5559e-17	-1.86583	-0.0674397	6.1821e-05	-1.70357	-0.24349
4569573	chr17:4569573:G:A	5.47348e-17	-1.86829	-0.0799233	6.08994e-05	-1.70544	-0.256643
4569632	chr17:4569632:T:C	9.06832e-17	-3.05713e-10	-1.44334	9.86562e-05	-3.05713e-10	-1.47967
4569879	chr17:4569879:C:A	1.78925e-17	-1.76616	-1.30017	2.1056e-05	-1.72351	-1.30061
4569981	chr17:4569981:A:G	7.6588e-17	-3.05713e-10	-1.61227	8.60591e-05	-3.05713e-10	-1.61627
4570039	chr17:4570039:G:A	5.74651e-17	-1.83462	-0.0649114	6.43906e-05	-1.66414	-0.242196
4570263	chr17:4570263:A:G	7.72184e-17	-3.05713e-10	-1.60407	8.60883e-05	-3.05713e-10	-1.61593
4570371	chr17:4570371:G:T	1.02091e-17	-2.02488	-1.60255	1.11744e-05	-2.05791	-1.59977
4571099	chr17:4571099:T:G	9.56762e-17	-3.05713e-10	-1.38974	0.000104306	-3.05713e-10	-1.42398
4571110	chr17:4571110:A:G	7.73485e-17	-3.05713e-10	-1.60239	8.69814e-05	-3.05713e-10	-1.60561
4571230	chr17:4571230:G:A	1.99953e-17	-1.65766	-1.29755	2.37912e-05	-1.60866	-1.29333
4571456	chr17:4571456:C:T	1.38992e-17	-1.99412	-1.32476	1.40391e-05	-2.0486	-1.38086
4571617	chr17:4571617:T:C	7.47265e-17	-1.74026	0.103381	8.3323e-05	-1.57874	-0.06984
4571787	chr17:4571787:C:T	7.64459e-17	-3.05713e-10	-1.61413	8.73046e-05	-3.05713e-10	-1.6019
4571949	chr17:4571949:C:T	7.73642e-17	-1.70395	0.10176	8.71045e-05	-1.53509	-0.0691086
4572186	chr17:4572186:C:A	4.22784e-17	-1.82079	-0.385642	4.84191e-05	-1.62939	-0.562025
4572275	chr17:4572275:A:G	8.60037e-17	-1.7542	0.257884	9.70296e-05	-1.55822	0.0619307
4572289	chr17:4572289:G:A	1.05259e-16	-1.73706	0.442776	0.000116002	-1.53134	0.213632
4572305	chr17:4572305:C:T	9.84296e-18	-2.05448	-1.60948	1.1044e-05	-2.05732	-1.6121
4572374	chr17:4572374:T:C	2.36308e-17	-1.67421	-1.11395	2.68438e-05	-1.61602	-1.16525
4572400	chr17:4572400:G:T	8.45482e-17	-3.05713e-10	-1.51339	9.68435e-05	-3.05713e-10	-1.49821
4572579	chr17:4572579:A:C	2.32752e-16	-3.05713e-10	-0.50074	0.000253325	-3.05713e-10	-0.536633
4572625	chr17:4572625:A:T	7.62426e-17	-3.05713e-10	-1.61679	8.86751e-05	-3.05713e-10	-1.58633
4572670	chr17:4572670:C:T	9.33822e-17	-3.05713e-10	-1.41401	0.00010203	-3.05713e-10	-1.44604
4572871	chr17:4572871:G:A	1.87906e-17	-1.52874	-1.48862	2.19534e-05	-1.49446	-1.48792
4573293	chr17:4573293:T:TG	2.41194e-15	-3.05713e-10	1.83747	0.00270303	-3.05713e-10	1.83082
4573385	chr17:4573385:G:A	7.47393e-17	-1.63671	-6.10073e-10	7.63589e-05	-1.73586	-6.10073e-10
4573596	chr17:4573596:C:T	2.14276e-16	-3.05713e-10	-0.583446	0.000233281	-3.05713e-10	-0.619066
4573599	chr17:4573599:T:C	8.87761e-17	-1.81795	0.353357	6.77408e-05	-1.55803	-0.297594
4573636	chr17:4573636:C:T	8.53559e-17	-3.05713e-10	-1.50388	9.77471e-05	-3.05713e-10	-1.48892
4573637	chr17:4573637:G:A	2.49157e-16	-3.05713e-10	-0.432628	0.000271899	-3.05713e-10	-0.465878
4573890	chr17:4573890:G:C	1.4361e-17	-1.87067	-1.41552	1.24648e-05	-2.04624	-1.50216
4573915	chr17:4573915:G:A	4.90325e-17	-2.05823	-6.10073e-10	5.57044e-05	-2.05125	-6.10073e-10
4573962	chr17:4573962:C:T	8.48569e-17	-3.05713e-10	-1.50975	9.70042e-05	-3.05713e-10	-1.49655
4573975	chr17:4573975:G:A	7.69192e-17	-3.05713e-10	-1.60796	8.65019e-05	-3.05713e-10	-1.61114
4574158	chr17:4574158:A:C	9.73669e-18	-2.0582	-1.61661	1.10631e-05	-2.05089	-1.6168
4574305	chr17:4574305:C:T	2.4378e-16	-3.05713e-10	-0.454446	0.000266063	-3.05713e-10	-0.487575
4574435	chr17:4574435:TAA:T	6.05763e-17	-1.84681	-6.10073e-10	6.3969e-05	-1.91291	-6.10073e-10
4574583	chr17:4574583:T:C	2.11266e-16	-3.05713e-10	-0.597593	0.000234324	-3.05713e-10	-0.614604
4574589	chr17:4574589:G:A	8.08611e-16	-3.05713e-10	0.744605	0.00091474	-3.05713e-10	0.747332
4574675	chr17:4574675:C:T	5.22138e-17	-1.99537	-6.10073e-10	5.57366e-05	-2.05067	-6.10073e-10
4574704	chr17:4574704:T:C	1.16448e-17	-2.02208	-1.47377	1.15785e-05	-2.0578	-1.56436
4574717	chr17:4574717:C:T	1.41787e-17	-1.91777	-1.3812	1.2532e-05	-2.03687	-1.50615
4574878	chr17:4574878:T:C	1.3147e-16	-1.07193	-6.10073e-10	0.000147727	-1.07594	-6.10073e-10
4575072	chr17:4575072:T:C	1.08821e-17	-2.0322	-1.53139	1.12228e-05	-2.05572	-1.59764
4575404	chr17:4575404:T:C	7.62531e-17	-3.05713e-10	-1.61665	8.64295e-05	-3.05713e-10	-1.61198
4575459	chr17:4575459:G:A	4.98778e-17	-2.04114	-6.10073e-10	5.57607e-05	-2.05024	-6.10073e-10
4575516	chr17:4575516:A:C	4.90341e-17	-2.0582	-6.10073e-10	5.57929e-05	-2.04966	-6.10073e-10
4575541	chr17:4575541:T:C	5.08203e-17	-0.994854	-1.02756	5.60965e-05	-1.06806	-0.976177
4575632	chr17:4575632:T:G	2.20408e-16	-3.05713e-10	-0.55523	0.000243833	-3.05713e-10	-0.574824
4575664	chr17:4575664:C:T	1.27576e-17	-1.94057	-1.46401	1.17489e-05	-2.04535	-1.5622
4575696	chr17:4575696:T:C	8.2628e-17	-3.05713e-10	-1.53636	9.10372e-05	-3.05713e-10	-1.56004
4575755	chr17:4575755:C:T	5.1832e-17	-2.00271	-6.10073e-10	5.77568e-05	-2.01507	-6.10073e-10
4575757	chr17:4575757:T:G	1.14302e-17	-1.9713	-1.54315	1.10705e-05	-2.05796	-1.60906
4575864	chr17:4575864:C:T	1.58236e-17	-1.77943	-1.40979	1.25811e-05	-1.9495	-1.58961
4576193	chr17:4576193:G:T	3.00543e-17	-1.16175	-1.38596	3.32102e-05	-1.10212	-1.46633
4576355	chr17:4576355:G:A	8.90533e-17	-1.05521	-0.406266	9.22758e-05	-1.03097	-0.515551
4576467	chr17:4576467:G:A	2.65809e-17	-1.68284	-0.987677	2.98474e-05	-1.63135	-1.04386
4576494	chr17:4576494:C:T	8.1327e-17	-3.05713e-10	-1.55223	8.98725e-05	-3.05713e-10	-1.57292
4576571	chr17:4576571:G:A	4.9221e-17	-2.05439	-6.10073e-10	5.53242e-05	-2.0581	-6.10073e-10
4576649	chr17:4576649:T:C	1.45092e-16	-1.92731	0.953966	0.000159027	-1.84578	0.843549
4576711	chr17:4576711:A:G	1.33994e-17	-1.74294	-1.61256	1.23537e-05	-1.94903	-1.60832
4576726	chr17:4576726:C:A	1.42525e-17	-1.68116	-1.61262	1.34055e-05	-1.90443	-1.57121
4576803	chr17:4576803:C:T	1.41453e-17	-1.7306	-1.57074	1.64066e-05	-1.70158	-1.57204
4576855	chr17:4576855:C:T	4.96991e-17	-2.04472	-6.10073e-10	5.75434e-05	-2.01877	-6.10073e-10
4576926	chr17:4576926:C:T	1.48789e-17	-1.78896	-1.4618	1.23188e-05	-1.95403	-1.60615
4577134	chr17:4577134:C:CT	2.93971e-16	-3.05713e-10	-0.267231	0.000324233	-3.05713e-10	-0.289846
4577212	chr17:4577212:C:T	7.98849e-17	-3.05713e-10	-1.57012	9.08843e-05	-3.05713e-10	-1.56172
4577262	chr17:4577262:T:C	1.47547e-16	-3.05713e-10	-0.956564	0.000150898	-3.05713e-10	-1.0547
4577362	chr17:4577362:G:A	1.57975e-17	-2.00387	-1.18699	2.16028e-05	-1.98193	-1.01656
4577501	chr17:4577501:G:T	4.90342e-17	-2.05819	-6.10073e-10	5.58068e-05	-2.04941	-6.10073e-10
4577561	chr17:4577561:C:T	8.81607e-17	-3.05713e-10	-1.47155	0.000106791	-3.05713e-10	-1.40043
4577573	chr17:4577573:G:C	1.28264e-16	-3.05713e-10	-1.09662	0.000148061	-3.05713e-10	-1.07368
4577750	chr17:4577750:G:A	7.83277e-17	-3.05713e-10	-1.58981	8.73346e-05	-3.05713e-10	-1.60156
4577885	chr17:4577885:G:A	7.65595e-17	-3.05713e-10	-1.61264	8.60679e-05	-3.05713e-10	-1.61617
4578288	chr17:4578288:T:A	1.20764e-17	-1.84265	-1.61681	1.19076e-05	-2.00429	-1.58984
4578296	chr17:4578296:C:A	1.05238e-17	-1.98871	-1.60836	1.17205e-05	-2.05546	-1.55452
4578353	chr17:4578353:A:G	9.25713e-17	-3.05713e-10	-1.42273	0.000102607	-3.05713e-10	-1.4404
4578386	chr17:4578386:A:G	1.11153e-17	-2.04487	-1.49752	1.24906e-05	-2.04118	-1.50516
4578499	chr17:4578499:G:A	7.97017e-17	-3.05713e-10	-1.57242	8.87795e-05	-3.05713e-10	-1.58515
4578523	chr17:4578523:G:A	5.79202e-17	-1.89165	-6.10073e-10	6.58862e-05	-1.88338	-6.10073e-10
4578892	chr17:4578892:G:A	1.35734e-16	-2.04717	1.00715	0.00014316	-2.01787	0.910525
4578913	chr17:4578913:G:A	6.34533e-17	-1.80041	-6.10073e-10	6.86244e-05	-1.84266	-6.10073e-10
4579020	chr17:4579020:G:C	9.89441e-18	-2.04397	-1.61477	1.10373e-05	-2.05326	-1.61677
4579529	chr17:4579529:C:T	9.23465e-17	-1.42516	-6.10073e-10	0.000133932	-1.17398	-6.10073e-10
4579801	chr17:4579801:C:T	7.67542e-17	-3.05713e-10	-1.6101	8.64092e-05	-3.05713e-10	-1.61221
4579810	chr17:4579810:G:A	2.85569e-17	-1.25548	-1.34334	3.44264e-05	-1.28078	-1.2517
4579891	chr17:4579891:C:T	1.05435e-17	-1.9845	-1.6107	1.32695e-05	-1.89679	-1.58905
4580131	chr17:4580131:C:T	6.29258e-16	-3.05713e-10	0.493829	0.000642061	-3.05713e-10	0.393376
4580316	chr17:4580316:A:C	4.90787e-17	-2.05729	-6.10073e-10	5.54864e-05	-2.05517	-6.10073e-10
4580558	chr17:4580558:G:A	2.44667e-17	-1.24537	-1.50803	2.85764e-05	-1.27246	-1.44626
4581033	chr17:4581033:C:T	4.91119e-17	-2.05661	-6.10073e-10	5.54349e-05	-2.0561	-6.10073e-10
4581058	chr17:4581058:G:A	7.85905e-17	-3.05713e-10	-1.58646	8.98053e-05	-3.05713e-10	-1.57366
4581149	chr17:4581149:A:G	8.50388e-17	-0.760319	-0.747286	9.4368e-05	-0.390237	-1.13387
4581316	chr17:4581316:G:A	8.37441e-17	-3.05713e-10	-1.52295	9.20119e-05	-3.05713e-10	-1.54939
4581452	chr17:4581452:C:G	8.13536e-17	-3.05713e-10	-1.55191	8.9838e-05	-3.05713e-10	-1.5733
4581648	chr17:4581648:A:C	2.87158e-17	-1.29399	-1.29928	3.38992e-05	-1.35832	-1.1896
4581774	chr17:4581774:G:A	2.25618e-17	-1.29104	-1.54341	2.58641e-05	-1.23934	-1.57911
4581778	chr17:4581778:G:C	1.16719e-17	-1.89229	-1.60124	1.48856e-05	-1.76759	-1.60332
4582136	chr17:4582136:AG:A	5.06373e-16	-3.05713e-10	0.276561	0.000527357	-3.05713e-10	0.19657
4582142	chr17:4582142:G:T	5.0388e-16	-3.05713e-10	0.271626	0.000524893	-3.05713e-10	0.191887
4582307	chr17:4582307:C:A	5.0388e-16	-3.05713e-10	0.271626	0.000524893	-3.05713e-10	0.191887
4582879	chr17:4582879:A:G	5.08966e-17	-2.02092	-6.10073e-10	5.6598e-05	-2.03533	-6.10073e-10
4583078	chr17:4583078:C:T	2.56664e-17	-1.11217	-1.59336	3.3094e-05	-1.00741	-1.56454
4583462	chr17:4583462:A:C	1.54073e-17	-1.94554	-1.27033	2.50376e-05	-1.86137	-0.989556
4583521	chr17:4583521:A:G	7.70501e-17	-3.05713e-10	-1.60626	8.62553e-05	-3.05713e-10	-1.614
4583540	chr17:4583540:A:C	7.64766e-17	-3.05713e-10	-1.61373	8.64965e-05	-3.05713e-10	-1.6112
4583771	chr17:4583771:A:G	1.00044e-17	-2.05618	-1.5915	1.1923e-05	-2.05142	-1.54142
4583823	chr17:4583823:G:A	2.32176e-15	-3.05713e-10	1.79937	0.00231645	-3.05713e-10	1.67649
4584011	chr17:4584011:T:C	1.54929e-17	-1.73512	-1.47521	1.81135e-05	-1.69167	-1.48298
4584166	chr17:4584166:G:C	2.64561e-17	-2.02752	-0.647706	2.3942e-05	-2.05752	-0.838152
4584560	chr17:4584560:T:C	1.46656e-16	-3.05713e-10	-0.96262	0.000161153	-3.05713e-10	-0.988956
4584566	chr17:4584566:C:A	2.66846e-16	-3.05713e-10	-0.364042	0.000273226	-3.05713e-10	-0.461007
4584711	chr17:4584711:C:A	6.34618e-17	-1.80027	-6.10073e-10	6.64283e-05	-1.87518	-6.10073e-10
4584926	chr17:4584926:G:A	5.0006e-16	-3.05713e-10	0.264016	0.000521194	-3.05713e-10	0.184814
4585548	chr17:4585548:T:C	1.96825e-17	-2.05758	-0.913404	2.83923e-05	-2.0352	-0.689989
4585621	chr17:4585621:T:C	2.74218e-17	-1.13617	-1.5032	3.41538e-05	-0.993793	-1.54664
4585662	chr17:4585662:A:G	7.67175e-17	-3.05713e-10	-1.61058	8.62051e-05	-3.05713e-10	-1.61458
4585878	chr17:4585878:C:T	1.07081e-17	-2.04722	-1.53249	1.29054e-05	-2.05791	-1.45575
4585879	chr17:4585879:T:C	1.07081e-17	-2.04722	-1.53249	1.29054e-05	-2.05791	-1.45575
4586000	chr17:4586000:G:A	1.60426e-17	-1.57952	-1.59595	2.01403e-05	-1.49083	-1.57775
4586064	chr17:4586064:T:C	1.19719e-16	-3.05713e-10	-1.16556	0.000132999	-3.05713e-10	-1.18097
4586097	chr17:4586097:A:G	1.30286e-15	-3.05713e-10	1.22161	0.00132428	-3.05713e-10	1.11731
4586331	chr17:4586331:G:A	3.19414e-15	-3.05713e-10	2.11836	0.00314214	-3.05713e-10	1.98135
4586364	chr17:4586364:A:C	5.41976e-17	-1.95808	-6.10073e-10	5.83939e-05	-2.0041	-6.10073e-10
4586864	chr17:4586864:G:A	4.60955e-17	-0.660273	-1.45972	7.25783e-05	-0.198276	-1.58837
4587173	chr17:4587173:A:G	3.34412e-17	-0.927789	-1.51313	5.21809e-05	-0.507596	-1.609
4587326	chr17:4587326:G:A	7.63109e-17	-3.05713e-10	-1.6159	8.71858e-05	-3.05713e-10	-1.60327
4587575	chr17:4587575:T:C	1.41537e-16	0.422169	-1.42032	0.000138428	0.148475	-1.28943
4587609	chr17:4587609:G:A	7.70402e-17	-3.05713e-10	-1.60638	8.82525e-05	-3.05713e-10	-1.59111
4587617	chr17:4587617:A:G	3.43656e-17	-0.926362	-1.48729	5.12676e-05	-0.538672	-1.59558
4587733	chr17:4587733:C:T	7.85648e-16	-3.05713e-10	0.715796	0.000795245	-3.05713e-10	0.607342
4587764	chr17:4587764:T:C	2.33689e-17	-1.25011	-1.5492	2.83787e-05	-1.21036	-1.51531
4587981	chr17:4587981:G:A	5.39698e-17	-1.96229	-6.10073e-10	5.81971e-05	-2.00747	-6.10073e-10
4588234	chr17:4588234:A:G	5.93361e-16	-3.05713e-10	0.435091	0.000594969	-3.05713e-10	0.317201
4588312	chr17:4588312:C:T	5.01216e-17	-2.03626	-6.10073e-10	5.62423e-05	-2.04164	-6.10073e-10
4588360	chr17:4588360:C:T	4.92227e-17	-0.886097	-1.16826	6.63936e-05	-0.470387	-1.40532
4588411	chr17:4588411:C:T	4.23853e-16	-3.05713e-10	0.0986747	0.000435756	-3.05713e-10	0.0057753
4588632	chr17:4588632:C:T	1.82696e-17	-1.79665	-1.24882	2.0675e-05	-1.63558	-1.4068
4588661	chr17:4588661:T:C	1.58626e-17	-1.76663	-1.42012	1.88858e-05	-1.617	-1.51589
4588777	chr17:4588777:C:T	8.80908e-17	-3.05713e-10	-1.47234	0.000101377	-3.05713e-10	-1.45246
4588833	chr17:4588833:C:T	1.49818e-17	-2.04728	-1.1966	1.40306e-05	-2.05683	-1.37323
4588902	chr17:4588902:A:G	2.01794e-17	-1.79742	-1.14863	3.16841e-05	-1.58067	-1.03482
4589122	chr17:4589122:G:A	7.69243e-17	-3.05713e-10	-1.60789	8.62579e-05	-3.05713e-10	-1.61397
4589138	chr17:4589138:G:A	5.01506e-17	-2.03568	-6.10073e-10	5.56032e-05	-2.05307	-6.10073e-10
4589238	chr17:4589238:C:A	8.34984e-17	-3.05713e-10	-1.52589	9.34623e-05	-3.05713e-10	-1.53375
4589239	chr17:4589239:C:T	6.37474e-17	-1.04287	-0.75291	8.0313e-05	-1.06048	-0.624893
4589263	chr17:4589263:T:C	3.76739e-17	-0.753218	-1.56853	4.73226e-05	-0.680464	-1.53386
4589352	chr17:4589352:T:G	4.90726e-17	-2.05741	-6.10073e-10	5.58582e-05	-2.04849	-6.10073e-10
4589619	chr17:4589619:T:G	4.66452e-17	-0.984981	-1.12316	5.39725e-05	-0.838301	-1.24453
4589675	chr17:4589675:C:T	4.95562e-17	-2.04761	-6.10073e-10	5.58965e-05	-2.04781	-6.10073e-10
4590070	chr17:4590070:G:A	1.77057e-16	-2.0575	1.28326	0.000161436	-2.01244	1.02524
4590104	chr17:4590104:T:C	4.26997e-17	-0.616936	-1.57958	4.81722e-05	-0.608691	-1.58784
4590128	chr17:4590128:G:A	2.09901e-17	-1.77744	-1.12922	2.49084e-05	-1.71345	-1.14265
4590208	chr17:4590208:C:G	1.64101e-17	-1.63637	-1.51644	1.60966e-05	-1.70834	-1.58436
4590218	chr17:4590218:C:T	5.01743e-17	-0.948427	-1.08678	5.5264e-05	-0.764101	-1.29508
4590331	chr17:4590331:C:T	1.30052e-17	-1.83324	-1.55212	1.50278e-05	-1.81618	-1.54523
4590461	chr17:4590461:C:G	2.01989e-17	-1.84506	-1.10002	2.38905e-05	-1.7933	-1.10453
4590478	chr17:4590478:A:G	1.24176e-17	-2.05431	-1.37728	1.32736e-05	-2.04738	-1.43815
4590704	chr17:4590704:G:A	1.47119e-16	-3.05713e-10	-0.95947	0.000166959	-3.05713e-10	-0.953562
4590778	chr17:4590778:T:C	1.44724e-17	-1.71974	-1.55872	1.52999e-05	-1.751	-1.59246
4591035	chr17:4591035:C:T	3.22153e-16	-0.175685	-6.10073e-10	0.000467321	0.0757088	-6.10073e-10
4591051	chr17:4591051:A:G	7.87662e-17	-3.05713e-10	-1.58423	8.82781e-05	-3.05713e-10	-1.59082
4591195	chr17:4591195:T:C	1.07622e-17	-2.01471	-1.55997	1.19713e-05	-1.99961	-1.58919
4591213	chr17:4591213:C:T	3.68015e-17	-1.17124	-1.17393	4.27019e-05	-1.06584	-1.25122
4591341	chr17:4591341:C:T	7.70851e-17	-3.05713e-10	-1.6058	8.6312e-05	-3.05713e-10	-1.61334
4591446	chr17:4591446:G:A	5.00957e-17	-2.03678	-6.10073e-10	5.62039e-05	-2.04232	-6.10073e-10
4591516	chr17:4591516:G:T	7.72747e-17	-3.05713e-10	-1.60335	8.71711e-05	-3.05713e-10	-1.60343
4591520	chr17:4591520:T:C	1.14394e-17	-2.05809	-1.45556	1.22049e-05	-2.05604	-1.51343
4591831	chr17:4591831:C:T	1.99659e-17	-1.429	-1.52769	2.71847e-05	-1.20245	-1.56621
4591915	chr17:4591915:C:T	1.57982e-17	-1.5781	-1.61271	1.67974e-05	-1.63622	-1.61386
4592387	chr17:4592387:G:A	1.4711e-17	-1.93405	-1.32807	1.71994e-05	-1.88457	-1.34187
4592445	chr17:4592445:G:A	1.28156e-17	-1.81231	-1.58773	1.46202e-05	-1.8583	-1.53061
4593330	chr17:4593330:C:T	1.48457e-16	-3.05713e-10	-0.950414	0.000163557	-3.05713e-10	-0.974146
4593367	chr17:4593367:G:A	4.27955e-17	-0.606409	-1.58787	4.0904e-05	-0.789184	-1.5709
4593431	chr17:4593431:C:T	1.23784e-16	-3.05713e-10	-1.13217	0.000128133	-3.05713e-10	-1.21824
4593500	chr17:4593500:G:A	7.75251e-17	-3.05713e-10	-1.60011	8.65679e-05	-3.05713e-10	-1.61038
4593515	chr17:4593515:G:A	5.35646e-17	-1.96982	-6.10073e-10	5.94823e-05	-1.98563	-6.10073e-10
4593601	chr17:4593601:C:T	1.09064e-16	-0.0394404	-1.21934	0.000122084	0.157746	-1.42434
4593789	chr17:4593789:G:T	3.16355e-17	-0.962523	-1.53391	3.2822e-05	-1.06781	-1.5124
4593842	chr17:4593842:T:C	1.18836e-16	-3.05713e-10	-1.17297	0.000130936	-3.05713e-10	-1.1966
4593865	chr17:4593865:T:C	3.6105e-17	-0.752217	-1.61206	3.90787e-05	-0.792311	-1.61342
4593959	chr17:4593959:C:T	8.89306e-17	-3.05713e-10	-1.46286	9.64958e-05	-3.05713e-10	-1.50181
4594028	chr17:4594028:A:C	3.18071e-16	-3.05713e-10	-0.188438	0.000413805	-3.05713e-10	-0.045912
4594174	chr17:4594174:C:T	9.32309e-17	-3.05713e-10	-1.41563	9.72701e-05	-3.05713e-10	-1.49382
4594674	chr17:4594674:C:T	5.68332e-17	-0.310057	-1.60054	5.42473e-05	-0.461951	-1.6158
4594805	chr17:4594805:G:A	7.81996e-17	-3.05713e-10	-1.59145	8.62832e-05	-3.05713e-10	-1.61367
4595316	chr17:4595316:G:A	4.40569e-17	-1.10327	-1.06197	4.35278e-05	-1.22229	-1.07562
4595346	chr17:4595346:A:G	1.86688e-17	-1.79193	-1.23193	2.32484e-05	-1.65312	-1.27195
4595387	chr17:4595387:C:G	7.66334e-17	-3.05713e-10	-1.61168	8.60239e-05	-3.05713e-10	-1.61668
4595826	chr17:4595826:A:G	1.47695e-17	-1.94203	-1.31612	1.83021e-05	-1.85131	-1.31298
4595837	chr17:4595837:C:G	7.64807e-17	-3.05713e-10	-1.61367	8.69689e-05	-3.05713e-10	-1.60576
4596456	chr17:4596456:T:C	4.93598e-17	-2.05158	-6.10073e-10	5.63801e-05	-2.03919	-6.10073e-10
4596603	chr17:4596603:AG:A	7.63485e-17	-3.05713e-10	-1.6154	8.60221e-05	-3.05713e-10	-1.6167
4596813	chr17:4596813:A:T	8.47018e-17	0.0309979	-1.54257	0.000101881	0.162485	-1.60999
4597009	chr17:4597009:C:T	1.554e-17	-1.90965	-1.29764	1.54696e-05	-1.87172	-1.46071
4597092	chr17:4597092:G:A	1.00413e-16	-1.34142	-6.10073e-10	9.84394e-05	-1.48187	-6.10073e-10
4597264	chr17:4597264:C:T	8.13056e-17	-3.05713e-10	-1.5525	8.75654e-05	-3.05713e-10	-1.59892
4597693	chr17:4597693:C:T	8.3782e-17	-3.05713e-10	-1.52249	9.93958e-05	-3.05713e-10	-1.4722
4597872	chr17:4597872:T:C	7.66218e-17	-3.05713e-10	-1.61183	8.73548e-05	-3.05713e-10	-1.60133
4598241	chr17:4598241:C:T	1.32931e-17	-2.00564	-1.35783	1.32725e-05	-1.98118	-1.50443
4598258	chr17:4598258:G:A	1.47124e-17	-2.057	-1.20502	1.50954e-05	-2.05647	-1.30045
4598644	chr17:4598644:C:T	3.06851e-17	-0.930514	-1.59642	3.48776e-05	-0.907136	-1.61233
4598788	chr17:4598788:T:C	1.37694e-17	-1.79279	-1.53547	1.7588e-05	-1.63394	-1.57015
4598938	chr17:4598938:G:A	9.26861e-17	-1.42149	-6.10073e-10	0.000117786	-1.30243	-6.10073e-10
4599015	chr17:4599015:T:G	1.02803e-16	-0.125996	-1.1919	0.000103515	-0.269383	-1.16221
4599091	chr17:4599091:G:A	5.70915e-17	-1.90606	-6.10073e-10	7.57466e-05	-1.74391	-6.10073e-10
4599092	chr17:4599092:A:G	9.23398e-17	-3.05713e-10	-1.42524	0.000105314	-3.05713e-10	-1.41436
4599410	chr17:4599410:G:A	7.64547e-17	-3.05713e-10	-1.61401	8.60147e-05	-3.05713e-10	-1.61679
4599425	chr17:4599425:A:C	2.20079e-17	-1.9978	-0.861508	2.53065e-05	-1.7845	-1.05575
4599580	chr17:4599580:T:C	4.99901e-17	-2.03889	-6.10073e-10	5.55379e-05	-2.05424	-6.10073e-10
4599666	chr17:4599666:A:G	1.14301e-16	0.263068	-1.47495	0.000136886	0.414828	-1.56699
4599738	chr17:4599738:C:T	1.10785e-16	0.221319	-1.46444	0.000129765	0.369977	-1.57556
4599900	chr17:4599900:G:A	2.65067e-17	-1.10657	-1.56674	3.17607e-05	-1.00277	-1.61031
4599935	chr17:4599935:A:C	1.0646e-16	-1.28295	-6.10073e-10	0.000103341	-1.43327	-6.10073e-10
4600069	chr17:4600069:G:A	8.1334e-17	-3.05713e-10	-1.55215	9.45985e-05	-3.05713e-10	-1.52167
4601007	chr17:4601007:C:T	7.64338e-17	-3.05713e-10	-1.61429	8.66576e-05	-3.05713e-10	-1.60934
4601377	chr17:4601377:T:C	6.07577e-16	-3.05713e-10	0.458767	0.000685316	-3.05713e-10	0.458572
4601673	chr17:4601673:A:C	7.62649e-17	-3.05713e-10	-1.6165	8.60197e-05	-3.05713e-10	-1.61673
4601703	chr17:4601703:A:G	8.26008e-17	-3.05713e-10	-1.53669	9.31639e-05	-3.05713e-10	-1.53695
4601716	chr17:4601716:A:C	1.00777e-17	-2.03338	-1.60701	1.20696e-05	-1.98323	-1.59738
4601731	chr17:4601731:G:C	2.39102e-17	-1.31977	-1.45664	2.66527e-05	-1.24293	-1.54549
4602509	chr17:4602509:G:T	7.94233e-17	-3.05713e-10	-1.57592	8.88194e-05	-3.05713e-10	-1.5847
4602789	chr17:4602789:C:T	7.67082e-17	-3.05713e-10	-1.6107	8.73451e-05	-3.05713e-10	-1.60144
4603578	chr17:4603578:G:A	1.52795e-16	0.605411	-1.52703	0.000179539	0.722871	-1.60379
4603883	chr17:4603883:C:T	1.7591e-17	-2.04837	-1.03496	1.68929e-05	-2.04743	-1.19698
4604002	chr17:4604002:A:G	1.07254e-16	-1.27552	-6.10073e-10	0.000111652	-1.35592	-6.10073e-10
4604136	chr17:4604136:C:T	1.34261e-17	-1.74526	-1.60825	1.51102e-05	-1.76813	-1.58781
4604212	chr17:4604212:C:T	1.31404e-16	0.478232	-1.55067	0.000153969	0.577348	-1.61191
4604409	chr17:4604409:G:A	7.71352e-17	-3.05713e-10	-1.60515	8.94337e-05	-3.05713e-10	-1.57781
4604442	chr17:4604442:G:C	8.50062e-17	-3.05713e-10	-1.50799	0.000104921	-3.05713e-10	-1.4181
4604534	chr17:4604534:T:C	9.12092e-17	-3.05713e-10	-1.43756	0.000113835	-3.05713e-10	-1.33656
4604841	chr17:4604841:TTG:T	5.47373e-17	-1.94817	-6.10073e-10	5.80442e-05	-2.0101	-6.10073e-10
4604846	chr17:4604846:T:C	1.1981e-17	-2.03058	-1.43682	1.33888e-05	-2.01128	-1.46561
4604946	chr17:4604946:C:G	8.38842e-17	-3.05713e-10	-1.52127	9.31282e-05	-3.05713e-10	-1.53733
4604981	chr17:4604981:T:G	1.67135e-17	-2.04713	-1.08736	1.60128e-05	-2.02297	-1.27495
4605269	chr17:4605269:C:T	5.83916e-16	0.419045	-6.10073e-10	0.000543902	0.227461	-6.10073e-10
4605624	chr17:4605624:G:A	3.31456e-17	-0.997212	-1.45259	4.1538e-05	-1.0042	-1.3405
4605714	chr17:4605714:T:A	9.53616e-16	-3.05713e-10	0.909549	0.00118452	-3.05713e-10	1.00579
4605801	chr17:4605801:C:T	1.0959e-16	-3.05713e-10	-1.25397	0.00012624	-3.05713e-10	-1.23312
4605818	chr17:4605818:CA:C	2.148e-17	-1.30268	-1.5809	2.9736e-05	-1.06548	-1.61347
4606086	chr17:4606086:G:C	1.17564e-17	-1.87741	-1.6089	1.61263e-05	-1.67752	-1.61334
4606365	chr17:4606365:G:A	1.14761e-15	-3.05713e-10	1.09473	0.00142319	-3.05713e-10	1.18935
4606555	chr17:4606555:G:A	7.65239e-17	-3.05713e-10	-1.61311	8.70231e-05	-3.05713e-10	-1.60513
4606706	chr17:4606706:A:T	5.98609e-17	-1.85869	-6.10073e-10	6.13922e-05	-1.95402	-6.10073e-10
4606875	chr17:4606875:G:A	9.49911e-17	-3.05713e-10	-1.39693	0.000108086	-3.05713e-10	-1.38838
4607305	chr17:4607305:C:CT	1.22507e-17	-2.03788	-1.40724	1.21583e-05	-2.05329	-1.52
4607394	chr17:4607394:G:A	8.8883e-17	-3.05713e-10	-1.46339	9.95511e-05	-3.05713e-10	-1.47064
4608342	chr17:4608342:TAGG:T	1.47652e-16	0.574681	-1.53054	0.000170442	0.663873	-1.59679
4608547	chr17:4608547:C:T	8.43562e-17	-3.05713e-10	-1.51566	9.89531e-05	-3.05713e-10	-1.47666
4608827	chr17:4608827:C:T	1.13202e-16	-3.05713e-10	-1.22154	0.000124922	-3.05713e-10	-1.24362
4608896	chr17:4608896:G:A	9.08334e-17	-3.05713e-10	-1.44169	0.000103765	-3.05713e-10	-1.42918
4608997	chr17:4608997:C:T	1.79341e-16	0.806175	-1.5676	0.000210956	0.895871	-1.61553
4609089	chr17:4609089:A:G	1.09655e-16	-3.05713e-10	-1.25337	0.00012528	-3.05713e-10	-1.24076
4609197	chr17:4609197:G:A	1.65951e-17	-1.91277	-1.22883	1.63612e-05	-1.82947	-1.44693
4609220	chr17:4609220:T:C	2.86585e-16	1.26224	-1.55491	0.00034873	1.39661	-1.61362
4609337	chr17:4609337:T:A	3.59451e-17	-0.770896	-1.59782	4.31137e-05	-0.784451	-1.52301
4609768	chr17:4609768:A:G	1.07144e-16	-3.05713e-10	-1.27654	0.000113779	-3.05713e-10	-1.33705
4610000	chr17:4610000:C:A	5.12228e-17	-2.01453	-6.10073e-10	5.80004e-05	-2.01086	-6.10073e-10
4610001	chr17:4610001:A:T	5.13029e-17	-2.01297	-6.10073e-10	5.8098e-05	-2.00918	-6.10073e-10
4610622	chr17:4610622:G:A	7.83139e-17	-3.05713e-10	-1.58999	8.76325e-05	-3.05713e-10	-1.59816
4610925	chr17:4610925:A:G	1.36245e-15	-3.05713e-10	1.26632	0.00119898	-3.05713e-10	1.01792
4611485	chr17:4611485:T:C	1.25064e-17	-1.84414	-1.58034	1.26394e-05	-1.92139	-1.6131
4611971	chr17:4611971:A:G	5.47606e-17	-1.94774	-6.10073e-10	5.78145e-05	-2.01407	-6.10073e-10
4612241	chr17:4612241:G:A	1.27676e-16	-3.05713e-10	-1.10122	0.00015575	-3.05713e-10	-1.02306
4612254	chr17:4612254:G:A	3.05686e-16	-3.05713e-10	-0.228153	0.000390381	-3.05713e-10	-0.104185
4612832	chr17:4612832:G:A	9.00993e-17	-3.05713e-10	-1.4498	0.000102464	-3.05713e-10	-1.4418
4613748	chr17:4613748:G:A	1.4682e-16	-3.05713e-10	-0.961508	0.000170332	-3.05713e-10	-0.93356
4613971	chr17:4613971:C:T	5.19164e-17	-0.777503	-1.22357	4.66344e-05	-0.81288	-1.41609
4615207	chr17:4615207:A:G	1.20698e-17	-1.95687	-1.50314	1.15625e-05	-2.02408	-1.59945
4615439	chr17:4615439:G:A	1.55225e-16	-3.05713e-10	-0.905837	0.000173251	-3.05713e-10	-0.916567
4615844	chr17:4615844:T:C	1.26101e-17	-2.03882	-1.37739	1.35647e-05	-2.05732	-1.40651
4616561	chr17:4616561:C:T	7.03671e-17	-1.69699	-6.10073e-10	6.96401e-05	-1.82797	-6.10073e-10
4616960	chr17:4616960:C:T	8.7213e-17	-3.05713e-10	-1.48236	9.83813e-05	-3.05713e-10	-1.48246
4617804	chr17:4617804:A:G	9.37452e-17	-3.05713e-10	-1.41013	0.000104769	-3.05713e-10	-1.41955
4618193	chr17:4618193:G:A	1.99798e-16	-3.05713e-10	-0.653406	0.000171885	-3.05713e-10	-0.924479
4618378	chr17:4618378:A:G	1.0523e-16	-3.05713e-10	-1.29457	0.000127028	-3.05713e-10	-1.2269
4618539	chr17:4618539:G:A	8.12565e-17	-3.05713e-10	-1.5531	9.15597e-05	-3.05713e-10	-1.55432
4618612	chr17:4618612:A:C	8.05001e-17	-3.05713e-10	-1.56245	8.9462e-05	-3.05713e-10	-1.57749
4618946	chr17:4618946:G:A	5.15389e-16	0.294209	-6.10073e-10	0.000426487	-0.0157248	-6.10073e-10
4619077	chr17:4619077:G:A	7.68668e-17	-3.05713e-10	-1.60864	8.8768e-05	-3.05713e-10	-1.58528
4619172	chr17:4619172:A:G	3.76942e-16	-3.05713e-10	-0.0186222	0.000442386	-3.05713e-10	0.0208757
4619328	chr17:4619328:A:T	4.90324e-17	-2.05823	-6.10073e-10	5.5373e-05	-2.05722	-6.10073e-10
4619516	chr17:4619516:T:G	1.04067e-17	-1.99711	-1.61115	1.17296e-05	-2.04268	-1.56651
4619603	chr17:4619603:C:T	8.62036e-17	0.0321317	-1.52613	8.19342e-05	-0.247163	-1.41823
4619872	chr17:4619872:T:C	2.12766e-17	-1.32625	-1.56685	2.3556e-05	-1.36977	-1.54215
4620110	chr17:4620110:G:A	7.83967e-16	-3.05713e-10	0.713654	0.00072842	-3.05713e-10	0.51957
4620167	chr17:4620167:G:A	5.16176e-17	-2.00685	-6.10073e-10	5.8029e-05	-2.01037	-6.10073e-10
4620524	chr17:4620524:G:A	7.84252e-17	-3.05713e-10	-1.58857	9.193e-05	-3.05713e-10	-1.55028
4620605	chr17:4620605:G:A	7.05844e-17	-1.6939	-6.10073e-10	9.16343e-05	-1.5535	-6.10073e-10
4620893	chr17:4620893:C:T	1.48965e-16	-3.05713e-10	-0.947001	0.000120653	-3.05713e-10	-1.27839
4620960	chr17:4620960:G:A	1.00489e-16	-3.05713e-10	-1.34066	0.000108455	-3.05713e-10	-1.38498
4621129	chr17:4621129:C:T	1.12589e-17	-1.9221	-1.60746	1.18136e-05	-1.98723	-1.61483
4621299	chr17:4621299:G:A	1.42112e-16	0.0788735	-1.07297	0.000160652	-0.158742	-0.833325
4621803	chr17:4621803:CT:C	4.54457e-17	-2.05759	-0.0766054	3.42259e-05	-2.05114	-0.487188
4622073	chr17:4622073:A:G	1.03867e-16	-3.05713e-10	-1.3076	0.000112569	-3.05713e-10	-1.34775
4622570	chr17:4622570:C:T	1.08691e-16	-3.05713e-10	-1.2622	0.000124986	-3.05713e-10	-1.2431
4622789	chr17:4622789:T:C	1.25893e-16	-3.05713e-10	-1.11528	0.000133832	-3.05713e-10	-1.17472
4622891	chr17:4622891:T:A	1.3925e-16	-3.05713e-10	-1.01444	0.00014685	-3.05713e-10	-1.08189
4623280	chr17:4623280:T:C	7.62579e-17	-3.05713e-10	-1.61659	8.61118e-05	-3.05713e-10	-1.61566
4623384	chr17:4623384:A:G	1.87171e-16	-3.05713e-10	-0.718691	0.00023523	-3.05713e-10	-0.610746
4623933	chr17:4623933:T:G	9.50568e-17	-1.39624	-6.10073e-10	0.000121968	-1.26755	-6.10073e-10
4624075	chr17:4624075:T:A	7.66808e-17	-3.05713e-10	-1.61106	8.61096e-05	-3.05713e-10	-1.61569
4624451	chr17:4624451:G:T	7.62413e-17	-3.05713e-10	-1.61681	8.62406e-05	-3.05713e-10	-1.61417
4624612	chr17:4624612:A:G	9.07313e-17	-3.05713e-10	-1.44281	0.000103889	-3.05713e-10	-1.42798
4624712	chr17:4624712:A:G	2.36426e-17	-1.86145	-0.926213	3.29455e-05	-1.85497	-0.721487
4624731	chr17:4624731:G:A	1.3608e-17	-1.72325	-1.6168	1.54365e-05	-1.73053	-1.60405
4626088	chr17:4626088:T:C	8.09493e-17	-3.05713e-10	-1.55689	9.26863e-05	-3.05713e-10	-1.54209
4626650	chr17:4626650:C:T	1.71897e-16	-3.05713e-10	-0.803816	0.000156054	-3.05713e-10	-1.0211
4627111	chr17:4627111:G:A	4.89273e-16	-3.05713e-10	0.242207	0.000424367	-3.05713e-10	-0.0207095
4627339	chr17:4627339:C:T	7.91957e-17	-3.05713e-10	-1.57879	8.90257e-05	-3.05713e-10	-1.58238
4627370	chr17:4627370:A:T	7.62746e-17	-3.05713e-10	-1.61637	8.63905e-05	-3.05713e-10	-1.61243
4627426	chr17:4627426:A:G	7.62981e-17	-3.05713e-10	-1.61606	8.64709e-05	-3.05713e-10	-1.6115
4627542	chr17:4627542:C:T	6.0887e-16	-3.05713e-10	0.460892	0.000359598	-3.05713e-10	-0.186321
4627752	chr17:4627752:G:A	1.0733e-16	-3.05713e-10	-1.27481	0.000125523	-3.05713e-10	-1.23882
4627819	chr17:4627819:A:G	1.18479e-16	-3.05713e-10	-1.17598	0.000129356	-3.05713e-10	-1.20874
4627942	chr17:4627942:A:G	8.70677e-17	-3.05713e-10	-1.48403	0.000100016	-3.05713e-10	-1.46597
4627994	chr17:4627994:G:T	7.99508e-17	-3.05713e-10	-1.5693	8.88729e-05	-3.05713e-10	-1.5841
4628587	chr17:4628587:T:C	8.78057e-17	-0.058504	-1.41708	0.000104727	-0.169119	-1.25083
4629015	chr17:4629015:G:A	2.2866e-16	-3.05713e-10	-0.518477	0.000211509	-3.05713e-10	-0.71704
4629605	chr17:4629605:G:A	9.7669e-17	-3.05713e-10	-1.36913	0.00011327	-3.05713e-10	-1.34154
4629637	chr17:4629637:G:A	2.11758e-16	-3.05713e-10	-0.595267	0.000152937	-3.05713e-10	-1.04128
4629644	chr17:4629644:C:T	9.74511e-18	-2.05714	-1.6168	1.11826e-05	-2.0567	-1.60024
4630592	chr17:4630592:C:T	7.62989e-17	-3.05713e-10	-1.61605	8.70713e-05	-3.05713e-10	-1.60458
4630818	chr17:4630818:T:A	7.85032e-17	-3.05713e-10	-1.58757	8.89053e-05	-3.05713e-10	-1.58374
4631062	chr17:4631062:C:T	6.79799e-16	-3.05713e-10	0.571085	0.000396229	-3.05713e-10	-0.0893146
4631231	chr17:4631231:TAAC:T	2.80003e-16	-3.05713e-10	-0.315912	0.000376076	-3.05713e-10	-0.141516
4631313	chr17:4631313:G:A	5.1055e-17	-0.548448	-1.46936	5.94081e-05	-0.66202	-1.32486
4631740	chr17:4631740:G:A	5.2742e-16	0.317285	-6.10073e-10	0.000386258	-0.114801	-6.10073e-10
4632006	chr17:4632006:G:A	7.71239e-17	-3.05713e-10	-1.6053	8.66115e-05	-3.05713e-10	-1.60988
4632019	chr17:4632019:G:A	9.9126e-17	-1.35432	-6.10073e-10	0.000108186	-1.38745	-6.10073e-10
4632118	chr17:4632118:T:C	2.20137e-17	-1.83366	-1.02539	2.30567e-05	-1.84643	-1.08693
4632519	chr17:4632519:G:A	1.11468e-16	-3.05713e-10	-1.23697	0.000107494	-3.05713e-10	-1.39387
4632632	chr17:4632632:G:A	9.42855e-17	-3.05713e-10	-1.40439	0.000103285	-3.05713e-10	-1.43382
4632946	chr17:4632946:T:C	1.09737e-17	-1.98875	-1.56645	1.13264e-05	-2.03699	-1.60717
4633055	chr17:4633055:C:T	1.68179e-15	-3.05713e-10	1.4769	0.00163913	-3.05713e-10	1.33061
4633137	chr17:4633137:T:C	2.02804e-16	-3.05713e-10	-0.638473	0.000238223	-3.05713e-10	-0.598102
4633537	chr17:4633537:G:A	1.83879e-17	-1.86015	-1.17887	1.50787e-05	-1.97272	-1.3853
4633861	chr17:4633861:C:G	2.43424e-16	-3.05713e-10	-0.455907	0.000249198	-3.05713e-10	-0.553059
4633885	chr17:4633885:A:G	1.26346e-16	-3.05713e-10	-1.11169	0.000105523	-3.05713e-10	-1.41238
4633956	chr17:4633956:T:C	6.88245e-16	-3.05713e-10	0.583433	0.000772125	-3.05713e-10	0.577839
4634266	chr17:4634266:T:G	2.13808e-17	-2.0059	-0.882319	2.16934e-05	-1.99488	-0.99942
4634289	chr17:4634289:G:T	1.00323e-16	-3.05713e-10	-1.34232	0.000115113	-3.05713e-10	-1.3254
4634717	chr17:4634717:G:A	2.86626e-16	-3.05713e-10	-0.292534	0.000282414	-3.05713e-10	-0.427932
4634848	chr17:4634848:A:G	9.32488e-17	-1.41544	-6.10073e-10	0.000116932	-1.30971	-6.10073e-10
4635205	chr17:4635205:C:T	3.64193e-16	-3.05713e-10	-0.0530275	0.000245292	-3.05713e-10	-0.568859
4635262	chr17:4635262:C:T	2.09984e-17	-2.05771	-0.848553	2.30773e-05	-2.03289	-0.899571
4635391	chr17:4635391:A:T	7.52076e-17	-1.63046	-6.10073e-10	9.47945e-05	-1.5196	-6.10073e-10
4635561	chr17:4635561:C:T	6.023e-17	-1.85254	-6.10073e-10	6.68171e-05	-1.86935	-6.10073e-10
4635628	chr17:4635628:T:C	1.85761e-17	-1.99856	-1.03027	1.81087e-05	-2.02565	-1.14927
4636063	chr17:4636063:C:T	8.51405e-17	-2.05503	0.548615	8.20462e-05	-2.04365	0.379628
4636076	chr17:4636076:C:T	7.62463e-17	-3.05713e-10	-1.61674	8.6117e-05	-3.05713e-10	-1.6156
4636602	chr17:4636602:C:T	7.80465e-17	-3.05713e-10	-1.59341	8.61074e-05	-3.05713e-10	-1.61571
4636982	chr17:4636982:C:T	1.57287e-17	-1.60999	-1.58524	1.52611e-05	-1.73654	-1.60946
4637060	chr17:4637060:G:A	1.13039e-16	-2.05787	0.834885	0.000107228	-2.05606	0.65971
4637352	chr17:4637352:G:A	6.05823e-17	-0.826023	-1.02069	8.38061e-05	-0.899219	-0.743583
4637612	chr17:4637612:C:T	2.09609e-16	-3.05713e-10	-0.605471	0.000209104	-3.05713e-10	-0.728478
4637705	chr17:4637705:T:C	1.23328e-17	-1.84576	-1.59269	1.23872e-05	-1.94202	-1.61263
4637747	chr17:4637747:T:G	1.24601e-17	-1.83122	-1.59696	1.25019e-05	-1.93113	-1.61429
4637748	chr17:4637748:T:C	1.24672e-17	-1.84785	-1.57976	1.24863e-05	-1.93995	-1.60672
4638700	chr17:4638700:G:A	6.03212e-17	-1.85103	-6.10073e-10	8.05585e-05	-1.68232	-6.10073e-10
4639253	chr17:4639253:C:T	1.33325e-17	-1.90202	-1.45849	1.41378e-05	-1.92434	-1.49811
4639422	chr17:4639422:G:A	1.73839e-17	-1.65064	-1.44452	2.08623e-05	-1.66409	-1.36928
4640300	chr17:4640300:C:T	1.12135e-16	-1.23101	-6.10073e-10	0.000146098	-1.08703	-6.10073e-10
4640472	chr17:4640472:C:T	5.00699e-17	-2.03729	-6.10073e-10	5.79545e-05	-2.01165	-6.10073e-10
4640565	chr17:4640565:G:A	3.46796e-16	-0.101976	-6.10073e-10	0.000314048	-0.321762	-6.10073e-10
4641003	chr17:4641003:A:G	1.32295e-16	-3.05713e-10	-1.06568	0.000146861	-3.05713e-10	-1.08182
4641038	chr17:4641038:G:A	1.51074e-17	-1.77475	-1.46077	1.63289e-05	-1.82142	-1.45695
4641091	chr17:4641091:CTT:C	7.95635e-17	-2.02518	0.451019	5.86366e-05	-2.05737	0.057423
4641153	chr17:4641153:T:C	1.16019e-16	-3.05713e-10	-1.19696	0.000127076	-3.05713e-10	-1.22652
4641225	chr17:4641225:A:G	1.90675e-17	-1.75414	-1.24859	2.07122e-05	-1.69291	-1.34768
4641289	chr17:4641289:C:T	8.00204e-17	-3.05713e-10	-1.56843	8.88336e-05	-3.05713e-10	-1.58454
4641837	chr17:4641837:C:G	3.26573e-16	-0.671802	0.509742	0.000376035	-0.665815	0.52419
4641943	chr17:4641943:G:A	2.25752e-17	-1.98937	-0.844494	2.9039e-05	-2.03455	-0.668116
4641975	chr17:4641975:T:TG	1.82074e-16	-3.05713e-10	-0.746297	0.000213959	-3.05713e-10	-0.705525
4642078	chr17:4642078:C:T	5.17257e-17	-2.00972	0.00496416	3.58068e-05	-2.05118	-0.441991
4642278	chr17:4642278:C:T	1.06265e-16	-3.05713e-10	-1.28478	0.000108359	-3.05713e-10	-1.38586
4642286	chr17:4642286:C:T	3.14705e-16	-1.9887	1.78962	0.000186426	-2.05501	1.21174
4643080	chr17:4643080:C:T	2.3369e-17	-2.04439	-0.754912	1.95453e-05	-1.99717	-1.1014
4643150	chr17:4643150:G:A	1.01332e-17	-2.02483	-1.61007	1.18097e-05	-2.04684	-1.55556
4643264	chr17:4643264:A:G	4.81315e-16	-2.02164	2.24745	0.000245053	-2.05726	1.48743
4643352	chr17:4643352:C:G	9.38363e-17	-3.05713e-10	-1.40916	9.21674e-05	-3.05713e-10	-1.5477
4643446	chr17:4643446:G:A	9.91579e-17	-3.05713e-10	-1.354	0.000103889	-3.05713e-10	-1.42799
4643605	chr17:4643605:G:T	9.93674e-17	-3.05713e-10	-1.35189	0.000103747	-3.05713e-10	-1.42935
4643629	chr17:4643629:C:T	8.07434e-17	-3.05713e-10	-1.55944	9.15374e-05	-3.05713e-10	-1.55456
4643706	chr17:4643706:CTTAA:C	1.11239e-16	-1.97487	0.735837	7.11787e-05	-2.05774	0.251631
4643988	chr17:4643988:G:C	8.27731e-17	-3.05713e-10	-1.53461	8.66858e-05	-3.05713e-10	-1.60902
4644429	chr17:4644429:G:A	2.72465e-16	-3.05713e-10	-0.3432	0.000324845	-3.05713e-10	-0.287959
4644470	chr17:4644470:A:G	1.42793e-16	-2.0573	1.06798	0.000122076	-1.90688	0.640217
4644568	chr17:4644568:A:AT	1.16723e-16	-3.05713e-10	-1.19091	0.00012973	-3.05713e-10	-1.20585
4644611	chr17:4644611:C:T	1.0146e-17	-2.02089	-1.61274	1.17537e-05	-2.04466	-1.56248
4644804	chr17:4644804:G:A	1.04267e-16	-3.05713e-10	-1.30375	0.000113489	-3.05713e-10	-1.3396
4644979	chr17:4644979:G:A	1.1013e-17	-2.04391	-1.50772	1.22628e-05	-2.04924	-1.5155
4645113	chr17:4645113:C:G	1.86109e-16	-3.05713e-10	-0.724382	0.000206311	-3.05713e-10	-0.741921
4645349	chr17:4645349:T:C	4.94011e-16	-3.05713e-10	0.251846	0.000388512	-3.05713e-10	-0.108984
4645757	chr17:4645757:AACT:A	6.51748e-17	-1.97741	0.203774	4.45923e-05	-2.05778	-0.215966
4645826	chr17:4645826:C:T	3.6927e-16	-3.05713e-10	-0.0391843	0.000299879	-3.05713e-10	-0.36793
4646126	chr17:4646126:A:G	2.6676e-16	-3.05713e-10	-0.364362	0.000315365	-3.05713e-10	-0.317579
4646179	chr17:4646179:G:A	1.19132e-17	-2.0197	-1.45336	1.28381e-05	-2.05251	-1.46638
4646236	chr17:4646236:T:G	7.77263e-17	-3.05713e-10	-1.59752	8.80151e-05	-3.05713e-10	-1.5938
4646605	chr17:4646605:G:A	1.59774e-16	-3.05713e-10	-0.87695	0.000184313	-3.05713e-10	-0.85467
4646858	chr17:4646858:G:A	3.31578e-16	-2.00113	1.85428	0.000339979	-2.03197	1.78955
4646894	chr17:4646894:C:T	1.53112e-15	-2.04253	3.42557	0.00105187	-1.98705	2.87406
4647238	chr17:4647238:G:A	1.03292e-16	-3.05713e-10	-1.31315	0.000123651	-3.05713e-10	-1.25385
4647600	chr17:4647600:TAAAAAC:T	1.09928e-16	-3.05713e-10	-1.25089	9.97364e-05	-3.05713e-10	-1.46878
4647708	chr17:4647708:T:C	1.16872e-17	-2.01038	-1.48184	1.25225e-05	-2.04859	-1.49519
4647827	chr17:4647827:C:T	2.90733e-17	-1.83493	-0.745963	3.45555e-05	-1.92942	-0.599319
4647936	chr17:4647936:A:C	1.15417e-16	-3.05713e-10	-1.20216	0.000103328	-3.05713e-10	-1.4334
4648267	chr17:4648267:C:T	1.51255e-16	-3.05713e-10	-0.931743	0.000177647	-3.05713e-10	-0.891509
4648378	chr17:4648378:G:A	1.7766e-16	-3.05713e-10	-0.770838	0.00019644	-3.05713e-10	-0.790952
4648512	chr17:4648512:G:A	1.93844e-16	-3.05713e-10	-0.68366	0.000229137	-3.05713e-10	-0.636986
4648537	chr17:4648537:G:A	7.86648e-17	-3.05713e-10	-1.58552	9.08391e-05	-3.05713e-10	-1.56222
4648900	chr17:4648900:T:C	2.03538e-16	-3.05713e-10	-0.634859	0.000241237	-3.05713e-10	-0.58553
4649173	chr17:4649173:T:C	1.90324e-17	-1.94933	-1.05524	2.01153e-05	-1.94001	-1.12982
4649614	chr17:4649614:T:C	1.20355e-16	-3.05713e-10	-1.16026	0.000106225	-3.05713e-10	-1.40575
4649660	chr17:4649660:G:GC	1.07742e-17	-1.95782	-1.61575	1.1867e-05	-1.9993	-1.59824
4650038	chr17:4650038:T:C	1.69788e-16	-3.05713e-10	-0.816159	0.000198711	-3.05713e-10	-0.779454
4650360	chr17:4650360:C:T	1.12952e-16	-3.05713e-10	-1.22375	0.000101666	-3.05713e-10	-1.44961
4650373	chr17:4650373:C:T	3.02831e-17	-1.28821	-1.25191	3.41777e-05	-1.1691	-1.37063
4650470	chr17:4650470:T:G	1.86532e-16	-3.05713e-10	-0.722109	0.000160479	-3.05713e-10	-0.993142
4650581	chr17:4650581:T:C	1.10242e-16	-3.05713e-10	-1.24804	9.96398e-05	-3.05713e-10	-1.46975
4650619	chr17:4650619:T:C	1.19361e-17	-2.01903	-1.45212	1.32677e-05	-2.02812	-1.45786
4650626	chr17:4650626:A:T	1.10141e-16	-3.05713e-10	-1.24896	0.00010014	-3.05713e-10	-1.46474
4650696	chr17:4650696:A:G	1.09834e-16	-3.05713e-10	-1.25175	9.99648e-05	-3.05713e-10	-1.46649
4650764	chr17:4650764:C:T	1.13457e-16	-3.05713e-10	-1.21929	0.000102116	-3.05713e-10	-1.4452
4651014	chr17:4651014:G:A	1.09315e-16	-3.05713e-10	-1.25648	9.96665e-05	-3.05713e-10	-1.46948
4651030	chr17:4651030:G:A	7.83076e-17	-3.05713e-10	-1.59007	8.61332e-05	-3.05713e-10	-1.61541
4651223	chr17:4651223:G:A	1.92242e-16	-3.05713e-10	-0.691956	0.000214185	-3.05713e-10	-0.704469
4651472	chr17:4651472:T:C	6.85916e-17	-1.96423	0.24169	4.34825e-05	-2.05047	-0.248481
4651615	chr17:4651615:C:T	7.73679e-17	-3.05713e-10	-1.60214	8.65427e-05	-3.05713e-10	-1.61067
4651664	chr17:4651664:C:T	7.74396e-17	-3.05713e-10	-1.60121	8.76727e-05	-3.05713e-10	-1.5977
4651668	chr17:4651668:T:C	1.03754e-16	-3.05713e-10	-1.30869	9.61087e-05	-3.05713e-10	-1.50583
4651756	chr17:4651756:G:A	1.15595e-17	-2.04953	-1.45368	1.27653e-05	-2.05701	-1.46757
4651989	chr17:4651989:T:C	9.67085e-17	-3.05713e-10	-1.37901	0.000110182	-3.05713e-10	-1.36918
4652118	chr17:4652118:G:A	1.78716e-16	-3.05713e-10	-0.764913	0.000209265	-3.05713e-10	-0.727707
4652525	chr17:4652525:C:T	9.72263e-17	-3.05713e-10	-1.37367	0.000110719	-3.05713e-10	-1.36431
4652690	chr17:4652690:G:A	8.23721e-17	-3.05713e-10	-1.53947	9.33567e-05	-3.05713e-10	-1.53488
4652724	chr17:4652724:A:G	1.08653e-16	-3.05713e-10	-1.26255	9.89111e-05	-3.05713e-10	-1.47709
4652806	chr17:4652806:G:A	1.02956e-16	-3.05713e-10	-1.31641	9.60418e-05	-3.05713e-10	-1.50652
4653312	chr17:4653312:T:C	1.10098e-16	-3.05713e-10	-1.24934	0.000100043	-3.05713e-10	-1.4657
4653336	chr17:4653336:A:ATGCCT	1.0871e-16	-3.05713e-10	-1.26203	9.9267e-05	-3.05713e-10	-1.47349
4653340	chr17:4653340:C:T	7.7101e-17	-3.05713e-10	-1.6056	8.69093e-05	-3.05713e-10	-1.60644
4653474	chr17:4653474:T:TGCA	1.10379e-16	-3.05713e-10	-1.2468	0.000100234	-3.05713e-10	-1.4638
4653582	chr17:4653582:GTGTGTTATGTA:G	1.00258e-17	-2.05423	-1.59132	1.1604e-05	-2.04556	-1.5744
4653970	chr17:4653970:TTAAAAG:T	1.06741e-16	-3.05713e-10	-1.28031	9.81302e-05	-3.05713e-10	-1.48501
4654028	chr17:4654028:A:C	1.09979e-16	-3.05713e-10	-1.25043	9.99903e-05	-3.05713e-10	-1.46623
4654136	chr17:4654136:A:G	1.07003e-16	-3.05713e-10	-1.27786	9.82903e-05	-3.05713e-10	-1.48338
4654394	chr17:4654394:G:A	1.22453e-16	-3.05713e-10	-1.14299	0.000107299	-3.05713e-10	-1.39568
4654565	chr17:4654565:C:T	2.77546e-17	-1.03093	-1.59638	2.64456e-05	-1.28883	-1.50739
4654566	chr17:4654566:G:A	1.87611e-17	-1.7798	-1.23913	2.53018e-05	-1.66432	-1.17611
4654692	chr17:4654692:A:C	9.29533e-17	-3.05713e-10	-1.41862	0.000112269	-3.05713e-10	-1.35041
4654785	chr17:4654785:C:T	1.05132e-16	-3.05713e-10	-1.29549	9.71714e-05	-3.05713e-10	-1.49483
4654975	chr17:4654975:C:T	1.52802e-16	-3.05713e-10	-0.921569	0.000122379	-3.05713e-10	-1.26418
4655367	chr17:4655367:G:A	3.59899e-17	-1.88298	-0.484493	3.32887e-05	-2.00666	-0.559432
4655540	chr17:4655540:CAGT:C	1.19078e-17	-2.041	-1.43252	1.33002e-05	-2.04639	-1.43713
4655549	chr17:4655549:A:G	1.17059e-16	-3.05713e-10	-1.18804	0.000102596	-3.05713e-10	-1.44051
4655555	chr17:4655555:C:T	5.6776e-17	-1.9116	-6.10073e-10	7.40878e-05	-1.76606	-6.10073e-10
4655656	chr17:4655656:G:A	9.52335e-17	-3.05713e-10	-1.39438	0.00010838	-3.05713e-10	-1.38566
4655706	chr17:4655706:A:G	1.31742e-16	-3.05713e-10	-1.06987	0.000110789	-3.05713e-10	-1.36368
4655757	chr17:4655757:T:C	1.22691e-16	-3.05713e-10	-1.14104	0.000105754	-3.05713e-10	-1.41019
4655797	chr17:4655797:G:C	1.0874e-16	-3.05713e-10	-1.26176	9.84387e-05	-3.05713e-10	-1.48187
4655866	chr17:4655866:TGGA:T	1.38153e-16	-3.05713e-10	-1.02235	0.000113096	-3.05713e-10	-1.34307
4655929	chr17:4655929:G:A	1.00559e-16	-3.05713e-10	-1.33997	0.000114843	-3.05713e-10	-1.32774
4655980	chr17:4655980:A:G	1.67352e-16	-3.05713e-10	-0.83061	0.000130131	-3.05713e-10	-1.20277
4656059	chr17:4656059:T:C	4.11144e-17	-1.76024	-0.474113	4.72768e-05	-1.50704	-0.708246
4656212	chr17:4656212:C:G	1.20324e-17	-2.05814	-1.40497	1.3379e-05	-2.05749	-1.42013
4656250	chr17:4656250:C:T	7.85048e-17	-3.05713e-10	-1.58755	8.6635e-05	-3.05713e-10	-1.6096
4656262	chr17:4656262:G:A	1.41708e-16	-3.05713e-10	-0.996944	0.000115899	-3.05713e-10	-1.31858
4656314	chr17:4656314:A:AGT	8.61112e-17	-3.05713e-10	-1.49507	8.90523e-05	-3.05713e-10	-1.58208
4656490	chr17:4656490:G:A	2.03672e-17	-1.77085	-1.16594	2.78212e-05	-1.65323	-1.09228
4656500	chr17:4656500:C:T	1.12428e-16	-3.05713e-10	-1.2284	0.000124659	-3.05713e-10	-1.24572
4656538	chr17:4656538:G:A	5.16055e-17	-1.98441	-0.0226704	3.53751e-05	-2.05647	-0.44883
4656738	chr17:4656738:C:A	7.61326e-17	-2.0307	0.412461	5.25967e-05	-2.04716	-0.0614922
4656768	chr17:4656768:C:CT	8.05613e-17	-3.05713e-10	-1.56169	9.07976e-05	-3.05713e-10	-1.56267
4656776	chr17:4656776:GC:G	1.9341e-16	-3.05713e-10	-0.685902	0.000229684	-3.05713e-10	-0.634603
4656846	chr17:4656846:G:T	1.33256e-17	-2.04023	-1.3208	1.73092e-05	-2.05742	-1.16265
4656918	chr17:4656918:T:A	7.67105e-17	-3.05713e-10	-1.61067	8.61264e-05	-3.05713e-10	-1.61549
4656979	chr17:4656979:G:A	1.12097e-17	-1.92968	-1.60425	1.19332e-05	-1.97841	-1.61357
4657018	chr17:4657018:G:A	1.25394e-16	-3.05713e-10	-1.11925	0.000140128	-3.05713e-10	-1.12875
4657151	chr17:4657151:C:T	1.33766e-16	-3.05713e-10	-1.05462	0.000111259	-3.05713e-10	-1.35945
4657562	chr17:4657562:C:T	1.66172e-16	-3.05713e-10	-0.837692	0.000197333	-3.05713e-10	-0.786413
4657614	chr17:4657614:A:G	1.10499e-17	-1.94426	-1.60403	1.17905e-05	-1.99055	-1.61346
4657779	chr17:4657779:A:G	6.68577e-17	-2.0134	0.265258	4.63038e-05	-2.05476	-0.181329
4657809	chr17:4657809:G:A	1.02946e-17	-2.00244	-1.61665	1.20332e-05	-1.96798	-1.61566
4657979	chr17:4657979:A:G	9.1103e-17	-3.05713e-10	-1.43872	0.000101412	-3.05713e-10	-1.45211
4658083	chr17:4658083:A:G	1.35729e-17	-1.98608	-1.35656	1.69866e-05	-2.03192	-1.20696
4658106	chr17:4658106:T:C	1.31974e-17	-1.99958	-1.37111	1.6554e-05	-2.0397	-1.22499
4658204	chr17:4658204:T:A	1.14979e-17	-1.90521	-1.60334	1.21521e-05	-1.96001	-1.6138
4658271	chr17:4658271:G:C	1.31631e-17	-2.00941	-1.36389	1.66083e-05	-2.04495	-1.21646
4658321	chr17:4658321:T:C	1.04223e-16	-3.05713e-10	-1.30418	9.11386e-05	-3.05713e-10	-1.55893
4658539	chr17:4658539:A:G	1.33825e-17	-1.99301	-1.36376	1.67588e-05	-2.03599	-1.21639
4658542	chr17:4658542:C:T	1.8543e-16	-3.05713e-10	-0.728034	0.000220076	-3.05713e-10	-0.677335
4658633	chr17:4658633:T:C	1.3113e-17	-1.98212	-1.39498	1.62233e-05	-2.02935	-1.25551
4658787	chr17:4658787:G:A	1.33152e-17	-1.99655	-1.36525	1.66975e-05	-2.03803	-1.21802
4658855	chr17:4658855:T:C	1.33917e-17	-1.99445	-1.36163	1.67981e-05	-2.03676	-1.21328
4658962	chr17:4658962:A:T	1.35036e-17	-1.99482	-1.35294	1.69804e-05	-2.03702	-1.20223
4659154	chr17:4659154:C:T	1.36982e-17	-1.98365	-1.3498	1.71633e-05	-2.03021	-1.19833
4659550	chr17:4659550:G:A	1.15581e-17	-1.90677	-1.59656	1.21123e-05	-1.96116	-1.61593
4659606	chr17:4659606:A:G	1.34776e-17	-1.99368	-1.356	1.69185e-05	-2.03632	-1.20658
4659810	chr17:4659810:C:G	7.64461e-17	-3.05713e-10	-1.61413	8.64024e-05	-3.05713e-10	-1.61229
4659832	chr17:4659832:A:G	1.35381e-17	-1.99225	-1.35295	1.70108e-05	-2.03545	-1.20201
4660149	chr17:4660149:G:A	2.23662e-17	-1.90777	-0.935391	2.15151e-05	-2.02028	-0.982273
4660190	chr17:4660190:C:T	8.91994e-17	-3.05713e-10	-1.45984	0.000106942	-3.05713e-10	-1.39902
4660194	chr17:4660194:T:C	1.38943e-17	-1.97287	-1.34636	1.3359e-05	-2.02624	-1.45288
4660288	chr17:4660288:A:G	1.53157e-17	-2.05709	-1.16475	1.91823e-05	-2.02702	-1.0903
4660292	chr17:4660292:A:G	1.5372e-17	-2.0558	-1.16237	1.94233e-05	-2.0212	-1.08363
4660313	chr17:4660313:G:A	1.16888e-17	-1.88816	-1.60393	1.23238e-05	-1.94626	-1.61351
4660365	chr17:4660365:C:T	1.17241e-17	-1.91096	-1.57811	1.20716e-05	-1.96445	-1.616
4660576	chr17:4660576:G:A	8.06962e-17	-3.05713e-10	-1.56002	8.71099e-05	-3.05713e-10	-1.60414
4660588	chr17:4660588:T:C	8.52585e-17	-3.05713e-10	-1.50502	9.60291e-05	-3.05713e-10	-1.50666
4660599	chr17:4660599:G:A	1.42624e-17	-2.05677	-1.23632	1.56847e-05	-2.05776	-1.26086
4660898	chr17:4660898:G:A	9.00124e-17	-3.05713e-10	-1.45076	0.000101502	-3.05713e-10	-1.45123
4660924	chr17:4660924:C:T	5.59481e-17	-1.92629	-6.10073e-10	5.84511e-05	-2.00312	-6.10073e-10
4661081	chr17:4661081:A:G	7.7484e-17	-3.05713e-10	-1.60064	8.63001e-05	-3.05713e-10	-1.61348
4661138	chr17:4661138:A:G	8.55543e-17	-3.05713e-10	-1.50156	9.63762e-05	-3.05713e-10	-1.50305
4661234	chr17:4661234:A:G	8.57252e-17	-3.05713e-10	-1.49957	9.6542e-05	-3.05713e-10	-1.50133
4661344	chr17:4661344:C:CA	9.17048e-17	-3.05713e-10	-1.43214	0.000103307	-3.05713e-10	-1.4336
4661377	chr17:4661377:G:A	7.64226e-17	-3.05713e-10	-1.61443	8.66897e-05	-3.05713e-10	-1.60897
4661452	chr17:4661452:A:G	8.83707e-17	-3.05713e-10	-1.46917	9.95663e-05	-3.05713e-10	-1.47048
4661568	chr17:4661568:A:G	5.19799e-17	-1.99986	-6.10073e-10	5.69052e-05	-2.02992	-6.10073e-10
4661604	chr17:4661604:C:T	7.62984e-17	-3.05713e-10	-1.61606	8.61188e-05	-3.05713e-10	-1.61558
4661711	chr17:4661711:A:C	8.98907e-17	-3.05713e-10	-1.45212	0.000101267	-3.05713e-10	-1.45354
4661728	chr17:4661728:T:TATC	8.97839e-17	-3.05713e-10	-1.45331	0.000101147	-3.05713e-10	-1.45473
4661832	chr17:4661832:A:G	8.85604e-17	-3.05713e-10	-1.46703	9.97771e-05	-3.05713e-10	-1.46837
4661955	chr17:4661955:G:A	8.99867e-17	-3.05713e-10	-1.45105	0.000101376	-3.05713e-10	-1.45247
4661976	chr17:4661976:T:C	8.86668e-17	-3.05713e-10	-1.46583	9.97539e-05	-3.05713e-10	-1.4686
4662009	chr17:4662009:G:A	1.21508e-17	-1.95414	-1.49918	1.46247e-05	-1.87064	-1.51796
4662083	chr17:4662083:A:T	8.38755e-17	-3.05713e-10	-1.52138	9.46078e-05	-3.05713e-10	-1.52157
4662087	chr17:4662087:AAAAG:A	7.667e-17	-3.05713e-10	-1.6112	8.67166e-05	-3.05713e-10	-1.60866
4662416	chr17:4662416:T:A	9.14382e-17	-3.05713e-10	-1.43505	0.000102467	-3.05713e-10	-1.44177
4662422	chr17:4662422:C:T	1.10772e-17	-1.96289	-1.58294	1.81152e-05	-1.70766	-1.4669
4662460	chr17:4662460:CTT:C	1.23888e-17	-1.86361	-1.57031	1.23035e-05	-1.96214	-1.59928
4662468	chr17:4662468:A:T	8.98476e-17	-3.05713e-10	-1.4526	0.000101219	-3.05713e-10	-1.45402
4662562	chr17:4662562:G:A	1.3576e-16	-3.05713e-10	-1.03983	0.000148053	-3.05713e-10	-1.07373
4662605	chr17:4662605:C:T	8.98388e-17	-3.05713e-10	-1.4527	0.000101207	-3.05713e-10	-1.45414
4662720	chr17:4662720:G:A	1.25592e-17	-1.8728	-1.54746	1.24124e-05	-1.96814	-1.58448
4662879	chr17:4662879:A:T	7.7394e-17	-3.05713e-10	-1.6018	8.63498e-05	-3.05713e-10	-1.6129
4663401	chr17:4663401:G:C	8.72194e-17	-3.05713e-10	-1.48229	9.82254e-05	-3.05713e-10	-1.48404
4663474	chr17:4663474:G:A	7.5447e-17	-1.62728	-6.10073e-10	6.86042e-05	-1.84295	-6.10073e-10
4663812	chr17:4663812:T:C	8.51715e-17	-3.05713e-10	-1.50605	9.59382e-05	-3.05713e-10	-1.5076
4663920	chr17:4663920:A:G	1.1728e-17	-1.87286	-1.61587	1.20757e-05	-1.96646	-1.61365
4664042	chr17:4664042:C:G	1.17363e-17	-1.87413	-1.6139	1.20434e-05	-1.96703	-1.61575
4664176	chr17:4664176:A:T	7.71994e-17	-3.05713e-10	-1.60432	8.64663e-05	-3.05713e-10	-1.61155
4664269	chr17:4664269:T:C	1.18286e-17	-1.87746	-1.60273	1.24316e-05	-1.93706	-1.614
4664484	chr17:4664484:G:A	9.82973e-18	-2.05772	-1.60758	1.10481e-05	-2.05348	-1.61557
4664503	chr17:4664503:G:A	5.78224e-17	-1.89593	0.00259023	3.74316e-05	-2.02741	-0.421388
4664532	chr17:4664532:T:C	8.73502e-17	-3.05713e-10	-1.48079	9.83729e-05	-3.05713e-10	-1.48254
4665103	chr17:4665103:G:C	8.87618e-17	-3.05713e-10	-1.46476	9.94912e-05	-3.05713e-10	-1.47124
4665157	chr17:4665157:T:C	7.63218e-17	-3.05713e-10	-1.61575	8.62248e-05	-3.05713e-10	-1.61435
4665308	chr17:4665308:T:C	7.64795e-17	-3.05713e-10	-1.61369	8.73764e-05	-3.05713e-10	-1.60108
4665658	chr17:4665658:CTA:C	1.2727e-17	-1.83888	-1.56811	1.24669e-05	-1.94855	-1.59969
4665738	chr17:4665738:T:C	9.23594e-17	-3.05713e-10	-1.42502	9.02847e-05	-3.05713e-10	-1.56834
4666276	chr17:4666276:C:T	3.09325e-16	-3.05713e-10	-0.216319	0.000258409	-3.05713e-10	-0.516766
4666298	chr17:4666298:G:A	1.51308e-16	-3.05713e-10	-0.931392	0.000179859	-3.05713e-10	-0.879137
4666320	chr17:4666320:A:G	1.47151e-16	-3.05713e-10	-0.959256	0.000125531	-3.05713e-10	-1.23875
4666819	chr17:4666819:A:C	3.64867e-17	-1.89379	-0.459971	3.30616e-05	-1.99629	-0.576645
4666938	chr17:4666938:G:T	3.4724e-17	-1.83639	-0.566894	2.3865e-05	-1.98754	-0.911356
4666968	chr17:4666968:A:C	3.22917e-17	-1.86435	-0.611553	2.26839e-05	-2.00278	-0.946869
4667171	chr17:4667171:GAAC:G	3.28597e-17	-1.84537	-0.613096	2.28616e-05	-1.99268	-0.94917
4667278	chr17:4667278:C:T	3.40214e-17	-1.84305	-0.580676	2.35095e-05	-1.99123	-0.922671
4667421	chr17:4667421:A:G	2.98365e-16	-3.05713e-10	-0.252395	0.000249028	-3.05713e-10	-0.553744
4667647	chr17:4667647:C:T	2.98264e-16	-3.05713e-10	-0.252734	0.000249176	-3.05713e-10	-0.553147
4667726	chr17:4667726:T:C	1.33621e-17	-2.04161	-1.31668	1.44821e-05	-2.03909	-1.3593
4667864	chr17:4667864:C:T	7.64623e-17	-3.05713e-10	-1.61391	8.74863e-05	-3.05713e-10	-1.59983
4668101	chr17:4668101:A:ATTT	1.22074e-17	-2.0311	-1.41757	1.34833e-05	-2.0363	-1.43356
4668103	chr17:4668103:T:TAAA	1.23296e-17	-2.0291	-1.4096	1.36078e-05	-2.03453	-1.42613
4668106	chr17:4668106:T:TTATAAATATATAAAATTTATAAATTTATAA	1.23113e-17	-2.02304	-1.41716	1.35833e-05	-2.02903	-1.43344
4668107	chr17:4668107:G:A	1.18169e-17	-2.03187	-1.44931	1.30681e-05	-2.03696	-1.46417
4668255	chr17:4668255:G:A	1.03772e-16	-3.05713e-10	-1.30852	0.000142414	-3.05713e-10	-1.11257
4668270	chr17:4668270:C:T	3.96377e-16	-3.05713e-10	0.0316528	0.000354964	-3.05713e-10	-0.199291
4668400	chr17:4668400:T:C	1.09598e-16	-1.25389	-6.10073e-10	0.00014566	-1.09003	-6.10073e-10
4668644	chr17:4668644:A:C	7.88421e-17	-3.05713e-10	-1.58327	8.60183e-05	-3.05713e-10	-1.61675
4669175	chr17:4669175:C:T	1.3695e-17	-1.7202	-1.61348	1.40519e-05	-1.81782	-1.61072
4669382	chr17:4669382:A:G	1.91206e-17	-1.99143	-1.00852	1.59332e-05	-2.05818	-1.24472
4669505	chr17:4669505:T:C	9.7554e-17	-3.05713e-10	-1.37031	0.000113857	-3.05713e-10	-1.33636
4669779	chr17:4669779:GAATT:G	9.78251e-17	-3.05713e-10	-1.36753	9.54675e-05	-3.05713e-10	-1.51252
4669840	chr17:4669840:T:G	7.6911e-17	-3.05713e-10	-1.60806	8.7587e-05	-3.05713e-10	-1.59868
4670112	chr17:4670112:T:C	1.27033e-17	-1.79971	-1.60914	1.33288e-05	-1.87209	-1.60929
4670119	chr17:4670119:C:G	1.95847e-17	-1.99164	-0.984318	1.62477e-05	-2.05819	-1.22516
4670248	chr17:4670248:T:C	1.11738e-17	-2.04187	-1.49527	1.23374e-05	-2.0503	-1.50837
4670316	chr17:4670316:C:T	1.87046e-17	-1.97931	-1.04264	1.55345e-05	-2.05735	-1.2709
4670377	chr17:4670377:A:C	2.16011e-16	-3.05713e-10	-0.575383	0.000258276	-3.05713e-10	-0.517279
4670503	chr17:4670503:C:T	7.83926e-17	-3.05713e-10	-1.58898	8.60599e-05	-3.05713e-10	-1.61626
4670573	chr17:4670573:A:G	9.18588e-17	-3.05713e-10	-1.43046	9.17597e-05	-3.05713e-10	-1.55213
4670697	chr17:4670697:G:A	1.88214e-17	-1.99237	-1.02335	1.57469e-05	-2.0582	-1.25646
4670738	chr17:4670738:A:C	1.94639e-16	-3.05713e-10	-0.679568	0.000241811	-3.05713e-10	-0.58315
4670758	chr17:4670758:A:G	1.21724e-17	-2.05276	-1.39878	1.44986e-05	-1.81252	-1.58473
4670774	chr17:4670774:T:C	1.04633e-16	-3.05713e-10	-1.30025	0.000120063	-3.05713e-10	-1.28329
4671171	chr17:4671171:G:A	9.30113e-17	-3.05713e-10	-1.41799	9.24278e-05	-3.05713e-10	-1.54488
4671456	chr17:4671456:T:A	1.29123e-17	-1.77572	-1.61681	1.38436e-05	-1.85313	-1.59035
4671988	chr17:4671988:A:G	3.1255e-17	-1.74382	-0.764716	3.72329e-05	-1.3461	-1.10801
4672615	chr17:4672615:G:A	7.62494e-17	-3.05713e-10	-1.6167	8.60162e-05	-3.05713e-10	-1.61677
4673325	chr17:4673325:C:T	1.10484e-17	-1.93346	-1.61497	1.18734e-05	-1.98889	-1.60812
4673817	chr17:4673817:G:A	1.77224e-17	-2.01705	-1.05884	1.53539e-05	-2.05593	-1.28401
4674233	chr17:4674233:G:A	5.27105e-17	-1.9859	-6.10073e-10	6.42216e-05	-1.90897	-6.10073e-10
4674312	chr17:4674312:G:A	1.56313e-17	-1.70919	-1.49225	2.02412e-05	-1.55913	-1.50446
4674655	chr17:4674655:C:A	1.42626e-17	-1.75262	-1.54045	1.83124e-05	-1.609	-1.55473
4674712	chr17:4674712:C:G	7.84607e-17	-3.05713e-10	-1.58811	8.60465e-05	-3.05713e-10	-1.61642
4675012	chr17:4675012:C:T	8.28765e-17	-3.05713e-10	-1.53336	9.82022e-05	-3.05713e-10	-1.48428
4675446	chr17:4675446:A:G	1.05243e-16	-3.05713e-10	-1.29444	0.000121049	-3.05713e-10	-1.27511
4675635	chr17:4675635:T:C	1.16403e-16	-3.05713e-10	-1.19365	0.000107164	-3.05713e-10	-1.39695
4676006	chr17:4676006:G:A	1.08883e-17	-1.96037	-1.60266	1.16384e-05	-2.00351	-1.61349
4676343	chr17:4676343:G:A	1.77528e-17	-1.99955	-1.07462	1.51362e-05	-2.05815	-1.29607
4676405	chr17:4676405:C:T	9.96164e-17	-3.05713e-10	-1.34939	0.000121891	-3.05713e-10	-1.26818
4676842	chr17:4676842:A:G	7.97362e-17	-3.05713e-10	-1.57199	8.61878e-05	-3.05713e-10	-1.61478
4676929	chr17:4676929:C:T	1.33141e-17	-1.97848	-1.38341	1.16684e-05	-2.04232	-1.5721
4676963	chr17:4676963:G:A	5.80714e-17	-1.88904	-6.10073e-10	6.36988e-05	-1.91714	-6.10073e-10
4677124	chr17:4677124:AC:A	3.00075e-17	-1.84793	-0.701336	3.95181e-05	-1.74909	-0.645454
4677284	chr17:4677284:A:G	1.75793e-17	-1.82025	-1.26374	2.48538e-05	-1.64281	-1.21549
4677295	chr17:4677295:G:A	7.89884e-17	-3.05713e-10	-1.58141	8.60137e-05	-3.05713e-10	-1.6168
4677490	chr17:4677490:A:C	1.20286e-16	-3.05713e-10	-1.16084	0.000133952	-3.05713e-10	-1.17382
4677787	chr17:4677787:G:A	8.04654e-17	-3.05713e-10	-1.56289	8.61415e-05	-3.05713e-10	-1.61532
4677808	chr17:4677808:T:C	3.72787e-17	-2.00978	-0.322514	2.88101e-05	-2.05532	-0.655258
4677836	chr17:4677836:G:A	8.75958e-17	-3.05713e-10	-1.47798	8.93484e-05	-3.05713e-10	-1.57876
4678051	chr17:4678051:T:C	2.5868e-16	-3.05713e-10	-0.395119	0.000355795	-3.05713e-10	-0.196954
4678163	chr17:4678163:G:A	9.42051e-17	-3.05713e-10	-1.40524	0.000114659	-3.05713e-10	-1.32934
4678382	chr17:4678382:G:C	1.24021e-16	-3.05713e-10	-1.13026	0.000138327	-3.05713e-10	-1.14169
4678494	chr17:4678494:C:A	9.18056e-17	-3.05713e-10	-1.43104	9.17433e-05	-3.05713e-10	-1.55231
4678525	chr17:4678525:G:A	1.0521e-16	-3.05713e-10	-1.29476	0.000121015	-3.05713e-10	-1.27539
4678603	chr17:4678603:A:G	7.84712e-17	-3.05713e-10	-1.58798	8.60458e-05	-3.05713e-10	-1.61643
4678724	chr17:4678724:C:G	7.87726e-17	-3.05713e-10	-1.58415	8.60189e-05	-3.05713e-10	-1.61674
4678731	chr17:4678731:G:C	1.49516e-16	-3.05713e-10	-0.943311	0.000177411	-3.05713e-10	-0.892838
4679076	chr17:4679076:G:C	8.44934e-17	-3.05713e-10	-1.51404	9.37752e-05	-3.05713e-10	-1.53041
4679131	chr17:4679131:A:C	1.54079e-17	-1.83856	-1.37727	1.28595e-05	-1.97822	-1.53901
4679424	chr17:4679424:TA:T	1.04913e-16	-3.05713e-10	-1.29758	0.000120651	-3.05713e-10	-1.27841
4679529	chr17:4679529:G:A	1.54323e-16	-3.05713e-10	-0.911664	0.000184331	-3.05713e-10	-0.854575
4679577	chr17:4679577:T:C	1.56091e-17	-1.95082	-1.25204	1.69869e-05	-1.96051	-1.27835
4679728	chr17:4679728:A:G	1.68877e-17	-2.05436	-1.06977	1.65567e-05	-1.96395	-1.30057
4679765	chr17:4679765:T:A	7.94854e-17	-3.05713e-10	-1.57514	8.60334e-05	-3.05713e-10	-1.61657
4679801	chr17:4679801:T:C	9.3409e-17	-3.05713e-10	-1.41372	9.26774e-05	-3.05713e-10	-1.54218
4680353	chr17:4680353:T:C	7.80725e-17	-3.05713e-10	-1.59307	8.61135e-05	-3.05713e-10	-1.61564
4680741	chr17:4680741:G:A	7.87444e-17	-3.05713e-10	-1.58451	8.60228e-05	-3.05713e-10	-1.6167
4680803	chr17:4680803:T:C	7.95776e-17	-3.05713e-10	-1.57398	8.60385e-05	-3.05713e-10	-1.61651
4680920	chr17:4680920:T:C	8.83257e-17	-3.05713e-10	-1.46968	9.00094e-05	-3.05713e-10	-1.57139
4680936	chr17:4680936:C:G	1.38615e-17	-1.93419	-1.38741	1.51923e-05	-1.94457	-1.40595
4681322	chr17:4681322:A:T	7.88026e-17	-3.05713e-10	-1.58377	8.6019e-05	-3.05713e-10	-1.61674
4681361	chr17:4681361:A:G	7.7285e-17	-3.05713e-10	-1.60321	8.64713e-05	-3.05713e-10	-1.6115
4681375	chr17:4681375:C:CT	1.27658e-17	-1.79873	-1.60522	1.32197e-05	-1.87701	-1.6126
4681527	chr17:4681527:C:T	7.76606e-17	-3.05713e-10	-1.59836	8.60263e-05	-3.05713e-10	-1.61666
4681528	chr17:4681528:G:A	9.21214e-17	-3.05713e-10	-1.4276	0.000101526	-3.05713e-10	-1.45099
4681782	chr17:4681782:G:C	9.91802e-17	-3.05713e-10	-1.35377	9.70487e-05	-3.05713e-10	-1.49609
4681853	chr17:4681853:A:T	9.88893e-17	-3.05713e-10	-1.35671	9.52257e-05	-3.05713e-10	-1.51506
4682476	chr17:4682476:G:A	7.63481e-17	-3.05713e-10	-1.61541	8.62572e-05	-3.05713e-10	-1.61397
4682526	chr17:4682526:G:A	5.20504e-17	-0.394884	-1.60362	7.58542e-05	-0.150844	-1.59165
4682735	chr17:4682735:CAATT:C	8.86551e-17	-3.05713e-10	-1.46596	0.000109846	-3.05713e-10	-1.37223
4682925	chr17:4682925:G:A	1.07982e-16	-3.05713e-10	-1.26875	0.000125765	-3.05713e-10	-1.2369
4682958	chr17:4682958:GA:G	8.00501e-17	-3.05713e-10	-1.56806	8.6046e-05	-3.05713e-10	-1.61643
4682975	chr17:4682975:G:A	7.62732e-17	-3.05713e-10	-1.61639	8.60143e-05	-3.05713e-10	-1.61679
4683383	chr17:4683383:A:G	9.08963e-17	-3.05713e-10	-1.44099	9.0034e-05	-3.05713e-10	-1.57112
4683787	chr17:4683787:T:TC	7.76747e-17	-3.05713e-10	-1.59818	8.63103e-05	-3.05713e-10	-1.61336
4683943	chr17:4683943:A:C	9.94381e-17	-3.05713e-10	-1.35118	9.22641e-05	-3.05713e-10	-1.54665
4684060	chr17:4684060:C:T	3.24386e-17	-1.72531	-0.746052	2.27471e-05	-1.95463	-0.992241
4684114	chr17:4684114:A:C	9.32467e-17	-3.05713e-10	-1.41546	8.94611e-05	-3.05713e-10	-1.5775
4684382	chr17:4684382:C:G	9.52524e-17	-3.05713e-10	-1.39418	9.03752e-05	-3.05713e-10	-1.56734
4684431	chr17:4684431:A:G	1.61179e-17	-2.03329	-1.13749	1.64573e-05	-2.04409	-1.22645
4684580	chr17:4684580:A:T	5.08137e-17	-2.02255	-6.10073e-10	5.98169e-05	-1.98002	-6.10073e-10
4684629	chr17:4684629:T:TG	9.50948e-17	-3.05713e-10	-1.39584	9.02844e-05	-3.05713e-10	-1.56834
4685403	chr17:4685403:G:A	9.48103e-17	-3.05713e-10	-1.39883	9.01583e-05	-3.05713e-10	-1.56974
4685561	chr17:4685561:G:A	1.06941e-15	-1.00079	2.02494	0.000489719	-1.458	1.58052
4685641	chr17:4685641:T:C	9.48068e-17	-3.05713e-10	-1.39887	9.01568e-05	-3.05713e-10	-1.56976
4685828	chr17:4685828:A:G	9.57371e-17	-3.05713e-10	-1.38911	9.04912e-05	-3.05713e-10	-1.56605
4685861	chr17:4685861:C:T	1.60791e-17	-1.59077	-1.58242	1.58876e-05	-1.68915	-1.61662
4685952	chr17:4685952:C:A	9.66577e-17	-3.05713e-10	-1.37954	9.09057e-05	-3.05713e-10	-1.56148
4686155	chr17:4686155:C:T	9.60189e-17	-3.05713e-10	-1.38617	9.06173e-05	-3.05713e-10	-1.56466
4686580	chr17:4686580:C:T	1.59568e-17	-1.61882	-1.562	1.57447e-05	-1.71555	-1.59926
4686587	chr17:4686587:G:A	1.40828e-17	-1.87179	-1.43397	1.82277e-05	-1.80098	-1.36738
4686793	chr17:4686793:C:T	1.53406e-17	-1.62721	-1.593	1.5362e-05	-1.72263	-1.61678
4686879	chr17:4686879:G:A	1.39747e-16	-3.05713e-10	-1.01088	0.000151213	-3.05713e-10	-1.05262
4686991	chr17:4686991:C:T	9.3948e-17	-3.05713e-10	-1.40797	8.97081e-05	-3.05713e-10	-1.57475
4687190	chr17:4687190:C:G	9.00562e-17	-3.05713e-10	-1.45028	9.8813e-05	-3.05713e-10	-1.47808
4687320	chr17:4687320:A:G	9.92037e-17	-3.05713e-10	-1.35354	9.20207e-05	-3.05713e-10	-1.54929
4687341	chr17:4687341:G:A	5.06123e-17	-2.02652	-6.10073e-10	5.64787e-05	-2.03744	-6.10073e-10
4687374	chr17:4687374:C:G	9.85786e-18	-2.04756	-1.61488	1.23081e-05	-2.00211	-1.55894
4687380	chr17:4687380:G:T	9.42503e-17	-3.05713e-10	-1.40476	8.98156e-05	-3.05713e-10	-1.57355
4687428	chr17:4687428:C:T	9.73358e-17	-3.05713e-10	-1.37255	9.13393e-05	-3.05713e-10	-1.55673
4687455	chr17:4687455:C:A	9.69917e-17	-3.05713e-10	-1.37609	9.10315e-05	-3.05713e-10	-1.5601
4687761	chr17:4687761:T:C	9.86661e-17	-3.05713e-10	-1.35897	9.18445e-05	-3.05713e-10	-1.55121
4687828	chr17:4687828:G:A	9.86661e-17	-3.05713e-10	-1.35897	9.18445e-05	-3.05713e-10	-1.55121
4688044	chr17:4688044:G:C	1.56845e-17	-2.04444	-1.15359	1.93131e-05	-2.02396	-1.08657
4688080	chr17:4688080:G:A	9.86661e-17	-3.05713e-10	-1.35897	9.18445e-05	-3.05713e-10	-1.55121
4688152	chr17:4688152:T:C	1.09673e-16	-3.05713e-10	-1.25321	0.000128661	-3.05713e-10	-1.21413
4688352	chr17:4688352:G:A	4.94114e-17	-2.05053	-6.10073e-10	5.6097e-05	-2.04422	-6.10073e-10
4688489	chr17:4688489:G:A	9.90903e-17	-3.05713e-10	-1.35468	9.20443e-05	-3.05713e-10	-1.54904
4688501	chr17:4688501:G:A	1.86573e-16	-3.05713e-10	-0.72189	0.000220163	-3.05713e-10	-0.676938
4688857	chr17:4688857:T:C	9.86661e-17	-3.05713e-10	-1.35897	9.18445e-05	-3.05713e-10	-1.55121
4689690	chr17:4689690:G:A	9.54709e-17	-3.05713e-10	-1.39189	9.02346e-05	-3.05713e-10	-1.56889
4689820	chr17:4689820:G:A	1.59779e-17	-1.61928	-1.56022	1.55686e-05	-1.7135	-1.61255
4689823	chr17:4689823:T:C	9.86753e-17	-3.05713e-10	-1.35888	9.18649e-05	-3.05713e-10	-1.55099
4690231	chr17:4690231:G:A	9.77863e-17	-3.05713e-10	-1.36793	9.14341e-05	-3.05713e-10	-1.55569
4690268	chr17:4690268:T:C	9.97311e-17	-3.05713e-10	-1.34823	9.22573e-05	-3.05713e-10	-1.54673
4690307	chr17:4690307:T:C	2.61837e-17	-1.9083	-0.777276	1.99126e-05	-2.0383	-1.04166
4690454	chr17:4690454:C:G	9.71713e-17	-3.05713e-10	-1.37424	9.12256e-05	-3.05713e-10	-1.55797
4690460	chr17:4690460:A:G	9.53995e-17	-3.05713e-10	-1.39264	0.000115256	-3.05713e-10	-1.32415
4690557	chr17:4690557:A:G	1.3826e-16	-3.05713e-10	-1.02158	0.000150786	-3.05713e-10	-1.05545
4690572	chr17:4690572:A:C	1.60368e-17	-1.60669	-1.56913	1.56819e-05	-1.70417	-1.61463
4690621	chr17:4690621:C:T	8.34414e-17	-3.05713e-10	-1.52657	8.65971e-05	-3.05713e-10	-1.61004
4690708	chr17:4690708:T:C	9.89147e-17	-3.05713e-10	-1.35645	9.19615e-05	-3.05713e-10	-1.54994
4691642	chr17:4691642:A:G	9.71086e-17	-3.05713e-10	-1.37488	9.10569e-05	-3.05713e-10	-1.55982
4691670	chr17:4691670:C:T	6.64985e-17	-1.79119	0.0376554	4.02718e-05	-1.99521	-0.380449
4691881	chr17:4691881:T:A	7.65217e-17	-3.05713e-10	-1.61314	8.6129e-05	-3.05713e-10	-1.61546
4692007	chr17:4692007:A:C	9.86661e-17	-3.05713e-10	-1.35897	9.18445e-05	-3.05713e-10	-1.55121
4692222	chr17:4692222:C:T	1.00219e-16	-3.05713e-10	-1.34335	9.25803e-05	-3.05713e-10	-1.54323
4692243	chr17:4692243:G:A	1.11438e-16	-3.05713e-10	-1.23724	0.000130341	-3.05713e-10	-1.20115
4692404	chr17:4692404:T:C	1.04429e-17	-2.01727	-1.58752	1.37111e-05	-1.9383	-1.51481
4692423	chr17:4692423:T:C	1.03973e-16	-3.05713e-10	-1.30658	9.45415e-05	-3.05713e-10	-1.52227
4692732	chr17:4692732:G:A	1.02684e-17	-2.02822	-1.59342	1.32883e-05	-1.95771	-1.52672
4692853	chr17:4692853:T:C	7.67421e-17	-3.05713e-10	-1.61026	8.92735e-05	-3.05713e-10	-1.5796
4692860	chr17:4692860:A:G	1.88255e-16	-3.05713e-10	-0.712914	0.000222232	-3.05713e-10	-0.667586
4692874	chr17:4692874:G:A	3.47232e-17	-1.80205	-0.601257	2.4074e-05	-1.98831	-0.901863
4693161	chr17:4693161:A:C	9.55703e-17	-3.05713e-10	-1.39085	9.76206e-05	-3.05713e-10	-1.49022
4693246	chr17:4693246:C:G	3.13572e-17	-1.84096	-0.664313	2.24256e-05	-2.00719	-0.953919
4693384	chr17:4693384:T:C	1.60553e-17	-1.60711	-1.56756	1.56921e-05	-1.70386	-1.6143
4694208	chr17:4694208:G:A	7.66091e-17	-3.05713e-10	-1.612	8.6217e-05	-3.05713e-10	-1.61444
4694390	chr17:4694390:G:A	1.22146e-16	-3.05713e-10	-1.1455	0.000153157	-3.05713e-10	-1.03985
4694424	chr17:4694424:G:A	1.44561e-17	-1.95821	-1.32139	1.60136e-05	-1.95099	-1.34688
4694592	chr17:4694592:G:A	4.46821e-17	-1.75147	-0.399675	2.94242e-05	-1.95409	-0.735396
4694659	chr17:4694659:CA:C	8.97003e-17	-3.05713e-10	-1.45424	8.81664e-05	-3.05713e-10	-1.59208
4695062	chr17:4695062:C:T	1.43724e-16	-3.05713e-10	-0.98282	0.000149363	-3.05713e-10	-1.06493
4695105	chr17:4695105:G:A	9.05815e-17	-3.05713e-10	-1.44446	9.71867e-05	-3.05713e-10	-1.49467
4695158	chr17:4695158:T:C	1.3257e-16	-3.05713e-10	-1.0636	0.000144227	-3.05713e-10	-1.09992
4695298	chr17:4695298:G:A	1.729e-17	-1.52054	-1.58004	1.69283e-05	-1.62606	-1.61626
4695398	chr17:4695398:C:T	9.94777e-17	-3.05713e-10	-1.35078	9.23074e-05	-3.05713e-10	-1.54618
4695595	chr17:4695595:G:A	1.27137e-16	-1.10545	-6.10073e-10	0.000137543	-1.14737	-6.10073e-10
4695717	chr17:4695717:G:A	1.38263e-16	-3.05713e-10	-1.02156	0.000147385	-3.05713e-10	-1.07826
4695956	chr17:4695956:C:T	1.00348e-16	-3.05713e-10	-1.34207	9.26882e-05	-3.05713e-10	-1.54207
4695957	chr17:4695957:A:G	1.02112e-16	-3.05713e-10	-1.32465	9.34241e-05	-3.05713e-10	-1.53416
4696276	chr17:4696276:G:A	7.63739e-17	-3.05713e-10	-1.61507	8.64627e-05	-3.05713e-10	-1.61159
4696362	chr17:4696362:A:G	9.70282e-17	-3.05713e-10	-1.37571	9.1219e-05	-3.05713e-10	-1.55804
4696586	chr17:4696586:T:C	9.72427e-17	-3.05713e-10	-1.3735	9.12705e-05	-3.05713e-10	-1.55748
4696605	chr17:4696605:C:T	9.37836e-17	-3.05713e-10	-1.40972	8.97441e-05	-3.05713e-10	-1.57435
4696934	chr17:4696934:C:T	9.7594e-17	-3.05713e-10	-1.3699	9.14337e-05	-3.05713e-10	-1.55569
4696985	chr17:4696985:G:C	1.68717e-17	-1.55751	-1.56756	1.64141e-05	-1.65887	-1.6143
4697469	chr17:4697469:G:A	1.775e-17	-1.5078	-1.56653	1.71456e-05	-1.61683	-1.61274
4697622	chr17:4697622:G:A	8.77045e-17	-3.05713e-10	-1.47674	9.56178e-05	-3.05713e-10	-1.51095
4697751	chr17:4697751:T:C	2.00939e-16	-3.05713e-10	-0.64771	0.000276799	-3.05713e-10	-0.448016
4697813	chr17:4697813:G:C	2.0317e-17	-2.04724	-0.892009	2.24342e-05	-2.05477	-0.905948
4697921	chr17:4697921:C:G	1.03198e-16	-3.05713e-10	-1.31406	9.40453e-05	-3.05713e-10	-1.52753
4698438	chr17:4698438:G:A	1.71505e-17	-1.54267	-1.56602	1.66334e-05	-1.64589	-1.61401
4698653	chr17:4698653:C:A	9.74e-17	-3.05713e-10	-1.37189	9.13637e-05	-3.05713e-10	-1.55646
4699220	chr17:4699220:A:T	3.04072e-17	-1.85501	-0.681021	2.1952e-05	-2.01415	-0.968303
4699260	chr17:4699260:T:C	1.13084e-16	-3.05713e-10	-1.22258	0.000132759	-3.05713e-10	-1.18278
4699642	chr17:4699642:G:A	3.05774e-17	-1.85823	-0.672224	2.19992e-05	-2.01565	-0.964653
4699647	chr17:4699647:C:T	1.49617e-16	-3.05713e-10	-0.942633	0.000165537	-3.05713e-10	-0.962114
4700353	chr17:4700353:G:A	1.05938e-16	-3.05713e-10	-1.28786	0.000123122	-3.05713e-10	-1.25813
4700516	chr17:4700516:T:C	1.08862e-16	-3.05713e-10	-1.26063	9.63163e-05	-3.05713e-10	-1.50367
4700735	chr17:4700735:G:T	3.09245e-17	-1.89024	-0.628921	2.26287e-05	-2.02939	-0.922699
4701202	chr17:4701202:T:C	1.8053e-17	-1.66769	-1.38971	1.54682e-05	-1.87242	-1.46011
4701490	chr17:4701490:G:A	9.37671e-17	-3.05713e-10	-1.4099	9.6177e-05	-3.05713e-10	-1.50512
4701495	chr17:4701495:C:T	7.80927e-17	-3.05713e-10	-1.59282	9.20653e-05	-3.05713e-10	-1.54881
4701541	chr17:4701541:T:C	1.99947e-17	-1.79294	-1.1623	1.85026e-05	-1.96236	-1.19103
4701543	chr17:4701543:C:T	2.00462e-17	-1.79961	-1.15306	1.86037e-05	-1.96635	-1.18159
4701737	chr17:4701737:A:G	4.78079e-16	-3.05713e-10	0.219065	0.000501364	-3.05713e-10	0.146025
4701761	chr17:4701761:C:T	8.96106e-17	-3.05713e-10	-1.45524	0.000104627	-3.05713e-10	-1.42091
4701773	chr17:4701773:C:T	3.10504e-17	-1.88234	-0.632761	2.26637e-05	-2.0259	-0.924649
4701905	chr17:4701905:A:C	3.10589e-17	-1.87152	-0.643311	2.25188e-05	-2.02119	-0.935772
4702068	chr17:4702068:A:G	9.62997e-17	-3.05713e-10	-1.38325	9.78995e-05	-3.05713e-10	-1.48737
4702162	chr17:4702162:T:G	7.64283e-17	-3.05713e-10	-1.61436	8.60757e-05	-3.05713e-10	-1.61608
4702209	chr17:4702209:G:A	1.10595e-16	-3.05713e-10	-1.24484	9.71949e-05	-3.05713e-10	-1.49459
4702230	chr17:4702230:G:A	1.05783e-16	-1.28933	-6.10073e-10	0.000140063	-1.12922	-6.10073e-10
4702592	chr17:4702592:T:C	3.21221e-17	-1.87372	-0.607448	2.31912e-05	-2.02215	-0.905383
4702675	chr17:4702675:C:A	1.13038e-16	-3.05713e-10	-1.22299	9.84403e-05	-3.05713e-10	-1.48186
4702964	chr17:4702964:C:G	1.11594e-17	-1.9372	-1.60123	1.5077e-05	-1.80581	-1.55233
4703303	chr17:4703303:C:T	1.55662e-16	-3.05713e-10	-0.903025	0.000167152	-3.05713e-10	-0.952402
4703521	chr17:4703521:C:A	1.0863e-16	-3.05713e-10	-1.26276	9.59517e-05	-3.05713e-10	-1.50746
4703602	chr17:4703602:GC:G	8.48995e-17	-3.05713e-10	-1.50924	9.54883e-05	-3.05713e-10	-1.5123
4704594	chr17:4704594:A:C	1.06724e-16	-3.05713e-10	-1.28046	9.50436e-05	-3.05713e-10	-1.51697
4704747	chr17:4704747:G:A	7.6425e-17	-3.05713e-10	-1.6144	8.60549e-05	-3.05713e-10	-1.61632
4704757	chr17:4704757:A:G	3.10479e-17	-1.85999	-0.655197	2.23319e-05	-2.01646	-0.948835
4704767	chr17:4704767:G:C	7.6401e-17	-3.05713e-10	-1.61472	8.60432e-05	-3.05713e-10	-1.61646
4704934	chr17:4704934:AT:A	9.57022e-17	-3.05713e-10	-1.38947	9.04455e-05	-3.05713e-10	-1.56656
4704980	chr17:4704980:A:G	7.36508e-17	-1.86622	0.214842	4.54617e-05	-2.02296	-0.231474
4705163	chr17:4705163:G:A	1.72889e-17	-1.98793	-1.11272	2.21635e-05	-1.91221	-1.06065
4705288	chr17:4705288:G:T	1.50806e-16	-3.05713e-10	-0.934716	0.000162647	-3.05713e-10	-0.979724
4705327	chr17:4705327:T:C	3.22959e-17	-1.83182	-0.643953	2.28234e-05	-2.0033	-0.94022
4705421	chr17:4705421:TAAAGTAA:T	1.49932e-17	-1.8889	-1.35421	1.58181e-05	-1.90348	-1.40667
4705500	chr17:4705500:C:T	7.63425e-17	-3.05713e-10	-1.61548	8.60225e-05	-3.05713e-10	-1.6167
4705575	chr17:4705575:C:T	8.82187e-17	-1.47089	-6.10073e-10	8.84214e-05	-1.58919	-6.10073e-10
4705587	chr17:4705587:CTG:C	2.20203e-17	-1.76554	-1.0932	2.02593e-05	-1.94083	-1.12187
4705628	chr17:4705628:C:T	1.72655e-15	-3.05713e-10	1.50317	0.00189247	-3.05713e-10	1.47433
4705806	chr17:4705806:G:A	1.09177e-17	-1.99932	-1.56101	1.47362e-05	-1.9057	-1.4753
4706040	chr17:4706040:A:G	1.09023e-16	-3.05713e-10	-1.25915	9.61848e-05	-3.05713e-10	-1.50504
4706041	chr17:4706041:C:A	1.17285e-17	-2.05817	-1.43052	1.42597e-05	-2.04917	-1.3647
4706071	chr17:4706071:A:G	1.28214e-16	-3.05713e-10	-1.09702	0.000161183	-3.05713e-10	-0.98877
4706258	chr17:4706258:G:T	7.63025e-17	-3.05713e-10	-1.61601	8.60135e-05	-3.05713e-10	-1.6168
4706424	chr17:4706424:CT:C	1.03493e-16	-3.05713e-10	-1.31121	9.35809e-05	-3.05713e-10	-1.53248
4706585	chr17:4706585:T:G	1.706e-17	-2.00841	-1.10556	1.98753e-05	-1.94597	-1.13586
4706632	chr17:4706632:G:C	1.23163e-17	-1.85008	-1.5897	1.48356e-05	-1.79069	-1.58359
4706665	chr17:4706665:T:C	1.5655e-15	-3.05713e-10	1.40525	0.00336462	-3.05713e-10	2.04976
4707059	chr17:4707059:C:T	2.18394e-15	-3.05713e-10	1.73817	0.00241254	-3.05713e-10	1.71713
4707124	chr17:4707124:G:A	1.03696e-16	-3.05713e-10	-1.30925	9.34375e-05	-3.05713e-10	-1.53402
4707182	chr17:4707182:G:A	3.38972e-17	-1.82553	-0.601854	2.37115e-05	-1.99977	-0.905582
4707302	chr17:4707302:A:G	7.62491e-17	-3.05713e-10	-1.61671	8.60349e-05	-3.05713e-10	-1.61656
4707344	chr17:4707344:T:C	1.47258e-17	-1.87868	-1.38243	1.55664e-05	-1.89368	-1.43251
4707531	chr17:4707531:G:C	8.01285e-17	-3.05713e-10	-1.56708	8.90825e-05	-3.05713e-10	-1.58174
4707655	chr17:4707655:T:G	1.59621e-16	-3.05713e-10	-0.877913	0.000170536	-3.05713e-10	-0.932363
4707920	chr17:4707920:AGAGT:A	8.09314e-17	-3.05713e-10	-1.55711	9.28333e-05	-3.05713e-10	-1.5405
4708107	chr17:4708107:C:T	1.00563e-16	-3.05713e-10	-1.33993	0.000107834	-3.05713e-10	-1.39072
4708308	chr17:4708308:C:T	5.82108e-17	-1.88664	-6.10073e-10	6.24043e-05	-1.93767	-6.10073e-10
4708491	chr17:4708491:C:T	1.81708e-17	-1.49502	-1.55588	1.74214e-05	-1.60243	-1.61117
4708506	chr17:4708506:G:A	7.64596e-17	-3.05713e-10	-1.61395	8.60564e-05	-3.05713e-10	-1.6163
4708523	chr17:4708523:A:T	7.7461e-17	-3.05713e-10	-1.60094	8.73249e-05	-3.05713e-10	-1.60167
4708665	chr17:4708665:C:CT	1.44987e-17	-1.90247	-1.37418	1.53027e-05	-1.91655	-1.42672
4708691	chr17:4708691:A:C	9.28821e-17	-3.05713e-10	-1.41938	0.000110379	-3.05713e-10	-1.36739
4708728	chr17:4708728:G:C	9.39749e-17	-3.05713e-10	-1.40768	9.6327e-05	-3.05713e-10	-1.50356
4708804	chr17:4708804:A:G	1.39249e-17	-1.91339	-1.40364	1.54807e-05	-1.90323	-1.42848
4709774	chr17:4709774:T:C	9.26372e-17	-3.05713e-10	-1.42202	9.53084e-05	-3.05713e-10	-1.51419
4709937	chr17:4709937:G:A	1.45661e-17	-1.89793	-1.37409	1.53679e-05	-1.91243	-1.4266
4709938	chr17:4709938:G:A	7.68418e-17	-3.05713e-10	-1.60896	8.6299e-05	-3.05713e-10	-1.61349
4710002	chr17:4710002:A:G	7.62571e-17	-3.05713e-10	-1.6166	8.60244e-05	-3.05713e-10	-1.61668
4710335	chr17:4710335:C:T	1.70332e-17	-1.51438	-1.60116	1.72189e-05	-1.61022	-1.61508
4710912	chr17:4710912:G:C	7.6862e-17	-3.05713e-10	-1.6087	8.72364e-05	-3.05713e-10	-1.60269
4711244	chr17:4711244:G:A	2.65579e-17	-1.71944	-0.951945	2.38655e-05	-1.90624	-0.992636
4711302	chr17:4711302:C:T	1.51368e-17	-1.64099	-1.59259	1.78136e-05	-1.64192	-1.54943
4711680	chr17:4711680:T:G	1.54157e-16	-3.05713e-10	-0.912741	0.000167547	-3.05713e-10	-0.950044
4711794	chr17:4711794:G:A	9.53663e-17	-3.05713e-10	-1.39299	9.0333e-05	-3.05713e-10	-1.5678
4711803	chr17:4711803:A:G	8.39078e-17	-1.84141	0.320414	5.23024e-05	-2.00118	-0.113084
4711970	chr17:4711970:G:A	1.00634e-16	-1.33922	-6.10073e-10	0.00013354	-1.17691	-6.10073e-10
4712489	chr17:4712489:G:C	4.43109e-16	-3.05713e-10	0.143103	0.000447324	-3.05713e-10	0.0319746
4712966	chr17:4712966:TTTTA:T	8.23498e-17	-3.05713e-10	-1.53974	9.34878e-05	-3.05713e-10	-1.53348
4712991	chr17:4712991:T:A	1.40661e-16	-2.05584	1.05148	7.38148e-05	-2.02968	0.259934
4712995	chr17:4712995:T:A	1.55186e-16	-2.0214	1.11531	0.000133192	-2.05747	0.877955
4713286	chr17:4713286:G:C	7.8244e-17	-3.05713e-10	-1.59088	8.83313e-05	-3.05713e-10	-1.59021
4713316	chr17:4713316:G:C	8.46817e-17	-3.05713e-10	-1.51181	8.99463e-05	-3.05713e-10	-1.5721
4713351	chr17:4713351:G:A	9.40786e-17	-3.05713e-10	-1.40658	0.000114382	-3.05713e-10	-1.33177
4713355	chr17:4713355:G:A	1.50731e-16	-3.05713e-10	-0.935213	0.00016379	-3.05713e-10	-0.972721
4713524	chr17:4713524:G:A	7.91449e-17	-3.05713e-10	-1.57943	8.91803e-05	-3.05713e-10	-1.58065
4713575	chr17:4713575:G:C	7.92059e-17	-3.05713e-10	-1.57866	8.925e-05	-3.05713e-10	-1.57987
4714093	chr17:4714093:CT:C	5.0771e-17	-1.86622	-0.157171	3.4894e-05	-2.00219	-0.516805
4714806	chr17:4714806:A:T	1.45162e-17	-1.66181	-1.61363	1.61999e-05	-1.72065	-1.56565
4715506	chr17:4715506:CAT:C	5.78354e-17	-1.89311	-6.10073e-10	7.37694e-05	-1.77036	-6.10073e-10
4715796	chr17:4715796:C:T	1.95414e-17	-2.03442	-0.943762	2.38636e-05	-2.04264	-0.856311
4715918	chr17:4715918:C:T	1.16636e-17	-1.90771	-1.58653	1.38929e-05	-1.85965	-1.58028
4715925	chr17:4715925:C:G	1.85926e-15	-3.05713e-10	1.57722	0.00202282	-3.05713e-10	1.54094
4716376	chr17:4716376:G:A	7.79105e-17	-3.05713e-10	-1.59515	8.60257e-05	-3.05713e-10	-1.61666
4716497	chr17:4716497:C:T	7.64683e-17	-3.05713e-10	-1.61384	8.60482e-05	-3.05713e-10	-1.6164
4716874	chr17:4716874:G:A	1.08844e-16	-3.05713e-10	-1.2608	0.0001269	-3.05713e-10	-1.22791
4716921	chr17:4716921:G:A	4.97526e-17	-2.04365	-6.10073e-10	5.59986e-05	-2.04598	-6.10073e-10
4717202	chr17:4717202:C:T	1.63506e-17	-1.65069	-1.50576	1.97345e-05	-1.4785	-1.61044
4717341	chr17:4717341:C:G	1.37187e-16	-3.05713e-10	-1.02937	0.000149962	-3.05713e-10	-1.06093
4717602	chr17:4717602:A:G	2.04542e-17	-1.36613	-1.56639	1.96363e-05	-1.48072	-1.61321
4717633	chr17:4717633:T:C	1.98577e-17	-1.35282	-1.6093	2.02096e-05	-1.45544	-1.60972
4718103	chr17:4718103:C:T	7.77308e-17	-3.05713e-10	-1.59746	8.70996e-05	-3.05713e-10	-1.60426
4718408	chr17:4718408:T:C	9.5564e-17	-3.05713e-10	-1.39092	0.000113678	-3.05713e-10	-1.33794
4718478	chr17:4718478:T:G	4.13736e-17	-1.1797	-1.04837	3.2354e-05	-1.38622	-1.20835
4718942	chr17:4718942:C:T	7.68914e-17	-3.05713e-10	-1.60832	8.64042e-05	-3.05713e-10	-1.61227
4719061	chr17:4719061:G:A	8.55739e-17	-3.05713e-10	-1.50133	0.000103848	-3.05713e-10	-1.42838
4719139	chr17:4719139:C:T	7.9288e-17	-3.05713e-10	-1.57763	8.78875e-05	-3.05713e-10	-1.59525
4719256	chr17:4719256:A:G	3.26376e-17	-0.861274	-1.60397	3.0944e-05	-1.02878	-1.61035
4719343	chr17:4719343:C:T	1.62465e-16	-1.51881	0.658556	9.16397e-05	-1.77477	0.221328
4719367	chr17:4719367:C:T	7.81166e-17	-3.05713e-10	-1.59251	8.74298e-05	-3.05713e-10	-1.60047
4719585	chr17:4719585:A:G	6.85441e-17	-1.52627	-0.196967	4.24022e-05	-1.78118	-0.542925
4719698	chr17:4719698:G:A	5.95841e-17	-1.86332	-6.10073e-10	7.04644e-05	-1.8162	-6.10073e-10
4720023	chr17:4720023:C:T	7.62412e-17	-3.05713e-10	-1.61681	8.60659e-05	-3.05713e-10	-1.61619
4720080	chr17:4720080:C:T	2.64499e-17	-1.08181	-1.59364	2.7884e-05	-1.23697	-1.50628
4720161	chr17:4720161:G:A	2.75062e-17	-1.01949	-1.61681	2.8535e-05	-1.1309	-1.58928
4720210	chr17:4720210:T:C	7.6722e-17	-3.05713e-10	-1.61052	8.76636e-05	-3.05713e-10	-1.5978
4720371	chr17:4720371:C:T	7.92628e-17	-3.05713e-10	-1.57794	9.43529e-05	-3.05713e-10	-1.52427
4721083	chr17:4721083:G:C	8.06962e-17	-3.05713e-10	-1.56002	9.11124e-05	-3.05713e-10	-1.55921
4721095	chr17:4721095:A:C	8.0558e-17	-3.05713e-10	-1.56173	9.09611e-05	-3.05713e-10	-1.56088
4721205	chr17:4721205:A:G	7.63055e-17	-3.05713e-10	-1.61597	8.66818e-05	-3.05713e-10	-1.60906
4721214	chr17:4721214:C:T	2.38823e-17	-1.23885	-1.53873	2.74969e-05	-1.19959	-1.55764
4721864	chr17:4721864:G:A	1.72917e-16	-1.53728	0.739377	9.79161e-05	-1.78425	0.297051
4721917	chr17:4721917:C:T	2.76819e-17	-1.01318	-1.61675	2.89646e-05	-1.11962	-1.58562
4722069	chr17:4722069:C:T	7.93508e-17	-3.05713e-10	-1.57683	8.85511e-05	-3.05713e-10	-1.58773
4722374	chr17:4722374:T:C	2.90591e-17	-1.10324	-1.47814	2.94362e-05	-1.25485	-1.43423
4722377	chr17:4722377:T:C	2.96476e-17	-1.0672	-1.49413	2.97886e-05	-1.22308	-1.4541
4722466	chr17:4722466:G:A	7.71723e-17	-3.05713e-10	-1.60467	9.00326e-05	-3.05713e-10	-1.57114
4722505	chr17:4722505:T:C	3.84528e-17	-1.20397	-1.09731	3.74446e-05	-1.35892	-1.08952
4722575	chr17:4722575:C:T	2.06407e-17	-1.73236	-1.19109	2.22844e-05	-1.89013	-1.0773
4722597	chr17:4722597:G:A	1.64053e-17	-1.53802	-1.61509	1.64558e-05	-1.66779	-1.60284
4722663	chr17:4722663:T:C	5.38129e-17	-1.248	-0.717195	6.01568e-05	-1.4514	-0.522952
4722703	chr17:4722703:T:C	9.16592e-17	-3.05713e-10	-1.43263	0.000114519	-3.05713e-10	-1.33056
4722771	chr17:4722771:G:A	1.60697e-16	-3.05713e-10	-0.871195	0.000205623	-3.05713e-10	-0.745265
4722791	chr17:4722791:C:T	2.52153e-17	-1.36288	-1.36038	2.8735e-05	-1.50662	-1.20657
4722878	chr17:4722878:A:G	5.86979e-17	-1.87831	-6.10073e-10	6.05526e-05	-1.9678	-6.10073e-10
4722925	chr17:4722925:A:G	2.58594e-17	-1.28813	-1.40991	2.61353e-05	-1.48615	-1.32187
4722952	chr17:4722952:A:G	4.90523e-17	-2.05782	-6.10073e-10	5.56834e-05	-2.05163	-6.10073e-10
4723023	chr17:4723023:T:G	3.66194e-17	-0.77375	-1.57638	3.45176e-05	-0.992302	-1.53754
4723059	chr17:4723059:A:C	9.03822e-17	-1.1055	-0.341162	9.78389e-05	-0.69101	-0.796976
4723229	chr17:4723229:A:G	1.00139e-16	-1.34415	-6.10073e-10	0.000104742	-1.41981	-6.10073e-10
4723292	chr17:4723292:C:T	2.08078e-17	-1.44394	-1.47145	1.71524e-05	-1.66533	-1.56384
4723370	chr17:4723370:G:A	1.22371e-17	-1.92684	-1.5194	1.46513e-05	-1.9954	-1.39138
4723371	chr17:4723371:C:T	1.24553e-17	-1.88507	-1.5435	1.45194e-05	-1.96607	-1.42976
4723461	chr17:4723461:G:A	1.12742e-16	-1.22561	-6.10073e-10	0.000157682	-1.01072	-6.10073e-10
4723886	chr17:4723886:C:T	1.62918e-17	-2.05777	-1.10228	1.6499e-05	-2.05401	-1.214
4724269	chr17:4724269:G:C	3.96878e-16	-3.05713e-10	0.0329176	0.000392639	-3.05713e-10	-0.0984171
4724542	chr17:4724542:C:T	1.019e-16	-1.32672	-6.10073e-10	5.85939e-05	-2.00068	-6.10073e-10
4724937	chr17:4724937:C:A	8.07453e-17	-3.05713e-10	-1.55941	8.65098e-05	-3.05713e-10	-1.61105
4725391	chr17:4725391:G:A	3.2116e-16	-3.05713e-10	-0.178773	0.00041802	-3.05713e-10	-0.0357783
4725540	chr17:4725540:T:C	1.26246e-16	-3.05713e-10	-1.11248	0.000136246	-3.05713e-10	-1.15685
4725549	chr17:4725549:C:T	3.83832e-15	-0.484373	2.78645	0.00159966	-0.902184	2.20842
4725789	chr17:4725789:G:A	1.84101e-16	-3.05713e-10	-0.735226	0.000204159	-3.05713e-10	-0.752408
4726230	chr17:4726230:G:A	1.24864e-17	-2.00722	-1.41885	1.23336e-05	-2.05675	-1.50223
4726806	chr17:4726806:A:G	1.83825e-17	-1.59911	-1.4402	1.90198e-05	-1.63826	-1.48757
4726885	chr17:4726885:C:T	1.64878e-17	-1.60618	-1.54191	1.68259e-05	-1.68231	-1.56609
4726925	chr17:4726925:G:A	1.88303e-16	-3.05713e-10	-0.712659	0.000207954	-3.05713e-10	-0.733993
4727243	chr17:4727243:TTTTG:T	1.21243e-16	-3.05713e-10	-1.15292	0.000132062	-3.05713e-10	-1.18804
4727473	chr17:4727473:C:T	7.70998e-17	-3.05713e-10	-1.60561	8.75927e-05	-3.05713e-10	-1.59861
4727595	chr17:4727595:G:C	7.62447e-17	-3.05713e-10	-1.61676	8.77764e-05	-3.05713e-10	-1.59652
4727901	chr17:4727901:C:T	1.61465e-17	-1.68296	-1.48604	1.68323e-05	-1.72466	-1.52335
4727971	chr17:4727971:A:G	1.24684e-17	-1.96823	-1.45928	1.23897e-05	-2.0041	-1.55034
4728301	chr17:4728301:C:T	9.37679e-17	-3.05713e-10	-1.40989	0.000109869	-3.05713e-10	-1.37202
4728412	chr17:4728412:G:C	1.54931e-16	-3.05713e-10	-0.907734	0.000137096	-3.05713e-10	-1.15062
4728893	chr17:4728893:G:A	1.36323e-17	-2.05662	-1.28165	1.9824e-05	-2.0555	-1.02891
4729076	chr17:4729076:C:T	1.02966e-16	-3.05713e-10	-1.31631	9.97372e-05	-3.05713e-10	-1.46877
4729148	chr17:4729148:C:G	1.15945e-16	-3.05713e-10	-1.1976	0.000115424	-3.05713e-10	-1.3227
4729225	chr17:4729225:A:T	8.9589e-17	-3.05713e-10	-1.45548	0.000105713	-3.05713e-10	-1.41058
4729671	chr17:4729671:T:C	1.48201e-16	-3.05713e-10	-0.952144	0.000132669	-3.05713e-10	-1.18345
4729742	chr17:4729742:T:C	1.3811e-16	-3.05713e-10	-1.02266	0.000175812	-3.05713e-10	-0.901891
4729766	chr17:4729766:A:T	1.20278e-17	-2.04493	-1.41856	1.49694e-05	-1.93003	-1.43527
4729852	chr17:4729852:G:A	1.43782e-16	-3.05713e-10	-0.982411	0.000129321	-3.05713e-10	-1.20901
4730152	chr17:4730152:G:C	1.87448e-17	-1.66728	-1.35251	1.92757e-05	-1.70697	-1.40549
4730358	chr17:4730358:A:G	1.02861e-17	-2.00777	-1.61215	1.38925e-05	-1.87581	-1.56415
4731011	chr17:4731011:T:C	5.11612e-17	-2.01573	-6.10073e-10	5.61221e-05	-2.04378	-6.10073e-10
4731212	chr17:4731212:C:T	1.89456e-16	-3.05713e-10	-0.706553	0.0001959	-3.05713e-10	-0.793704
4731416	chr17:4731416:A:T	9.32197e-17	-3.05713e-10	-1.41575	9.10166e-05	-3.05713e-10	-1.56027
4731463	chr17:4731463:C:G	1.24961e-16	-3.05713e-10	-1.12271	0.000148585	-3.05713e-10	-1.07015
4731795	chr17:4731795:G:A	7.78134e-17	-3.05713e-10	-1.5964	8.85299e-05	-3.05713e-10	-1.58797
4731975	chr17:4731975:C:T	7.70694e-17	-3.05713e-10	-1.60601	8.60495e-05	-3.05713e-10	-1.61639
4732153	chr17:4732153:G:A	7.02632e-17	-1.69846	-6.10073e-10	7.01037e-05	-1.82133	-6.10073e-10
4732250	chr17:4732250:T:C	3.84303e-16	-3.05713e-10	0.000719214	0.000419468	-3.05713e-10	-0.0323214
4732252	chr17:4732252:C:T	3.77626e-16	-3.05713e-10	-0.0168067	0.000412968	-3.05713e-10	-0.0479366
4732753	chr17:4732753:C:A	1.17157e-16	-3.05713e-10	-1.18719	0.000132712	-3.05713e-10	-1.18313
4733270	chr17:4733270:T:G	2.3753e-17	-1.64758	-1.13543	2.35863e-05	-1.67277	-1.23787
4733287	chr17:4733287:C:T	7.93474e-17	-3.05713e-10	-1.57688	8.60824e-05	-3.05713e-10	-1.616
4733342	chr17:4733342:GA:G	3.48832e-16	-3.05713e-10	-0.0961216	0.000347495	-3.05713e-10	-0.220558
4733369	chr17:4733369:T:C	2.13637e-16	-3.05713e-10	-0.586435	0.000155813	-3.05713e-10	-1.02265
4733518	chr17:4733518:A:G	2.68085e-17	-1.86184	-0.800155	3.15828e-05	-1.97799	-0.640702
4733536	chr17:4733536:G:A	1.28274e-16	-1.09654	-6.10073e-10	0.000214206	-0.70437	-6.10073e-10
4733721	chr17:4733721:C:T	2.2513e-16	-3.05713e-10	-0.534033	0.000162836	-3.05713e-10	-0.978562
4734065	chr17:4734065:C:T	9.75337e-18	-2.05753	-1.61557	1.20345e-05	-2.00555	-1.57797
4734083	chr17:4734083:C:T	7.72605e-17	-3.05713e-10	-1.60353	8.60919e-05	-3.05713e-10	-1.61589
4734101	chr17:4734101:C:T	1.12812e-17	-1.9448	-1.58278	1.15038e-05	-2.03269	-1.59594
4734227	chr17:4734227:A:G	1.12989e-17	-2.02156	-1.50445	1.15504e-05	-2.04641	-1.57818
4734254	chr17:4734254:A:G	8.60777e-17	-3.05713e-10	-1.49546	9.20766e-05	-3.05713e-10	-1.54869
4734403	chr17:4734403:G:A	2.65253e-17	-1.53732	-1.1353	2.62031e-05	-1.69163	-1.1138
4734591	chr17:4734591:G:A	2.02686e-17	-1.91644	-1.0252	1.46156e-05	-2.00721	-1.38201
4734715	chr17:4734715:T:G	1.13887e-17	-1.90221	-1.61588	1.45678e-05	-1.79051	-1.60199
4735189	chr17:4735189:T:C	3.12342e-17	-1.39824	-1.11096	2.50482e-05	-1.74992	-1.10059
4735234	chr17:4735234:C:T	8.23221e-17	-3.05713e-10	-1.54007	9.43564e-05	-3.05713e-10	-1.52423
4735268	chr17:4735268:G:A	2.11058e-17	-1.71637	-1.1848	2.22002e-05	-1.85808	-1.11313
4735442	chr17:4735442:A:G	2.07151e-17	-1.74108	-1.17877	2.19146e-05	-1.87687	-1.10728
4735723	chr17:4735723:A:AG	2.13687e-16	-3.05713e-10	-0.586198	0.000167737	-3.05713e-10	-0.948913
4735837	chr17:4735837:G:C	9.79379e-18	-2.05807	-1.61089	1.15611e-05	-2.01313	-1.61052
4735987	chr17:4735987:C:T	2.07398e-17	-1.71006	-1.2086	2.1755e-05	-1.85279	-1.13867
4736036	chr17:4736036:T:C	1.95042e-17	-1.7547	-1.22539	2.06702e-05	-1.88584	-1.15678
4736080	chr17:4736080:AAAG:A	1.09039e-17	-1.96496	-1.59663	1.12803e-05	-2.04179	-1.60646
4736105	chr17:4736105:G:A	1.39205e-17	-1.74931	-1.56803	1.34084e-05	-1.8889	-1.58653
4736192	chr17:4736192:A:C	2.09089e-17	-1.7179	-1.19264	2.20009e-05	-1.85902	-1.12121
4737092	chr17:4737092:C:T	6.48965e-17	-1.65113	-0.126793	7.01592e-05	-1.81396	-0.00657913
4737270	chr17:4737270:A:G	1.6688e-17	-1.73288	-1.40314	2.07085e-05	-1.68066	-1.36011
4737349	chr17:4737349:A:G	3.83073e-17	-0.922138	-1.38293	3.51245e-05	-1.11469	-1.39772
4737436	chr17:4737436:T:C	1.93949e-16	-3.05713e-10	-0.683119	0.000210567	-3.05713e-10	-0.721504
4737437	chr17:4737437:G:A	3.22177e-16	-3.05713e-10	-0.17561	0.000345763	-3.05713e-10	-0.225555
4737815	chr17:4737815:A:G	7.7429e-17	-3.05713e-10	-1.60135	8.61401e-05	-3.05713e-10	-1.61533
4737831	chr17:4737831:A:G	1.92108e-16	-3.05713e-10	-0.692655	0.000195976	-3.05713e-10	-0.793316
4737897	chr17:4737897:C:T	2.12351e-17	-1.61359	-1.28147	2.19035e-05	-1.65322	-1.33143
4737967	chr17:4737967:T:TAA	9.72551e-16	-3.05713e-10	0.92921	0.00111569	-3.05713e-10	0.945924
4738072	chr17:4738072:G:C	1.07993e-16	-1.04456	-0.22409	7.50807e-05	-1.50639	-0.246353
4738074	chr17:4738074:G:C	1.13728e-16	-1.04898	-0.167919	7.895e-05	-1.51006	-0.192431
4738075	chr17:4738075:A:T	1.16044e-16	-1.03482	-0.161923	8.03146e-05	-1.49881	-0.186547
4738320	chr17:4738320:A:G	8.83117e-17	-3.05713e-10	-1.46984	9.51005e-05	-3.05713e-10	-1.51637
4738460	chr17:4738460:C:T	1.72702e-17	-1.555	-1.54672	1.65204e-05	-1.70138	-1.56533
4738774	chr17:4738774:A:G	2.34141e-17	-1.70938	-1.08799	2.27862e-05	-1.80628	-1.13887
4738927	chr17:4738927:G:A	9.91933e-18	-2.0402	-1.61602	1.15324e-05	-2.0103	-1.61584
4739388	chr17:4739388:C:T	1.69003e-16	-3.05713e-10	-0.820796	0.000191261	-3.05713e-10	-0.81767
4739441	chr17:4739441:G:A	3.2885e-16	-3.05713e-10	-0.155111	0.000325164	-3.05713e-10	-0.286977
4739520	chr17:4739520:C:T	9.81563e-18	-2.05461	-1.61213	1.16792e-05	-2.00592	-1.60758
4739675	chr17:4739675:G:A	7.62474e-17	-3.05713e-10	-1.61673	8.65778e-05	-3.05713e-10	-1.61026
4739793	chr17:4739793:G:T	4.8482e-15	-3.05713e-10	2.53565	0.00602397	-3.05713e-10	2.63219
4739812	chr17:4739812:G:A	2.9858e-16	-3.05713e-10	-0.251674	0.00039905	-3.05713e-10	-0.0822222
4740187	chr17:4740187:A:G	1.13431e-17	-1.95166	-1.57044	1.26354e-05	-2.03472	-1.50008
4740499	chr17:4740499:A:G	7.00881e-17	-1.70096	-6.10073e-10	9.77817e-05	-1.48857	-6.10073e-10
4741196	chr17:4741196:A:G	1.13232e-16	0.388859	-1.61013	0.000117841	0.263838	-1.56581
4741296	chr17:4741296:A:G	8.53063e-17	-3.05713e-10	-1.50446	9.04458e-05	-3.05713e-10	-1.56656
4741314	chr17:4741314:GA:G	1.54336e-16	-3.05713e-10	-0.911582	0.000191685	-3.05713e-10	-0.815457
4742029	chr17:4742029:T:C	4.13779e-17	-0.62061	-1.60736	3.58325e-05	-0.882138	-1.61031
4742170	chr17:4742170:G:A	1.6138e-16	-3.05713e-10	-0.866949	0.000172833	-3.05713e-10	-0.918983
4742317	chr17:4742317:C:T	9.97713e-18	-2.04374	-1.60668	1.15562e-05	-2.00754	-1.61655
4742769	chr17:4742769:A:G	1.34002e-17	-1.73881	-1.61664	1.34125e-05	-1.85918	-1.61595
4742823	chr17:4742823:G:A	7.62713e-17	-3.05713e-10	-1.61642	8.63493e-05	-3.05713e-10	-1.61291
4743185	chr17:4743185:C:T	3.76706e-17	-0.920944	-1.40089	3.40156e-05	-0.998416	-1.54607
4743360	chr17:4743360:G:A	9.51801e-17	-3.05713e-10	-1.39494	9.71937e-05	-3.05713e-10	-1.4946
4743477	chr17:4743477:A:G	1.64321e-17	-1.72798	-1.4235	1.71289e-05	-1.93907	-1.29147
4743669	chr17:4743669:G:A	5.161e-17	-2.007	-6.10073e-10	5.55061e-05	-2.05482	-6.10073e-10
4743707	chr17:4743707:A:G	2.85842e-17	-1.26867	-1.32919	3.22258e-05	-1.33028	-1.26827
4743710	chr17:4743710:G:A	1.38214e-16	-3.05713e-10	-1.02191	0.000145235	-3.05713e-10	-1.09296
4743749	chr17:4743749:C:T	1.06003e-17	-2.01075	-1.57908	1.33282e-05	-2.00251	-1.47891
4743943	chr17:4743943:G:A	1.2285e-16	-3.05713e-10	-1.13975	9.41499e-05	-3.05713e-10	-1.52642
4744483	chr17:4744483:GC:G	7.69476e-17	-3.05713e-10	-1.60759	8.60249e-05	-3.05713e-10	-1.61667
4744880	chr17:4744880:C:T	1.84667e-17	-2.04891	-0.985836	1.68081e-05	-2.03993	-1.20951
4744967	chr17:4744967:T:G	1.08257e-17	-1.95201	-1.61678	1.43052e-05	-1.80076	-1.60992
4745039	chr17:4745039:A:G	1.3939e-16	-3.05713e-10	-1.01344	0.00017353	-3.05713e-10	-0.914956
4745445	chr17:4745445:A:G	1.68289e-16	-3.05713e-10	-0.825029	0.000158054	-3.05713e-10	-1.00837
4746083	chr17:4746083:T:C	5.8611e-17	-0.262983	-1.61681	5.8801e-05	-0.387315	-1.60983
4746492	chr17:4746492:C:T	1.27809e-16	-1.10018	-6.10073e-10	0.000163592	-0.973935	-6.10073e-10
4746495	chr17:4746495:C:T	3.75775e-16	-3.05713e-10	-0.0217226	0.000373356	-3.05713e-10	-0.148774
4746767	chr17:4746767:C:T	7.67999e-17	-3.05713e-10	-1.60951	8.60207e-05	-3.05713e-10	-1.61672
4747032	chr17:4747032:C:T	7.62613e-17	-3.05713e-10	-1.61655	8.99277e-05	-3.05713e-10	-1.5723
4747071	chr17:4747071:A:G	1.7508e-17	-1.71085	-1.37721	1.56337e-05	-1.73888	-1.583
4747723	chr17:4747723:A:G	7.77529e-17	-3.05713e-10	-1.59718	8.73517e-05	-3.05713e-10	-1.60137
4747817	chr17:4747817:C:A	3.8703e-17	-1.80017	-0.494625	4.54166e-05	-1.64046	-0.614969
4747983	chr17:4747983:GT:G	2.49008e-17	-1.44567	-1.29014	2.16025e-05	-1.59816	-1.40034
4748272	chr17:4748272:C:T	8.03944e-17	-3.05713e-10	-1.56377	9.09181e-05	-3.05713e-10	-1.56135
4748861	chr17:4748861:G:A	6.96114e-17	-0.162889	-1.54489	6.45752e-05	-0.324024	-1.57945
4748895	chr17:4748895:C:T	9.49223e-17	-3.05713e-10	-1.39765	9.1704e-05	-3.05713e-10	-1.55274
4749047	chr17:4749047:G:A	4.54372e-17	-1.04571	-1.08867	5.14114e-05	-1.43703	-0.694422
4749108	chr17:4749108:T:C	8.27012e-17	-3.05713e-10	-1.53548	9.42436e-05	-3.05713e-10	-1.52543
4749343	chr17:4749343:G:A	8.47211e-17	-3.05713e-10	-1.51135	8.63688e-05	-3.05713e-10	-1.61268
4749358	chr17:4749358:A:T	6.41473e-17	-0.172725	-1.61681	6.22086e-05	-0.32881	-1.612
4749573	chr17:4749573:G:A	8.16391e-17	-3.05713e-10	-1.5484	8.60147e-05	-3.05713e-10	-1.61679
4749641	chr17:4749641:G:T	1.27466e-16	0.00228025	-1.10514	0.00010277	-0.375359	-1.06345
4750032	chr17:4750032:T:C	8.46622e-17	-3.05713e-10	-1.51204	8.63847e-05	-3.05713e-10	-1.6125
4750237	chr17:4750237:GAAGT:G	2.28827e-17	-1.66809	-1.15224	3.41368e-05	-1.40613	-1.1348
4750260	chr17:4750260:C:T	2.70674e-17	-2.03725	-0.615133	3.67684e-05	-1.9632	-0.503467
4750419	chr17:4750419:C:T	2.91872e-17	-2.0424	-0.534584	3.94825e-05	-1.97475	-0.4207
4750565	chr17:4750565:A:G	7.64572e-17	-3.05713e-10	-1.61398	8.67899e-05	-3.05713e-10	-1.60782
4751098	chr17:4751098:C:T	8.25915e-17	-3.05713e-10	-1.53681	8.60602e-05	-3.05713e-10	-1.61626
4751100	chr17:4751100:T:G	1.26836e-17	-2.05773	-1.35267	1.70685e-05	-2.03193	-1.20214
4751267	chr17:4751267:GT:G	7.76129e-17	-3.05713e-10	-1.59898	0.000101707	-3.05713e-10	-1.44921
4751534	chr17:4751534:G:C	6.6136e-17	-0.149512	-1.60949	6.505e-05	-0.304181	-1.59197
4751590	chr17:4751590:G:A	3.19598e-16	-3.05713e-10	-0.183648	0.000316604	-3.05713e-10	-0.313657
4751634	chr17:4751634:A:G	8.38822e-17	-3.05713e-10	-1.5213	8.96498e-05	-3.05713e-10	-1.5754
4751640	chr17:4751640:C:T	8.35199e-17	-3.05713e-10	-1.52563	8.61654e-05	-3.05713e-10	-1.61504
4751686	chr17:4751686:A:G	8.27385e-17	-3.05713e-10	-1.53503	9.08214e-05	-3.05713e-10	-1.56241
4751809	chr17:4751809:A:G	3.18467e-16	-3.05713e-10	-0.187193	0.000315535	-3.05713e-10	-0.317037
4752597	chr17:4752597:T:A	8.31142e-17	-3.05713e-10	-1.5305	8.61082e-05	-3.05713e-10	-1.6157
4752598	chr17:4752598:C:T	8.29984e-17	-3.05713e-10	-1.53189	8.60947e-05	-3.05713e-10	-1.61586
4752687	chr17:4752687:G:A	8.61634e-17	-1.49447	-6.10073e-10	0.000105966	-1.40819	-6.10073e-10
4752726	chr17:4752726:G:T	8.23396e-17	-3.05713e-10	-1.53986	8.60384e-05	-3.05713e-10	-1.61651
4752739	chr17:4752739:C:T	1.09073e-16	-3.05713e-10	-1.25869	0.000147318	-3.05713e-10	-1.07871
4752740	chr17:4752740:G:A	7.74372e-17	-3.05713e-10	-1.60125	8.6502e-05	-3.05713e-10	-1.61114
4753121	chr17:4753121:T:G	7.94984e-17	-3.05713e-10	-1.57497	0.000107641	-3.05713e-10	-1.39251
4753170	chr17:4753170:G:A	3.94299e-17	-0.723294	-1.55289	6.26432e-05	-0.377942	-1.55591
4753580	chr17:4753580:G:T	7.86341e-17	-3.05713e-10	-1.58591	8.93582e-05	-3.05713e-10	-1.57866
4753739	chr17:4753739:C:T	2.12082e-17	-1.712	-1.18432	2.21545e-05	-1.768	-1.20527
4753788	chr17:4753788:G:A	9.51099e-17	-3.05713e-10	-1.39568	8.63717e-05	-3.05713e-10	-1.61265
4754801	chr17:4754801:A:G	7.83818e-17	-3.05713e-10	-1.58912	9.55693e-05	-3.05713e-10	-1.51146
4754842	chr17:4754842:G:A	1.73266e-16	-0.0442714	-0.751614	0.000179606	0.0572353	-0.937779
4754858	chr17:4754858:A:C	5.59504e-17	-0.309491	-1.61676	4.27503e-05	-0.710736	-1.6052
4754880	chr17:4754880:C:T	3.21884e-16	-1.15947	0.982952	0.000220709	-1.47564	0.801176
4755117	chr17:4755117:C:A	2.45208e-16	1.07986	-1.52846	0.000146978	0.45896	-1.53998
4755120	chr17:4755120:G:A	6.32437e-17	-1.80372	-6.10073e-10	7.31143e-05	-1.77928	-6.10073e-10
4755199	chr17:4755199:A:AG	3.78255e-16	-3.05713e-10	-0.0151433	0.000297512	-3.05713e-10	-0.375853
4755253	chr17:4755253:G:A	3.36059e-16	-0.133425	-6.10073e-10	0.000374676	-0.145246	-6.10073e-10
4755380	chr17:4755380:C:T	1.8092e-17	-2.00065	-1.05459	1.7394e-05	-2.05297	-1.16221
4755436	chr17:4755436:A:G	2.4051e-17	-1.61986	-1.15068	1.30479e-05	-1.93466	-1.56802
4755441	chr17:4755441:G:A	4.94099e-17	-2.05056	-6.10073e-10	5.60311e-05	-2.0454	-6.10073e-10
4755757	chr17:4755757:A:G	2.72576e-17	-1.04044	-1.60494	3.32919e-05	-0.96178	-1.60422
4755798	chr17:4755798:G:A	2.86887e-17	-0.980822	-1.61339	3.58339e-05	-0.901583	-1.59083
4755857	chr17:4755857:C:T	1.3159e-17	-2.04214	-1.33146	2.22372e-05	-2.05087	-0.918676
4755957	chr17:4755957:C:G	8.55061e-17	-1.50212	-6.10073e-10	7.87815e-05	-1.70463	-6.10073e-10
4756141	chr17:4756141:T:C	8.54294e-17	-3.05713e-10	-1.50302	9.02132e-05	-3.05713e-10	-1.56913
4756301	chr17:4756301:GC:G	3.49932e-16	1.15846	-1.25144	0.00061991	1.81671	-1.45844
4756462	chr17:4756462:A:G	7.68035e-17	-3.05713e-10	-1.60946	9.36042e-05	-3.05713e-10	-1.53223
4756554	chr17:4756554:C:A	2.51895e-17	-1.1076	-1.61669	3.29169e-05	-0.994923	-1.5824
4756741	chr17:4756741:C:T	2.73834e-17	-1.02426	-1.61651	3.58263e-05	-0.899886	-1.59274
4757111	chr17:4757111:C:T	9.27483e-17	-3.05713e-10	-1.42082	0.00011298	-3.05713e-10	-1.3441
4757368	chr17:4757368:T:C	2.69778e-16	-3.05713e-10	-0.353113	0.000234798	-3.05713e-10	-0.612581
4757419	chr17:4757419:T:C	1.4196e-17	-1.70251	-1.59524	1.86371e-05	-1.55136	-1.5948
4757506	chr17:4757506:C:T	8.85213e-17	-3.05713e-10	-1.46747	0.000136682	-3.05713e-10	-1.15365
4757932	chr17:4757932:C:T	1.02692e-16	-3.05713e-10	-1.31898	0.000102727	-3.05713e-10	-1.43923
4757941	chr17:4757941:T:C	1.71909e-17	-1.76993	-1.3364	2.22889e-05	-1.63157	-1.33565
4758478	chr17:4758478:G:A	9.54286e-17	-3.05713e-10	-1.39233	0.00010127	-3.05713e-10	-1.45351
4759064	chr17:4759064:C:T	1.43215e-17	-1.87945	-1.4095	1.43661e-05	-2.04158	-1.36486
4759453	chr17:4759453:C:T	2.08427e-17	-1.42707	-1.48664	3.12923e-05	-1.0244	-1.60354
4759526	chr17:4759526:C:T	9.3953e-17	-3.05713e-10	-1.40792	0.000102652	-3.05713e-10	-1.43997
4759558	chr17:4759558:G:A	8.17208e-17	-1.5474	-6.10073e-10	9.52316e-05	-1.515	-6.10073e-10
4760437	chr17:4760437:G:T	1.92581e-16	-0.690196	-6.10073e-10	0.000262137	-0.502439	-6.10073e-10
4760859	chr17:4760859:C:T	9.66443e-17	-3.05713e-10	-1.37968	0.000103549	-3.05713e-10	-1.43126
4760941	chr17:4760941:G:T	3.55834e-17	-0.884017	-1.49482	5.38019e-05	-0.479363	-1.60664
4760973	chr17:4760973:G:A	8.22487e-17	-3.05713e-10	-1.54096	8.89298e-05	-3.05713e-10	-1.58346
4761515	chr17:4761515:C:T	6.3226e-17	-0.219764	-1.58423	3.84924e-05	-0.912768	-1.50808
4761521	chr17:4761521:G:A	1.59972e-16	-3.05713e-10	-0.875714	0.000139269	-3.05713e-10	-1.1349
4762159	chr17:4762159:G:A	7.68622e-17	-0.11921	-1.48949	3.33422e-05	-1.10388	-1.4606
4762195	chr17:4762195:T:A	5.73806e-17	-0.50478	-1.39623	6.40884e-05	-0.646734	-1.26431
4762328	chr17:4762328:A:G	3.8913e-16	1.22504	-1.21184	0.000440216	0.979617	-0.963659
4762381	chr17:4762381:G:C	7.80283e-17	-3.05713e-10	-1.59364	0.000104625	-3.05713e-10	-1.42092
4762573	chr17:4762573:A:G	1.3876e-16	0.122339	-1.14031	5.78644e-05	-0.608245	-1.40496
4762905	chr17:4762905:C:T	8.07168e-17	-3.05713e-10	-1.55977	8.76543e-05	-3.05713e-10	-1.59791
4763046	chr17:4763046:A:G	2.30326e-16	-3.05713e-10	-0.511217	0.000156768	-3.05713e-10	-1.01654
4763066	chr17:4763066:G:A	7.6831e-17	-3.05713e-10	-1.6091	8.69512e-05	-3.05713e-10	-1.60596
4763109	chr17:4763109:G:A	2.36946e-16	-3.05713e-10	-0.482881	0.000205389	-3.05713e-10	-0.746401
4763216	chr17:4763216:T:C	1.0799e-16	-3.05713e-10	-1.26867	0.00010331	-3.05713e-10	-1.43358
4763518	chr17:4763518:T:C	9.50882e-17	-3.05713e-10	-1.39591	9.73809e-05	-3.05713e-10	-1.49268
4763966	chr17:4763966:G:A	9.32597e-17	-3.05713e-10	-1.41532	9.57675e-05	-3.05713e-10	-1.50938
4764221	chr17:4764221:G:A	2.18894e-17	-1.26361	-1.6011	1.63919e-05	-1.66471	-1.60981
4765196	chr17:4765196:G:A	1.35699e-17	-1.79945	-1.54341	1.64127e-05	-1.98659	-1.28667
4765336	chr17:4765336:T:C	2.60179e-16	-3.05713e-10	-0.389342	0.000233731	-3.05713e-10	-0.617135
4765643	chr17:4765643:G:A	8.7528e-17	-3.05713e-10	-1.47875	9.51574e-05	-3.05713e-10	-1.51578
4765664	chr17:4765664:G:A	1.03068e-17	-2.05167	-1.56623	1.17177e-05	-2.01684	-1.59337
4765730	chr17:4765730:G:A	5.17995e-17	-2.00333	-6.10073e-10	5.61004e-05	-2.04417	-6.10073e-10
4765882	chr17:4765882:T:A	2.28002e-17	-1.70255	-1.12139	2.6672e-05	-1.56206	-1.22564
4766150	chr17:4766150:G:A	1.69215e-16	-3.05713e-10	-0.81954	0.000124687	-3.05713e-10	-1.2455
4766452	chr17:4766452:T:A	1.47629e-16	0.604036	-1.56004	0.000146741	0.452226	-1.53486
4766556	chr17:4766556:A:G	7.62711e-17	-3.05713e-10	-1.61642	8.63102e-05	-3.05713e-10	-1.61336
4766887	chr17:4766887:C:T	5.64596e-17	-1.91719	-6.10073e-10	7.50009e-05	-1.75381	-6.10073e-10
4767097	chr17:4767097:T:C	1.20764e-16	0.299404	-1.45628	0.000119397	0.130802	-1.41966
4767336	chr17:4767336:T:C	6.64237e-17	-1.75466	-6.10073e-10	6.30811e-05	-1.92689	-6.10073e-10
4767483	chr17:4767483:C:T	2.55035e-17	-1.51741	-1.19449	2.21237e-05	-1.80685	-1.1678
4767677	chr17:4767677:G:C	3.71012e-17	-1.69463	-0.642434	3.6365e-05	-1.91247	-0.565233
4767945	chr17:4767945:G:A	1.45129e-17	-1.65888	-1.61679	1.42263e-05	-1.86092	-1.5553
4768054	chr17:4768054:G:A	1.99373e-17	-2.03568	-0.92244	5.11037e-05	-1.99197	-0.145485
4768168	chr17:4768168:A:T	5.5717e-16	-3.05713e-10	0.372158	0.000682314	-3.05713e-10	0.454183
4768271	chr17:4768271:T:C	1.65233e-15	3.00802	-1.54879	0.000728546	1.84704	-1.3273
4768517	chr17:4768517:T:C	3.01949e-16	-3.05713e-10	-0.240455	0.00038856	-3.05713e-10	-0.108859
4768746	chr17:4768746:A:G	4.65791e-17	-0.49293	-1.61663	4.95777e-05	-0.585452	-1.58231
4768754	chr17:4768754:G:A	6.96616e-17	-0.406697	-1.30037	9.06901e-05	-0.631152	-0.932708
4769038	chr17:4769038:G:A	4.40934e-17	-1.78224	-0.382165	4.87179e-05	-1.98247	-0.202792
4769117	chr17:4769117:C:T	2.08509e-17	-1.66737	-1.24594	3.86455e-05	-1.64597	-0.770911
4769210	chr17:4769210:G:A	1.342e-16	-3.05713e-10	-1.05138	0.000119346	-3.05713e-10	-1.28928
4769435	chr17:4769435:C:A	1.10099e-16	-3.05713e-10	-1.24933	0.000107375	-3.05713e-10	-1.39498
4769601	chr17:4769601:G:A	1.98362e-17	-1.45633	-1.50687	1.59104e-05	-1.69146	-1.61287
4769617	chr17:4769617:G:A	8.09295e-17	-3.05713e-10	-1.55713	8.75013e-05	-3.05713e-10	-1.59965
4769728	chr17:4769728:A:G	3.40042e-17	-1.01331	-1.41092	2.21996e-05	-1.602	-1.36924
4769890	chr17:4769890:A:G	1.71852e-17	-1.50007	-1.60659	1.99319e-05	-1.464	-1.61499
4770138	chr17:4770138:C:T	1.76558e-17	-1.65192	-1.42773	1.32525e-05	-1.95793	-1.52919
4770169	chr17:4770169:T:G	1.56105e-16	-3.05713e-10	-0.900181	0.00016103	-3.05713e-10	-0.989716
4770314	chr17:4770314:T:C	1.62917e-17	-1.64209	-1.51797	1.91536e-05	-1.8903	-1.22852
4770524	chr17:4770524:T:C	8.96252e-17	-0.910996	-0.54408	5.32242e-05	-1.14966	-0.947138
4770572	chr17:4770572:G:A	9.37947e-17	-0.546091	-0.863514	7.46415e-05	-0.895799	-0.862813
4770603	chr17:4770603:T:C	8.24779e-17	-3.05713e-10	-1.53818	8.89216e-05	-3.05713e-10	-1.58355
4770675	chr17:4770675:G:A	1.44622e-17	-1.70056	-1.57862	1.57269e-05	-1.7189	-1.59704
4770988	chr17:4770988:G:A	4.69341e-17	-0.490957	-1.61101	5.17305e-05	-0.508658	-1.6166
4771454	chr17:4771454:TCA:T	1.41846e-16	-3.05713e-10	-0.995972	0.000153572	-3.05713e-10	-1.03714
4771863	chr17:4771863:C:A	2.06296e-16	-3.05713e-10	-0.621399	0.000259675	-3.05713e-10	-0.511877
4772106	chr17:4772106:A:C	1.59313e-16	-3.05713e-10	-0.879844	0.000159434	-3.05713e-10	-0.999678
4772300	chr17:4772300:G:A	1.32094e-17	-1.75623	-1.61356	1.26319e-05	-1.94428	-1.5908
4772342	chr17:4772342:G:A	1.43449e-17	-1.81661	-1.4707	1.36231e-05	-1.96638	-1.49316
4772465	chr17:4772465:C:T	2.81587e-16	-3.05713e-10	-0.310272	0.000852519	-3.05713e-10	0.676888
4772589	chr17:4772589:C:T	7.79418e-17	-1.59475	-6.10073e-10	8.5416e-05	-1.62377	-6.10073e-10
4773113	chr17:4773113:T:C	1.06867e-17	-2.05564	-1.52607	1.25667e-05	-1.99337	-1.54688
4773157	chr17:4773157:G:A	2.88306e-17	-1.05944	-1.52984	1.88723e-05	-1.6321	-1.50151
4773287	chr17:4773287:C:T	1.98908e-16	-3.05713e-10	-0.657871	0.000449445	-3.05713e-10	0.0367048
4773419	chr17:4773419:C:T	1.61842e-17	-1.76445	-1.40223	1.8635e-05	-1.95443	-1.19184
4773508	chr17:4773508:A:T	9.17112e-17	-3.05713e-10	-1.43207	0.000134845	-3.05713e-10	-1.16718
4773788	chr17:4773788:G:A	9.17695e-17	-1.69699	0.265562	0.000143198	-1.47605	0.36897
4773893	chr17:4773893:C:T	1.2216e-16	-3.05713e-10	-1.14538	0.000137634	-3.05713e-10	-1.14671
4773951	chr17:4773951:T:C	1.26503e-17	-1.87185	-1.54118	1.7539e-05	-1.68035	-1.52653
4773987	chr17:4773987:G:A	1.00902e-16	-3.05713e-10	-1.33656	0.000157489	-3.05713e-10	-1.01195
4774114	chr17:4774114:G:A	2.33439e-16	1.00668	-1.50447	0.000244377	0.847966	-1.42056
4774345	chr17:4774345:G:A	2.27005e-17	-1.26595	-1.56238	2.24335e-05	-1.4183	-1.54245
4774416	chr17:4774416:C:T	1.04599e-16	-3.05713e-10	-1.30057	0.000215546	-3.05713e-10	-0.698134
4775282	chr17:4775282:G:A	2.11701e-16	-3.05713e-10	-0.595537	0.00021094	-3.05713e-10	-0.719736
4775731	chr17:4775731:T:C	1.2992e-17	-2.02373	-1.36265	1.40575e-05	-2.05818	-1.36997
4775905	chr17:4775905:C:T	2.18363e-16	0.96207	-1.52662	0.000208961	0.860095	-1.58926
4776598	chr17:4776598:G:A	1.99977e-17	-1.36519	-1.58991	1.93803e-05	-1.51716	-1.58989
4776888	chr17:4776888:C:T	7.90529e-17	-1.5806	-6.10073e-10	6.9891e-05	-1.82437	-6.10073e-10
4777169	chr17:4777169:C:T	1.9445e-17	-1.87044	-1.11268	2.68918e-05	-1.58191	-1.19757
4777239	chr17:4777239:C:T	5.11826e-16	0.287273	-6.10073e-10	0.000499363	0.142025	-6.10073e-10
4777437	chr17:4777437:A:G	1.25359e-17	-1.9055	-1.51661	1.43303e-05	-1.97141	-1.43752
4777820	chr17:4777820:G:T	8.04832e-17	-3.05713e-10	-1.56266	9.74894e-05	-3.05713e-10	-1.49156
4778415	chr17:4778415:G:T	1.20124e-17	-1.86361	-1.60116	1.12038e-05	-2.03871	-1.61635
4779308	chr17:4779308:G:A	1.08296e-16	-3.05713e-10	-1.26584	9.23368e-05	-3.05713e-10	-1.54587
4779446	chr17:4779446:A:G	1.82943e-16	-3.05713e-10	-0.741536	0.000185026	-3.05713e-10	-0.850814
4779509	chr17:4779509:A:G	9.13893e-17	-3.05713e-10	-1.43558	9.68403e-05	-3.05713e-10	-1.49824
4780039	chr17:4780039:T:G	9.7942e-17	-3.05713e-10	-1.36634	0.000106951	-3.05713e-10	-1.39894
4780131	chr17:4780131:C:T	1.62216e-15	-3.05713e-10	1.4408	0.00143982	-3.05713e-10	1.20096
4780270	chr17:4780270:G:A	7.83344e-17	-3.05713e-10	-1.58973	8.60837e-05	-3.05713e-10	-1.61599
4780564	chr17:4780564:C:T	7.90234e-17	-3.05713e-10	-1.58097	8.60173e-05	-3.05713e-10	-1.61676
4780674	chr17:4780674:C:T	7.90087e-17	-3.05713e-10	-1.58115	8.60179e-05	-3.05713e-10	-1.61675
4780800	chr17:4780800:G:A	1.79241e-17	-1.48878	-1.57578	1.76322e-05	-1.62547	-1.57611
4780943	chr17:4780943:G:A	1.82426e-17	-1.87989	-1.16706	3.29161e-05	-1.84747	-0.729875
4781065	chr17:4781065:G:A	1.67777e-17	-1.514	-1.61666	1.35328e-05	-1.87274	-1.59344
4781255	chr17:4781255:T:A	1.30104e-17	-2.05524	-1.32973	1.5895e-05	-1.99641	-1.3089
4781293	chr17:4781293:G:C	7.75929e-17	-3.05713e-10	-1.59924	0.00011812	-3.05713e-10	-1.29961
4781376	chr17:4781376:T:C	9.51464e-17	-3.05713e-10	-1.3953	0.00010493	-3.05713e-10	-1.41802
4781385	chr17:4781385:G:A	7.90303e-17	-3.05713e-10	-1.58088	9.2739e-05	-3.05713e-10	-1.54152
4781422	chr17:4781422:A:G	1.47008e-17	-2.05782	-1.20499	1.7834e-05	-2.01068	-1.17953
4781867	chr17:4781867:C:T	7.82784e-17	-3.05713e-10	-1.59044	8.83617e-05	-3.05713e-10	-1.58987
4781933	chr17:4781933:G:A	2.01698e-17	-1.3853	-1.56122	1.73711e-05	-1.79253	-1.42397
4782005	chr17:4782005:C:T	7.97307e-17	-3.05713e-10	-1.57206	9.43109e-05	-3.05713e-10	-1.52471
4782027	chr17:4782027:G:A	7.97223e-17	-3.05713e-10	-1.57216	9.42906e-05	-3.05713e-10	-1.52493
4782057	chr17:4782057:A:G	7.96805e-17	-3.05713e-10	-1.57269	9.42296e-05	-3.05713e-10	-1.52557
4782216	chr17:4782216:C:T	1.24736e-17	-1.99289	-1.43421	1.22577e-05	-1.99889	-1.56626
4782327	chr17:4782327:C:A	1.8451e-16	0.880254	-1.61326	0.00015772	0.564799	-1.57529
4782416	chr17:4782416:T:A	1.85625e-16	-3.05713e-10	-0.726982	0.000129538	-3.05713e-10	-1.20733
4782618	chr17:4782618:G:A	3.56048e-16	-3.05713e-10	-0.0756461	0.000402146	-3.05713e-10	-0.0744915
4783045	chr17:4783045:T:G	7.78868e-17	-3.05713e-10	-1.59546	0.000103356	-3.05713e-10	-1.43313
4783119	chr17:4783119:A:C	1.11071e-17	-2.04507	-1.49805	1.25911e-05	-1.92301	-1.61531
4783313	chr17:4783313:G:A	1.9357e-17	-2.05584	-0.931814	1.59979e-05	-1.94267	-1.35618
4783405	chr17:4783405:A:G	1.77745e-17	-2.05144	-1.02151	1.55238e-05	-1.92194	-1.40699
4783519	chr17:4783519:T:C	1.65668e-17	-2.03108	-1.11223	1.57239e-05	-1.85515	-1.46098
4783530	chr17:4783530:T:C	1.84247e-17	-2.05575	-0.98127	1.54092e-05	-1.94732	-1.38902
4783655	chr17:4783655:T:C	8.29455e-17	-3.05713e-10	-1.53253	9.93611e-05	-3.05713e-10	-1.47255
4783746	chr17:4783746:T:C	1.05743e-17	-2.04669	-1.5456	1.25449e-05	-1.92646	-1.61554
4783753	chr17:4783753:T:C	8.22435e-17	-3.05713e-10	-1.54103	9.82552e-05	-3.05713e-10	-1.48374
4784010	chr17:4784010:C:T	3.66112e-17	-0.867243	-1.48311	3.43242e-05	-1.14768	-1.38778
4784198	chr17:4784198:C:T	1.25239e-16	-1.12049	-6.10073e-10	0.000133673	-1.17591	-6.10073e-10
4784335	chr17:4784335:G:A	1.35706e-16	-1.04022	-6.10073e-10	0.000109286	-1.37734	-6.10073e-10
4784472	chr17:4784472:G:A	1.94106e-16	-3.05713e-10	-0.682306	0.000135012	-3.05713e-10	-1.16595
4784664	chr17:4784664:T:C	9.99174e-18	-2.04088	-1.60808	1.35089e-05	-1.90638	-1.56158
4784955	chr17:4784955:T:C	7.77918e-17	-3.05713e-10	-1.59668	9.14792e-05	-3.05713e-10	-1.5552
4785224	chr17:4785224:A:T	2.30509e-16	-3.05713e-10	-0.510424	0.000156667	-3.05713e-10	-1.01718
4785234	chr17:4785234:AAATAAATAAATT:A	1.00982e-17	-2.04277	-1.59559	1.59328e-05	-1.90695	-1.39598
4785305	chr17:4785305:T:C	8.97904e-17	-3.05713e-10	-1.45323	0.000114364	-3.05713e-10	-1.33193
4785600	chr17:4785600:G:A	2.4015e-16	-3.05713e-10	-0.469448	0.000265615	-3.05713e-10	-0.489259
4785667	chr17:4785667:G:T	2.4015e-16	-3.05713e-10	-0.469448	0.000265615	-3.05713e-10	-0.489259
4785899	chr17:4785899:AC:A	1.11406e-17	-2.02847	-1.51164	1.37557e-05	-1.83355	-1.6163
4786018	chr17:4786018:G:C	5.36144e-17	-0.370851	-1.59804	3.0624e-05	-1.12064	-1.52888
4786277	chr17:4786277:T:C	1.37637e-17	-1.75376	-1.57492	1.12053e-05	-2.05512	-1.5998
4786454	chr17:4786454:A:G	2.32652e-16	-3.05713e-10	-0.501168	0.000256046	-3.05713e-10	-0.525951
4786743	chr17:4786743:C:A	1.06129e-17	-1.99848	-1.59016	1.85356e-05	-1.75674	-1.39488
4787001	chr17:4787001:T:C	1.02213e-17	-2.04127	-1.58497	1.71041e-05	-1.8679	-1.36409
4787020	chr17:4787020:T:C	8.54964e-17	-3.05713e-10	-1.50224	0.000152715	-3.05713e-10	-1.04274
4787136	chr17:4787136:G:A	1.1617e-16	-3.05713e-10	-1.19565	0.000121653	-3.05713e-10	-1.27014
4787322	chr17:4787322:A:G	1.8482e-17	-1.53675	-1.49716	1.17236e-05	-2.01048	-1.59923
4788077	chr17:4788077:C:T	1.92716e-17	-1.53027	-1.46181	1.38703e-05	-1.86917	-1.57239
4788473	chr17:4788473:A:C	2.05629e-17	-1.58212	-1.3451	1.77363e-05	-2.02601	-1.16969
4789264	chr17:4789264:G:T	1.01182e-17	-2.05163	-1.58474	1.23549e-05	-2.03563	-1.52162
4789440	chr17:4789440:G:A	2.2042e-16	-3.05713e-10	-0.555176	0.000379503	-3.05713e-10	-0.132444
4789538	chr17:4789538:G:A	1.87458e-16	-3.05713e-10	-0.71716	0.000168623	-3.05713e-10	-0.943644
4789870	chr17:4789870:G:A	1.27347e-16	-3.05713e-10	-1.10379	0.000101829	-3.05713e-10	-1.44801
4789875	chr17:4789875:T:C	8.84611e-17	-3.05713e-10	-1.46815	0.00015405	-3.05713e-10	-1.03403
4790047	chr17:4790047:C:A	2.20052e-16	-3.05713e-10	-0.556848	0.000456793	-3.05713e-10	0.0529216
4790089	chr17:4790089:T:C	7.93765e-17	-1.57651	-6.10073e-10	7.87673e-05	-1.70481	-6.10073e-10
4790106	chr17:4790106:T:C	1.11506e-16	-3.05713e-10	-1.23663	0.000117437	-3.05713e-10	-1.3054
4790607	chr17:4790607:G:C	1.2856e-16	-3.05713e-10	-1.09431	0.000171799	-3.05713e-10	-0.924982
4791042	chr17:4791042:C:T	1.62867e-17	-1.57724	-1.58312	1.4741e-05	-1.82202	-1.55866
4791260	chr17:4791260:T:G	7.62425e-17	-3.05713e-10	-1.61679	9.39797e-05	-3.05713e-10	-1.52823
4791618	chr17:4791618:G:A	1.60417e-16	-3.05713e-10	-0.872934	0.000115495	-3.05713e-10	-1.32208
4791884	chr17:4791884:G:T	3.7072e-17	-1.70802	-0.629827	2.20683e-05	-1.99402	-0.983141
4792476	chr17:4792476:A:G	7.67242e-17	-3.05713e-10	-1.6105	8.65716e-05	-3.05713e-10	-1.61034
4792606	chr17:4792606:C:A	7.70401e-17	-3.05713e-10	-1.60639	9.48727e-05	-3.05713e-10	-1.51877
4792677	chr17:4792677:C:T	9.08704e-17	-3.05713e-10	-1.44128	0.000122286	-3.05713e-10	-1.26495
4793199	chr17:4793199:C:A	1.00421e-16	-3.05713e-10	-1.34135	9.73397e-05	-3.05713e-10	-1.4931
4793256	chr17:4793256:A:G	1.00479e-16	-3.05713e-10	-1.34077	9.78772e-05	-3.05713e-10	-1.48759
4793311	chr17:4793311:G:A	8.1231e-17	-3.05713e-10	-1.55341	8.95139e-05	-3.05713e-10	-1.57691
4793441	chr17:4793441:G:A	7.18384e-17	-0.944704	-0.731589	1.93464e-05	-2.04935	-1.05946
4793960	chr17:4793960:G:A	1.08412e-17	-2.03854	-1.52881	1.27435e-05	-1.93334	-1.59295
4794784	chr17:4794784:A:T	8.73214e-17	-1.48112	-6.10073e-10	0.00012899	-1.21157	-6.10073e-10
4794795	chr17:4794795:G:A	1.52e-16	-3.05713e-10	-0.926832	0.000155542	-3.05713e-10	-1.02439
4795980	chr17:4795980:T:G	1.91775e-16	-0.694392	-6.10073e-10	0.000191925	-0.814202	-6.10073e-10
4796257	chr17:4796257:G:A	3.20581e-17	-1.0005	-1.48266	1.19464e-05	-2.05337	-1.53751
4796550	chr17:4796550:G:T	1.52217e-17	-2.01014	-1.21785	1.46186e-05	-2.05367	-1.33534
4796894	chr17:4796894:A:G	7.85964e-17	-3.05713e-10	-1.58639	8.60165e-05	-3.05713e-10	-1.61677
4797256	chr17:4797256:A:G	2.01493e-16	-3.05713e-10	-0.644956	0.000183538	-3.05713e-10	-0.858888
4797326	chr17:4797326:A:G	1.2082e-17	-1.99273	-1.46627	1.37786e-05	-1.8949	-1.5533
4797400	chr17:4797400:AG:A	7.4713e-17	-0.0966286	-1.54043	6.83662e-05	-0.483334	-1.3631
4797609	chr17:4797609:T:C	8.03058e-17	-1.56487	-6.10073e-10	6.42093e-05	-1.90916	-6.10073e-10
4797724	chr17:4797724:C:T	1.48425e-17	-1.91505	-1.33816	1.71853e-05	-1.7719	-1.45535
4798107	chr17:4798107:C:T	1.89049e-17	-1.98992	-1.02137	1.7129e-05	-2.04606	-1.18448
4798452	chr17:4798452:T:C	1.65644e-16	-3.05713e-10	-0.840874	0.000156102	-3.05713e-10	-1.0208
4798525	chr17:4798525:G:T	2.21501e-16	-3.05713e-10	-0.550284	0.000183197	-3.05713e-10	-0.860748
4798773	chr17:4798773:G:T	2.52531e-15	-3.05713e-10	1.88341	0.00182438	-3.05713e-10	1.43769
4798890	chr17:4798890:C:T	1.82765e-16	-3.05713e-10	-0.742509	0.0002048	-3.05713e-10	-0.749275
4798911	chr17:4798911:C:A	4.92105e-17	-2.05461	-6.10073e-10	6.73648e-05	-1.86118	-6.10073e-10
4799218	chr17:4799218:C:G	1.10302e-16	-3.05713e-10	-1.24749	0.000169119	-3.05713e-10	-0.940702
4799308	chr17:4799308:T:G	1.96574e-16	-3.05713e-10	-0.669676	0.000182784	-3.05713e-10	-0.863003
4800260	chr17:4800260:G:A	9.55685e-17	-3.05713e-10	-1.39087	9.81589e-05	-3.05713e-10	-1.48472
4800477	chr17:4800477:A:G	8.67446e-17	-1.48774	-6.10073e-10	0.000127883	-1.22019	-6.10073e-10
4800519	chr17:4800519:C:A	7.69538e-17	-3.05713e-10	-1.60751	9.17901e-05	-3.05713e-10	-1.5518
4800858	chr17:4800858:C:T	2.97445e-16	1.32083	-1.57631	1.82834e-05	-1.69394	-1.47137
4800992	chr17:4800992:C:T	5.2249e-17	-1.99469	-6.10073e-10	6.83492e-05	-1.84668	-6.10073e-10
4801224	chr17:4801224:G:A	1.85317e-16	-3.05713e-10	-0.728645	0.000172806	-3.05713e-10	-0.919139
4801383	chr17:4801383:G:A	4.53482e-17	-1.65641	-0.479934	2.3471e-05	-2.01902	-0.896521
4801645	chr17:4801645:T:C	1.27208e-17	-1.81569	-1.59179	1.12611e-05	-2.03334	-1.61662
4801868	chr17:4801868:C:T	1.441e-16	-3.05713e-10	-0.980208	0.000111944	-3.05713e-10	-1.35331
4802005	chr17:4802005:A:G	1.51894e-16	-3.05713e-10	-0.927528	0.000121378	-3.05713e-10	-1.27239
4802284	chr17:4802284:G:A	8.06876e-17	-3.05713e-10	-1.56013	8.94288e-05	-3.05713e-10	-1.57786
4802750	chr17:4802750:TA:T	8.87073e-17	-1.32354	-0.141832	3.2673e-05	-1.84185	-0.742903
4802814	chr17:4802814:T:C	2.32112e-17	-1.2153	-1.59078	2.69309e-05	-1.16423	-1.61381
4802828	chr17:4802828:T:C	1.10869e-17	-2.01694	-1.52801	1.28227e-05	-1.91387	-1.60623
4804454	chr17:4804454:T:C	9.34186e-17	-3.05713e-10	-1.41362	9.20684e-05	-3.05713e-10	-1.54878
4804461	chr17:4804461:C:T	1.19122e-17	-1.95688	-1.51627	1.42726e-05	-1.81253	-1.60044
4804836	chr17:4804836:G:A	8.19491e-17	-3.05713e-10	-1.54461	9.93725e-05	-3.05713e-10	-1.47243
4804864	chr17:4804864:G:A	4.7364e-16	0.209736	-6.10073e-10	0.00141273	1.18197	-6.10073e-10
4805755	chr17:4805755:T:C	2.35669e-16	-3.05713e-10	-0.488284	0.000302571	-3.05713e-10	-0.358992
4806292	chr17:4806292:AC:A	1.62407e-16	-0.860607	-6.10073e-10	0.000256139	-0.525586	-6.10073e-10
4806293	chr17:4806293:C:T	1.65865e-16	-0.839535	-6.10073e-10	0.000268456	-0.47862	-6.10073e-10
4807043	chr17:4807043:G:A	2.16375e-16	-0.573698	-6.10073e-10	0.000395332	-0.0915829	-6.10073e-10
4807296	chr17:4807296:G:A	2.63284e-17	-1.21315	-1.46691	1.94659e-05	-1.50637	-1.59627
4807617	chr17:4807617:G:C	9.81494e-17	-3.05713e-10	-1.36422	8.90124e-05	-3.05713e-10	-1.58253
4807662	chr17:4807662:G:T	1.28502e-17	-1.9128	-1.48456	1.12534e-05	-2.03683	-1.61381
4808503	chr17:4808503:C:T	1.09407e-17	-1.94196	-1.61626	1.40473e-05	-1.84295	-1.58593
4808935	chr17:4808935:C:T	1.21765e-17	-1.8377	-1.61351	1.6211e-05	-1.71345	-1.57217
4808946	chr17:4808946:G:A	1.38744e-16	-3.05713e-10	-1.01808	9.87918e-05	-3.05713e-10	-1.47829
4808974	chr17:4808974:G:A	1.46195e-16	-3.05713e-10	-0.96577	0.000101247	-3.05713e-10	-1.45374
4809019	chr17:4809019:G:A	2.90681e-17	-1.41681	-1.16427	1.32623e-05	-1.92193	-1.56445
4809087	chr17:4809087:A:G	8.29574e-17	-3.05713e-10	-1.53238	0.00010119	-3.05713e-10	-1.45431
4809100	chr17:4809100:A:T	1.57372e-17	-2.02161	-1.17308	1.28144e-05	-2.05597	-1.46477
4809322	chr17:4809322:C:T	1.14942e-17	-1.89408	-1.61479	1.4653e-05	-1.78155	-1.60511
4809462	chr17:4809462:G:A	1.26031e-17	-1.95134	-1.46543	1.41151e-05	-1.99091	-1.43315
4809594	chr17:4809594:C:G	8.53121e-16	-3.05713e-10	0.798189	0.000662587	-3.05713e-10	0.424845
4810001	chr17:4810001:C:T	7.69184e-17	-3.05713e-10	-1.60797	8.60222e-05	-3.05713e-10	-1.6167
4810203	chr17:4810203:A:G	8.23905e-17	-3.05713e-10	-1.53924	8.73538e-05	-3.05713e-10	-1.60134
4810686	chr17:4810686:A:G	2.38617e-17	-1.93019	-0.848248	1.77116e-05	-2.04432	-1.15277
4811111	chr17:4811111:ACATTGATCTCTCTGATTTCG:A	1.31194e-17	-1.93215	-1.44447	1.17632e-05	-2.02812	-1.57822
4811176	chr17:4811176:T:C	4.90415e-17	-2.05805	-6.10073e-10	5.62862e-05	-2.04086	-6.10073e-10
4811183	chr17:4811183:C:G	5.15536e-17	-2.00809	-6.10073e-10	5.91569e-05	-1.99112	-6.10073e-10
4811232	chr17:4811232:T:C	1.33303e-16	-3.05713e-10	-1.05809	9.70207e-05	-3.05713e-10	-1.49638
4811404	chr17:4811404:G:GT	6.08192e-16	-3.05713e-10	0.459779	0.000687597	-3.05713e-10	0.461894
4811861	chr17:4811861:G:A	8.8281e-17	-3.05713e-10	-1.47019	8.63232e-05	-3.05713e-10	-1.61321
4812355	chr17:4812355:C:T	1.07476e-17	-1.99686	-1.57917	1.44086e-05	-2.05797	-1.34551
4813073	chr17:4813073:G:A	8.1832e-17	-1.54604	-6.10073e-10	7.39795e-05	-1.76752	-6.10073e-10
4813634	chr17:4813634:T:C	1.91075e-16	-0.698048	-6.10073e-10	7.3329e-05	-1.77635	-6.10073e-10
4813731	chr17:4813731:C:T	9.55723e-17	-3.05713e-10	-1.39083	9.33355e-05	-3.05713e-10	-1.53511
4813826	chr17:4813826:T:C	1.181e-17	-1.90452	-1.57725	1.14781e-05	-2.03553	-1.59533
4813960	chr17:4813960:T:C	1.36444e-16	-1.0348	-6.10073e-10	0.000237463	-0.601294	-6.10073e-10
4814340	chr17:4814340:G:A	2.45659e-17	-1.24318	-1.50617	3.4048e-05	-1.31725	-1.22629
4815139	chr17:4815139:T:C	1.03259e-16	-3.05713e-10	-1.31347	9.09729e-05	-3.05713e-10	-1.56075
4815481	chr17:4815481:G:A	1.24256e-17	-1.81923	-1.61172	1.29703e-05	-1.96932	-1.53932
4815999	chr17:4815999:C:T	4.96116e-17	-1.51989	-0.526596	2.65661e-05	-1.94042	-0.851253
4816027	chr17:4816027:C:G	5.07496e-17	-2.02381	-6.10073e-10	7.54888e-05	-1.74732	-6.10073e-10
4816119	chr17:4816119:T:C	7.8275e-17	-3.05713e-10	-1.59048	8.72837e-05	-3.05713e-10	-1.60214
4816120	chr17:4816120:G:A	7.71364e-17	-3.05713e-10	-1.60514	8.64672e-05	-3.05713e-10	-1.61154
4816151	chr17:4816151:G:C	7.9381e-17	-3.05713e-10	-1.57645	8.60936e-05	-3.05713e-10	-1.61587
4817012	chr17:4817012:G:A	3.31411e-15	-3.05713e-10	2.15523	0.00648964	-3.05713e-10	2.70665
4817174	chr17:4817174:C:T	2.77202e-17	-1.26981	-1.35874	1.2763e-05	-1.95629	-1.56847
4817725	chr17:4817725:G:A	5.30249e-17	-1.97995	-6.10073e-10	6.88391e-05	-1.83954	-6.10073e-10
4817819	chr17:4817819:G:A	1.15088e-16	-3.05713e-10	-1.20501	0.000142071	-3.05713e-10	-1.11498
4818081	chr17:4818081:A:G	1.81006e-17	-1.5357	-1.51907	2.40277e-05	-1.49722	-1.39489
4818148	chr17:4818148:C:T	1.34266e-16	-3.05713e-10	-1.05089	0.000215875	-3.05713e-10	-0.696609
4818231	chr17:4818231:A:C	9.37099e-17	-1.41051	-6.10073e-10	0.000140938	-1.12299	-6.10073e-10
4818433	chr17:4818433:C:A	1.14805e-16	-3.05713e-10	-1.20748	9.04425e-05	-3.05713e-10	-1.56659
4818838	chr17:4818838:C:T	1.41453e-17	-1.74925	-1.55208	1.87027e-05	-1.96232	-1.18032
4819323	chr17:4819323:AG:A	2.66106e-17	-1.05917	-1.61024	1.76456e-05	-1.63066	-1.57016
4819403	chr17:4819403:C:G	1.7435e-17	-1.55705	-1.53518	2.24996e-05	-1.41027	-1.54754
4819896	chr17:4819896:A:G	7.70278e-17	-3.05713e-10	-1.60655	8.62258e-05	-3.05713e-10	-1.61434
4820246	chr17:4820246:G:A	4.69982e-16	0.592995	-0.391013	0.00020224	-0.67386	-0.0879933
4820272	chr17:4820272:T:G	1.28178e-16	-3.05713e-10	-1.09729	0.000138047	-3.05713e-10	-1.14371
4820354	chr17:4820354:G:A	1.0063e-16	-3.05713e-10	-1.33926	0.0001154	-3.05713e-10	-1.3229
4820509	chr17:4820509:G:A	5.81427e-14	6.63646	-1.61652	1.63509e-05	-1.67954	-1.59748
4820734	chr17:4820734:G:A	1.04634e-15	-3.05713e-10	1.00234	0.0010279	-3.05713e-10	0.863962
4820822	chr17:4820822:C:T	8.47125e-17	-3.05713e-10	-1.51145	8.60995e-05	-3.05713e-10	-1.6158
4820829	chr17:4820829:G:A	2.92617e-17	-0.961172	-1.61326	1.50431e-05	-1.91196	-1.44843
4820872	chr17:4820872:G:A	8.61303e-17	-3.05713e-10	-1.49485	8.6016e-05	-3.05713e-10	-1.61677
4820971	chr17:4820971:C:T	1.02827e-16	-3.05713e-10	-1.31767	8.99793e-05	-3.05713e-10	-1.57173
4821022	chr17:4821022:C:T	1.20723e-16	-3.05713e-10	-1.15722	9.79773e-05	-3.05713e-10	-1.48657
4821355	chr17:4821355:A:T	1.02925e-13	7.14407	-1.55303	4.11138e-05	-1.6508	-0.70416
4821534	chr17:4821534:T:C	2.30856e-17	-1.35212	-1.45938	2.30706e-05	-1.71981	-1.21294
4821647	chr17:4821647:A:G	2.82705e-17	-1.18625	-1.42264	2.20684e-05	-1.81978	-1.15739
4821916	chr17:4821916:T:C	1.8554e-17	-1.4384	-1.59163	1.78276e-05	-1.64438	-1.54618
4821959	chr17:4821959:A:T	1.29076e-16	-3.05713e-10	-1.09031	0.000100984	-3.05713e-10	-1.45635
4822172	chr17:4822172:A:G	1.44808e-16	-3.05713e-10	-0.975304	0.000136253	-3.05713e-10	-1.1568
4822188	chr17:4822188:C:CA	7.67745e-17	-3.05713e-10	-1.60984	0.00010236	-3.05713e-10	-1.44281
4822249	chr17:4822249:A:G	1.2566e-16	-3.05713e-10	-1.11713	0.00015793	-3.05713e-10	-1.00916
4822405	chr17:4822405:T:C	4.90889e-17	-2.05708	-6.10073e-10	5.73973e-05	-2.02131	-6.10073e-10
4822504	chr17:4822504:G:A	2.98926e-17	-1.1288	-1.4243	2.15292e-05	-1.84711	-1.15479
4822625	chr17:4822625:T:C	1.32123e-14	5.13853	-1.60034	1.34626e-05	-1.93857	-1.53282
4822642	chr17:4822642:C:T	7.66962e-17	-3.05713e-10	-1.61086	9.20792e-05	-3.05713e-10	-1.54866
4822848	chr17:4822848:T:G	6.75342e-17	-1.73808	-6.10073e-10	0.000160959	-0.990157	-6.10073e-10
4823312	chr17:4823312:G:A	3.00315e-16	-3.05713e-10	-0.245879	0.000322212	-3.05713e-10	-0.296097
4824057	chr17:4824057:C:A	9.9491e-18	-2.03741	-1.61582	1.62403e-05	-1.69535	-1.58845
4824307	chr17:4824307:A:G	1.6411e-16	-3.05713e-10	-0.850173	0.000172004	-3.05713e-10	-0.923791
4824389	chr17:4824389:A:G	1.44206e-16	0.574116	-1.55358	3.44672e-05	-0.920252	-1.61105
4824432	chr17:4824432:C:T	1.08595e-17	-1.99435	-1.57133	1.83085e-05	-1.54881	-1.61513
4824507	chr17:4824507:A:G	9.41024e-17	-3.05713e-10	-1.40633	8.88572e-05	-3.05713e-10	-1.58428
4824954	chr17:4824954:A:G	8.86292e-17	-3.05713e-10	-1.46625	8.70591e-05	-3.05713e-10	-1.60472
4825494	chr17:4825494:T:G	8.68142e-17	-3.05713e-10	-1.48694	9.03706e-05	-3.05713e-10	-1.56739
4826117	chr17:4826117:G:C	1.02172e-17	-2.03849	-1.58815	1.57746e-05	-1.69728	-1.61563
4826374	chr17:4826374:T:C	8.89958e-17	-3.05713e-10	-1.46212	8.60803e-05	-3.05713e-10	-1.61603
4826389	chr17:4826389:C:T	1.12469e-17	-1.96372	-1.5669	1.94647e-05	-1.4944	-1.60831
4826447	chr17:4826447:G:A	9.71187e-17	-3.05713e-10	-1.37478	9.01596e-05	-3.05713e-10	-1.56973
4826451	chr17:4826451:C:T	1.4482e-16	-3.05713e-10	-0.975224	0.000108486	-3.05713e-10	-1.38469
4826475	chr17:4826475:A:T	1.9268e-17	-1.62027	-1.37199	3.14274e-05	-1.50377	-1.11986
4826664	chr17:4826664:G:A	1.87578e-17	-1.4075	-1.6116	1.76612e-05	-1.66815	-1.53179
4827107	chr17:4827107:C:T	2.08493e-17	-1.46929	-1.44411	2.4865e-05	-1.63257	-1.22528
4827161	chr17:4827161:G:T	2.33342e-15	-3.05713e-10	1.80438	0.00246179	-3.05713e-10	1.73734
4827229	chr17:4827229:A:G	1.37798e-17	-1.79551	-1.532	2.63598e-05	-1.1932	-1.60627
4827473	chr17:4827473:G:A	1.57831e-16	-3.05713e-10	-0.889185	0.000113787	-3.05713e-10	-1.33698
4827782	chr17:4827782:A:C	8.33387e-17	-3.05713e-10	-1.5278	8.63954e-05	-3.05713e-10	-1.61237
4828014	chr17:4828014:C:T	8.84883e-17	-3.05713e-10	-1.46784	9.51409e-05	-3.05713e-10	-1.51595
4828223	chr17:4828223:A:C	1.28725e-15	-3.05713e-10	1.20955	0.00141677	-3.05713e-10	1.18483
4828280	chr17:4828280:G:A	7.67504e-17	-3.05713e-10	-1.61015	9.33799e-05	-3.05713e-10	-1.53463
4829172	chr17:4829172:A:T	1.39095e-14	5.10227	-1.51266	0.000845913	2.27343	-1.60432
4829240	chr17:4829240:T:C	6.07652e-16	2.04864	-1.58975	0.000381572	1.48643	-1.61344
4829518	chr17:4829518:G:A	2.2956e-16	0.98977	-1.50432	0.000145564	0.507382	-1.59807
4829596	chr17:4829596:G:A	8.44369e-17	-1.51471	-6.10073e-10	0.000219223	-0.681219	-6.10073e-10
4829665	chr17:4829665:T:TTTTTG	3.68355e-16	1.37047	-1.41214	0.000209934	0.859667	-1.58418
4830029	chr17:4830029:C:G	8.9084e-17	-3.05713e-10	-1.46113	8.9654e-05	-3.05713e-10	-1.57535
4830220	chr17:4830220:A:T	9.25975e-17	-3.05713e-10	-1.42245	9.17766e-05	-3.05713e-10	-1.55195
4831065	chr17:4831065:G:A	3.06484e-16	1.35935	-1.5849	0.000202531	0.854094	-1.61451
4831236	chr17:4831236:G:C	2.41959e-16	1.1204	-1.58235	0.000161074	0.627245	-1.61669
4831532	chr17:4831532:G:A	1.66407e-15	-3.05713e-10	1.46631	0.00112235	-3.05713e-10	0.951872
4831626	chr17:4831626:T:C	1.74596e-16	0.636184	-1.42442	0.000106799	0.189722	-1.59008
4831682	chr17:4831682:T:C	8.90635e-17	-3.05713e-10	-1.46136	8.98381e-05	-3.05713e-10	-1.5733
4831844	chr17:4831844:G:A	7.66586e-17	-3.05713e-10	-1.61135	9.3947e-05	-3.05713e-10	-1.52858
4832364	chr17:4832364:A:G	2.63182e-13	8.09732	-1.56743	1.49415e-05	-1.83632	-1.53085
4832555	chr17:4832555:T:A	1.32713e-16	0.26561	-1.32813	8.03507e-05	-0.141161	-1.54375
4833070	chr17:4833070:C:T	5.2354e-16	-3.05713e-10	0.309901	0.000733066	-3.05713e-10	0.525928
4833589	chr17:4833589:C:T	9.68408e-17	-3.05713e-10	-1.37764	0.00011542	-3.05713e-10	-1.32273
4833747	chr17:4833747:T:C	1.47997e-14	4.27027	-0.618616	0.00216386	2.46057	-0.852232
4834176	chr17:4834176:G:A	1.68422e-16	0.599459	-1.4237	0.000104597	0.167253	-1.58844
4834342	chr17:4834342:TTC:T	1.18594e-17	-2.02921	-1.44838	1.9901e-05	-1.9574	-1.12313
4834422	chr17:4834422:G:A	1.61554e-16	-3.05713e-10	-0.865874	0.000111492	-3.05713e-10	-1.35735
4834810	chr17:4834810:G:A	1.04643e-16	-3.05713e-10	-1.30016	0.000277635	-3.05713e-10	-0.445
4835115	chr17:4835115:G:C	1.49886e-16	-3.05713e-10	-0.940838	9.68591e-05	-3.05713e-10	-1.49805
4835614	chr17:4835614:G:A	2.7278e-16	0.740007	-1.08205	0.000110054	-0.44628	-0.924056
4835663	chr17:4835663:C:T	1.30331e-17	-2.04484	-1.33838	3.06158e-05	-1.09536	-1.55443
4835728	chr17:4835728:G:A	3.81066e-16	-0.00773888	-6.10073e-10	0.000225503	-0.652974	-6.10073e-10
4835866	chr17:4835866:T:G	1.91986e-16	0.901812	-1.5951	1.27608e-05	-2.05732	-1.46761
4835925	chr17:4835925:A:T	1.14327e-17	-2.05027	-1.46396	1.40252e-05	-1.98718	-1.44327
4836795	chr17:4836795:T:A	1.52493e-16	-3.05713e-10	-0.923596	0.000155192	-3.05713e-10	-1.02664
4836900	chr17:4836900:G:A	4.91973e-17	-2.05487	-6.10073e-10	5.8659e-05	-1.99957	-6.10073e-10
4836971	chr17:4836971:G:A	9.01898e-17	-3.05713e-10	-1.4488	9.1278e-05	-3.05713e-10	-1.5574
4837745	chr17:4837745:A:G	8.6454e-17	-3.05713e-10	-1.4911	8.95602e-05	-3.05713e-10	-1.5764
4838622	chr17:4838622:G:A	9.68247e-17	-3.05713e-10	-1.37781	9.55556e-05	-3.05713e-10	-1.5116
4838817	chr17:4838817:A:G	1.52155e-17	-1.83048	-1.39792	4.68387e-05	-0.9632	-1.2614
4839036	chr17:4839036:C:T	1.1762e-16	-3.05713e-10	-1.18326	0.000110262	-3.05713e-10	-1.36845
4839235	chr17:4839235:G:A	1.00339e-16	-3.05713e-10	-1.34216	0.000126474	-3.05713e-10	-1.23127
4839680	chr17:4839680:A:G	4.91091e-17	-2.05667	-6.10073e-10	0.000149873	-1.06152	-6.10073e-10
4840224	chr17:4840224:G:C	1.47353e-17	-2.04081	-1.21966	2.96968e-05	-1.91642	-0.763852
4840507	chr17:4840507:G:GA	9.95155e-18	-2.0395	-1.61349	1.43143e-05	-1.92803	-1.48202
4840834	chr17:4840834:A:G	8.49887e-17	-3.05713e-10	-1.50819	8.60248e-05	-3.05713e-10	-1.61667
4841009	chr17:4841009:C:T	9.94963e-18	-2.04494	-1.60823	1.52362e-05	-1.91332	-1.43431
4841102	chr17:4841102:C:T	8.09014e-17	-3.05713e-10	-1.55748	8.80206e-05	-3.05713e-10	-1.59374
4841325	chr17:4841325:C:T	1.30607e-15	1.22407	-6.10073e-10	0.00298554	1.93023	-6.10073e-10
4841762	chr17:4841762:T:C	5.72196e-16	0.398769	-6.10073e-10	0.00142334	1.18945	-6.10073e-10
4841942	chr17:4841942:C:T	3.19144e-16	-0.185071	-6.10073e-10	0.000194176	-0.802541	-6.10073e-10
4841947	chr17:4841947:C:G	8.54702e-17	-1.50254	-6.10073e-10	0.000155129	-1.02705	-6.10073e-10
4842164	chr17:4842164:T:C	8.83359e-17	-3.05713e-10	-1.46957	8.71513e-05	-3.05713e-10	-1.60366
4842179	chr17:4842179:A:G	9.91704e-18	-2.04618	-1.61028	1.37275e-05	-1.89615	-1.55575
4842202	chr17:4842202:C:T	9.35588e-17	-3.05713e-10	-1.41212	9.20689e-05	-3.05713e-10	-1.54877
4842204	chr17:4842204:A:G	1.19251e-17	-2.04884	-1.42322	2.22973e-05	-1.88371	-1.08313
4842321	chr17:4842321:G:C	9.58426e-17	-3.05713e-10	-1.38801	9.96489e-05	-3.05713e-10	-1.46965
4842692	chr17:4842692:G:C	1.55223e-17	-2.03959	-1.16885	3.19863e-05	-1.91979	-0.686213
4842770	chr17:4842770:G:A	8.79323e-17	-3.05713e-10	-1.47414	8.80232e-05	-3.05713e-10	-1.59371
4842999	chr17:4842999:A:G	9.99643e-18	-2.05161	-1.59688	1.63576e-05	-1.88155	-1.39507
4843129	chr17:4843129:A:T	9.03064e-17	-3.05713e-10	-1.4475	9.04514e-05	-3.05713e-10	-1.56649
4843248	chr17:4843248:A:G	7.64199e-17	-3.05713e-10	-1.61447	8.61688e-05	-3.05713e-10	-1.615
4843457	chr17:4843457:G:A	1.57892e-17	-1.57459	-1.6168	2.90883e-05	-1.23025	-1.47072
4843872	chr17:4843872:G:A	1.2731e-16	-3.05713e-10	-1.10409	0.000134057	-3.05713e-10	-1.17304
4843885	chr17:4843885:C:G	8.92832e-17	-3.05713e-10	-1.4589	9.42629e-05	-3.05713e-10	-1.52522
4844048	chr17:4844048:G:A	1.19204e-16	-3.05713e-10	-1.16988	0.000110923	-3.05713e-10	-1.36247
4844334	chr17:4844334:G:A	7.62878e-17	-3.05713e-10	-1.6162	8.71039e-05	-3.05713e-10	-1.60421
4844392	chr17:4844392:G:A	7.79305e-17	-3.05713e-10	-1.5949	9.53303e-05	-3.05713e-10	-1.51396
4844844	chr17:4844844:T:G	6.7793e-17	-0.132782	-1.60147	5.32409e-05	-0.492382	-1.6041
4844875	chr17:4844875:C:G	7.62642e-17	-3.05713e-10	-1.61651	8.64342e-05	-3.05713e-10	-1.61192
4845287	chr17:4845287:G:C	1.28279e-16	-3.05713e-10	-1.0965	0.000122484	-3.05713e-10	-1.26333
4845773	chr17:4845773:T:C	7.94702e-17	-3.05713e-10	-1.57533	8.60805e-05	-3.05713e-10	-1.61602
4845893	chr17:4845893:T:C	1.00984e-16	-3.05713e-10	-1.33575	9.8356e-05	-3.05713e-10	-1.48271
4845950	chr17:4845950:T:G	8.72249e-17	-3.05713e-10	-1.48222	8.85875e-05	-3.05713e-10	-1.58732
4846239	chr17:4846239:G:A	7.66391e-17	-3.05713e-10	-1.6116	8.76514e-05	-3.05713e-10	-1.59794
4846641	chr17:4846641:T:C	4.9502e-13	8.75519	-1.59355	1.86313e-05	-1.80222	-1.34424
4846712	chr17:4846712:C:G	9.43162e-17	-3.05713e-10	-1.40406	9.39666e-05	-3.05713e-10	-1.52837
4846728	chr17:4846728:C:T	1.03803e-16	-3.05713e-10	-1.30821	0.000100886	-3.05713e-10	-1.45732
4847234	chr17:4847234:A:G	9.01033e-17	-1.44976	-6.10073e-10	7.85643e-05	-1.70739	-6.10073e-10
4847278	chr17:4847278:G:A	2.13538e-17	-1.41617	-1.47332	2.16379e-05	-1.38724	-1.60962
4847588	chr17:4847588:G:A	4.95907e-17	-2.04691	-6.10073e-10	6.49197e-05	-1.89816	-6.10073e-10
4847752	chr17:4847752:G:A	9.45991e-17	-3.05713e-10	-1.40106	9.4017e-05	-3.05713e-10	-1.52783
4848180	chr17:4848180:A:G	1.02564e-16	-3.05713e-10	-1.32022	9.99875e-05	-3.05713e-10	-1.46626
4848225	chr17:4848225:A:G	1.27648e-16	-3.05713e-10	-1.10144	0.000113503	-3.05713e-10	-1.33948
4848506	chr17:4848506:AC:A	4.90322e-17	-2.05823	-6.10073e-10	5.99776e-05	-1.97734	-6.10073e-10
4848650	chr17:4848650:G:A	1.26271e-16	0.425999	-1.53828	8.76979e-05	0.0170362	-1.61445
4848965	chr17:4848965:G:A	1.67871e-17	-1.51349	-1.61661	2.67275e-05	-1.29869	-1.48693
4849137	chr17:4849137:C:G	1.84873e-17	-1.49096	-1.54267	3.42673e-05	-1.32597	-1.21114
4849210	chr17:4849210:C:T	1.07733e-16	-3.05713e-10	-1.27106	8.95278e-05	-3.05713e-10	-1.57676
4849540	chr17:4849540:GCTAACTCTTGC:G	1.29534e-16	-1.08677	-6.10073e-10	0.000102474	-1.4417	-6.10073e-10
4849981	chr17:4849981:C:T	8.84802e-17	-3.05713e-10	-1.46793	8.94122e-05	-3.05713e-10	-1.57805
4850190	chr17:4850190:AGCAAT:A	8.77208e-17	-3.05713e-10	-1.47655	8.9841e-05	-3.05713e-10	-1.57327
4850439	chr17:4850439:A:G	1.28544e-17	-2.03392	-1.36311	1.36642e-05	-1.93002	-1.52651
4851345	chr17:4851345:A:C	1.35802e-16	-3.05713e-10	-1.03952	0.000107969	-3.05713e-10	-1.38946
4851723	chr17:4851723:G:A	9.77749e-17	-3.05713e-10	-1.36804	8.61002e-05	-3.05713e-10	-1.6158
4851732	chr17:4851732:G:A	7.86108e-15	4.46846	-1.44949	0.000423239	1.5702	-1.59357
4852129	chr17:4852129:A:G	4.64237e-14	5.8922	-1.09734	1.65151e-05	-1.67795	-1.58908
4852207	chr17:4852207:G:C	1.19411e-11	10.3448	-6.10073e-10	0.00107711	0.91073	-6.10073e-10
4853500	chr17:4853500:G:C	1.80163e-16	0.705056	-1.46191	0.000115828	0.271757	-1.59096
4854303	chr17:4854303:T:C	3.64771e-14	5.63873	-1.085	1.48777e-05	-1.76136	-1.61008
4854566	chr17:4854566:T:C	7.80523e-12	10.9615	-1.04193	1.7868e-05	-1.60955	-1.57875
4854949	chr17:4854949:A:G	4.6137e-13	8.48187	-1.39063	1.3188e-05	-1.93282	-1.55918
4855314	chr17:4855314:G:A	7.62412e-17	-3.05713e-10	-1.61681	8.65858e-05	-3.05713e-10	-1.61017
4855553	chr17:4855553:C:T	3.13206e-13	8.14783	-1.44393	1.35016e-05	-1.95335	-1.51515
4855556	chr17:4855556:G:A	8.38741e-17	-3.05713e-10	-1.52139	8.80001e-05	-3.05713e-10	-1.59397
4855914	chr17:4855914:C:T	8.23633e-17	-3.05713e-10	-1.53957	0.000107632	-3.05713e-10	-1.39259
4856048	chr17:4856048:C:T	2.03424e-17	-2.05414	-0.88387	4.9403e-05	-1.85682	-0.314473
4856429	chr17:4856429:C:T	2.43067e-16	-3.05713e-10	-0.457374	0.000141809	-3.05713e-10	-1.11682
4856510	chr17:4856510:G:A	7.65521e-17	-3.05713e-10	-1.61274	8.60451e-05	-3.05713e-10	-1.61644
4856736	chr17:4856736:C:G	1.34047e-16	0.554437	-1.60696	0.000100736	0.139388	-1.59819
4857422	chr17:4857422:T:C	7.88006e-17	-3.05713e-10	-1.58379	9.79045e-05	-3.05713e-10	-1.48732
4858045	chr17:4858045:G:T	2.3856e-17	-2.04452	-0.734155	5.74988e-05	-1.90237	-0.117177
4858100	chr17:4858100:T:C	6.45642e-14	5.1247	-6.10073e-10	0.144696	5.81108	-6.10073e-10
4858467	chr17:4858467:A:T	7.68345e-15	4.12697	-1.13086	0.000457964	1.60281	-1.54733
4858617	chr17:4858617:C:T	1.78587e-17	-1.63929	-1.42893	1.60616e-05	-2.0029	-1.29197
4858665	chr17:4858665:T:C	1.79037e-17	-1.63115	-1.43456	1.59824e-05	-2	-1.29982
4860946	chr17:4860946:G:A	7.67368e-17	-3.05713e-10	-1.61033	8.60132e-05	-3.05713e-10	-1.61681
4861064	chr17:4861064:C:T	2.1363e-15	3.32157	-1.60546	0.000242784	0.980603	-1.55974
4861748	chr17:4861748:G:A	1.64367e-17	-1.72876	-1.42244	1.58295e-05	-2.02947	-1.27996
4862129	chr17:4862129:A:G	1.88825e-16	-0.709891	-6.10073e-10	0.000127157	-1.22589	-6.10073e-10
4862425	chr17:4862425:C:T	7.69426e-17	-3.05713e-10	-1.60765	8.6132e-05	-3.05713e-10	-1.61543
4862465	chr17:4862465:G:A	4.90689e-17	-2.05749	-6.10073e-10	5.7732e-05	-2.0155	-6.10073e-10
4862470	chr17:4862470:C:T	1.7682e-17	-1.61921	-1.45895	1.56227e-05	-1.99583	-1.32676
4862506	chr17:4862506:C:T	1.28204e-16	-3.05713e-10	-1.09709	9.71285e-05	-3.05713e-10	-1.49527
4862569	chr17:4862569:G:A	1.43423e-16	0.431931	-1.41685	6.49839e-05	-0.704902	-1.19227
4862608	chr17:4862608:T:C	1.31579e-16	-3.05713e-10	-1.07111	9.83559e-05	-3.05713e-10	-1.48271
4862611	chr17:4862611:G:A	1.33421e-16	0.385585	-1.44279	6.07313e-05	-0.736914	-1.22793
4862759	chr17:4862759:G:A	1.84116e-17	-2.04079	-0.996944	4.06413e-05	-1.91625	-0.450275
4862791	chr17:4862791:T:C	3.34041e-15	3.39412	-1.23098	0.000572493	1.78558	-1.50689
4862849	chr17:4862849:C:T	1.70732e-17	-1.63873	-1.47447	1.51839e-05	-2.00267	-1.3484
4862986	chr17:4862986:A:G	1.4123e-16	-3.05713e-10	-1.00032	0.000101681	-3.05713e-10	-1.44947
4863245	chr17:4863245:T:C	1.61734e-17	-1.68409	-1.48325	1.67044e-05	-2.03719	-1.21845
4863304	chr17:4863304:C:G	8.21085e-17	-3.05713e-10	-1.54267	8.6014e-05	-3.05713e-10	-1.6168
4863598	chr17:4863598:C:T	2.29556e-17	-1.38108	-1.43607	2.24404e-05	-1.34406	-1.61638
4863642	chr17:4863642:T:C	1.64277e-17	-2.05054	-1.10121	3.65246e-05	-1.87869	-0.594628
4864514	chr17:4864514:T:C	1.64206e-17	-2.05009	-1.10208	3.68937e-05	-1.87602	-0.587248
4864652	chr17:4864652:G:A	1.11065e-16	-1.2406	-6.10073e-10	8.84963e-05	-1.58835	-6.10073e-10
4864778	chr17:4864778:C:T	1.83021e-17	-2.05332	-0.990377	4.32165e-05	-1.86363	-0.441455
4865001	chr17:4865001:C:T	1.13453e-16	-3.05713e-10	-1.21933	0.000112443	-3.05713e-10	-1.34886
4865082	chr17:4865082:ATTTTTATCTTTACT:A	2.71263e-16	1.26735	-1.61498	0.000637914	1.99836	-1.61146
4865879	chr17:4865879:AGT:A	1.7581e-17	-2.04729	-1.0366	3.93515e-05	-1.8929	-0.505875
4865942	chr17:4865942:G:A	8.78137e-17	-3.05713e-10	-1.47549	8.63251e-05	-3.05713e-10	-1.61319
4866515	chr17:4866515:G:A	1.4194e-17	-1.80297	-1.49492	2.68704e-05	-1.18812	-1.59217
4866659	chr17:4866659:C:T	2.02595e-16	0.969532	-1.60904	0.000461949	1.66662	-1.60247
4866849	chr17:4866849:G:A	7.76808e-17	-3.05713e-10	-1.5981	8.64874e-05	-3.05713e-10	-1.61131
4866929	chr17:4866929:C:T	8.65666e-17	-1.4898	-6.10073e-10	7.50319e-05	-1.75339	-6.10073e-10
4867153	chr17:4867153:T:G	1.8818e-17	-2.05133	-0.964564	4.21607e-05	-1.88793	-0.441888
4867154	chr17:4867154:T:G	1.03506e-15	0.60879	0.382713	0.000209917	-0.61921	-0.105388
4867388	chr17:4867388:A:G	4.39728e-14	-3.05713e-10	4.74061	0.0147405	-3.05713e-10	3.52705
4867566	chr17:4867566:A:G	1.86945e-14	3.88527	-6.10073e-10	0.0534409	4.81502	-6.10073e-10
4867768	chr17:4867768:C:T	1.4838e-16	0.658833	-1.60977	0.000109635	0.218661	-1.59281
4867829	chr17:4867829:G:T	3.25901e-16	1.42777	-1.59189	0.000783397	2.17048	-1.57815
4868125	chr17:4868125:C:T	3.84979e-15	3.83213	-1.52707	0.000338821	1.36323	-1.60906
4868133	chr17:4868133:C:T	1.47444e-17	-2.04268	-1.21717	2.96467e-05	-1.90821	-0.773746
4868252	chr17:4868252:C:T	3.54104e-16	-0.081122	-6.10073e-10	0.000263655	-0.496666	-6.10073e-10
4868256	chr17:4868256:C:T	1.86989e-16	0.87759	-1.59725	0.000408973	1.55327	-1.61093
4868488	chr17:4868488:A:G	1.14403e-16	-3.05713e-10	-1.21098	0.000104638	-3.05713e-10	-1.42081
4868798	chr17:4868798:C:T	5.04085e-17	-2.03055	-6.10073e-10	5.61704e-05	-2.04292	-6.10073e-10
4868816	chr17:4868816:G:A	1.56131e-17	-2.03109	-1.17151	3.07755e-05	-1.93755	-0.707039
4869033	chr17:4869033:C:T	2.5205e-16	1.18371	-1.60479	0.00059117	1.9078	-1.597
4869115	chr17:4869115:G:A	3.34804e-17	-1.335	-1.10475	3.54359e-05	-1.90518	-0.598404
4869345	chr17:4869345:C:T	2.42418e-16	1.14838	-1.60843	0.000565622	1.86883	-1.60221
4869466	chr17:4869466:G:A	1.90104e-17	-1.52066	-1.48507	1.59138e-05	-1.95547	-1.34865
4869765	chr17:4869765:T:A	7.77445e-17	-3.05713e-10	-1.59728	8.6015e-05	-3.05713e-10	-1.61679
4869991	chr17:4869991:C:T	7.23514e-17	-1.66918	-6.10073e-10	6.12478e-05	-1.95638	-6.10073e-10
4870134	chr17:4870134:G:A	2.04359e-16	0.974486	-1.60532	0.000413704	1.54827	-1.59443
4870789	chr17:4870789:C:T	9.45791e-17	-3.05713e-10	-1.40128	9.18698e-05	-3.05713e-10	-1.55094
4870832	chr17:4870832:AAACT:A	8.17252e-17	-3.05713e-10	-1.54735	0.000173184	-3.05713e-10	-0.916951
4871046	chr17:4871046:G:A	2.00591e-16	0.963288	-1.61273	0.000477575	1.70775	-1.61034
4872539	chr17:4872539:G:A	8.25178e-17	-3.05713e-10	-1.5377	8.68657e-05	-3.05713e-10	-1.60694
4872838	chr17:4872838:G:A	1.47331e-17	-2.04597	-1.21464	3.0289e-05	-1.89631	-0.764217
4874339	chr17:4874339:T:C	1.81421e-17	-1.51831	-1.53416	1.47452e-05	-1.9593	-1.4211
4874378	chr17:4874378:G:A	1.02465e-16	-3.05713e-10	-1.32119	0.000139176	-3.05713e-10	-1.13557
4874809	chr17:4874809:A:G	8.87556e-17	-3.05713e-10	-1.46483	9.59878e-05	-3.05713e-10	-1.50709
4875355	chr17:4875355:A:G	1.52111e-17	-2.03309	-1.19559	3.00419e-05	-1.9326	-0.736119
4875814	chr17:4875814:G:A	1.65152e-17	-1.65403	-1.4924	3.28771e-05	-0.961724	-1.61681
4876058	chr17:4876058:G:A	1.62255e-17	-2.02872	-1.13541	3.21203e-05	-1.94014	-0.661677
4876188	chr17:4876188:AC:A	9.7466e-17	-3.05713e-10	-1.37121	9.36684e-05	-3.05713e-10	-1.53155
4876202	chr17:4876202:C:G	2.0749e-16	1.00101	-1.61664	0.000466724	1.6891	-1.61467
4876350	chr17:4876350:G:GT	7.92228e-17	-3.05713e-10	-1.57845	8.60797e-05	-3.05713e-10	-1.61603
4876580	chr17:4876580:C:T	2.61898e-16	0.656958	-1.03972	0.000117433	-0.558929	-0.74651
4877538	chr17:4877538:C:T	7.79428e-17	-3.05713e-10	-1.59474	8.60315e-05	-3.05713e-10	-1.61659
4878099	chr17:4878099:C:T	1.0372e-15	-3.05713e-10	0.993566	0.00390331	-3.05713e-10	2.19827
4878595	chr17:4878595:G:A	7.02861e-15	4.45277	-1.54573	0.000504839	1.75304	-1.60011
4879215	chr17:4879215:C:G	1.51852e-11	10.5851	-6.10073e-10	0.00119147	1.01164	-6.10073e-10
4879349	chr17:4879349:A:G	7.12687e-17	-1.68425	-6.10073e-10	0.000108775	-1.38203	-6.10073e-10
4879629	chr17:4879629:C:T	1.09427e-16	0.359881	-1.61534	8.37073e-05	-0.0659867	-1.57799
4880253	chr17:4880253:C:G	1.05343e-16	-3.05713e-10	-1.29349	8.65286e-05	-3.05713e-10	-1.61083
4880349	chr17:4880349:G:A	7.80021e-17	-3.05713e-10	-1.59398	8.66939e-05	-3.05713e-10	-1.60892
4880708	chr17:4880708:G:T	1.09345e-16	-3.05713e-10	-1.2562	8.70246e-05	-3.05713e-10	-1.60512
4880886	chr17:4880886:C:T	7.74844e-17	-3.05713e-10	-1.60064	8.67514e-05	-3.05713e-10	-1.60826
4880954	chr17:4880954:A:C	1.89752e-17	-2.03035	-0.977228	4.08611e-05	-1.9378	-0.423334
4881078	chr17:4881078:G:T	1.09403e-16	-3.05713e-10	-1.25568	0.000155762	-3.05713e-10	-1.02298
4881431	chr17:4881431:G:A	5.43056e-12	11.1474	-1.59056	1.965e-05	-1.48294	-1.61029
4881684	chr17:4881684:C:T	1.86926e-17	-2.03931	-0.983274	4.13558e-05	-1.91642	-0.432673
4881993	chr17:4881993:T:C	4.9033e-17	-2.05822	-6.10073e-10	5.6066e-05	-2.04478	-6.10073e-10
4882530	chr17:4882530:T:C	5.26917e-17	-1.98625	-6.10073e-10	8.38734e-05	-1.642	-6.10073e-10
4882552	chr17:4882552:T:A	1.90568e-16	-3.05713e-10	-0.700701	0.000100775	-3.05713e-10	-1.45842
4882664	chr17:4882664:G:A	1.53264e-17	-1.90105	-1.32008	1.36269e-05	-2.05801	-1.40125
4883443	chr17:4883443:A:G	1.01111e-17	-2.03752	-1.59956	1.47646e-05	-1.91919	-1.45989
4883486	chr17:4883486:G:A	7.22681e-17	-1.67033	-6.10073e-10	0.000111882	-1.35386	-6.10073e-10
4883789	chr17:4883789:C:T	1.13779e-16	-3.05713e-10	-1.21645	9.23144e-05	-3.05713e-10	-1.54611
4883966	chr17:4883966:G:A	1.12205e-16	-3.05713e-10	-1.23039	0.00011153	-3.05713e-10	-1.35701
4883977	chr17:4883977:C:G	7.87142e-17	-3.05713e-10	-1.58489	8.64558e-05	-3.05713e-10	-1.61167
4884131	chr17:4884131:T:C	7.91075e-17	-3.05713e-10	-1.5799	8.63055e-05	-3.05713e-10	-1.61341
4884509	chr17:4884509:G:A	1.01656e-17	-2.01635	-1.61535	1.32966e-05	-1.9626	-1.5212
4885028	chr17:4885028:C:T	6.67042e-17	-1.75044	-6.10073e-10	5.88603e-05	-1.99614	-6.10073e-10
4885676	chr17:4885676:G:A	7.78127e-17	-3.05713e-10	-1.59641	8.65485e-05	-3.05713e-10	-1.6106
4886936	chr17:4886936:T:TC	1.68299e-17	-1.83574	-1.29181	1.41959e-05	-2.05477	-1.36359
4887506	chr17:4887506:G:GC	9.69363e-17	0.239467	-1.61613	7.60267e-05	-0.189095	-1.55113
4887658	chr17:4887658:A:G	8.00264e-17	-3.05713e-10	-1.56836	8.61069e-05	-3.05713e-10	-1.61572
4887823	chr17:4887823:C:T	8.37641e-17	-3.05713e-10	-1.52271	8.62439e-05	-3.05713e-10	-1.61413
4888227	chr17:4888227:A:T	7.96379e-17	-3.05713e-10	-1.57322	8.64925e-05	-3.05713e-10	-1.61125
4888400	chr17:4888400:G:A	1.79374e-17	-1.47327	-1.59056	2.8115e-05	-1.19012	-1.54489
4888413	chr17:4888413:G:A	1.27943e-16	-3.05713e-10	-1.09913	0.000121452	-3.05713e-10	-1.27179
4888772	chr17:4888772:C:T	1.02373e-16	-3.05713e-10	-1.32209	9.31278e-05	-3.05713e-10	-1.53734
4888972	chr17:4888972:T:C	7.62428e-17	-3.05713e-10	-1.61679	9.28069e-05	-3.05713e-10	-1.54079
4889337	chr17:4889337:C:T	2.83736e-15	-3.05713e-10	1.99992	0.000532529	-3.05713e-10	0.20633
4889590	chr17:4889590:G:A	1.02051e-16	-3.05713e-10	-1.32524	9.18487e-05	-3.05713e-10	-1.55117
4889757	chr17:4889757:C:T	1.04328e-17	-1.99438	-1.61138	1.20356e-05	-2.00492	-1.57852
4890072	chr17:4890072:T:C	8.62203e-17	-0.0489583	-1.44485	5.34292e-05	-0.498311	-1.59464
4890848	chr17:4890848:A:G	5.1328e-17	-2.01248	-6.10073e-10	5.63093e-05	-2.04045	-6.10073e-10
4891235	chr17:4891235:C:T	8.78394e-17	-3.05713e-10	-1.4752	0.000117258	-3.05713e-10	-1.30693
4891894	chr17:4891894:C:T	7.89307e-17	-3.05713e-10	-1.58214	8.60142e-05	-3.05713e-10	-1.6168
4892976	chr17:4892976:C:T	4.66509e-16	0.9245	-0.729934	0.000184074	-0.391271	-0.464698
4892979	chr17:4892979:T:C	1.76073e-17	-1.5421	-1.5403	3.86538e-05	-0.887118	-1.52955
4892991	chr17:4892991:C:T	6.48646e-17	-0.375395	-1.40302	1.35074e-05	-1.86362	-1.60445
4893139	chr17:4893139:A:G	1.10576e-16	-3.05713e-10	-1.245	0.000114145	-3.05713e-10	-1.33383
4893203	chr17:4893203:T:A	1.37218e-16	-3.05713e-10	-1.02914	0.000140616	-3.05713e-10	-1.12527
4893361	chr17:4893361:T:C	1.76646e-13	7.71354	-1.58235	1.89069e-05	-1.56357	-1.56821
4893776	chr17:4893776:C:A	1.04485e-16	-3.05713e-10	-1.30167	9.24313e-05	-3.05713e-10	-1.54484
4894010	chr17:4894010:G:A	1.2092e-17	-1.8742	-1.58397	1.33493e-05	-2.0225	-1.45734
4894137	chr17:4894137:C:T	8.7139e-17	-3.05713e-10	-1.48321	8.60408e-05	-3.05713e-10	-1.61649
4894615	chr17:4894615:G:A	4.90486e-17	-2.0579	-6.10073e-10	5.78777e-05	-2.01298	-6.10073e-10
4894673	chr17:4894673:C:T	8.07866e-17	-3.05713e-10	-1.5589	8.75165e-05	-3.05713e-10	-1.59948
4894701	chr17:4894701:GTCTTGAGACGCAGCC:G	7.62952e-17	-3.05713e-10	-1.6161	8.85532e-05	-3.05713e-10	-1.5877
4894780	chr17:4894780:G:A	3.46045e-16	-3.05713e-10	-0.104144	0.000296978	-3.05713e-10	-0.377651
4895567	chr17:4895567:G:A	7.6608e-17	-3.05713e-10	-1.61201	9.36765e-05	-3.05713e-10	-1.53146
4895607	chr17:4895607:C:G	9.84144e-17	-3.05713e-10	-1.36153	9.99253e-05	-3.05713e-10	-1.46688
4895939	chr17:4895939:C:T	1.32401e-15	-3.05713e-10	1.23771	0.000924975	-3.05713e-10	0.758459
4895941	chr17:4895941:C:T	1.13592e-10	14.1029	-1.50552	3.34469e-05	-1.05223	-1.50912
4895994	chr17:4895994:C:T	4.91262e-17	-2.05632	-6.10073e-10	5.88453e-05	-1.9964	-6.10073e-10
4896258	chr17:4896258:C:T	1.12255e-16	-3.05713e-10	-1.22994	0.000104728	-3.05713e-10	-1.41994
4896602	chr17:4896602:C:T	1.06726e-17	-2.04927	-1.53376	1.43117e-05	-2.04638	-1.36385
4896995	chr17:4896995:C:T	6.79966e-17	-0.118857	-1.6124	1.89646e-05	-1.70059	-1.42814
4897009	chr17:4897009:G:A	1.08183e-14	4.66427	-1.32599	1.1509e-05	-2.01936	-1.60882
4897112	chr17:4897112:T:C	9.92397e-17	-3.05713e-10	-1.35317	8.75339e-05	-3.05713e-10	-1.59928
4897404	chr17:4897404:C:G	6.39882e-15	-3.05713e-10	2.81316	0.00469797	-3.05713e-10	2.38358
4897806	chr17:4897806:A:C	7.77365e-17	-3.05713e-10	-1.59739	9.06584e-05	-3.05713e-10	-1.56421
4898126	chr17:4898126:G:A	5.63749e-16	-3.05713e-10	0.383897	0.000431809	-3.05713e-10	-0.00332326
4898299	chr17:4898299:C:G	4.96992e-09	17.6021	-1.22615	4.19099e-05	-0.721985	-1.6138
4898592	chr17:4898592:A:G	4.02172e-16	1.12804	-1.08187	1.30397e-05	-1.94325	-1.56006
4898675	chr17:4898675:G:A	1.87574e-09	16.4214	-1.01985	2.65723e-05	-1.17691	-1.61453
4898699	chr17:4898699:C:T	7.97145e-17	-3.05713e-10	-1.57226	8.72908e-05	-3.05713e-10	-1.60206
4898960	chr17:4898960:GGCCTCTGCCTCGCTCCACCC:G	1.19291e-17	-1.90201	-1.56973	1.39553e-05	-2.03132	-1.40413
4898979	chr17:4898979:C:T	1.18235e-16	-3.05713e-10	-1.17804	0.000112728	-3.05713e-10	-1.34633
4899022	chr17:4899022:T:C	1.16862e-17	-1.8755	-1.61681	1.19574e-05	-2.04918	-1.54077
4899034	chr17:4899034:G:A	4.8833e-10	15.2846	-1.22879	2.1714e-05	-1.42615	-1.5672
4899152	chr17:4899152:G:A	1.86022e-17	-1.77396	-1.25347	1.44482e-05	-1.96353	-1.43721
4899390	chr17:4899390:G:A	5.07505e-16	1.14711	-0.868315	0.000193116	-0.242757	-0.565262
4899850	chr17:4899850:G:A	9.26287e-17	-3.05713e-10	-1.42211	0.000111384	-3.05713e-10	-1.35832
4900416	chr17:4900416:G:A	4.26695e-11	13.1485	-1.53021	1.70079e-05	-1.72199	-1.51564
4900699	chr17:4900699:G:T	8.37806e-17	-3.05713e-10	-1.52251	9.02222e-05	-3.05713e-10	-1.56903
4901397	chr17:4901397:AG:A	4.50354e-16	0.159323	-6.10073e-10	0.000510076	0.163252	-6.10073e-10
4901607	chr17:4901607:G:A	2.2756e-17	-1.36963	-1.45625	5.86338e-05	-0.422048	-1.57795
4901872	chr17:4901872:C:T	1.04689e-17	-1.98634	-1.61597	1.28788e-05	-1.99825	-1.51748
4902094	chr17:4902094:G:A	1.08152e-17	-1.96209	-1.60768	1.31755e-05	-2.01664	-1.47631
4902374	chr17:4902374:G:C	7.6339e-17	-3.05713e-10	-1.61553	8.62493e-05	-3.05713e-10	-1.61407
4902954	chr17:4902954:C:T	4.15492e-17	-0.760226	-1.46361	2.77874e-05	-1.14949	-1.59723
4903019	chr17:4903019:G:A	9.20168e-17	-3.05713e-10	-1.42874	8.6251e-05	-3.05713e-10	-1.61405
4903071	chr17:4903071:C:T	1.0206e-16	-3.05713e-10	-1.32515	9.1508e-05	-3.05713e-10	-1.55488
4903133	chr17:4903133:G:A	1.28117e-17	-1.88605	-1.5143	1.53631e-05	-2.05015	-1.28919
4903330	chr17:4903330:TCTC:T	8.71393e-17	-3.05713e-10	-1.4832	0.000110832	-3.05713e-10	-1.36329
4903423	chr17:4903423:T:C	1.32262e-17	-1.85229	-1.51622	1.52327e-05	-2.0555	-1.29236
4903443	chr17:4903443:A:T	5.50472e-11	13.2998	-1.42679	1.49963e-05	-1.7628	-1.60071
4903628	chr17:4903628:T:C	7.79952e-17	-3.05713e-10	-1.59407	9.76038e-05	-3.05713e-10	-1.49039
4903677	chr17:4903677:C:G	1.80305e-16	-3.05713e-10	-0.756061	0.00028761	-3.05713e-10	-0.409701
4903869	chr17:4903869:T:A	5.12454e-16	1.82218	-1.53368	1.14071e-05	-2.02039	-1.61668
4904317	chr17:4904317:C:A	9.24635e-17	-3.05713e-10	-1.4239	8.62947e-05	-3.05713e-10	-1.61354
4904631	chr17:4904631:G:A	4.11788e-09	17.3789	-1.19099	2.85241e-05	-1.11021	-1.61035
4904699	chr17:4904699:G:A	5.4712e-16	-3.05713e-10	0.353957	0.00216585	-3.05713e-10	1.60926
4904700	chr17:4904700:C:T	2.50771e-11	12.6342	-1.54749	1.42746e-05	-1.82642	-1.58641
4905366	chr17:4905366:CAGTG:C	7.84123e-17	-3.05713e-10	-1.58873	8.74611e-05	-3.05713e-10	-1.60011
4905466	chr17:4905466:G:C	1.10527e-17	-1.94532	-1.60272	1.25376e-05	-2.0294	-1.51317
4905983	chr17:4905983:G:A	7.82436e-16	-3.05713e-10	0.711699	0.000685317	-3.05713e-10	0.458574
4906159	chr17:4906159:C:T	1.11056e-17	-1.94008	-1.60318	1.14287e-05	-2.02821	-1.60697
4906249	chr17:4906249:A:G	1.43032e-16	-0.987642	-6.10073e-10	0.000124711	-1.24531	-6.10073e-10
4906321	chr17:4906321:A:G	3.08869e-16	1.12972	-1.34751	9.87578e-05	-0.218461	-1.26018
4906794	chr17:4906794:A:G	6.50251e-16	-3.05713e-10	0.526646	0.000521512	-3.05713e-10	0.185424
4907150	chr17:4907150:A:G	8.47731e-17	-3.05713e-10	-1.51073	8.61975e-05	-3.05713e-10	-1.61467
4907267	chr17:4907267:C:G	9.34341e-17	-3.05713e-10	-1.41346	9.96237e-05	-3.05713e-10	-1.46991
4907407	chr17:4907407:A:T	1.47799e-10	14.1385	-1.27782	1.89015e-05	-1.57339	-1.55868
4907429	chr17:4907429:A:G	1.69801e-17	-1.50972	-1.60895	1.30679e-05	-2.00927	-1.49188
4907517	chr17:4907517:A:G	1.02768e-17	-2.00625	-1.61457	1.31198e-05	-1.97368	-1.52351
4907731	chr17:4907731:C:T	1.5029e-16	0.329355	-1.2675	8.51047e-05	-0.117922	-1.5095
4907837	chr17:4907837:T:C	7.64446e-17	-3.05713e-10	-1.61415	8.64196e-05	-3.05713e-10	-1.61209
4907899	chr17:4907899:G:A	1.12503e-17	-1.93092	-1.59939	1.30845e-05	-2.03546	-1.46442
4908055	chr17:4908055:A:G	1.15347e-17	-1.90187	-1.60349	1.27871e-05	-2.04595	-1.47692
4908196	chr17:4908196:T:C	1.17016e-17	-1.88787	-1.60311	1.27595e-05	-2.04922	-1.47581
4908250	chr17:4908250:C:G	4.66604e-15	4.01957	-1.52222	0.0002953	1.22867	-1.61199
4908320	chr17:4908320:T:C	1.16166e-17	-1.94371	-1.55456	1.70195e-05	-2.03043	-1.20652
4908994	chr17:4908994:AC:A	1.32212e-17	-1.79706	-1.57183	1.10946e-05	-2.04894	-1.6159
4908996	chr17:4908996:ACAC:A	1.37415e-17	-1.74357	-1.58673	1.12215e-05	-2.03677	-1.61671
4909048	chr17:4909048:A:C	9.24615e-10	16.2517	-1.55752	2.30485e-05	-1.32813	-1.60557
4909108	chr17:4909108:A:T	1.13239e-17	-1.92544	-1.59837	1.30962e-05	-2.03792	-1.46107
4909175	chr17:4909175:A:G	1.9146e-17	-1.66629	-1.33233	5.74673e-05	-0.403649	-1.61644
4909193	chr17:4909193:T:C	7.81893e-17	-3.05713e-10	-1.59158	9.64283e-05	-3.05713e-10	-1.50251
4909246	chr17:4909246:C:A	2.76082e-16	-3.05713e-10	-0.330015	0.00109291	-3.05713e-10	0.925292
4909349	chr17:4909349:G:C	1.51709e-16	-3.05713e-10	-0.928751	0.000137419	-3.05713e-10	-1.14828
4909569	chr17:4909569:C:T	7.69865e-17	-3.05713e-10	-1.60708	9.47607e-05	-3.05713e-10	-1.51995
4909621	chr17:4909621:C:T	1.13516e-17	-1.91527	-1.60609	1.27418e-05	-2.04149	-1.48494
4909648	chr17:4909648:C:T	1.26355e-14	3.49356	-6.10073e-10	8.59746e-05	-1.61726	-6.10073e-10
4909795	chr17:4909795:A:G	1.28645e-16	-3.05713e-10	-1.09365	0.00010028	-3.05713e-10	-1.46334
4909846	chr17:4909846:G:A	8.33716e-17	-3.05713e-10	-1.5274	9.95397e-05	-3.05713e-10	-1.47075
4909851	chr17:4909851:CA:C	4.1252e-16	-3.05713e-10	0.0715717	0.000381879	-3.05713e-10	-0.126204
4909889	chr17:4909889:C:G	1.04727e-16	-3.05713e-10	-1.29936	0.000160643	-3.05713e-10	-0.992123
4909927	chr17:4909927:T:C	1.263e-16	-3.05713e-10	-1.11205	9.88176e-05	-3.05713e-10	-1.47803
4910284	chr17:4910284:C:T	1.05764e-17	-2.0104	-1.58168	1.22193e-05	-1.96876	-1.59953
4910293	chr17:4910293:G:A	5.60169e-16	-3.05713e-10	0.377525	0.000438314	-3.05713e-10	0.0116272
4910306	chr17:4910306:C:T	9.02331e-17	-3.05713e-10	-1.44832	8.60683e-05	-3.05713e-10	-1.61617
4910336	chr17:4910336:A:G	2.23881e-16	-3.05713e-10	-0.539599	0.00022596	-3.05713e-10	-0.650948
4910431	chr17:4910431:A:G	7.79948e-17	-3.05713e-10	-1.59407	8.63145e-05	-3.05713e-10	-1.61331
4910662	chr17:4910662:T:C	1.751e-16	0.526867	-1.31222	1.28939e-05	-1.89876	-1.61579
4911242	chr17:4911242:G:A	6.11385e-17	-0.220768	-1.6168	2.7129e-05	-1.23025	-1.54045
4911394	chr17:4911394:C:T	1.14199e-10	14.1935	-1.59079	3.25245e-05	-1.86215	-0.727167
4911906	chr17:4911906:A:G	1.51631e-16	-3.05713e-10	-0.929265	0.000160449	-3.05713e-10	-0.99333
4912117	chr17:4912117:C:T	2.33275e-16	-0.498493	-6.10073e-10	0.000136115	-1.15781	-6.10073e-10
4912575	chr17:4912575:C:T	9.73455e-18	-2.05824	-1.6168	1.46583e-05	-1.79501	-1.5913
4912668	chr17:4912668:A:G	3.03596e-16	-3.05713e-10	-0.235014	0.000269743	-3.05713e-10	-0.473839
4912702	chr17:4912702:A:C	1.39259e-16	0.590762	-1.60514	0.000107382	0.207909	-1.60283
4912998	chr17:4912998:G:A	9.9059e-17	-3.05713e-10	-1.355	9.88685e-05	-3.05713e-10	-1.47752
4913099	chr17:4913099:G:A	7.77968e-17	-3.05713e-10	-1.59661	8.68566e-05	-3.05713e-10	-1.60705
4913127	chr17:4913127:G:A	9.37846e-17	-3.05713e-10	-1.40971	0.00015566	-3.05713e-10	-1.02364
4913572	chr17:4913572:C:T	9.25666e-17	0.149461	-1.57224	6.42403e-05	-0.292008	-1.61667
4913855	chr17:4913855:G:A	5.27609e-16	0.317643	-6.10073e-10	5.63677e-05	-2.03941	-6.10073e-10
4913947	chr17:4913947:T:TCAGAGGA	8.8816e-17	-3.05713e-10	-1.46415	8.73904e-05	-3.05713e-10	-1.60092
4914134	chr17:4914134:G:A	2.98958e-16	-3.05713e-10	-0.250408	0.00015848	-3.05713e-10	-1.00568
4914277	chr17:4914277:C:G	1.21241e-16	0.446348	-1.59928	9.43369e-05	0.0725666	-1.597
4914307	chr17:4914307:C:G	1.94125e-16	0.630236	-1.31245	7.12982e-05	-0.683653	-1.12078
4914422	chr17:4914422:A:C	7.33971e-17	-0.253891	-1.40094	6.51884e-05	-1.27059	-0.623441
4915091	chr17:4915091:C:T	1.16635e-16	-3.05713e-10	-1.19166	0.00010106	-3.05713e-10	-1.45559
4915516	chr17:4915516:C:T	3.1584e-16	-3.05713e-10	-0.195477	0.00132307	-3.05713e-10	1.11641
4915520	chr17:4915520:A:G	1.08971e-17	-2.04565	-1.51657	1.50207e-05	-1.89254	-1.46934
4915703	chr17:4915703:G:A	1.03373e-16	-3.05713e-10	-1.31237	0.000103047	-3.05713e-10	-1.43612
4915712	chr17:4915712:A:G	8.28349e-17	-3.05713e-10	-1.53386	0.00014448	-3.05713e-10	-1.09817
4915843	chr17:4915843:C:T	9.05946e-17	-3.05713e-10	-1.44432	0.000122965	-3.05713e-10	-1.25941
4916209	chr17:4916209:ACT:A	9.80801e-17	-3.05713e-10	-1.36493	9.583e-05	-3.05713e-10	-1.50873
4916230	chr17:4916230:A:G	2.10724e-16	-3.05713e-10	-0.600164	0.000770329	-3.05713e-10	0.57551
4916592	chr17:4916592:A:G	1.07911e-17	-2.05283	-1.51916	2.50984e-05	-1.87793	-0.970574
4916628	chr17:4916628:G:A	8.37991e-17	-3.05713e-10	-1.52229	0.000108645	-3.05713e-10	-1.38322
4916883	chr17:4916883:C:T	7.91537e-17	-3.05713e-10	-1.57932	8.62453e-05	-3.05713e-10	-1.61411
4917904	chr17:4917904:T:TGG	2.39126e-16	-3.05713e-10	-0.473721	0.000106691	-3.05713e-10	-1.40137
4918329	chr17:4918329:A:T	2.13591e-16	-3.05713e-10	-0.58665	0.000161895	-3.05713e-10	-0.984361
4918697	chr17:4918697:T:A	6.74158e-16	0.45604	0.106711	2.3716e-05	-1.28989	-1.61527
4918736	chr17:4918736:C:A	4.08869e-09	17.0673	-0.886499	1.11462e-05	-2.04546	-1.61475
4919190	chr17:4919190:C:T	6.47766e-16	-3.05713e-10	0.522817	0.000126526	-3.05713e-10	-1.23086
4919303	chr17:4919303:C:T	7.82937e-17	-3.05713e-10	-1.59025	0.000102965	-3.05713e-10	-1.43692
4919883	chr17:4919883:A:G	2.60353e-15	1.58325	0.330664	0.00032884	0.257076	-0.532811
4920362	chr17:4920362:G:A	9.86099e-18	-2.04533	-1.61679	1.42901e-05	-1.87119	-1.54055
4920404	chr17:4920404:G:T	8.63002e-13	2.96695	4.75051	0.000202082	-0.115	-0.647636
4921044	chr17:4921044:C:T	3.43382e-17	-2.05378	-0.360673	0.00014324	-1.94411	0.837325
4921330	chr17:4921330:G:C	4.91704e-17	-1.62168	-0.433743	1.22401e-05	-2.03652	-1.53007
4921548	chr17:4921548:G:A	3.67979e-17	-2.05611	-0.289166	0.000156469	-1.95776	0.939306
4921551	chr17:4921551:T:C	9.91763e-16	0.948772	-6.10073e-10	0.00155596	1.27854	-6.10073e-10
4921795	chr17:4921795:T:G	2.9618e-16	-1.67885	1.4191	6.54714e-05	-2.046	0.156307
4922020	chr17:4922020:G:A	5.98969e-16	-3.05713e-10	0.444498	0.000122374	-3.05713e-10	-1.26422
4922066	chr17:4922066:G:A	8.63299e-17	-1.37519	-0.117345	1.19025e-05	-2.01021	-1.58435
4922092	chr17:4922092:T:A	7.91781e-14	1.90537	3.42337	4.56304e-05	-1.13768	-1.11305
4922328	chr17:4922328:A:G	1.50308e-17	-1.71721	-1.5234	1.83522e-05	-1.56102	-1.60054
4922411	chr17:4922411:A:C	2.99344e-15	-3.05713e-10	2.05347	0.0014196	-3.05713e-10	1.18683
4922449	chr17:4922449:AAAAT:A	4.49035e-17	-0.889258	-1.25694	2.38017e-05	-1.364	-1.53755
4922521	chr17:4922521:G:T	1.8112e-16	-3.05713e-10	-0.751554	0.000853492	-3.05713e-10	0.678028
4922834	chr17:4922834:C:A	2.64288e-16	-3.05713e-10	-0.373672	0.000116755	-3.05713e-10	-1.31123
4922946	chr17:4922946:G:A	8.66167e-16	-0.418781	1.23215	2.20543e-05	-1.80219	-1.17561
4922998	chr17:4922998:T:C	8.05495e-16	-0.493726	1.23447	1.92132e-05	-1.87805	-1.23766
4923297	chr17:4923297:G:T	0.00213522	22.454	6.89267	1.10123e-05	-2.05685	-1.61544
4924034	chr17:4924034:T:C	7.94598e-14	0.345351	4.98694	0.000409769	-1.34949	1.29378
4924100	chr17:4924100:CCTCAGCCTCCCG:C	5.20768e-17	-1.99799	-6.10073e-10	7.47608e-05	-1.75701	-6.10073e-10
4925175	chr17:4925175:C:T	7.71933e-16	-3.05713e-10	0.698186	0.000443101	-3.05713e-10	0.0224903
4925369	chr17:4925369:C:G	8.33387e-17	-3.05713e-10	-1.5278	0.000122253	-3.05713e-10	-1.26522
4925421	chr17:4925421:G:A	4.23528e-16	-3.05713e-10	0.0979076	0.000305542	-3.05713e-10	-0.349222
4925539	chr17:4925539:G:A	4.22877e-17	-1.55006	-0.656158	1.16913e-05	-2.01895	-1.59351
4925772	chr17:4925772:C:T	4.90336e-17	-2.05821	-6.10073e-10	5.97887e-05	-1.98049	-6.10073e-10
4925778	chr17:4925778:T:C	2.28836e-16	-3.05713e-10	-0.517706	0.000171301	-3.05713e-10	-0.927888
4926221	chr17:4926221:T:G	9.59901e-17	-3.05713e-10	-1.38647	0.000130814	-3.05713e-10	-1.19753
4926284	chr17:4926284:C:T	2.24424e-16	-3.05713e-10	-0.537175	0.000168299	-3.05713e-10	-0.945567
4926692	chr17:4926692:A:G	4.76298e-17	-0.796194	-1.29106	2.21771e-05	-1.43911	-1.53314
4926809	chr17:4926809:G:A	5.35556e-17	-0.821863	-1.14813	2.17262e-05	-1.41556	-1.57723
4926826	chr17:4926826:G:A	2.44143e-15	1.49814	0.351487	0.000309611	0.182373	-0.518363
4927151	chr17:4927151:A:C	5.43002e-17	-1.95619	-6.10073e-10	8.07384e-05	-1.68009	-6.10073e-10
4928401	chr17:4928401:C:T	2.7328e-16	-3.05713e-10	-0.340214	0.000736484	-3.05713e-10	0.53058
4928495	chr17:4928495:G:A	2.08428e-13	1.69013	4.6065	5.65299e-05	-1.23181	-0.80473
4928908	chr17:4928908:T:G	5.5699e-17	-1.51432	-0.416433	1.23181e-05	-2.00878	-1.55146
4929029	chr17:4929029:G:A	8.34762e-17	-3.05713e-10	-1.52615	9.78041e-05	-3.05713e-10	-1.48834
4929635	chr17:4929635:G:A	7.69899e-17	-3.05713e-10	-1.60704	0.00010843	-3.05713e-10	-1.3852
4929896	chr17:4929896:C:T	9.38838e-17	-1.37703	-0.0316255	1.44031e-05	-1.96309	-1.44077
4930183	chr17:4930183:G:A	9.60145e-13	1.82147	6.00266	0.000101461	-1.18158	-0.270056
4930731	chr17:4930731:G:A	1.90041e-16	-3.05713e-10	-0.703474	0.000146823	-3.05713e-10	-1.08208
4930816	chr17:4930816:A:T	5.07066e-16	-3.05713e-10	0.277929	0.00016684	-3.05713e-10	-0.95427
4930914	chr17:4930914:G:T	6.76203e-17	-1.47782	-0.258985	1.29526e-05	-1.99821	-1.5118
4931014	chr17:4931014:G:T	2.27993e-17	-2.05755	-0.766433	6.43958e-05	-1.96652	0.0602623
4931124	chr17:4931124:G:C	2.38262e-16	-0.920746	0.443404	1.98298e-05	-1.77125	-1.31287
4931259	chr17:4931259:G:A	1.43853e-16	-0.981921	-6.10073e-10	0.000107896	-1.39014	-6.10073e-10
4931605	chr17:4931605:T:C	4.98348e-17	-2.042	-6.10073e-10	5.63961e-05	-2.03891	-6.10073e-10
4931820	chr17:4931820:C:T	2.73908e-15	-3.05713e-10	1.96466	0.00133	-3.05713e-10	1.12162
4932000	chr17:4932000:C:T	1.60716e-16	-3.05713e-10	-0.871074	9.7913e-05	-3.05713e-10	-1.48723
4932021	chr17:4932021:G:A	1.60544e-16	-3.05713e-10	-0.872142	9.78044e-05	-3.05713e-10	-1.48834
4932047	chr17:4932047:G:A	4.02073e-15	2.34851	-6.10073e-10	7.09644e-05	-1.80913	-6.10073e-10
4932398	chr17:4932398:G:A	5.31823e-17	-1.97699	-6.10073e-10	6.99726e-05	-1.8232	-6.10073e-10
4932600	chr17:4932600:T:C	1.75608e-14	0.0655515	3.75716	0.00014136	-1.499	0.379002
4932710	chr17:4932710:A:G	7.11817e-16	-3.05713e-10	0.617109	0.000420356	-3.05713e-10	-0.0302055
4932819	chr17:4932819:G:A	7.64106e-17	-3.05713e-10	-1.61459	8.99457e-05	-3.05713e-10	-1.5721
4933086	chr17:4933086:C:T	0.746441	25.5378	9.66554	1.16156e-05	-2.02155	-1.59741
4933087	chr17:4933087:G:A	1.61746e-16	-3.05713e-10	-0.864684	0.000130113	-3.05713e-10	-1.2029
4933378	chr17:4933378:C:T	4.90405e-17	-2.05806	-6.10073e-10	5.91117e-05	-1.99188	-6.10073e-10
4933678	chr17:4933678:A:G	1.30583e-15	1.94809	-0.724201	0.000227278	0.547306	-1.19244
4933775	chr17:4933775:C:T	7.94424e-17	-3.05713e-10	-1.57568	0.000115532	-3.05713e-10	-1.32176
4935013	chr17:4935013:A:G	2.35431e-16	-3.05713e-10	-0.489295	0.000172909	-3.05713e-10	-0.918544
4935346	chr17:4935346:G:C	1.5639e-17	-1.62763	-1.57332	1.89728e-05	-1.93186	-1.19644
4935424	chr17:4935424:G:A	5.29389e-17	-1.98157	-6.10073e-10	6.88514e-05	-1.83936	-6.10073e-10
4935507	chr17:4935507:T:C	1.70143e-15	-0.264901	1.75341	4.22038e-05	-1.65627	-0.672525
4935738	chr17:4935738:C:T	1.05187e-15	-0.398459	1.40607	3.3492e-05	-1.71389	-0.846111
4935827	chr17:4935827:C:G	1.00748e-15	-3.05713e-10	0.964491	0.000552396	-3.05713e-10	0.242957
4935854	chr17:4935854:C:T	4.00647e-17	-0.670526	-1.58969	4.87492e-05	-1.49079	-0.693832
4936122	chr17:4936122:G:A	7.67943e-17	-3.05713e-10	-1.60958	8.96104e-05	-3.05713e-10	-1.57584
4936194	chr17:4936194:A:G	2.26878e-17	-2.05818	-0.770707	6.3028e-05	-1.97745	0.0497173
4936532	chr17:4936532:C:T	2.84338e-16	-3.05713e-10	-0.300547	0.000773413	-3.05713e-10	0.579505
4936635	chr17:4936635:A:G	6.94716e-17	-1.48909	-0.220703	1.30389e-05	-2.00291	-1.50046
4937231	chr17:4937231:A:T	2.37726e-17	-2.05722	-0.724956	6.8167e-05	-1.96295	0.113605
4937318	chr17:4937318:C:T	3.02504e-16	-3.05713e-10	-0.238617	0.000103838	-3.05713e-10	-1.42848
4937573	chr17:4937573:G:A	0.251274	24.0224	10.0922	1.16891e-05	-2.05399	-1.55867
4938088	chr17:4938088:C:T	4.77933e-15	-3.05713e-10	2.52134	0.00215925	-3.05713e-10	1.60621
4939390	chr17:4939390:G:A	8.88967e-17	-3.05713e-10	-1.46324	8.67656e-05	-3.05713e-10	-1.6081
4940114	chr17:4940114:G:A	3.23011e-15	-3.05713e-10	2.12956	0.00153547	-3.05713e-10	1.26528
4940269	chr17:4940269:GAC:G	7.54334e-16	-3.05713e-10	0.675122	0.000432333	-3.05713e-10	-0.0021106
4940500	chr17:4940500:T:C	2.73588e-17	-2.05472	-0.586953	8.27281e-05	-2.01	0.354254
4941346	chr17:4941346:G:A	5.41593e-17	-1.95878	-6.10073e-10	5.60704e-05	-2.0447	-6.10073e-10
4941405	chr17:4941405:C:T	3.5331e-15	-3.05713e-10	2.21922	0.00165833	-3.05713e-10	1.34226
4941559	chr17:4941559:C:A	4.13557e-16	-3.05713e-10	0.0740821	0.000292873	-3.05713e-10	-0.391569
4941586	chr17:4941586:T:C	5.64551e-17	-1.79236	-0.124902	1.27305e-05	-2.05821	-1.46909
4941688	chr17:4941688:G:A	7.92637e-17	-3.05713e-10	-1.57793	8.67068e-05	-3.05713e-10	-1.60878
4942473	chr17:4942473:G:A	1.66589e-16	0.667264	-1.50245	1.87312e-05	-2.02797	-1.11315
4942750	chr17:4942750:A:G	6.16559e-17	-1.82914	-6.10073e-10	5.55825e-05	-2.05344	-6.10073e-10
4942813	chr17:4942813:GGTT:G	1.95741e-16	-3.05713e-10	-0.673921	0.000106974	-3.05713e-10	-1.39872
4944061	chr17:4944061:T:C	1.60674e-17	-1.9569	-1.21701	2.04005e-05	-1.50274	-1.55301
4944148	chr17:4944148:T:C	7.21868e-17	-1.74056	0.0691064	1.33978e-05	-2.05489	-1.42133
4944157	chr17:4944157:C:T	1.62129e-17	-2.05193	-1.11298	1.6432e-05	-1.84713	-1.42495
4944359	chr17:4944359:C:T	6.92642e-16	-3.05713e-10	0.589801	0.00012799	-3.05713e-10	-1.21935
4944441	chr17:4944441:G:A	1.03033e-16	-3.05713e-10	-1.31567	0.000158765	-3.05713e-10	-1.00388
4944554	chr17:4944554:C:T	1.58828e-16	-3.05713e-10	-0.88289	0.000119842	-3.05713e-10	-1.28513
4944663	chr17:4944663:G:A	1.39465e-16	-1.0129	-6.10073e-10	0.000107802	-1.39101	-6.10073e-10
4946089	chr17:4946089:C:T	2.58601e-14	1.01979	3.18995	0.00027353	1.12771	-1.58761
4946332	chr17:4946332:A:T	0.000126186	27.0131	-0.495059	2.44051e-05	-1.36077	-1.51574
4946340	chr17:4946340:A:G	1.41694e-17	-1.72721	-1.57242	1.12132e-05	-2.05173	-1.60249
4946479	chr17:4946479:G:A	8.87245e-14	4.35885	1.08373	3.71175e-05	-1.60926	-0.847961
4947777	chr17:4947777:A:G	1.327e-14	3.54255	-6.10073e-10	0.022822	3.96417	-6.10073e-10
4947784	chr17:4947784:C:A	2.76877e-16	-0.327139	-6.10073e-10	0.000312359	-0.327156	-6.10073e-10
4947891	chr17:4947891:C:T	8.57315e-17	-3.05713e-10	-1.49949	8.71622e-05	-3.05713e-10	-1.60354
4948079	chr17:4948079:G:A	6.7214e-16	-3.05713e-10	0.559755	0.000409576	-3.05713e-10	-0.0561854
4948480	chr17:4948480:C:T	2.47495e-16	-0.439323	-6.10073e-10	0.000160018	-0.996018	-6.10073e-10
4949010	chr17:4949010:G:A	1.00652e-17	-2.05809	-1.58354	1.48882e-05	-1.76402	-1.60671
4949042	chr17:4949042:G:C	1.71544e-16	-3.05713e-10	-0.805873	0.000147155	-3.05713e-10	-1.07982
4949168	chr17:4949168:C:T	8.0154e-17	-0.172258	-1.3945	1.82826e-05	-1.61449	-1.55086
4949328	chr17:4949328:G:T	1.18316e-16	-3.05713e-10	-1.17736	8.60654e-05	-3.05713e-10	-1.6162
4949575	chr17:4949575:C:T	2.07788e-14	1.40084	2.59013	0.000384584	1.49543	-1.61458
4949592	chr17:4949592:C:T	3.94769e-16	-3.05713e-10	0.0275884	0.000219102	-3.05713e-10	-0.68177
4949719	chr17:4949719:C:T	4.99216e-17	-2.04026	-6.10073e-10	6.64839e-05	-1.87435	-6.10073e-10
4949722	chr17:4949722:C:A	1.33422e-16	-3.05713e-10	-1.05719	9.21514e-05	-3.05713e-10	-1.54787
4950285	chr17:4950285:C:T	1.13266e-16	-3.05713e-10	-1.22097	8.77126e-05	-3.05713e-10	-1.59724
4952406	chr17:4952406:C:T	9.71987e-17	-3.05713e-10	-1.37395	8.71546e-05	-3.05713e-10	-1.60362
4952529	chr17:4952529:C:T	7.03715e-17	-2.05051	0.353591	2.80614e-05	-1.83089	-0.906026
4952652	chr17:4952652:C:T	1.03399e-16	-3.05713e-10	-1.31211	8.77432e-05	-3.05713e-10	-1.59689
4952789	chr17:4952789:TC:T	2.31008e-17	-1.20037	-1.61048	1.43203e-05	-1.86575	-1.54388
4953017	chr17:4953017:T:C	1.60891e-16	-3.05713e-10	-0.869988	0.000127446	-3.05713e-10	-1.22362
4953081	chr17:4953081:A:G	3.62131e-16	-1.66961	1.61091	1.85493e-05	-2.02668	-1.1242
4953126	chr17:4953126:G:A	1.05216e-16	-3.05713e-10	-1.29469	0.000152479	-3.05713e-10	-1.04428
4953285	chr17:4953285:T:C	1.60149e-16	0.025831	-0.900438	1.1949e-05	-1.97404	-1.61662
4953517	chr17:4953517:C:G	2.21387e-17	-1.40471	-1.44867	1.16707e-05	-2.0245	-1.58973
4954126	chr17:4954126:C:T	1.51937e-15	-3.05713e-10	1.37534	0.0102018	-3.05713e-10	3.15901
4954558	chr17:4954558:A:G	2.03267e-16	-3.05713e-10	-0.636194	9.52617e-05	-3.05713e-10	-1.51468
4954608	chr17:4954608:C:T	1.03116e-16	-3.05713e-10	-1.31486	8.84226e-05	-3.05713e-10	-1.58918
4955631	chr17:4955631:C:G	5.91451e-16	-3.05713e-10	0.431866	0.000370146	-3.05713e-10	-0.157409
4956069	chr17:4956069:C:T	7.73835e-17	-3.05713e-10	-1.60194	9.44128e-05	-3.05713e-10	-1.52363
4956070	chr17:4956070:G:A	1.33935e-15	-3.05713e-10	1.24923	0.00870016	-3.05713e-10	2.99979
4956117	chr17:4956117:C:T	3.83505e-16	-3.05713e-10	-0.0013598	0.000222304	-3.05713e-10	-0.667261
4956390	chr17:4956390:A:G	8.78852e-17	-3.05713e-10	-1.47468	9.62428e-05	-3.05713e-10	-1.50443
4956892	chr17:4956892:A:G	1.15648e-16	-3.05713e-10	-1.20016	9.22928e-05	-3.05713e-10	-1.54634
4957338	chr17:4957338:C:T	2.97354e-16	0.828749	-1.08454	8.5137e-05	-0.213706	-1.41334
4957400	chr17:4957400:G:A	5.20397e-17	-1.9987	-6.10073e-10	5.58104e-05	-2.04935	-6.10073e-10
4958554	chr17:4958554:C:T	1.74606e-16	-3.05713e-10	-0.78818	0.00011152	-3.05713e-10	-1.3571
4958748	chr17:4958748:T:C	1.00301e-16	-3.05713e-10	-1.34254	9.15729e-05	-3.05713e-10	-1.55417
4958971	chr17:4958971:A:C	1.38014e-17	-1.88964	-1.4363	1.14803e-05	-2.02751	-1.60316
4959030	chr17:4959030:C:T	1.22133e-16	0.329899	-1.4755	0.000388552	1.4992	-1.60808
4959219	chr17:4959219:C:G	4.90695e-17	-2.05747	-6.10073e-10	5.56761e-05	-2.05176	-6.10073e-10
4959350	chr17:4959350:CAT:C	2.63615e-17	-2.0581	-0.620714	2.43489e-05	-1.88554	-0.993275
4959352	chr17:4959352:T:C	1.27752e-16	-3.05713e-10	-1.10062	8.78167e-05	-3.05713e-10	-1.59606
4959358	chr17:4959358:G:A	1.04229e-16	-3.05713e-10	-1.30413	8.60471e-05	-3.05713e-10	-1.61641
4959666	chr17:4959666:G:A	1.84303e-16	0.812433	-1.54656	0.000590686	1.92672	-1.61675
4959711	chr17:4959711:G:A	3.3106e-17	-0.856862	-1.59414	3.09288e-05	-1.04734	-1.59228
4960015	chr17:4960015:A:T	1.39762e-16	-3.05713e-10	-1.01077	0.000141638	-3.05713e-10	-1.11803
4960115	chr17:4960115:A:G	9.74248e-18	-2.05823	-1.61599	1.23506e-05	-1.94729	-1.61031
4960245	chr17:4960245:T:C	1.00051e-16	-3.05713e-10	-1.34503	8.60169e-05	-3.05713e-10	-1.61676
4960279	chr17:4960279:G:A	9.3791e-17	-3.05713e-10	-1.40964	8.63197e-05	-3.05713e-10	-1.61325
4960331	chr17:4960331:G:A	6.35192e-17	-1.79937	-6.10073e-10	6.13493e-05	-1.95472	-6.10073e-10
4960432	chr17:4960432:T:C	3.86774e-16	-3.05713e-10	0.0071288	0.000301315	-3.05713e-10	-0.363153
4960819	chr17:4960819:T:C	1.53057e-16	0.521148	-1.44105	0.000494608	1.73052	-1.59806
4961223	chr17:4961223:G:A	1.4414e-16	0.228851	-1.20877	6.04308e-05	-0.44318	-1.52663
4961796	chr17:4961796:T:A	2.02433e-17	-2.04465	-0.898239	1.60287e-05	-1.98453	-1.31239
4961874	chr17:4961874:T:C	1.90132e-17	-2.03101	-0.974566	1.51363e-05	-2.00437	-1.34984
4961881	chr17:4961881:C:T	1.93299e-17	-2.03353	-0.955526	1.5381e-05	-1.99921	-1.33896
4962633	chr17:4962633:G:A	2.63407e-06	22.9727	-0.323841	3.09867e-05	-1.22151	-1.41624
4962891	chr17:4962891:C:T	8.35904e-17	-3.05713e-10	-1.52478	8.65157e-05	-3.05713e-10	-1.61098
4963004	chr17:4963004:T:C	7.81029e-17	-1.88573	0.293043	2.90676e-05	-2.05823	-0.643449
4963009	chr17:4963009:C:T	3.05217e-06	22.9382	-0.142047	3.37614e-05	-1.21625	-1.33574
4963082	chr17:4963082:G:A	8.52528e-17	-3.05713e-10	-1.50509	8.95135e-05	-3.05713e-10	-1.57692
4964180	chr17:4964180:C:T	5.07522e-17	-2.02376	-6.10073e-10	5.536e-05	-2.05745	-6.10073e-10
4964545	chr17:4964545:T:C	1.00708e-16	-3.05713e-10	-1.33848	0.000100803	-3.05713e-10	-1.45814
4964936	chr17:4964936:T:C	1.01173e-17	-2.02133	-1.61513	1.20293e-05	-2.01536	-1.5686
4965096	chr17:4965096:G:A	1.72399e-16	-3.05713e-10	-0.800899	0.000140634	-3.05713e-10	-1.12514
4965123	chr17:4965123:G:A	5.54341e-17	-1.93552	-6.10073e-10	8.69735e-05	-1.6057	-6.10073e-10
4965798	chr17:4965798:T:C	5.7622e-13	8.46508	-1.15155	2.35777e-05	-1.50757	-1.40344
4967559	chr17:4967559:G:A	9.62085e-17	-3.05713e-10	-1.38419	0.000152443	-3.05713e-10	-1.04452
4967598	chr17:4967598:G:A	3.50216e-06	23.1768	-0.243117	3.45719e-05	-1.1519	-1.37637
4967993	chr17:4967993:T:C	1.51573e-16	-0.929644	-6.10073e-10	0.000163874	-0.972208	-6.10073e-10
4968223	chr17:4968223:T:C	2.16851e-06	22.7506	-0.296233	3.06014e-05	-1.252	-1.39826
4969139	chr17:4969139:C:T	8.99965e-17	-3.05713e-10	-1.45094	8.72347e-05	-3.05713e-10	-1.60271
4969239	chr17:4969239:C:T	5.30774e-17	-1.97896	-6.10073e-10	7.34318e-05	-1.77495	-6.10073e-10
4970478	chr17:4970478:C:T	8.24384e-17	-3.05713e-10	-1.53866	0.000104865	-3.05713e-10	-1.41864
4970668	chr17:4970668:G:T	9.93236e-18	-2.03833	-1.61659	1.26405e-05	-1.99254	-1.54186
4970876	chr17:4970876:G:A	9.1399e-16	2.47981	-1.6127	4.25112e-05	-1.70757	-0.61397
4970920	chr17:4970920:T:C	7.99456e-17	-1.90706	0.337693	3.02052e-05	-2.05423	-0.609063
4971768	chr17:4971768:A:C	1.01142e-16	-3.05713e-10	-1.33419	0.00016038	-3.05713e-10	-0.993763
4972263	chr17:4972263:G:T	8.69773e-17	-3.05713e-10	-1.48506	9.42536e-05	-3.05713e-10	-1.52532
4972271	chr17:4972271:T:C	2.76193e-15	2.81169	-0.838712	1.72633e-05	-1.73505	-1.48767
4972333	chr17:4972333:A:G	7.19231e-08	20.6399	-1.59172	2.48625e-05	-1.36049	-1.49745
4973032	chr17:4973032:T:C	1.15268e-06	22.184	-0.361562	2.92821e-05	-1.27091	-1.42342
4973151	chr17:4973151:C:T	1.03194e-17	-2.0164	-1.60029	1.32131e-05	-2.02077	-1.46933
4973380	chr17:4973380:C:G	1.39114e-16	-3.05713e-10	-1.01542	0.000117671	-3.05713e-10	-1.30342
4973548	chr17:4973548:G:A	7.70106e-17	-3.05713e-10	-1.60677	8.88924e-05	-3.05713e-10	-1.58388
4973825	chr17:4973825:G:A	1.12952e-16	-1.84124	0.617492	3.67541e-05	-2.05816	-0.4089
4974037	chr17:4974037:C:T	2.26015e-16	-3.05713e-10	-0.530109	0.000173619	-3.05713e-10	-0.914444
4974223	chr17:4974223:C:T	7.81789e-17	-3.05713e-10	-1.59171	8.61926e-05	-3.05713e-10	-1.61472
4974618	chr17:4974618:C:T	1.22391e-16	-3.05713e-10	-1.14349	0.000102511	-3.05713e-10	-1.44134
4974940	chr17:4974940:A:G	1.34022e-16	-3.05713e-10	-1.05271	0.000175206	-3.05713e-10	-0.905345
4975175	chr17:4975175:G:A	1.73636e-16	-3.05713e-10	-0.793753	0.000141305	-3.05713e-10	-1.12039
4975630	chr17:4975630:G:A	2.24989e-15	1.76792	-6.10073e-10	0.0026666	1.81725	-6.10073e-10
4975665	chr17:4975665:G:A	1.53908e-16	-1.79663	0.882268	4.49418e-05	-2.05518	-0.21076
4976028	chr17:4976028:C:T	4.92208e-17	-2.0544	-6.10073e-10	5.88378e-05	-1.99652	-6.10073e-10
4976190	chr17:4976190:G:C	7.44775e-15	2.79184	0.173112	3.60351e-05	-1.73066	-0.756151
4976357	chr17:4976357:TAATG:T	2.26015e-16	-3.05713e-10	-0.530109	0.000173619	-3.05713e-10	-0.914444
4977025	chr17:4977025:T:C	3.66165e-13	8.07556	-1.21543	2.12658e-05	-1.5677	-1.44651
4977463	chr17:4977463:G:A	1.02677e-17	-2.00633	-1.61538	1.23295e-05	-2.02979	-1.52952
4977598	chr17:4977598:A:G	4.65902e-16	1.80233	-1.60906	3.49884e-05	-1.85355	-0.66274
4977856	chr17:4977856:C:A	7.92893e-17	-3.05713e-10	-1.57761	0.000116871	-3.05713e-10	-1.31023
4978114	chr17:4978114:C:T	8.35853e-17	-3.05713e-10	-1.52484	8.63719e-05	-3.05713e-10	-1.61264
4978671	chr17:4978671:G:A	4.91585e-17	-2.05566	-6.10073e-10	5.98446e-05	-1.97956	-6.10073e-10
4978947	chr17:4978947:C:T	7.01399e-17	-1.70022	-6.10073e-10	6.66435e-05	-1.87195	-6.10073e-10
4979037	chr17:4979037:G:A	6.27211e-08	20.5072	-1.59599	2.40444e-05	-1.38461	-1.5068
4979213	chr17:4979213:A:T	1.43897e-17	-1.95501	-1.32919	1.1535e-05	-2.05122	-1.5747
4979264	chr17:4979264:A:C	1.27921e-16	-3.05713e-10	-1.0993	0.00016564	-3.05713e-10	-0.961492
4979378	chr17:4979378:C:T	1.37497e-16	-3.05713e-10	-1.02711	0.000179264	-3.05713e-10	-0.88245
4979657	chr17:4979657:G:A	9.52711e-17	-1.8327	0.43871	3.2517e-05	-2.05724	-0.532307
4979750	chr17:4979750:C:T	2.29504e-17	-1.27206	-1.54532	1.83898e-05	-1.5455	-1.61401
4980155	chr17:4980155:T:C	1.02265e-17	-2.00955	-1.61618	1.19526e-05	-2.02713	-1.56323
4980223	chr17:4980223:G:A	7.86926e-17	-3.05713e-10	-1.58516	8.64128e-05	-3.05713e-10	-1.61217
4980293	chr17:4980293:G:A	1.89756e-16	-0.704975	-6.10073e-10	0.000204193	-0.752244	-6.10073e-10
4980891	chr17:4980891:A:AT	9.73078e-16	0.929752	-6.10073e-10	0.000476724	0.0956301	-6.10073e-10
4981037	chr17:4981037:G:A	1.03982e-17	-1.99946	-1.60962	1.2649e-05	-2.0342	-1.49953
4981522	chr17:4981522:G:A	4.97107e-17	-2.04449	-6.10073e-10	5.64838e-05	-2.03735	-6.10073e-10
4981796	chr17:4981796:G:A	1.68787e-16	-3.05713e-10	-0.822074	0.000137675	-3.05713e-10	-1.14641
4982462	chr17:4982462:C:A	1.48599e-17	-1.92904	-1.32301	1.15092e-05	-2.05623	-1.57193
4982620	chr17:4982620:A:T	1.02068e-17	-2.05812	-1.56954	1.20964e-05	-1.96414	-1.61426
4982687	chr17:4982687:G:A	4.31423e-15	2.30602	0.112946	3.07088e-05	-1.85149	-0.795266
4982742	chr17:4982742:A:G	1.282e-16	-1.75855	0.66143	3.80525e-05	-2.05345	-0.37889
4983219	chr17:4983219:C:T	1.98106e-16	-3.05713e-10	-0.661912	0.000156265	-3.05713e-10	-1.01976
4983344	chr17:4983344:G:A	8.92005e-17	-3.05713e-10	-1.45983	0.000118552	-3.05713e-10	-1.29595
4983345	chr17:4983345:C:T	1.30632e-16	-3.05713e-10	-1.07833	0.000109457	-3.05713e-10	-1.37578
4983477	chr17:4983477:A:G	6.93747e-15	4.01432	-1.12034	1.47448e-05	-1.85362	-1.5268
4983533	chr17:4983533:C:T	1.05675e-17	-1.97774	-1.61519	1.16897e-05	-2.04364	-1.56896
4983534	chr17:4983534:C:T	8.09317e-17	-1.55711	-6.10073e-10	9.83886e-05	-1.48238	-6.10073e-10
4983611	chr17:4983611:T:A	1.72915e-16	-3.05713e-10	-0.797913	0.000139989	-3.05713e-10	-1.12974
4983710	chr17:4983710:A:G	8.97059e-17	-3.05713e-10	-1.45418	0.00013275	-3.05713e-10	-1.18284
4984179	chr17:4984179:C:T	2.75803e-16	-3.05713e-10	-0.331025	9.99292e-05	-3.05713e-10	-1.46685
4984575	chr17:4984575:C:T	1.07913e-17	-1.95918	-1.6128	1.14902e-05	-2.05004	-1.57977
4984722	chr17:4984722:T:C	4.9241e-17	-2.05399	-6.10073e-10	5.81057e-05	-2.00904	-6.10073e-10
4984824	chr17:4984824:G:C	1.0099e-17	-2.02223	-1.61605	1.24462e-05	-2.01493	-1.53496
4984836	chr17:4984836:T:G	3.7112e-16	-3.05713e-10	-0.0341877	0.000104699	-3.05713e-10	-1.42022
4985135	chr17:4985135:A:G	1.0348e-16	-1.73992	0.428587	3.20818e-05	-2.04997	-0.553051
4985285	chr17:4985285:G:A	1.15063e-16	0.367395	-1.57263	0.000403023	1.53969	-1.61201
4985431	chr17:4985431:T:A	1.03585e-16	-3.05713e-10	-1.31032	8.95106e-05	-3.05713e-10	-1.57695
4986068	chr17:4986068:CAG:C	8.93873e-17	-3.05713e-10	-1.45773	0.000131868	-3.05713e-10	-1.18951
4986453	chr17:4986453:A:G	1.60559e-17	-1.90771	-1.26693	1.1766e-05	-2.05798	-1.54811
4986484	chr17:4986484:G:A	1.51936e-16	0.422018	-1.34927	6.70358e-05	-0.28262	-1.58346
4986659	chr17:4986659:C:G	1.57973e-17	-1.92834	-1.26253	1.18083e-05	-2.05636	-1.54615
4987149	chr17:4987149:G:A	2.49658e-16	-3.05713e-10	-0.430618	0.000187749	-3.05713e-10	-0.8362
4987199	chr17:4987199:C:G	9.30207e-17	-3.05713e-10	-1.41789	0.000141668	-3.05713e-10	-1.11782
4987507	chr17:4987507:T:C	1.44852e-16	0.416599	-1.3916	6.58663e-05	-0.291711	-1.59197
4987548	chr17:4987548:T:C	2.03105e-17	-2.03686	-0.902714	1.76413e-05	-1.77853	-1.42254
4987603	chr17:4987603:C:T	8.85275e-17	-3.05713e-10	-1.4674	9.56277e-05	-3.05713e-10	-1.51084
4987637	chr17:4987637:C:A	1.24182e-16	0.267901	-1.39686	5.78603e-05	-0.41958	-1.5937
4987797	chr17:4987797:G:A	1.39434e-17	-1.96823	-1.34748	1.15107e-05	-2.04755	-1.58048
4988881	chr17:4988881:C:G	1.36756e-17	-2.007	-1.3281	1.18502e-05	-2.02573	-1.57324
4988985	chr17:4988985:C:T	3.56331e-15	-3.05713e-10	2.22773	0.00173471	-3.05713e-10	1.38729
4989308	chr17:4989308:A:G	2.1208e-16	0.357566	-0.951315	7.0757e-05	-0.34537	-1.46669
4990166	chr17:4990166:A:G	1.23923e-16	-3.05713e-10	-1.13105	9.67916e-05	-3.05713e-10	-1.49875
4990377	chr17:4990377:C:T	1.22914e-16	-3.05713e-10	-1.13923	0.000102994	-3.05713e-10	-1.43664
4990816	chr17:4990816:G:A	1.58352e-15	-0.656303	2.07299	3.86186e-05	-0.893752	-1.52382
4990830	chr17:4990830:T:C	4.14928e-17	-1.99058	-0.234615	1.6433e-05	-1.67728	-1.59473
4991178	chr17:4991178:A:T	8.43348e-17	-3.05713e-10	-1.51592	9.19504e-05	-3.05713e-10	-1.55006
4991281	chr17:4991281:C:T	1.33429e-17	-1.98613	-1.3736	1.14821e-05	-2.04051	-1.59
4991547	chr17:4991547:A:G	8.00389e-17	-0.108496	-1.4597	4.30008e-05	-0.705294	-1.6048
4991682	chr17:4991682:A:G	1.25436e-16	-3.05713e-10	-1.11892	0.000109579	-3.05713e-10	-1.37466
4991746	chr17:4991746:C:A	1.79038e-16	-3.05713e-10	-0.763115	0.000144577	-3.05713e-10	-1.09749
4992468	chr17:4992468:G:A	4.81335e-08	20.2478	-1.60127	2.28425e-05	-1.4233	-1.51938
4992652	chr17:4992652:CCT:C	3.541e-16	1.53271	-1.61384	3.52194e-05	-1.9069	-0.602806
4993171	chr17:4993171:C:T	4.83241e-16	1.40157	-1.17176	1.26456e-05	-1.92609	-1.60791
4993486	chr17:4993486:T:A	1.2198e-16	-3.05713e-10	-1.14685	0.00010241	-3.05713e-10	-1.44232
4993544	chr17:4993544:T:C	3.20693e-17	-2.05717	-0.425638	1.2965e-05	-1.94429	-1.56477
4993701	chr17:4993701:C:T	1.21894e-15	-0.520142	1.67517	4.16079e-05	-0.765452	-1.57757
4993704	chr17:4993704:G:A	9.09749e-17	-3.05713e-10	-1.44013	8.70289e-05	-3.05713e-10	-1.60507
4994015	chr17:4994015:G:A	1.10173e-16	-3.05713e-10	-1.24866	0.000103303	-3.05713e-10	-1.43364
4994227	chr17:4994227:T:C	1.271e-16	-3.05713e-10	-1.10574	0.000164933	-3.05713e-10	-0.965769
4994366	chr17:4994366:A:G	9.35398e-17	-3.05713e-10	-1.41233	9.10286e-05	-3.05713e-10	-1.56013
4994636	chr17:4994636:A:G	4.2699e-16	1.29099	-1.18494	1.23922e-05	-1.9464	-1.60784
4994658	chr17:4994658:C:T	7.82125e-17	-3.05713e-10	-1.59128	9.43908e-05	-3.05713e-10	-1.52386
4996150	chr17:4996150:G:A	2.50968e-16	0.34187	-0.767258	7.92636e-05	-0.359938	-1.33859
4996429	chr17:4996429:C:G	9.90363e-18	-2.04659	-1.61122	1.30972e-05	-1.99287	-1.50604
4997334	chr17:4997334:A:G	2.07508e-16	-1.2204	0.604852	3.90203e-05	-1.80348	-0.603745
4997363	chr17:4997363:C:T	6.42682e-17	-1.78765	-6.10073e-10	5.93442e-05	-1.98795	-6.10073e-10
4997482	chr17:4997482:T:C	3.91506e-16	-1.21506	1.23435	7.61283e-05	-1.81013	0.0712374
4997512	chr17:4997512:G:A	2.19608e-16	-3.05713e-10	-0.55887	0.000147517	-3.05713e-10	-1.07736
4998076	chr17:4998076:A:C	2.62993e-15	-0.776623	2.70062	3.27085e-05	-0.9956	-1.58807
4998310	chr17:4998310:G:A	4.94185e-17	-2.05039	-6.10073e-10	5.98642e-05	-1.97923	-6.10073e-10
4998687	chr17:4998687:C:T	3.50213e-16	-0.0921693	-6.10073e-10	0.000190167	-0.823406	-6.10073e-10
4999178	chr17:4999178:C:T	9.79509e-18	-2.05537	-1.61347	1.16011e-05	-2.01229	-1.60791
4999269	chr17:4999269:T:C	1.0131e-17	-2.01834	-1.61678	1.18233e-05	-2.0293	-1.57193
4999493	chr17:4999493:C:T	7.94846e-17	-3.05713e-10	-1.57515	8.66354e-05	-3.05713e-10	-1.6096
4999663	chr17:4999663:G:A	2.69685e-17	-1.81157	-0.844475	1.43974e-05	-2.05727	-1.34699
5000100	chr17:5000100:T:C	8.73841e-17	-3.05713e-10	-1.4804	0.000123201	-3.05713e-10	-1.25749
5000694	chr17:5000694:G:A	4.89256e-16	-3.05713e-10	0.242174	0.000315002	-3.05713e-10	-0.318729
5000869	chr17:5000869:A:G	2.5319e-17	-1.10444	-1.61471	1.89315e-05	-1.62585	-1.50463
5001081	chr17:5001081:T:A	4.45699e-07	20.973	-0.100791	3.35627e-05	-1.25802	-1.29988
5001269	chr17:5001269:T:C	1.08852e-17	-1.98488	-1.57843	1.8684e-05	-1.66663	-1.47701
5001580	chr17:5001580:CT:C	1.07834e-17	-1.96961	-1.60309	1.11133e-05	-2.05569	-1.60747
5001603	chr17:5001603:TG:T	7.64572e-17	-0.0318505	-1.58213	0.000251647	1.05716	-1.60044
5001832	chr17:5001832:A:G	3.88738e-17	-1.40724	-0.88315	1.2358e-05	-1.95135	-1.60566
5001936	chr17:5001936:C:A	9.35137e-17	-3.05713e-10	-1.4126	0.000134464	-3.05713e-10	-1.17001
5002410	chr17:5002410:C:T	1.05355e-17	-1.98089	-1.61507	1.13662e-05	-2.05339	-1.58727
5003531	chr17:5003531:A:G	7.78037e-17	-3.05713e-10	-1.59652	8.66235e-05	-3.05713e-10	-1.60974
5003792	chr17:5003792:G:A	8.33904e-17	-3.05713e-10	-1.52718	8.66849e-05	-3.05713e-10	-1.60903
5003808	chr17:5003808:G:A	1.92034e-06	21.8339	0.49888	5.03988e-05	-1.02817	-1.12317
5004663	chr17:5004663:A:G	1.0207e-17	-2.01083	-1.61681	1.16812e-05	-2.04106	-1.57227
5004694	chr17:5004694:A:G	3.48686e-17	-1.11252	-1.2866	1.32517e-05	-1.96824	-1.51894
5005083	chr17:5005083:G:A	1.4189e-16	-3.05713e-10	-0.995658	9.74994e-05	-3.05713e-10	-1.49146
5005447	chr17:5005447:A:G	9.38628e-17	-3.05713e-10	-1.40888	0.000135773	-3.05713e-10	-1.16032
5006032	chr17:5006032:C:T	1.26086e-16	-3.05713e-10	-1.11375	8.86375e-05	-3.05713e-10	-1.58675
5006741	chr17:5006741:G:A	2.65079e-16	-3.05713e-10	-0.370685	0.000190187	-3.05713e-10	-0.823298
5006841	chr17:5006841:C:T	1.00202e-15	-3.05713e-10	0.959062	0.000608656	-3.05713e-10	0.339945
5007042	chr17:5007042:G:A	6.64142e-17	-1.7548	-6.10073e-10	6.04978e-05	-1.9687	-6.10073e-10
5007944	chr17:5007944:T:C	6.86769e-17	-1.7213	-6.10073e-10	0.000121739	-1.26943	-6.10073e-10
5008022	chr17:5008022:A:G	1.62749e-06	21.8764	0.290903	5.26746e-05	-1.00784	-1.09933
5008396	chr17:5008396:G:A	1.35559e-15	-1.01145	2.27273	2.60588e-05	-1.21058	-1.60037
5008532	chr17:5008532:C:T	1.81642e-17	-1.48437	-1.56689	1.21276e-05	-1.97724	-1.59858
5008576	chr17:5008576:T:G	9.09857e-17	-1.44001	-6.10073e-10	0.000211874	-0.715317	-6.10073e-10
5008593	chr17:5008593:T:C	1.18329e-16	-3.05713e-10	-1.17724	0.00018473	-3.05713e-10	-0.852414
5008743	chr17:5008743:G:C	1.22631e-16	-3.05713e-10	-1.14154	0.000101994	-3.05713e-10	-1.44639
5009214	chr17:5009214:C:T	2.37806e-16	-3.05713e-10	-0.479255	0.000174994	-3.05713e-10	-0.906557
5009339	chr17:5009339:C:T	8.14146e-17	0.0639636	-1.61512	0.000296577	1.18844	-1.56744
5009341	chr17:5009341:G:A	1.98915e-16	-3.05713e-10	-0.657836	0.000152588	-3.05713e-10	-1.04357
5010280	chr17:5010280:A:G	1.02238e-16	-3.05713e-10	-1.3234	9.02753e-05	-3.05713e-10	-1.56844
5010515	chr17:5010515:G:A	8.73996e-17	-3.05713e-10	-1.48022	8.65203e-05	-3.05713e-10	-1.61093
5010593	chr17:5010593:A:G	1.64109e-16	-3.05713e-10	-0.850179	0.000130792	-3.05713e-10	-1.1977
5010936	chr17:5010936:A:G	7.89624e-17	-3.05713e-10	-1.58174	8.60993e-05	-3.05713e-10	-1.61581
5011439	chr17:5011439:G:A	9.72245e-17	-3.05713e-10	-1.37369	8.62006e-05	-3.05713e-10	-1.61463
5011842	chr17:5011842:C:A	1.2748e-17	-1.78965	-1.61569	1.15136e-05	-2.05495	-1.57283
5012133	chr17:5012133:T:TC	2.72254e-16	-3.05713e-10	-0.343978	0.000199872	-3.05713e-10	-0.773631
5012467	chr17:5012467:T:C	1.04216e-16	-3.05713e-10	-1.30424	8.65081e-05	-3.05713e-10	-1.61107
5013243	chr17:5013243:A:T	1.21634e-16	-3.05713e-10	-1.1497	9.66176e-05	-3.05713e-10	-1.50055
5013308	chr17:5013308:G:A	7.63407e-17	-3.05713e-10	-1.61551	9.31343e-05	-3.05713e-10	-1.53727
5013563	chr17:5013563:TGGA:T	5.31475e-17	-1.97764	-6.10073e-10	5.64207e-05	-2.03847	-6.10073e-10
5014050	chr17:5014050:G:C	2.20972e-17	-1.31854	-1.53672	1.49279e-05	-1.75317	-1.61491
5014107	chr17:5014107:G:A	2.21876e-17	-1.31085	-1.54033	1.50247e-05	-1.74724	-1.61437
5014296	chr17:5014296:G:A	8.67203e-17	-3.05713e-10	-1.48802	8.78339e-05	-3.05713e-10	-1.59586
5014510	chr17:5014510:G:C	1.56461e-16	-3.05713e-10	-0.897905	0.000134487	-3.05713e-10	-1.16984
5014827	chr17:5014827:A:G	1.00144e-16	-3.05713e-10	-1.34411	8.60365e-05	-3.05713e-10	-1.61654
5015039	chr17:5015039:A:G	1.14358e-16	0.402861	-1.61423	0.000453874	1.59251	-1.546
5015417	chr17:5015417:G:A	1.08685e-17	-1.94871	-1.61613	1.13508e-05	-2.05786	-1.58416
5015707	chr17:5015707:C:G	1.51625e-16	-3.05713e-10	-0.929299	9.36886e-05	-3.05713e-10	-1.53133
5016299	chr17:5016299:G:A	9.72483e-17	-3.05713e-10	-1.37345	0.000143178	-3.05713e-10	-1.10722
5016310	chr17:5016310:T:C	1.00416e-16	-3.05713e-10	-1.34139	9.64049e-05	-3.05713e-10	-1.50275
5017065	chr17:5017065:C:T	1.00263e-17	-2.03145	-1.61405	1.14155e-05	-2.0321	-1.60424
5017579	chr17:5017579:T:C	2.19537e-16	-3.05713e-10	-0.559191	0.000105211	-3.05713e-10	-1.41534
5017822	chr17:5017822:C:T	2.11637e-17	-1.34444	-1.55399	1.4749e-05	-1.76829	-1.61185
5017834	chr17:5017834:G:C	1.08181e-17	-1.96279	-1.6067	1.11273e-05	-2.05687	-1.60504
5018102	chr17:5018102:T:C	5.72925e-08	20.2533	-1.43259	4.39074e-05	-0.697896	-1.59133
5018232	chr17:5018232:C:T	7.95067e-17	-3.05713e-10	-1.57487	8.69426e-05	-3.05713e-10	-1.60606
5018495	chr17:5018495:G:C	1.17138e-16	-3.05713e-10	-1.18736	9.55895e-05	-3.05713e-10	-1.51124
5018653	chr17:5018653:A:G	6.27764e-17	-1.81113	-6.10073e-10	5.8835e-05	-1.99657	-6.10073e-10
5018831	chr17:5018831:C:T	2.22252e-17	-1.27036	-1.57912	1.56376e-05	-1.7205	-1.60113
5019377	chr17:5019377:T:C	1.67896e-16	-3.05713e-10	-0.827369	0.000125376	-3.05713e-10	-1.23999
5020462	chr17:5020462:G:A	9.72167e-17	0.125361	-1.49913	0.000240552	0.951683	-1.54005
5020485	chr17:5020485:T:A	2.03435e-16	-0.635367	-6.10073e-10	0.000352971	-0.204921	-6.10073e-10
5020710	chr17:5020710:C:T	9.88437e-17	0.251604	-1.60878	0.000367783	1.40433	-1.56815
5021002	chr17:5021002:A:G	1.13598e-16	-3.05713e-10	-1.21804	8.90984e-05	-3.05713e-10	-1.58157
5021038	chr17:5021038:A:G	1.39499e-16	-1.87966	0.867009	4.69006e-05	-2.0541	-0.169182
5021517	chr17:5021517:T:A	8.3225e-17	-3.05713e-10	-1.52916	8.63656e-05	-3.05713e-10	-1.61272
5021533	chr17:5021533:G:A	1.12148e-17	-1.96655	-1.56692	1.10066e-05	-2.05643	-1.61638
5021652	chr17:5021652:T:C	1.9022e-16	-0.702533	-6.10073e-10	0.000118076	-1.29998	-6.10073e-10
5021901	chr17:5021901:G:A	1.53991e-16	-3.05713e-10	-0.913817	9.45287e-05	-3.05713e-10	-1.5224
5022379	chr17:5022379:C:T	1.45129e-16	-3.05713e-10	-0.973088	9.37611e-05	-3.05713e-10	-1.53056
5022813	chr17:5022813:T:C	1.13128e-16	-3.05713e-10	-1.22219	9.41367e-05	-3.05713e-10	-1.52656
5023088	chr17:5023088:C:T	4.44609e-16	-3.05713e-10	0.146484	0.000254419	-3.05713e-10	-0.532324
5023303	chr17:5023303:G:A	1.12793e-17	-1.9732	-1.55454	1.10644e-05	-2.05542	-1.61216
5023312	chr17:5023312:C:T	2.1285e-15	3.27633	-1.56387	4.03084e-05	-1.40234	-0.972413
5023485	chr17:5023485:T:C	9.9672e-17	-3.05713e-10	-1.34883	8.72354e-05	-3.05713e-10	-1.6027
5023826	chr17:5023826:G:A	1.10222e-16	-3.05713e-10	-1.24821	9.28405e-05	-3.05713e-10	-1.54043
5024192	chr17:5024192:TAGG:T	9.15432e-17	-3.05713e-10	-1.4339	0.000131123	-3.05713e-10	-1.19517
5025045	chr17:5025045:T:A	1.49724e-16	-3.05713e-10	-0.941922	9.60227e-05	-3.05713e-10	-1.50672
5025148	chr17:5025148:A:G	1.0946e-16	-3.05713e-10	-1.25515	9.24484e-05	-3.05713e-10	-1.54466
5025209	chr17:5025209:G:A	9.70675e-17	-3.05713e-10	-1.37531	0.00011388	-3.05713e-10	-1.33616
5025493	chr17:5025493:A:G	1.60668e-16	-3.05713e-10	-0.871373	9.73497e-05	-3.05713e-10	-1.493
5025672	chr17:5025672:T:G	7.64238e-17	-3.05713e-10	-1.61442	8.79397e-05	-3.05713e-10	-1.59466
5025712	chr17:5025712:C:T	1.54527e-16	-3.05713e-10	-0.910346	9.37925e-05	-3.05713e-10	-1.53022
5025713	chr17:5025713:A:G	1.15896e-16	-3.05713e-10	-1.19802	8.68694e-05	-3.05713e-10	-1.6069
5025822	chr17:5025822:G:C	9.95557e-17	-3.05713e-10	-1.34999	0.000150014	-3.05713e-10	-1.06058
5026288	chr17:5026288:G:C	8.08068e-17	-3.05713e-10	-1.55865	8.77433e-05	-3.05713e-10	-1.59689
5026429	chr17:5026429:G:A	1.36307e-16	-3.05713e-10	-1.0358	9.16396e-05	-3.05713e-10	-1.55344
5026585	chr17:5026585:A:G	3.73092e-15	-3.05713e-10	2.2737	0.00187158	-3.05713e-10	1.46323
5026820	chr17:5026820:G:A	5.10117e-06	22.9992	0.310566	0.000112689	-0.310546	-1.03613
5026951	chr17:5026951:T:C	9.45835e-17	0.196064	-1.59729	0.000334258	1.33258	-1.59197
5026978	chr17:5026978:T:C	1.07223e-16	-3.05713e-10	-1.2758	0.000165231	-3.05713e-10	-0.963962
5027008	chr17:5027008:C:T	1.31482e-16	-3.05713e-10	-1.07184	9.10462e-05	-3.05713e-10	-1.55994
5027076	chr17:5027076:G:C	1.95111e-17	-1.79692	-1.1828	1.18693e-05	-2.033	-1.56435
5027118	chr17:5027118:GTTTA:G	1.06339e-16	-3.05713e-10	-1.28408	0.000100116	-3.05713e-10	-1.46498
5027167	chr17:5027167:T:C	1.31573e-16	-3.05713e-10	-1.07115	9.10822e-05	-3.05713e-10	-1.55955
5027340	chr17:5027340:A:G	1.30822e-16	-3.05713e-10	-1.07687	9.09546e-05	-3.05713e-10	-1.56095
5027353	chr17:5027353:T:C	1.33107e-16	-3.05713e-10	-1.05956	9.14258e-05	-3.05713e-10	-1.55578
5027409	chr17:5027409:C:T	1.85599e-14	-3.05713e-10	3.87805	8.98088e-05	-3.05713e-10	-1.57362
5027426	chr17:5027426:A:G	2.21251e-17	-1.28221	-1.57179	1.54858e-05	-1.72663	-1.60476
5027692	chr17:5027692:G:A	2.83881e-17	-1.23948	-1.36527	1.59468e-05	-1.70231	-1.59974
5027736	chr17:5027736:T:C	1.2309e-16	-3.05713e-10	-1.13779	8.92582e-05	-3.05713e-10	-1.57977
5027743	chr17:5027743:C:T	1.18073e-16	-1.17941	-6.10073e-10	8.4334e-05	-1.63652	-6.10073e-10
5027912	chr17:5027912:C:T	1.19393e-17	-1.9328	-1.53807	1.11262e-05	-2.058	-1.60401
5028258	chr17:5028258:G:T	2.14756e-06	22.1154	0.32924	9.09062e-05	-0.529752	-1.03173
5028315	chr17:5028315:T:C	1.45001e-16	-3.05713e-10	-0.97397	9.29566e-05	-3.05713e-10	-1.53917
5028524	chr17:5028524:C:T	2.59159e-15	1.90932	-6.10073e-10	6.96135e-05	-1.82835	-6.10073e-10
5028579	chr17:5028579:G:A	1.49308e-16	-3.05713e-10	-0.9447	9.36616e-05	-3.05713e-10	-1.53162
5028696	chr17:5028696:G:C	8.99915e-17	-3.05713e-10	-1.451	8.93542e-05	-3.05713e-10	-1.5787
5028805	chr17:5028805:TTTA:T	9.3626e-17	-3.05713e-10	-1.4114	0.000100393	-3.05713e-10	-1.46222
5029121	chr17:5029121:TATTA:T	7.71085e-17	-3.05713e-10	-1.6055	9.29447e-05	-3.05713e-10	-1.5393
5029242	chr17:5029242:C:G	7.28557e-08	18.9226	0.138481	4.242e-05	-1.1995	-1.12419
5029378	chr17:5029378:G:A	3.49926e-10	15.2417	-1.51916	2.01718e-05	-1.4542	-1.61283
5029546	chr17:5029546:C:T	1.24165e-16	-0.371858	-0.757241	1.50315e-05	-1.98039	-1.38077
5029560	chr17:5029560:C:T	7.97253e-17	-3.05713e-10	-1.57213	8.97294e-05	-3.05713e-10	-1.57451
5030240	chr17:5030240:A:G	9.06445e-17	0.113004	-1.55677	0.000291005	1.21428	-1.61225
5031127	chr17:5031127:C:T	9.21935e-17	-3.05713e-10	-1.42682	0.000131089	-3.05713e-10	-1.19543
5031453	chr17:5031453:G:A	4.21839e-08	18.0325	0.482043	3.76515e-05	-1.37771	-1.06523
5031685	chr17:5031685:G:A	8.44111e-17	-3.05713e-10	-1.51501	8.60958e-05	-3.05713e-10	-1.61585
5032312	chr17:5032312:G:A	1.53984e-17	-1.67511	-1.54134	1.19967e-05	-1.97325	-1.61343
5032537	chr17:5032537:A:G	1.75243e-17	-1.52958	-1.55755	1.33259e-05	-1.87019	-1.61141
5032544	chr17:5032544:G:C	8.0736e-17	-3.05713e-10	-1.55953	8.62974e-05	-3.05713e-10	-1.61351
5033455	chr17:5033455:C:T	6.25954e-17	-1.81402	-6.10073e-10	5.99235e-05	-1.97824	-6.10073e-10
5033603	chr17:5033603:C:T	1.73291e-17	-1.70631	-1.39202	1.19285e-05	-1.99041	-1.60197
5033677	chr17:5033677:G:A	2.40093e-17	-1.25478	-1.51749	1.30791e-05	-1.95763	-1.54266
5034280	chr17:5034280:T:C	1.89394e-17	-1.3933	-1.61617	1.49483e-05	-1.77232	-1.59439
5034608	chr17:5034608:C:A	5.88561e-17	-1.87562	-6.10073e-10	5.56042e-05	-2.05305	-6.10073e-10
5034672	chr17:5034672:C:T	1.20057e-08	16.5282	0.729775	4.44793e-05	-1.58156	-0.694719
5034687	chr17:5034687:T:C	2.92313e-17	-1.26387	-1.3116	1.2267e-05	-1.95642	-1.60798
5034880	chr17:5034880:G:A	8.36445e-17	-3.05713e-10	-1.52414	0.000124528	-3.05713e-10	-1.24677
5035046	chr17:5035046:A:G	7.9185e-17	-3.05713e-10	-1.57893	9.22335e-05	-3.05713e-10	-1.54698
5035162	chr17:5035162:G:A	1.24667e-16	-3.05713e-10	-1.12507	0.000128563	-3.05713e-10	-1.21489
5035635	chr17:5035635:C:T	8.68717e-17	-3.05713e-10	-1.48628	0.000103429	-3.05713e-10	-1.43242
5035738	chr17:5035738:G:A	9.85564e-17	-3.05713e-10	-1.36008	9.13233e-05	-3.05713e-10	-1.5569
5035789	chr17:5035789:A:G	3.32423e-17	-1.00277	-1.44412	1.40615e-05	-1.81186	-1.61601
5036095	chr17:5036095:G:A	8.41302e-17	-3.05713e-10	-1.51835	8.78139e-05	-3.05713e-10	-1.59609
5036358	chr17:5036358:A:G	7.15439e-15	2.92477	-6.10073e-10	0.00013936	-1.13425	-6.10073e-10
5036560	chr17:5036560:T:C	1.63028e-17	-1.54283	-1.61655	1.35772e-05	-1.86816	-1.59475
5036632	chr17:5036632:G:A	8.1456e-17	-3.05713e-10	-1.55065	9.56627e-05	-3.05713e-10	-1.51048
5036692	chr17:5036692:G:A	4.06207e-16	1.52193	-1.46578	1.90654e-05	-1.89915	-1.22428
5037526	chr17:5037526:A:G	1.61057e-17	-1.55822	-1.61332	1.33387e-05	-1.87772	-1.60293
5038060	chr17:5038060:A:C	7.93939e-17	-3.05713e-10	-1.57629	9.2439e-05	-3.05713e-10	-1.54476
5038404	chr17:5038404:T:A	9.74781e-17	-1.31264	-0.0584482	1.95898e-05	-1.97309	-1.12321
5038796	chr17:5038796:G:A	5.07217e-17	-2.02436	-6.10073e-10	5.54478e-05	-2.05587	-6.10073e-10
5039011	chr17:5039011:T:C	6.65201e-16	-3.05713e-10	0.549377	0.00332291	-3.05713e-10	2.03729
5039221	chr17:5039221:G:T	3.24324e-14	4.4362	-6.10073e-10	0.0792596	5.20918	-6.10073e-10
5039720	chr17:5039720:C:T	4.0828e-08	17.7232	0.758756	5.71838e-05	-1.35456	-0.670479
5039881	chr17:5039881:A:G	2.1626e-15	2.68059	-0.952236	1.78299e-05	-2.00006	-1.19038
5039945	chr17:5039945:C:T	7.77567e-17	-3.05713e-10	-1.59713	9.49574e-05	-3.05713e-10	-1.51788
5039984	chr17:5039984:G:A	9.56774e-17	-3.05713e-10	-1.38973	8.61004e-05	-3.05713e-10	-1.61579
5040284	chr17:5040284:C:A	8.98002e-17	-3.05713e-10	-1.45312	8.60479e-05	-3.05713e-10	-1.6164
5040454	chr17:5040454:A:G	8.75785e-17	-3.05713e-10	-1.47818	8.94421e-05	-3.05713e-10	-1.57772
5040489	chr17:5040489:G:A	8.69005e-17	-3.05713e-10	-1.48595	0.000143411	-3.05713e-10	-1.1056
5040538	chr17:5040538:G:A	2.58114e-15	-3.05713e-10	1.90527	0.0013827	-3.05713e-10	1.16048
5040957	chr17:5040957:A:G	3.03964e-17	-1.34426	-1.19213	1.22347e-05	-1.98281	-1.58422
5041329	chr17:5041329:T:C	1.13687e-15	1.08532	-6.10073e-10	0.000643927	0.396277	-6.10073e-10
5041902	chr17:5041902:G:A	1.10203e-16	-3.05713e-10	-1.24839	0.00015738	-3.05713e-10	-1.01264
5042439	chr17:5042439:T:G	7.6548e-17	-3.05713e-10	-1.61279	9.04899e-05	-3.05713e-10	-1.56607
5042733	chr17:5042733:A:G	7.05539e-09	17.3215	-0.595171	2.57995e-05	-1.43013	-1.39083
5042978	chr17:5042978:G:A	7.84817e-17	-3.05713e-10	-1.58785	0.000109831	-3.05713e-10	-1.37236
5043030	chr17:5043030:G:A	3.07903e-17	-1.4181	-1.10541	1.20592e-05	-2.00638	-1.5751
5043600	chr17:5043600:C:T	2.36604e-15	-3.05713e-10	1.81826	0.00127249	-3.05713e-10	1.07742
5043622	chr17:5043622:C:T	1.55371e-16	-3.05713e-10	-0.904899	0.000108314	-3.05713e-10	-1.38627
5043931	chr17:5043931:G:A	8.24636e-17	-3.05713e-10	-1.53836	9.69332e-05	-3.05713e-10	-1.49729
5043952	chr17:5043952:C:T	8.63484e-17	-3.05713e-10	-1.49232	8.9581e-05	-3.05713e-10	-1.57616
5044010	chr17:5044010:C:T	1.81991e-15	2.44442	-0.88859	2.44574e-05	-1.45684	-1.41753
5044187	chr17:5044187:G:A	1.89097e-17	-1.39434	-1.6167	1.49511e-05	-1.77851	-1.58801
5044881	chr17:5044881:G:A	1.04119e-16	-3.05713e-10	-1.30518	0.000147922	-3.05713e-10	-1.07462
5044887	chr17:5044887:G:T	8.55286e-17	-3.05713e-10	-1.50186	0.000127644	-3.05713e-10	-1.22206
5045049	chr17:5045049:G:A	5.10591e-17	-2.01773	-6.10073e-10	5.71138e-05	-2.02626	-6.10073e-10
5045293	chr17:5045293:C:T	3.03029e-17	-1.35831	-1.18116	1.20373e-05	-1.98844	-1.59486
5045428	chr17:5045428:G:A	1.12364e-16	-3.05713e-10	-1.22896	0.000100632	-3.05713e-10	-1.45984
5045682	chr17:5045682:CCT:C	7.3889e-17	-1.31766	-0.330488	1.49695e-05	-1.97944	-1.38586
5045739	chr17:5045739:G:A	9.86117e-17	-3.05713e-10	-1.35952	9.53031e-05	-3.05713e-10	-1.51425
5045767	chr17:5045767:G:T	1.77707e-17	-1.4821	-1.59106	1.37691e-05	-1.83228	-1.6166
5046419	chr17:5046419:C:T	6.57084e-09	17.1873	-0.532054	2.72179e-05	-1.41915	-1.34828
5046880	chr17:5046880:C:T	7.55424e-09	17.3222	-0.527532	2.8075e-05	-1.39036	-1.34607
5047297	chr17:5047297:T:C	3.11418e-17	-1.43712	-1.07504	1.21356e-05	-2.01125	-1.56391
5047299	chr17:5047299:T:C	2.99091e-17	-1.50525	-1.0473	1.203e-05	-2.02876	-1.55514
5047309	chr17:5047309:T:C	2.00197e-17	-1.35014	-1.60385	1.50097e-05	-1.74945	-1.61316
5047310	chr17:5047310:G:A	1.41036e-16	-3.05713e-10	-1.0017	0.000111337	-3.05713e-10	-1.35875
5047393	chr17:5047393:G:C	7.65339e-17	-3.05713e-10	-1.61298	9.055e-05	-3.05713e-10	-1.56541
5047552	chr17:5047552:C:A	8.73318e-17	-3.05713e-10	-1.481	0.000133767	-3.05713e-10	-1.17521
5047779	chr17:5047779:G:A	1.90918e-17	-1.38841	-1.61304	1.47794e-05	-1.77407	-1.60401
5047803	chr17:5047803:G:A	3.80239e-17	-1.32619	-0.986312	1.29369e-05	-1.97822	-1.533
5047835	chr17:5047835:T:C	1.86269e-17	-1.41728	-1.60883	1.44283e-05	-1.79262	-1.6095
5047998	chr17:5047998:C:T	2.85672e-15	-3.05713e-10	2.00672	0.00149892	-3.05713e-10	1.24119
5048290	chr17:5048290:C:T	4.90971e-17	-2.05691	-6.10073e-10	5.66784e-05	-2.03391	-6.10073e-10
5048364	chr17:5048364:T:G	1.16101e-16	-3.05713e-10	-1.19625	9.17879e-05	-3.05713e-10	-1.55183
5048366	chr17:5048366:TTTTTTTGTTTTG:T	9.71859e-17	-3.05713e-10	-1.37409	9.53735e-05	-3.05713e-10	-1.51351
5048889	chr17:5048889:G:A	2.6184e-17	-1.33664	-1.34893	1.18914e-05	-1.98158	-1.61391
5048987	chr17:5048987:C:T	7.33908e-17	-1.65491	-6.10073e-10	0.00013925	-1.13503	-6.10073e-10
5049017	chr17:5049017:C:T	2.06766e-16	0.671515	-1.29064	1.19046e-05	-2.01309	-1.58129
5049143	chr17:5049143:G:A	2.4268e-15	-3.05713e-10	1.84362	0.00133254	-3.05713e-10	1.12354
5049490	chr17:5049490:G:A	8.83811e-17	-3.05713e-10	-1.46905	8.60146e-05	-3.05713e-10	-1.61679
5049639	chr17:5049639:A:G	1.11191e-17	-1.93829	-1.60375	1.14926e-05	-2.05626	-1.57335
5049647	chr17:5049647:GCTT:G	8.13389e-17	-3.05713e-10	-1.55209	8.99536e-05	-3.05713e-10	-1.57201
5049745	chr17:5049745:C:T	1.10195e-15	-3.05713e-10	1.05413	0.000665137	-3.05713e-10	0.428686
5050147	chr17:5050147:A:C	6.08008e-17	-1.75529	-0.0878159	3.95044e-05	-0.785917	-1.60898
5050429	chr17:5050429:G:T	1.6039e-17	-1.66964	-1.50605	1.57615e-05	-2.00661	-1.30712
5050461	chr17:5050461:G:A	7.03463e-10	16.0293	-1.60848	0.000118427	0.100763	-1.39777
5050547	chr17:5050547:CACAA:C	7.3196e-17	-1.65757	-6.10073e-10	5.98191e-05	-1.97998	-6.10073e-10
5050815	chr17:5050815:T:C	5.58619e-16	-3.05713e-10	0.374755	0.00222777	-3.05713e-10	1.63745
5050984	chr17:5050984:G:A	1.18824e-16	-3.05713e-10	-1.17307	0.000106504	-3.05713e-10	-1.40312
5051343	chr17:5051343:C:T	7.77746e-17	-3.05713e-10	-1.5969	8.64096e-05	-3.05713e-10	-1.61221
5051537	chr17:5051537:G:A	1.00182e-17	-2.04805	-1.59826	1.16579e-05	-2.01824	-1.59708
5051684	chr17:5051684:A:T	8.28734e-17	-3.05713e-10	-1.5334	8.60384e-05	-3.05713e-10	-1.61651
5051911	chr17:5051911:G:T	2.91171e-17	-0.965984	-1.6134	1.21214e-05	-2.0143	-1.56203
5051989	chr17:5051989:C:A	7.62413e-17	-3.05713e-10	-1.61681	8.9395e-05	-3.05713e-10	-1.57824
5052076	chr17:5052076:T:C	3.67681e-17	-1.20985	-1.13623	2.39596e-05	-2.05512	-0.839813
5052115	chr17:5052115:G:A	8.42257e-17	-3.05713e-10	-1.51721	9.0606e-05	-3.05713e-10	-1.56479
5052135	chr17:5052135:G:A	3.66419e-17	-0.949403	-1.40012	1.39034e-05	-2.01628	-1.42289
5052198	chr17:5052198:C:T	1.12161e-16	-3.05713e-10	-1.23078	8.72921e-05	-3.05713e-10	-1.60205
5052431	chr17:5052431:C:T	5.16694e-17	-2.00585	-6.10073e-10	6.96503e-05	-1.82782	-6.10073e-10
5052498	chr17:5052498:T:C	4.27855e-16	-3.05713e-10	0.108072	0.000298684	-3.05713e-10	-0.371921
5052550	chr17:5052550:G:A	9.81966e-18	-2.05719	-1.60913	1.40197e-05	-1.95277	-1.47807
5052629	chr17:5052629:C:T	7.95182e-17	-1.57473	-6.10073e-10	0.000143955	-1.10181	-6.10073e-10
5052730	chr17:5052730:T:C	7.74103e-16	-3.05713e-10	0.700993	0.00238224	-3.05713e-10	1.70449
5053297	chr17:5053297:A:G	9.09313e-17	-3.05713e-10	-1.44061	0.000159385	-3.05713e-10	-0.999987
5053435	chr17:5053435:A:G	9.19476e-17	-3.05713e-10	-1.42949	0.00016277	-3.05713e-10	-0.97897
5053634	chr17:5053634:G:A	8.93741e-17	-3.05713e-10	-1.45788	0.000154256	-3.05713e-10	-1.03269
5053645	chr17:5053645:G:A	7.30562e-16	-3.05713e-10	0.643102	0.00222679	-3.05713e-10	1.63701
5053927	chr17:5053927:T:TC	7.82323e-17	-3.05713e-10	-1.59103	9.5636e-05	-3.05713e-10	-1.51076
5053976	chr17:5053976:G:A	8.75095e-17	-3.05713e-10	-1.47897	8.60416e-05	-3.05713e-10	-1.61648
5054032	chr17:5054032:C:T	1.94518e-16	-3.05713e-10	-0.680188	0.000118713	-3.05713e-10	-1.2946
5054584	chr17:5054584:G:A	9.78692e-17	-3.05713e-10	-1.36708	9.90252e-05	-3.05713e-10	-1.47593
5054778	chr17:5054778:C:A	9.80634e-17	-3.05713e-10	-1.3651	9.91252e-05	-3.05713e-10	-1.47492
5055348	chr17:5055348:G:A	1.01635e-17	-2.02081	-1.6111	1.30182e-05	-2.03078	-1.47418
5055448	chr17:5055448:G:A	3.10946e-17	-1.5209	-0.992775	1.54729e-05	-2.04927	-1.28295
5055462	chr17:5055462:C:T	9.75324e-18	-2.05819	-1.61493	1.13174e-05	-2.05688	-1.58809
5055504	chr17:5055504:AC:A	1.02114e-16	-3.05713e-10	-1.32462	0.00010211	-3.05713e-10	-1.44525
5055547	chr17:5055547:T:G	1.86769e-17	-1.46723	-1.5562	1.20454e-05	-1.97337	-1.60926
5055604	chr17:5055604:CT:C	9.16529e-17	-3.05713e-10	-1.4327	9.47311e-05	-3.05713e-10	-1.52027
5056043	chr17:5056043:A:G	4.67565e-17	-0.575801	-1.52996	2.75284e-05	-1.60626	-1.14983
5056280	chr17:5056280:C:A	1.12675e-16	-3.05713e-10	-1.2262	0.000105963	-3.05713e-10	-1.40822
5056835	chr17:5056835:T:C	9.27191e-17	-3.05713e-10	-1.42114	0.000100167	-3.05713e-10	-1.46447
5056901	chr17:5056901:C:G	7.09976e-16	-3.05713e-10	0.614519	0.00334619	-3.05713e-10	2.04427
5057097	chr17:5057097:A:G	6.82155e-17	-1.72804	-6.10073e-10	6.33611e-05	-1.92246	-6.10073e-10
5057164	chr17:5057164:G:T	1.23262e-16	-3.05713e-10	-1.1364	0.000112934	-3.05713e-10	-1.34451
5057412	chr17:5057412:C:G	1.68669e-16	-3.05713e-10	-0.822772	8.60192e-05	-3.05713e-10	-1.61674
5057417	chr17:5057417:C:T	2.48952e-17	-1.16224	-1.5738	1.39392e-05	-1.83509	-1.60151
5057666	chr17:5057666:T:C	2.74897e-16	-3.05713e-10	-0.334314	0.000207899	-3.05713e-10	-0.734255
5057892	chr17:5057892:C:T	8.91871e-17	-0.483022	-0.976953	1.63411e-05	-1.79367	-1.48395
5057947	chr17:5057947:A:G	3.00365e-17	-1.21122	-1.33708	1.528e-05	-1.86136	-1.4834
5057948	chr17:5057948:C:T	1.21743e-16	-3.05713e-10	-1.1488	0.000239616	-3.05713e-10	-0.59227
5057955	chr17:5057955:T:C	1.14276e-15	-3.05713e-10	1.09049	0.000727721	-3.05713e-10	0.51861
5058243	chr17:5058243:G:A	1.19929e-17	-2.0174	-1.44899	1.35371e-05	-2.0211	-1.44477
5059579	chr17:5059579:C:G	1.3528e-16	-3.05713e-10	-1.04337	0.000121148	-3.05713e-10	-1.2743
5059839	chr17:5059839:C:T	4.66273e-17	-1.0124	-1.09613	1.82558e-05	-1.80485	-1.36198
5059940	chr17:5059940:C:G	8.94424e-17	-3.05713e-10	-1.45712	8.61022e-05	-3.05713e-10	-1.61577
5059986	chr17:5059986:T:C	4.17907e-17	-1.45825	-0.75979	2.26833e-05	-1.93511	-1.01456
5060020	chr17:5060020:C:T	2.3793e-15	-3.05713e-10	1.82385	0.00274926	-3.05713e-10	1.84778
5060034	chr17:5060034:G:T	3.52122e-17	-1.52841	-0.860906	2.01965e-05	-1.9666	-1.0992
5060069	chr17:5060069:G:T	3.19067e-16	-0.18531	-6.10073e-10	8.65446e-05	-1.61065	-6.10073e-10
5060269	chr17:5060269:T:C	8.08613e-17	-3.05713e-10	-1.55798	0.000114859	-3.05713e-10	-1.32761
5060287	chr17:5060287:T:C	1.02494e-16	-3.05713e-10	-1.3209	9.93662e-05	-3.05713e-10	-1.4725
5060586	chr17:5060586:G:C	1.40125e-16	-3.05713e-10	-1.00818	8.90006e-05	-3.05713e-10	-1.58266
5060715	chr17:5060715:C:T	8.81125e-17	-3.05713e-10	-1.4721	9.78599e-05	-3.05713e-10	-1.48777
5060718	chr17:5060718:G:A	7.63573e-17	-3.05713e-10	-1.61529	9.23112e-05	-3.05713e-10	-1.54614
5060766	chr17:5060766:T:C	3.40769e-16	-3.05713e-10	-0.119508	0.000186667	-3.05713e-10	-0.84198
5061323	chr17:5061323:C:T	2.17444e-17	-1.37822	-1.49313	1.31477e-05	-1.88526	-1.6098
5061352	chr17:5061352:T:C	1.06587e-17	-2.05485	-1.52948	1.10563e-05	-2.05757	-1.61074
5061519	chr17:5061519:A:T	1.30334e-16	-0.104833	-0.975783	1.92054e-05	-1.62974	-1.48638
5061609	chr17:5061609:G:A	1.23503e-16	-3.05713e-10	-1.13444	8.77014e-05	-3.05713e-10	-1.59737
5061620	chr17:5061620:A:G	7.66996e-17	-3.05713e-10	-1.61082	9.32809e-05	-3.05713e-10	-1.53569
5061634	chr17:5061634:A:G	2.0581e-17	-1.53133	-1.39501	1.26275e-05	-1.95827	-1.57716
5061674	chr17:5061674:G:C	2.15979e-17	-1.487	-1.39112	1.36351e-05	-1.94493	-1.51373
5061789	chr17:5061789:G:A	2.76492e-16	-3.05713e-10	-0.328531	0.000581569	-3.05713e-10	0.294422
5062127	chr17:5062127:C:T	8.28624e-16	-3.05713e-10	0.769055	0.00146931	-3.05713e-10	1.22124
5062195	chr17:5062195:A:G	7.65893e-17	-3.05713e-10	-1.61226	9.41297e-05	-3.05713e-10	-1.52663
5062268	chr17:5062268:A:G	1.78401e-16	-3.05713e-10	-0.766678	0.000143186	-3.05713e-10	-1.10716
5062515	chr17:5062515:C:T	7.64134e-17	-3.05713e-10	-1.61455	0.00013176	-3.05713e-10	-1.19032
5062805	chr17:5062805:A:G	1.17826e-16	-0.154351	-1.02715	1.83304e-05	-1.65476	-1.50799
5062812	chr17:5062812:T:C	1.92194e-16	-3.05713e-10	-0.692209	0.00011746	-3.05713e-10	-1.30521
5062850	chr17:5062850:G:C	6.59824e-17	-0.539369	-1.22196	3.02482e-05	-1.51224	-1.14963
5063625	chr17:5063625:C:T	2.09135e-16	-3.05713e-10	-0.607732	0.000164756	-3.05713e-10	-0.966841
5063659	chr17:5063659:G:A	1.65457e-17	-1.87978	-1.2648	1.32458e-05	-2.05747	-1.43015
5063678	chr17:5063678:T:A	4.92032e-17	-2.05475	-6.10073e-10	5.61432e-05	-2.0434	-6.10073e-10
5063799	chr17:5063799:C:T	8.23595e-17	-3.05713e-10	-1.53962	8.6924e-05	-3.05713e-10	-1.60627
5063821	chr17:5063821:T:C	9.90205e-17	-3.05713e-10	-1.35538	8.61601e-05	-3.05713e-10	-1.6151
5064137	chr17:5064137:A:T	1.37623e-16	-3.05713e-10	-1.02619	0.000131855	-3.05713e-10	-1.1896
5064263	chr17:5064263:C:T	6.88738e-16	-3.05713e-10	0.584149	0.000461725	-3.05713e-10	0.0636611
5064404	chr17:5064404:C:T	1.5277e-17	-1.95082	-1.27355	1.5247e-05	-1.94393	-1.40299
5064512	chr17:5064512:A:T	2.3518e-17	-1.39394	-1.39901	1.39037e-05	-1.92308	-1.51607
5064531	chr17:5064531:C:T	5.731e-17	-0.770616	-1.13162	3.10553e-05	-1.59271	-1.04283
5064728	chr17:5064728:C:T	5.43827e-17	-1.95467	-6.10073e-10	7.35055e-05	-1.77395	-6.10073e-10
5064827	chr17:5064827:A:G	2.75367e-17	-1.06387	-1.57133	1.7485e-05	-1.72592	-1.48405
5064978	chr17:5064978:C:T	5.93925e-16	-3.05713e-10	0.436042	0.00261007	-3.05713e-10	1.79582
5064982	chr17:5064982:A:G	1.76716e-16	-3.05713e-10	-0.776166	0.000142345	-3.05713e-10	-1.11305
5065064	chr17:5065064:TC:T	8.97793e-17	-3.05713e-10	-1.45336	9.0955e-05	-3.05713e-10	-1.56094
5065202	chr17:5065202:C:T	2.86046e-17	-1.01773	-1.57941	1.88296e-05	-1.66178	-1.4741
5065278	chr17:5065278:G:A	7.64704e-17	-3.05713e-10	-1.61381	9.72582e-05	-3.05713e-10	-1.49394
5065669	chr17:5065669:C:T	5.61432e-17	-1.92281	-6.10073e-10	5.59377e-05	-2.04707	-6.10073e-10
5065717	chr17:5065717:G:A	1.05175e-16	-0.671905	-0.623183	4.63751e-05	-1.57194	-0.662608
5065813	chr17:5065813:T:C	9.65486e-17	0.15424	-1.53491	1.94943e-05	-1.49544	-1.60574
5065941	chr17:5065941:T:C	1.01428e-16	0.192158	-1.52352	1.99671e-05	-1.47585	-1.60137
5066063	chr17:5066063:A:G	1.0565e-16	0.246376	-1.53695	2.04064e-05	-1.44886	-1.6066
5066327	chr17:5066327:G:A	1.02947e-16	0.122323	-1.43882	1.85746e-05	-1.53675	-1.61276
5066399	chr17:5066399:G:A	7.34625e-17	-1.18101	-0.472928	2.6875e-05	-1.67282	-1.10729
5066645	chr17:5066645:C:T	1.74062e-17	-1.61045	-1.48344	1.37477e-05	-1.98446	-1.46598
5066720	chr17:5066720:G:T	1.13615e-16	-0.164789	-1.0531	3.18504e-05	-1.93186	-0.678396
5066733	chr17:5066733:A:C	7.62643e-17	-3.05713e-10	-1.61651	8.60143e-05	-3.05713e-10	-1.61679
5066737	chr17:5066737:A:G	3.15601e-16	-3.05713e-10	-0.196233	0.000671753	-3.05713e-10	0.438582
5067268	chr17:5067268:T:G	8.32016e-17	-3.05713e-10	-1.52945	9.19203e-05	-3.05713e-10	-1.55039
5068020	chr17:5068020:A:G	8.32361e-17	-3.05713e-10	-1.52903	8.68993e-05	-3.05713e-10	-1.60656
5068061	chr17:5068061:G:A	7.64131e-17	-3.05713e-10	-1.61456	0.000105145	-3.05713e-10	-1.41597
5068306	chr17:5068306:C:T	7.64702e-17	-3.05713e-10	-1.61381	0.000105771	-3.05713e-10	-1.41003
5068371	chr17:5068371:G:A	7.7626e-16	-3.05713e-10	0.703775	0.00052359	-3.05713e-10	0.189401
5068454	chr17:5068454:T:A	6.52248e-16	-3.05713e-10	0.529713	0.000449068	-3.05713e-10	0.0358665
5068596	chr17:5068596:G:A	5.29451e-17	-1.98146	-6.10073e-10	5.59895e-05	-2.04614	-6.10073e-10
5068619	chr17:5068619:ATAAAT:A	7.63997e-17	-3.05713e-10	-1.61473	0.0001049	-3.05713e-10	-1.4183
5068622	chr17:5068622:A:C	8.03295e-17	-1.56458	-6.10073e-10	5.9893e-05	-1.97875	-6.10073e-10
5068823	chr17:5068823:T:A	2.11817e-17	-1.75377	-1.1438	2.23591e-05	-2.02296	-0.941118
5069317	chr17:5069317:C:T	7.62982e-17	-3.05713e-10	-1.61606	8.6312e-05	-3.05713e-10	-1.61334
5069625	chr17:5069625:A:G	8.2443e-17	-3.05713e-10	-1.53861	8.72009e-05	-3.05713e-10	-1.60309
5069680	chr17:5069680:C:T	8.57645e-17	-0.717481	-0.781626	3.99682e-05	-2.03388	-0.349341
5069756	chr17:5069756:C:A	5.52654e-17	-1.93857	-6.10073e-10	5.53932e-05	-2.05685	-6.10073e-10
5070087	chr17:5070087:A:G	1.5095e-16	0.420347	-1.35411	2.10917e-05	-2.04038	-0.982042
5070271	chr17:5070271:G:A	8.0565e-17	-3.05713e-10	-1.56165	8.6592e-05	-3.05713e-10	-1.6101
5070378	chr17:5070378:T:C	1.21506e-16	-3.05713e-10	-1.15075	0.000118247	-3.05713e-10	-1.29853
5070412	chr17:5070412:G:A	8.40987e-17	-3.05713e-10	-1.51872	0.000108833	-3.05713e-10	-1.38149
5070487	chr17:5070487:G:A	2.23974e-16	0.820545	-1.35973	1.39757e-05	-1.81813	-1.61585
5070600	chr17:5070600:GA:G	1.46293e-16	-1.97814	1.01304	9.15939e-05	-1.97901	0.425063
5070701	chr17:5070701:T:C	3.36583e-17	-2.04263	-0.39182	1.58524e-05	-1.88585	-1.42214
5070758	chr17:5070758:C:T	1.92276e-16	-2.058	1.36622	5.30555e-05	-2.00581	-0.0941605
5071434	chr17:5071434:G:T	8.1157e-17	-3.05713e-10	-1.55433	8.78314e-05	-3.05713e-10	-1.59589
5071697	chr17:5071697:G:T	6.97378e-17	-1.39307	-0.312895	2.08191e-05	-1.80451	-1.23093
5071758	chr17:5071758:G:A	8.7821e-17	-0.617402	-0.85801	0.000109215	-1.84867	0.47068
5071936	chr17:5071936:T:G	4.64651e-17	-2.02889	-0.0831185	2.73866e-05	-2.0194	-0.741853
5072021	chr17:5072021:A:G	5.57367e-16	-3.05713e-10	0.372512	0.00239516	-3.05713e-10	1.7099
5072131	chr17:5072131:C:A	3.81613e-17	-0.707212	-1.60168	1.77882e-05	-1.8617	-1.33108
5072472	chr17:5072472:C:T	5.83595e-16	-3.05713e-10	0.418496	0.00249901	-3.05713e-10	1.75234
5072944	chr17:5072944:C:T	6.3567e-16	-3.05713e-10	0.503967	0.0027586	-3.05713e-10	1.85117
5073038	chr17:5073038:C:T	1.75459e-16	-0.783308	-6.10073e-10	5.81243e-05	-2.00872	-6.10073e-10
5073239	chr17:5073239:A:G	1.1659e-16	-3.05713e-10	-1.19205	0.000113431	-3.05713e-10	-1.34011
5073642	chr17:5073642:A:G	8.35807e-17	-3.05713e-10	-1.5249	8.63561e-05	-3.05713e-10	-1.61283
5073647	chr17:5073647:C:G	1.09126e-15	0.102224	0.942152	7.09399e-05	-1.3861	-0.423374
5074146	chr17:5074146:G:A	1.04982e-17	-2.0457	-1.55381	1.74295e-05	-1.87818	-1.33496
5074353	chr17:5074353:A:C	2.58541e-16	-3.05713e-10	-0.395658	0.000449711	-3.05713e-10	0.0372971
5075188	chr17:5075188:T:G	9.54962e-17	-3.05713e-10	-1.39163	8.69316e-05	-3.05713e-10	-1.60619
5075199	chr17:5075199:A:T	2.90018e-16	-1.96435	1.68358	2.57483e-05	-2.02954	-0.793396
5075837	chr17:5075837:A:G	2.03121e-16	0.173777	-0.810685	4.69236e-05	-1.83569	-0.387101
5076086	chr17:5076086:G:A	4.01331e-17	-0.715439	-1.54307	3.30301e-05	-0.960961	-1.61293
5076123	chr17:5076123:A:G	1.48387e-15	-2.05764	3.40934	5.09226e-05	-1.72561	-0.415395
5076191	chr17:5076191:G:A	1.55566e-16	-3.05713e-10	-0.903642	0.000107514	-3.05713e-10	-1.39369
5076264	chr17:5076264:G:A	9.58622e-17	-3.05713e-10	-1.3878	8.70349e-05	-3.05713e-10	-1.605
5076311	chr17:5076311:T:G	1.31722e-16	-0.987542	-0.0824773	3.00425e-05	-1.53366	-1.13504
5076474	chr17:5076474:G:C	6.26844e-16	-3.05713e-10	0.489985	0.00269759	-3.05713e-10	1.82881
5076578	chr17:5076578:T:A	8.10941e-17	-3.05713e-10	-1.5551	8.78514e-05	-3.05713e-10	-1.59566
5076615	chr17:5076615:T:C	9.7896e-17	-3.05713e-10	-1.36681	8.66391e-05	-3.05713e-10	-1.60956
5076844	chr17:5076844:G:A	1.1639e-16	-3.05713e-10	-1.19377	0.000114319	-3.05713e-10	-1.33232
5076878	chr17:5076878:T:C	3.63371e-16	-3.05713e-10	-0.055289	0.000138563	-3.05713e-10	-1.13998
5077692	chr17:5077692:A:G	1.0319e-17	-2.0269	-1.58982	1.28016e-05	-2.01477	-1.50696
5078016	chr17:5078016:G:A	5.10911e-17	-2.0171	-6.10073e-10	6.9263e-05	-1.8334	-6.10073e-10
5078305	chr17:5078305:G:A	7.03162e-16	-3.05713e-10	0.604876	0.00048082	-3.05713e-10	0.104185
5078412	chr17:5078412:C:G	8.41201e-17	-3.05713e-10	-1.51847	8.76746e-05	-3.05713e-10	-1.59768
5078421	chr17:5078421:A:G	7.91342e-17	-3.05713e-10	-1.57957	9.12439e-05	-3.05713e-10	-1.55777
5078893	chr17:5078893:A:G	7.70822e-17	-3.05713e-10	-1.60584	0.000108086	-3.05713e-10	-1.38838
5079385	chr17:5079385:T:C	1.01929e-16	-1.74662	0.420186	5.95775e-05	-1.78087	-0.203158
5079454	chr17:5079454:C:T	2.90306e-16	-3.05713e-10	-0.279778	8.90216e-05	-3.05713e-10	-1.58243
5079473	chr17:5079473:G:C	7.63147e-17	-3.05713e-10	-1.61585	9.08622e-05	-3.05713e-10	-1.56196
5079600	chr17:5079600:C:T	8.60422e-17	-3.05713e-10	-1.49587	9.04715e-05	-3.05713e-10	-1.56627
5079859	chr17:5079859:G:A	5.22158e-17	-1.02317	-0.972161	0.000157416	-0.299531	-0.712887
5080535	chr17:5080535:CTCA:C	1.07485e-16	-3.05713e-10	-1.27336	0.00014863	-3.05713e-10	-1.06985
5081095	chr17:5081095:T:C	1.20732e-16	-1.15714	-6.10073e-10	0.000134264	-1.1715	-6.10073e-10
5081152	chr17:5081152:A:G	2.54119e-17	-1.91353	-0.801962	2.23201e-05	-1.61697	-1.34885
5081275	chr17:5081275:C:G	1.86737e-16	-3.05713e-10	-0.721012	0.000308019	-3.05713e-10	-0.341148
5081312	chr17:5081312:G:C	1.01475e-15	-3.05713e-10	0.971687	0.000574879	-3.05713e-10	0.282852
5082027	chr17:5082027:C:A	2.26484e-16	-3.05713e-10	-0.528037	0.000100429	-3.05713e-10	-1.46186
5082065	chr17:5082065:A:C	3.0499e-16	-3.05713e-10	-0.230432	0.000174882	-3.05713e-10	-0.907197
5082184	chr17:5082184:A:G	1.11533e-16	-3.05713e-10	-1.23639	9.4048e-05	-3.05713e-10	-1.5275
5082220	chr17:5082220:G:A	1.0156e-17	-2.05616	-1.57648	1.27276e-05	-2.00074	-1.52679
5082304	chr17:5082304:G:A	7.64775e-17	-3.05713e-10	-1.61372	8.8713e-05	-3.05713e-10	-1.5859
5082488	chr17:5082488:C:T	9.86254e-17	-0.941113	-0.418271	5.71289e-05	-1.02618	-0.999814
5082540	chr17:5082540:T:G	7.8954e-17	-3.05713e-10	-1.58185	8.65923e-05	-3.05713e-10	-1.6101
5082607	chr17:5082607:A:G	7.64952e-17	-3.05713e-10	-1.61348	9.03803e-05	-3.05713e-10	-1.56728
5082726	chr17:5082726:C:T	9.67849e-17	-1.03276	-0.345456	5.54835e-05	-1.11409	-0.941134
5082822	chr17:5082822:A:G	1.40014e-16	-3.05713e-10	-1.00897	0.000116413	-3.05713e-10	-1.31417
5083257	chr17:5083257:C:T	1.29343e-16	-3.05713e-10	-1.08825	8.60348e-05	-3.05713e-10	-1.61656
5083430	chr17:5083430:G:A	1.71151e-16	-1.71151	0.903344	7.96755e-05	-1.73865	0.0453075
5083559	chr17:5083559:A:G	9.09084e-17	-3.05713e-10	-1.44086	9.68753e-05	-3.05713e-10	-1.49788
5083684	chr17:5083684:G:A	8.14544e-16	0.751917	-6.10073e-10	0.0017625	1.40318	-6.10073e-10
5083908	chr17:5083908:C:T	1.01717e-17	-2.04883	-1.58227	1.40188e-05	-1.91321	-1.5177
5083991	chr17:5083991:C:T	1.7684e-14	3.82971	-6.10073e-10	0.00035161	-0.208785	-6.10073e-10
5084367	chr17:5084367:T:C	1.22651e-16	-3.05713e-10	-1.14137	0.00010438	-3.05713e-10	-1.42327
5084432	chr17:5084432:C:T	2.23123e-16	-3.05713e-10	-0.542988	0.000181241	-3.05713e-10	-0.871481
5084468	chr17:5084468:G:A	9.2159e-17	-3.05713e-10	-1.4272	9.79703e-05	-3.05713e-10	-1.48664
5084635	chr17:5084635:C:T	1.16543e-16	-0.591063	-0.601392	6.39227e-05	-0.851018	-1.06262
5084973	chr17:5084973:A:G	8.51804e-17	-3.05713e-10	-1.50594	0.000105527	-3.05713e-10	-1.41234
5085122	chr17:5085122:T:C	1.84043e-17	-1.72184	-1.31629	2.45205e-05	-1.33764	-1.53416
5085167	chr17:5085167:G:A	1.18498e-17	-2.0321	-1.4463	2.14607e-05	-1.8596	-1.14549
5085323	chr17:5085323:A:T	6.86766e-17	-1.7213	-6.10073e-10	6.33599e-05	-1.92248	-6.10073e-10
5085336	chr17:5085336:C:T	1.12521e-16	-3.05713e-10	-1.22758	8.98656e-05	-3.05713e-10	-1.57299
5085558	chr17:5085558:T:C	1.12452e-16	-0.956695	-0.271488	6.2922e-05	-1.04655	-0.88286
5085738	chr17:5085738:T:C	1.15164e-16	-3.05713e-10	-1.20436	0.000105934	-3.05713e-10	-1.40849
5085951	chr17:5085951:G:A	1.10211e-16	-0.634435	-0.613877	6.08863e-05	-0.888983	-1.07332
5086031	chr17:5086031:A:G	7.08965e-17	-0.197848	-1.49164	5.44687e-05	-1.95921	-0.114472
5086179	chr17:5086179:T:C	2.28007e-16	-3.05713e-10	-0.521337	0.000184717	-3.05713e-10	-0.852484
5086292	chr17:5086292:C:T	1.17312e-17	-2.05709	-1.43137	1.32445e-05	-1.94541	-1.54231
5086323	chr17:5086323:G:A	1.07257e-16	-0.60505	-0.67043	6.0071e-05	-0.860891	-1.11489
5086569	chr17:5086569:GTCT:G	8.77657e-17	-3.05713e-10	-1.47604	8.85909e-05	-3.05713e-10	-1.58728
5086877	chr17:5086877:G:A	1.23818e-16	-3.05713e-10	-1.1319	8.60293e-05	-3.05713e-10	-1.61662
5087209	chr17:5087209:T:G	2.24038e-16	-3.05713e-10	-0.538898	0.000182156	-3.05713e-10	-0.866442
5087276	chr17:5087276:C:G	1.05867e-16	-3.05713e-10	-1.28853	8.81779e-05	-3.05713e-10	-1.59195
5087277	chr17:5087277:T:A	1.04512e-16	-3.05713e-10	-1.30141	8.78591e-05	-3.05713e-10	-1.59557
5087459	chr17:5087459:C:T	8.31744e-17	-3.05713e-10	-1.52977	9.25811e-05	-3.05713e-10	-1.54322
5088123	chr17:5088123:G:A	2.55675e-16	-3.05713e-10	-0.406805	0.000156552	-3.05713e-10	-1.01792
5088391	chr17:5088391:T:A	1.11511e-16	-0.237802	-0.998783	1.76739e-05	-1.82955	-1.36967
5088399	chr17:5088399:T:C	1.91697e-17	-1.88642	-1.11096	2.11268e-05	-1.58166	-1.4391
5088610	chr17:5088610:G:A	9.49709e-17	-0.459915	-0.937226	5.64382e-05	-0.729158	-1.309
5088637	chr17:5088637:A:G	1.07068e-16	-3.05713e-10	-1.27724	9.08137e-05	-3.05713e-10	-1.5625
5088819	chr17:5088819:A:G	4.92934e-17	-1.08765	-0.965277	4.99453e-05	-1.21858	-0.941798
5088877	chr17:5088877:G:T	1.10125e-17	-2.048	-1.50369	1.29714e-05	-1.90891	-1.59965
5088878	chr17:5088878:A:T	1.09818e-17	-2.05098	-1.50349	1.2814e-05	-1.92101	-1.59976
5088987	chr17:5088987:T:C	4.92435e-17	-2.05393	-6.10073e-10	6.58194e-05	-1.88439	-6.10073e-10
5089146	chr17:5089146:T:C	1.62211e-16	-3.05713e-10	-0.861816	0.000125761	-3.05713e-10	-1.23692
5089341	chr17:5089341:T:C	1.16111e-17	-2.03336	-1.46539	2.06958e-05	-1.8627	-1.17868
5089637	chr17:5089637:A:C	2.0538e-16	-3.05713e-10	-0.625849	0.000148545	-3.05713e-10	-1.07042
5089662	chr17:5089662:C:A	1.36772e-16	-3.05713e-10	-1.03239	0.000102502	-3.05713e-10	-1.44143
5089791	chr17:5089791:G:A	1.04092e-17	-2.05824	-1.54979	1.15193e-05	-2.04543	-1.58185
5090400	chr17:5090400:G:T	2.05188e-17	-1.3816	-1.54777	1.96952e-05	-1.47524	-1.6157
5090941	chr17:5090941:T:G	1.15217e-17	-2.04036	-1.46612	2.02175e-05	-1.88485	-1.17991
5091049	chr17:5091049:T:G	9.16857e-17	-3.05713e-10	-1.43235	9.75308e-05	-3.05713e-10	-1.49114
5093199	chr17:5093199:T:C	2.10998e-16	-3.05713e-10	-0.598863	0.000345538	-3.05713e-10	-0.226205
5093482	chr17:5093482:C:T	1.6481e-16	0.675108	-1.52103	9.55325e-05	0.0880905	-1.59993
5093543	chr17:5093543:A:G	7.62521e-17	-3.05713e-10	-1.61667	9.73818e-05	-3.05713e-10	-1.49267
5093620	chr17:5093620:AC:A	1.585e-16	-3.05713e-10	-0.884961	0.00012372	-3.05713e-10	-1.25329
5093744	chr17:5093744:G:C	3.9711e-17	-1.17237	-1.09671	1.72146e-05	-1.62551	-1.60004
5093881	chr17:5093881:C:T	1.05986e-16	0.162345	-1.44975	1.75386e-05	-1.79846	-1.40845
5094138	chr17:5094138:G:A	1.01775e-17	-2.05271	-1.57782	1.37045e-05	-1.92965	-1.52393
5094240	chr17:5094240:T:G	9.54512e-17	-3.05713e-10	-1.3921	0.00010997	-3.05713e-10	-1.3711
5094420	chr17:5094420:A:G	1.04581e-16	0.0423783	-1.34313	1.87787e-05	-1.83718	-1.30141
5094492	chr17:5094492:A:G	1.99149e-16	-3.05713e-10	-0.656659	0.000145024	-3.05713e-10	-1.09441
5094735	chr17:5094735:G:C	1.99149e-16	-3.05713e-10	-0.656659	0.000145024	-3.05713e-10	-1.09441
5094933	chr17:5094933:G:C	2.1872e-16	0.00276701	-0.565688	4.62446e-05	-1.84775	-0.389607
5095026	chr17:5095026:C:T	9.34712e-17	-3.05713e-10	-1.41306	9.60388e-05	-3.05713e-10	-1.50655
5095291	chr17:5095291:G:A	1.585e-16	-3.05713e-10	-0.884961	0.00012372	-3.05713e-10	-1.25329
5095557	chr17:5095557:G:C	1.50316e-17	-1.86392	-1.37664	1.97024e-05	-1.5661	-1.52447
5095933	chr17:5095933:AC:A	9.43249e-17	-3.05713e-10	-1.40397	8.66959e-05	-3.05713e-10	-1.6089
5096092	chr17:5096092:T:G	8.76136e-17	-3.05713e-10	-1.47778	0.000101872	-3.05713e-10	-1.44759
5096234	chr17:5096234:T:C	2.59692e-15	-3.05713e-10	1.91137	0.000541145	-3.05713e-10	0.22238
5096377	chr17:5096377:C:T	1.54274e-16	-3.05713e-10	-0.911983	0.000121283	-3.05713e-10	-1.27318
5096528	chr17:5096528:A:ACATT	2.13129e-16	-3.05713e-10	-0.588813	0.000349231	-3.05713e-10	-0.215573
5096706	chr17:5096706:G:A	1.33404e-16	0.49	-1.54733	8.04841e-05	-0.0734148	-1.60983
5096780	chr17:5096780:T:C	8.08508e-17	-3.05713e-10	-1.55811	9.55605e-05	-3.05713e-10	-1.51155
5096835	chr17:5096835:A:G	8.32507e-17	0.0194809	-1.54834	4.73929e-05	-1.90784	-0.304994
5097082	chr17:5097082:G:A	2.56206e-16	-3.05713e-10	-0.404732	0.000156774	-3.05713e-10	-1.01651
5097273	chr17:5097273:C:T	6.68698e-17	-0.715695	-1.03227	4.18616e-05	-0.966153	-1.37079
5097693	chr17:5097693:GA:G	9.62888e-17	-3.05713e-10	-1.38336	0.000204816	-3.05713e-10	-0.749195
5097726	chr17:5097726:C:T	8.65468e-17	-3.05713e-10	-1.49003	0.000103046	-3.05713e-10	-1.43614
5097732	chr17:5097732:T:C	7.60918e-17	-1.85643	0.237657	4.57352e-05	-1.90297	-0.345469
5098060	chr17:5098060:TATAAC:T	2.45295e-17	-1.19531	-1.55553	6.69819e-05	-0.497407	-1.36948
5098252	chr17:5098252:C:T	2.43557e-17	-1.23109	-1.52686	7.13068e-05	-0.515115	-1.2892
5098776	chr17:5098776:G:A	2.36774e-15	-3.05713e-10	1.81898	0.000519514	-3.05713e-10	0.181587
5098863	chr17:5098863:A:G	8.6575e-17	-3.05713e-10	-1.4897	0.000113869	-3.05713e-10	-1.33626
5098998	chr17:5098998:C:T	1.17999e-17	-2.05556	-1.42706	2.17892e-05	-2.00243	-0.987463
5099174	chr17:5099174:G:A	1.0025e-17	-2.03232	-1.61331	1.29318e-05	-2.05682	-1.4548
5099641	chr17:5099641:A:G	1.91153e-14	3.90753	-6.10073e-10	0.000372665	-0.150627	-6.10073e-10
5099893	chr17:5099893:AATG:A	8.24287e-17	-3.05713e-10	-1.53878	9.69455e-05	-3.05713e-10	-1.49716
5100089	chr17:5100089:C:T	9.86573e-18	-2.05402	-1.60763	1.30626e-05	-2.05748	-1.44407
5100190	chr17:5100190:C:T	2.58809e-15	-3.05713e-10	1.90796	0.000579	-3.05713e-10	0.289994
5100240	chr17:5100240:C:T	2.15568e-17	-1.94061	-0.939413	2.71676e-05	-1.98429	-0.78499
5100415	chr17:5100415:T:G	3.44894e-16	-1.09866	0.991186	0.000228715	-1.12712	0.488287
5100611	chr17:5100611:G:A	1.14211e-16	-3.05713e-10	-1.21267	0.000141226	-3.05713e-10	-1.12094
5100803	chr17:5100803:C:T	1.14332e-16	-0.965986	-0.245622	0.000105513	-0.967505	-0.444973
5101056	chr17:5101056:C:T	4.21077e-16	0.0921028	-6.10073e-10	0.000851616	0.675829	-6.10073e-10
5101468	chr17:5101468:G:GGAC	6.70155e-16	-3.05713e-10	0.556797	0.00288626	-3.05713e-10	1.89641
5101624	chr17:5101624:G:T	5.76355e-17	-1.89657	-6.10073e-10	5.66743e-05	-2.03399	-6.10073e-10
5101860	chr17:5101860:T:C	8.08448e-17	-3.05713e-10	-1.55818	9.05882e-05	-3.05713e-10	-1.56498
5101992	chr17:5101992:T:G	1.16514e-17	-2.05394	-1.44135	1.10171e-05	-2.05699	-1.61487
5102016	chr17:5102016:A:G	4.74123e-17	-1.64592	-0.445913	2.32704e-05	-1.90268	-1.02144
5102453	chr17:5102453:T:C	1.57675e-17	-1.5853	-1.60747	1.16873e-05	-2.01927	-1.59354
5103152	chr17:5103152:T:A	4.90324e-17	-2.05823	-6.10073e-10	5.57849e-05	-2.04981	-6.10073e-10
5103381	chr17:5103381:G:A	2.20006e-17	-1.81752	-1.04212	1.66227e-05	-1.96384	-1.2967
5103816	chr17:5103816:G:C	8.28325e-17	-3.05713e-10	-1.53389	9.29689e-05	-3.05713e-10	-1.53904
5103993	chr17:5103993:G:A	4.2676e-16	0.10551	-6.10073e-10	0.000282437	-0.427853	-6.10073e-10
5104044	chr17:5104044:C:T	4.91069e-17	-2.05671	-6.10073e-10	5.63755e-05	-2.03927	-6.10073e-10
5105516	chr17:5105516:G:A	7.94987e-17	-3.05713e-10	-1.57497	9.47677e-05	-3.05713e-10	-1.51988
5106637	chr17:5106637:T:C	4.90377e-17	-2.05812	-6.10073e-10	5.55403e-05	-2.0542	-6.10073e-10
5107035	chr17:5107035:TC:T	7.9719e-17	-3.05713e-10	-1.5722	9.72716e-05	-3.05713e-10	-1.4938
5107089	chr17:5107089:A:G	9.97768e-17	-3.05713e-10	-1.34778	8.81855e-05	-3.05713e-10	-1.59187
5107135	chr17:5107135:C:T	4.17032e-16	-3.05713e-10	0.0824504	0.000446792	-3.05713e-10	0.0307847
5107244	chr17:5107244:C:T	1.21938e-16	-3.05713e-10	-1.1472	8.60564e-05	-3.05713e-10	-1.61631
5107640	chr17:5107640:G:C	1.02583e-16	-3.05713e-10	-1.32004	0.000101135	-3.05713e-10	-1.45486
5108124	chr17:5108124:A:T	4.91029e-17	-2.05679	-6.10073e-10	5.62556e-05	-2.0414	-6.10073e-10
5108401	chr17:5108401:AAG:A	1.46004e-16	-3.05713e-10	-0.967077	8.61803e-05	-3.05713e-10	-1.61487
5108441	chr17:5108441:G:A	1.49382e-16	-3.05713e-10	-0.944202	0.000240133	-3.05713e-10	-0.590117
5108574	chr17:5108574:T:C	1.26794e-16	-3.05713e-10	-1.10815	8.60164e-05	-3.05713e-10	-1.61677
5108841	chr17:5108841:C:G	2.19328e-15	-3.05713e-10	1.74244	0.000527416	-3.05713e-10	0.196681
5109320	chr17:5109320:C:T	4.20809e-16	0.0914677	-6.10073e-10	0.000856366	0.68139	-6.10073e-10
5109800	chr17:5109800:G:A	2.64949e-16	-3.05713e-10	-0.371173	0.000175042	-3.05713e-10	-0.906283
5109888	chr17:5109888:C:T	3.63456e-16	-3.05713e-10	-0.0550543	0.000111675	-3.05713e-10	-1.35571
5109992	chr17:5109992:C:T	7.64284e-17	-3.05713e-10	-1.61436	9.88463e-05	-3.05713e-10	-1.47774
5110818	chr17:5110818:A:G	8.10459e-17	-3.05713e-10	-1.5557	9.49651e-05	-3.05713e-10	-1.5178
5110850	chr17:5110850:T:A	8.27646e-17	-3.05713e-10	-1.53471	8.61765e-05	-3.05713e-10	-1.61491
5110922	chr17:5110922:G:C	8.18883e-17	-3.05713e-10	-1.54536	9.5665e-05	-3.05713e-10	-1.51046
5111121	chr17:5111121:G:A	1.99904e-17	-1.4242	-1.53127	1.2212e-05	-1.9535	-1.61539
5111853	chr17:5111853:A:G	3.43022e-16	-3.05713e-10	-0.112917	0.000109098	-3.05713e-10	-1.37906
5111931	chr17:5111931:C:T	3.92359e-16	0.0214649	-6.10073e-10	0.000828721	0.648576	-6.10073e-10
5112065	chr17:5112065:G:A	9.59293e-16	-3.05713e-10	0.915485	0.00449742	-3.05713e-10	2.33995
5112370	chr17:5112370:G:C	3.59757e-17	-1.90516	-0.46271	2.14186e-05	-2.01737	-0.989675
5112413	chr17:5112413:G:T	7.6296e-17	-3.05713e-10	-1.61609	0.000126817	-3.05713e-10	-1.22856
5112600	chr17:5112600:C:T	5.18008e-17	-1.87792	-0.125389	2.7851e-05	-1.98262	-0.761817
5112601	chr17:5112601:G:A	6.31806e-17	-1.78382	-0.0208952	3.18155e-05	-1.92154	-0.689812
5112677	chr17:5112677:C:T	2.04102e-17	-1.90074	-1.03394	1.41691e-05	-2.01352	-1.40673
5112773	chr17:5112773:G:A	5.30095e-17	-1.98024	-6.10073e-10	5.53488e-05	-2.05765	-6.10073e-10
5112864	chr17:5112864:C:T	6.83171e-17	-1.72655	-6.10073e-10	6.03796e-05	-1.97066	-6.10073e-10
5112945	chr17:5112945:T:C	7.75031e-17	-3.05713e-10	-1.60039	8.7585e-05	-3.05713e-10	-1.5987
5113324	chr17:5113324:T:C	1.27735e-17	-1.88103	-1.5223	2.36796e-05	-1.44376	-1.46293
5113482	chr17:5113482:T:C	2.78769e-16	-3.05713e-10	-0.320328	0.000195063	-3.05713e-10	-0.797986
5114079	chr17:5114079:ATAGT:A	3.44262e-16	-3.05713e-10	-0.109309	0.000201318	-3.05713e-10	-0.766423
5114198	chr17:5114198:C:T	1.0719e-16	-1.01222	-0.26389	0.000101711	-1.01992	-0.429251
5114206	chr17:5114206:T:A	7.6262e-17	-3.05713e-10	-1.61654	8.66309e-05	-3.05713e-10	-1.60965
5114403	chr17:5114403:T:G	1.15221e-16	-0.995351	-0.208514	0.000109057	-1.00086	-0.378582
5114477	chr17:5114477:A:G	3.16638e-17	-1.85989	-0.635652	1.94133e-05	-1.99224	-1.11311
5114829	chr17:5114829:A:C	1.78708e-16	-0.764962	-6.10073e-10	7.27298e-05	-1.78456	-6.10073e-10
5114949	chr17:5114949:C:G	1.02851e-16	-1.05446	-0.262976	9.73608e-05	-1.06196	-0.430928
5115737	chr17:5115737:G:A	8.42712e-17	-3.05713e-10	-1.51667	8.64488e-05	-3.05713e-10	-1.61176
5115872	chr17:5115872:C:T	7.43167e-16	-3.05713e-10	0.660209	0.000383225	-3.05713e-10	-0.122684
5116034	chr17:5116034:A:G	1.39609e-16	-0.847859	-0.164008	7.22246e-05	-2.02163	0.230102
5116373	chr17:5116373:C:T	1.12551e-15	-3.05713e-10	1.07528	0.000677273	-3.05713e-10	0.446767
5116505	chr17:5116505:C:G	6.55028e-17	-1.76862	-6.10073e-10	0.000109155	-1.37854	-6.10073e-10
5116609	chr17:5116609:G:A	1.28227e-17	-1.89887	-1.50062	1.11328e-05	-2.05335	-1.60807
5116648	chr17:5116648:C:A	7.69565e-17	-3.05713e-10	-1.60747	8.85562e-05	-3.05713e-10	-1.58767
5117237	chr17:5117237:C:G	1.22815e-17	-2.05806	-1.38457	1.56209e-05	-1.95722	-1.36548
5117318	chr17:5117318:C:A	2.03475e-17	-1.69001	-1.24774	1.96554e-05	-1.70299	-1.38997
5118017	chr17:5118017:C:T	1.17967e-17	-2.01485	-1.46804	1.25481e-05	-2.04721	-1.49452
5118166	chr17:5118166:A:G	9.33418e-17	-3.05713e-10	-1.41444	8.97439e-05	-3.05713e-10	-1.57435
5118187	chr17:5118187:C:T	1.01775e-16	-1.91318	0.585229	2.8294e-05	-2.05137	-0.677288
5119093	chr17:5119093:A:G	8.90034e-17	-3.05713e-10	-1.46204	9.22366e-05	-3.05713e-10	-1.54695
5119344	chr17:5119344:C:G	2.00307e-17	-1.90901	-1.04443	1.64807e-05	-1.9624	-1.30672
5119565	chr17:5119565:G:A	8.77762e-17	-3.05713e-10	-1.47592	9.3016e-05	-3.05713e-10	-1.53854
5119911	chr17:5119911:C:G	8.91313e-17	-3.05713e-10	-1.4606	8.85361e-05	-3.05713e-10	-1.5879
5120233	chr17:5120233:G:A	7.85417e-17	-3.05713e-10	-1.58708	8.61311e-05	-3.05713e-10	-1.61544
5120262	chr17:5120262:G:A	4.91787e-17	-2.05525	-6.10073e-10	5.704e-05	-2.02756	-6.10073e-10
5121256	chr17:5121256:C:G	1.81094e-16	-3.05713e-10	-0.751698	0.000204363	-3.05713e-10	-0.751411
5121280	chr17:5121280:G:A	1.51653e-16	-3.05713e-10	-0.929115	0.00012406	-3.05713e-10	-1.25054
5121622	chr17:5121622:G:A	1.58848e-16	-3.05713e-10	-0.882765	0.000128452	-3.05713e-10	-1.21575
5121863	chr17:5121863:G:C	3.10804e-16	-0.21155	-6.10073e-10	9.62311e-05	-1.50456	-6.10073e-10
5122083	chr17:5122083:T:C	7.88195e-17	-3.05713e-10	-1.58355	0.00010044	-3.05713e-10	-1.46174
5122504	chr17:5122504:C:T	5.43175e-17	-1.95587	-6.10073e-10	7.08517e-05	-1.81072	-6.10073e-10
5122603	chr17:5122603:C:G	8.91291e-17	-3.05713e-10	-1.46063	9.18113e-05	-3.05713e-10	-1.55157
5122813	chr17:5122813:G:A	9.2609e-17	-3.05713e-10	-1.42233	8.99222e-05	-3.05713e-10	-1.57236
5122825	chr17:5122825:C:G	7.82585e-17	-1.5907	-6.10073e-10	7.68212e-05	-1.72983	-6.10073e-10
5123902	chr17:5123902:T:C	2.29621e-16	-3.05713e-10	-0.51428	0.000210261	-3.05713e-10	-0.722957
5124434	chr17:5124434:G:A	4.55667e-16	0.171051	-6.10073e-10	0.000977667	0.813861	-6.10073e-10
5124538	chr17:5124538:G:A	7.73176e-17	-3.05713e-10	-1.60279	8.60441e-05	-3.05713e-10	-1.61645
5124573	chr17:5124573:G:A	9.7367e-17	-3.05713e-10	-1.37223	8.82391e-05	-3.05713e-10	-1.59126
5124691	chr17:5124691:A:C	7.64661e-17	-3.05713e-10	-1.61386	8.75273e-05	-3.05713e-10	-1.59936
5124951	chr17:5124951:A:G	1.1048e-17	-2.02026	-1.5282	1.20073e-05	-2.04457	-1.54122
5125136	chr17:5125136:C:T	1.6186e-16	-3.05713e-10	-0.863982	0.000128717	-3.05713e-10	-1.21369
5125400	chr17:5125400:G:GT	2.08788e-17	-1.5219	-1.39008	2.38245e-05	-1.45325	-1.44735
5125405	chr17:5125405:C:T	5.60372e-17	-1.9247	-6.10073e-10	5.63083e-05	-2.04047	-6.10073e-10
5125424	chr17:5125424:G:A	1.10281e-17	-2.05685	-1.49342	1.86724e-05	-1.93306	-1.2112
5125461	chr17:5125461:T:C	1.45065e-16	-0.973532	-6.10073e-10	0.000111853	-1.35412	-6.10073e-10
5125573	chr17:5125573:T:C	9.59849e-17	-3.05713e-10	-1.38652	9.47193e-05	-3.05713e-10	-1.52039
5125819	chr17:5125819:A:T	5.33468e-16	-3.05713e-10	0.328687	0.000174948	-3.05713e-10	-0.906816
5125837	chr17:5125837:G:A	4.96092e-17	-2.04654	-6.10073e-10	5.85218e-05	-2.00191	-6.10073e-10
5125900	chr17:5125900:C:T	1.54873e-16	-3.05713e-10	-0.908108	0.000124191	-3.05713e-10	-1.24949
5126068	chr17:5126068:C:T	1.00183e-16	-1.95667	0.612954	2.86786e-05	-2.05761	-0.657545
5126196	chr17:5126196:AAG:A	1.1706e-16	-1.93184	0.743821	5.97761e-05	-2.05646	0.0757562
5126298	chr17:5126298:C:T	1.47902e-17	-2.05819	-1.19856	1.9161e-05	-1.96854	-1.14989
5126764	chr17:5126764:C:T	7.9312e-17	-3.05713e-10	-1.57732	8.85777e-05	-3.05713e-10	-1.58743
5127002	chr17:5127002:C:G	9.44109e-17	-3.05713e-10	-1.40306	9.37976e-05	-3.05713e-10	-1.53017
5127909	chr17:5127909:C:T	2.02549e-17	-1.53014	-1.41218	2.30322e-05	-1.46408	-1.47033
5128141	chr17:5128141:C:A	1.28173e-16	-3.05713e-10	-1.09733	0.000198859	-3.05713e-10	-0.778713
5128246	chr17:5128246:A:G	1.19918e-17	-2.05813	-1.40836	2.12444e-05	-1.9636	-1.05161
5128538	chr17:5128538:C:T	1.03065e-16	-1.31535	-6.10073e-10	0.00016111	-0.989223	-6.10073e-10
5128618	chr17:5128618:C:T	1.03417e-17	-2.04884	-1.56569	1.2047e-05	-2.00961	-1.57288
5128651	chr17:5128651:G:A	1.08538e-16	-3.05713e-10	-1.26361	0.000160201	-3.05713e-10	-0.994879
5128731	chr17:5128731:A:G	1.22106e-17	-2.05788	-1.39053	2.18296e-05	-1.96867	-1.01937
5128873	chr17:5128873:G:A	1.93456e-17	-1.92444	-1.06381	1.5885e-05	-1.97568	-1.33025
5129115	chr17:5129115:G:A	1.7403e-16	-1.89984	1.10836	8.60634e-05	-2.05127	0.435048
5129250	chr17:5129250:C:T	1.27948e-16	-3.05713e-10	-1.09909	0.000198317	-3.05713e-10	-0.781442
5129617	chr17:5129617:A:G	8.47619e-17	-3.05713e-10	-1.51087	8.70795e-05	-3.05713e-10	-1.60449
5129725	chr17:5129725:A:C	7.90675e-17	-3.05713e-10	-1.58041	0.000157107	-3.05713e-10	-1.01438
5130304	chr17:5130304:C:T	9.57541e-17	-3.05713e-10	-1.38893	0.000276394	-3.05713e-10	-0.449479
5130473	chr17:5130473:C:A	1.08118e-17	-2.01337	-1.55671	1.15442e-05	-2.04776	-1.57736
5130753	chr17:5130753:A:G	9.79857e-18	-2.05759	-1.61088	1.42839e-05	-1.91215	-1.50002
5131174	chr17:5131174:G:A	1.34905e-16	-1.93061	0.884467	3.45407e-05	-2.05423	-0.474936
5131488	chr17:5131488:G:A	3.34779e-17	-1.1083	-1.33152	1.54755e-05	-1.82311	-1.50893
5131887	chr17:5131887:A:T	1.0643e-17	-2.05316	-1.53265	1.25844e-05	-1.99756	-1.54129
5132669	chr17:5132669:C:G	5.64509e-17	-1.69182	-0.225521	4.57887e-05	-1.7232	-0.524073
5132990	chr17:5132990:A:G	1.60157e-16	-3.05713e-10	-0.87456	0.000127614	-3.05713e-10	-1.2223
5133554	chr17:5133554:T:C	1.13476e-17	-2.02872	-1.49299	1.69487e-05	-2.03931	-1.2018
5134429	chr17:5134429:C:T	1.07053e-16	-1.93946	0.662068	2.97319e-05	-2.05564	-0.623449
5134643	chr17:5134643:C:T	1.06807e-17	-2.0346	-1.54768	1.19766e-05	-2.03175	-1.5566
5134730	chr17:5134730:G:A	4.85213e-17	-2.01906	-0.0496495	4.39139e-05	-1.88268	-0.406398
5134775	chr17:5134775:A:G	3.94522e-16	-3.05713e-10	0.0269618	0.0003225	-3.05713e-10	-0.295203
5134861	chr17:5134861:G:T	1.11429e-17	-2.00991	-1.53	1.1921e-05	-2.0499	-1.5431
5134960	chr17:5134960:G:A	1.15407e-17	-2.05792	-1.44691	2.0216e-05	-1.94541	-1.11942
5135843	chr17:5135843:C:T	2.04592e-17	-1.51013	-1.42215	2.36592e-05	-1.45827	-1.44928
5135999	chr17:5135999:G:A	1.12027e-17	-2.00873	-1.52583	1.19634e-05	-2.05044	-1.53902
5136023	chr17:5136023:T:C	2.05131e-17	-2.05673	-0.872923	3.98104e-05	-1.86782	-0.519363
5136383	chr17:5136383:C:T	1.07521e-17	-2.02036	-1.55525	1.1763e-05	-2.04344	-1.56291
5136633	chr17:5136633:T:C	9.48167e-17	-3.05713e-10	-1.39877	8.91116e-05	-3.05713e-10	-1.58142
5136975	chr17:5136975:G:A	1.60714e-16	-3.05713e-10	-0.871087	0.00012915	-3.05713e-10	-1.21034
5137260	chr17:5137260:G:T	1.58517e-16	-3.05713e-10	-0.88485	0.000128372	-3.05713e-10	-1.21637
5137565	chr17:5137565:G:A	9.19257e-17	-3.05713e-10	-1.42973	0.000251673	-3.05713e-10	-0.543177
5137638	chr17:5137638:G:A	7.64048e-17	-3.05713e-10	-1.61467	8.702e-05	-3.05713e-10	-1.60517
5138401	chr17:5138401:G:A	1.38682e-16	-3.05713e-10	-1.01853	0.000221001	-3.05713e-10	-0.673143
5138409	chr17:5138409:A:G	1.98589e-17	-1.58018	-1.38188	2.27672e-05	-1.50414	-1.44185
5138539	chr17:5138539:C:T	9.22642e-17	-3.05713e-10	-1.42606	0.00013983	-3.05713e-10	-1.13088
5138682	chr17:5138682:A:T	8.56537e-17	-1.5004	-6.10073e-10	0.000105924	-1.40859	-6.10073e-10
5139051	chr17:5139051:C:A	1.09758e-17	-2.05712	-1.4979	1.9157e-05	-1.9541	-1.16453
5139127	chr17:5139127:G:A	1.40575e-17	-2.05823	-1.24932	1.79826e-05	-1.97334	-1.20856
5139420	chr17:5139420:G:A	2.12729e-17	-1.5525	-1.34078	2.39656e-05	-1.48994	-1.40475
5139447	chr17:5139447:C:T	9.64102e-17	-3.05713e-10	-1.3821	8.85388e-05	-3.05713e-10	-1.58787
5139599	chr17:5139599:T:C	9.07865e-17	-1.79748	0.355283	3.28063e-05	-1.87313	-0.707558
5139715	chr17:5139715:T:C	6.21418e-17	-1.82129	-6.10073e-10	6.67095e-05	-1.87096	-6.10073e-10
5139959	chr17:5139959:T:C	6.06554e-17	-2.05352	0.208012	0.000155534	-1.83535	0.810909
5140051	chr17:5140051:A:C	1.3776e-17	-2.05801	-1.26978	1.75047e-05	-1.98131	-1.22753
5140090	chr17:5140090:C:G	9.46553e-17	-3.05713e-10	-1.40047	8.91669e-05	-3.05713e-10	-1.5808
5140105	chr17:5140105:G:A	1.51684e-15	-3.05713e-10	1.37367	0.000239816	-3.05713e-10	-0.591438
5140110	chr17:5140110:T:C	1.36307e-17	-2.05744	-1.28095	1.77451e-05	-1.95568	-1.23952
5140608	chr17:5140608:C:T	8.59094e-17	-3.05713e-10	-1.49742	9.76011e-05	-3.05713e-10	-1.49042
5140703	chr17:5140703:C:T	1.11606e-17	-2.05816	-1.48017	2.01184e-05	-1.93857	-1.1311
5140772	chr17:5140772:A:G	7.86847e-17	-3.05713e-10	-1.58526	0.000153875	-3.05713e-10	-1.03516
5141499	chr17:5141499:G:A	1.1058e-17	-1.99165	-1.55591	1.1467e-05	-2.0551	-1.57674
5141988	chr17:5141988:T:C	1.29918e-17	-1.77359	-1.61281	1.89214e-05	-1.59372	-1.5373
5142956	chr17:5142956:C:T	1.09997e-16	-1.95193	0.701672	3.06013e-05	-2.05719	-0.593072
5143052	chr17:5143052:C:T	1.90059e-16	-0.703377	-6.10073e-10	7.68157e-05	-1.7299	-6.10073e-10
5143160	chr17:5143160:G:A	1.14767e-16	-3.05713e-10	-1.20781	0.000107604	-3.05713e-10	-1.39285
5143224	chr17:5143224:C:T	1.27931e-16	-3.05713e-10	-1.09922	0.000144991	-3.05713e-10	-1.09464
5143808	chr17:5143808:C:A	1.02748e-16	-3.05713e-10	-1.31844	8.6479e-05	-3.05713e-10	-1.61141
5144168	chr17:5144168:A:G	9.86257e-17	-3.05713e-10	-1.35938	9.65634e-05	-3.05713e-10	-1.50111
5144281	chr17:5144281:A:C	7.64226e-17	-3.05713e-10	-1.61443	8.70665e-05	-3.05713e-10	-1.60464
5144304	chr17:5144304:ATATT:A	1.38972e-16	-3.05713e-10	-1.01644	0.000221638	-3.05713e-10	-0.670262
5144432	chr17:5144432:G:A	8.56507e-17	-3.05713e-10	-1.50043	8.64357e-05	-3.05713e-10	-1.61191
5144592	chr17:5144592:T:C	1.63681e-16	-3.05713e-10	-0.852796	0.00013056	-3.05713e-10	-1.19947
5144912	chr17:5144912:A:G	1.09555e-17	-2.05553	-1.50134	1.87918e-05	-1.92159	-1.2163
5144999	chr17:5144999:C:T	1.12372e-16	-1.95947	0.730575	3.11969e-05	-2.05784	-0.573145
5145110	chr17:5145110:G:A	1.09502e-17	-2.05781	-1.49954	1.84244e-05	-1.9442	-1.21344
5145490	chr17:5145490:CAT:C	5.11379e-16	-3.05713e-10	0.286399	0.000398858	-3.05713e-10	-0.0827027
5146628	chr17:5146628:A:G	1.61659e-16	-3.05713e-10	-0.865226	0.000183979	-3.05713e-10	-0.856489
5146705	chr17:5146705:A:C	1.27728e-17	-1.99079	-1.41261	1.31139e-05	-2.05552	-1.44212
5147314	chr17:5147314:A:G	2.1207e-17	-1.51043	-1.38595	2.4067e-05	-1.44724	-1.44322
5147515	chr17:5147515:C:G	7.17314e-17	-1.67778	-6.10073e-10	8.70414e-05	-1.60492	-6.10073e-10
5147696	chr17:5147696:G:A	9.32434e-17	-3.05713e-10	-1.4155	8.9694e-05	-3.05713e-10	-1.5749
5147809	chr17:5147809:A:G	8.35729e-17	-3.05713e-10	-1.52499	9.2894e-05	-3.05713e-10	-1.53985
5147831	chr17:5147831:C:T	9.79642e-18	-2.0519	-1.6168	1.4911e-05	-1.82306	-1.54615
5148553	chr17:5148553:T:C	2.02204e-17	-1.56052	-1.3835	2.29194e-05	-1.49869	-1.44064
5149106	chr17:5149106:A:G	9.24226e-15	-3.05713e-10	3.18083	0.00354226	-3.05713e-10	2.10121
5149228	chr17:5149228:T:C	1.12614e-17	-2.05822	-1.47111	1.90748e-05	-1.96095	-1.16199
5149263	chr17:5149263:C:T	9.5416e-17	-3.05713e-10	-1.39247	8.88913e-05	-3.05713e-10	-1.58389
5149276	chr17:5149276:G:A	1.50083e-16	-3.05713e-10	-0.939522	0.000214952	-3.05713e-10	-0.700893
5149397	chr17:5149397:C:A	8.95997e-17	-3.05713e-10	-1.45536	0.000133689	-3.05713e-10	-1.17579
5149440	chr17:5149440:C:G	9.23376e-17	-3.05713e-10	-1.42526	0.00011554	-3.05713e-10	-1.32169
5149494	chr17:5149494:A:G	9.39769e-17	-3.05713e-10	-1.40766	0.000118062	-3.05713e-10	-1.3001
5149783	chr17:5149783:A:G	1.27254e-17	-2.05822	-1.34889	1.62024e-05	-1.97523	-1.31092
5150036	chr17:5150036:G:A	5.64372e-17	-2.04782	0.130232	0.000146657	-1.79835	0.715138
5150207	chr17:5150207:G:A	8.84006e-17	-3.05713e-10	-1.46883	0.000229906	-3.05713e-10	-0.633635
5150409	chr17:5150409:G:A	1.07605e-17	-2.05785	-1.51698	1.74021e-05	-1.96984	-1.24487
5150579	chr17:5150579:C:T	1.9125e-17	-1.88962	-1.1101	1.57426e-05	-1.94771	-1.36723
5151182	chr17:5151182:A:G	5.71488e-17	-1.90505	-6.10073e-10	5.66853e-05	-2.03379	-6.10073e-10
5151215	chr17:5151215:T:C	2.02633e-17	-1.56841	-1.37349	2.29485e-05	-1.5049	-1.43316
5151410	chr17:5151410:C:T	1.01218e-16	-1.92076	0.587325	2.83414e-05	-2.05164	-0.675341
5151813	chr17:5151813:C:T	9.82647e-17	-3.05713e-10	-1.36305	8.79215e-05	-3.05713e-10	-1.59486
5151909	chr17:5151909:C:T	7.78916e-17	-3.05713e-10	-1.59539	0.000147182	-3.05713e-10	-1.07964
5152411	chr17:5152411:A:AT	2.14573e-16	-0.58206	-6.10073e-10	0.000165149	-0.964457	-6.10073e-10
5152679	chr17:5152679:A:G	1.22826e-16	-3.05713e-10	-1.13995	0.000144306	-3.05713e-10	-1.09937
5153725	chr17:5153725:G:A	2.21203e-16	-3.05713e-10	-0.55163	0.000191698	-3.05713e-10	-0.815386
5154046	chr17:5154046:A:T	1.08119e-17	-2.05759	-1.51247	1.86928e-05	-1.94975	-1.19342
5154926	chr17:5154926:G:A	9.01734e-17	-3.05713e-10	-1.44898	0.000241633	-3.05713e-10	-0.583886
5155343	chr17:5155343:CA:C	2.36065e-16	-3.05713e-10	-0.486605	0.000176418	-3.05713e-10	-0.898454
5155513	chr17:5155513:G:A	2.03843e-16	-1.90841	1.27504	9.98531e-05	-2.05245	0.58484
5155710	chr17:5155710:C:T	8.29091e-17	-3.05713e-10	-1.53297	8.65135e-05	-3.05713e-10	-1.61101
5155863	chr17:5155863:A:T	3.01781e-16	-3.05713e-10	-0.241011	0.00028026	-3.05713e-10	-0.43559
5155924	chr17:5155924:C:T	9.82755e-17	-3.05713e-10	-1.36294	8.7993e-05	-3.05713e-10	-1.59405
5156277	chr17:5156277:A:T	7.85382e-17	-3.05713e-10	-1.58713	9.16419e-05	-3.05713e-10	-1.55342
5156579	chr17:5156579:T:G	7.9676e-17	-3.05713e-10	-1.57274	0.000157382	-3.05713e-10	-1.01263
5157350	chr17:5157350:T:C	5.80318e-17	-1.88972	-6.10073e-10	7.24031e-05	-1.78906	-6.10073e-10
5157671	chr17:5157671:C:T	7.635e-17	-3.05713e-10	-1.61538	8.77208e-05	-3.05713e-10	-1.59715
5158478	chr17:5158478:A:G	9.48476e-17	-3.05713e-10	-1.39844	8.90927e-05	-3.05713e-10	-1.58163
5158488	chr17:5158488:A:G	9.25478e-17	-3.05713e-10	-1.42299	9.00992e-05	-3.05713e-10	-1.5704
5158895	chr17:5158895:G:A	8.16354e-17	-3.05713e-10	-1.54845	9.09851e-05	-3.05713e-10	-1.56061
5159276	chr17:5159276:G:A	1.4515e-16	-1.9407	0.967754	3.67471e-05	-2.05579	-0.411459
5160118	chr17:5160118:C:T	2.68844e-16	-3.05713e-10	-0.356581	0.000251251	-3.05713e-10	-0.544856
5160288	chr17:5160288:C:T	1.70069e-16	-3.05713e-10	-0.814508	0.000133983	-3.05713e-10	-1.17359
5160312	chr17:5160312:T:A	1.72205e-16	-3.05713e-10	-0.802027	0.000134973	-3.05713e-10	-1.16623
5161430	chr17:5161430:A:G	8.98485e-17	-3.05713e-10	-1.45259	0.00013666	-3.05713e-10	-1.15381
5161754	chr17:5161754:G:A	9.8543e-15	-3.05713e-10	3.24495	0.00379358	-3.05713e-10	2.16976
5162116	chr17:5162116:C:T	1.06352e-17	-2.05544	-1.5311	1.37921e-05	-1.99601	-1.4512
5162710	chr17:5162710:A:G	1.26831e-16	-1.87629	0.768429	4.46688e-05	-2.04304	-0.228994
5163010	chr17:5163010:A:T	1.11376e-17	-2.05225	-1.48814	1.21392e-05	-2.01628	-1.55859
5163392	chr17:5163392:G:C	7.71696e-17	-3.05713e-10	-1.60471	8.84405e-05	-3.05713e-10	-1.58898
5163441	chr17:5163441:G:A	8.70229e-17	-1.91535	0.430808	2.75542e-05	-2.05118	-0.703969
5163527	chr17:5163527:G:A	1.11632e-14	-3.05713e-10	3.36967	0.00444521	-3.05713e-10	2.32828
5163926	chr17:5163926:A:G	9.25053e-17	-3.05713e-10	-1.42345	9.00899e-05	-3.05713e-10	-1.5705
5164296	chr17:5164296:T:C	8.37385e-17	-3.05713e-10	-1.52301	9.30026e-05	-3.05713e-10	-1.53868
5164547	chr17:5164547:T:A	1.46542e-16	-3.05713e-10	-0.963399	0.000119784	-3.05713e-10	-1.28562
5165502	chr17:5165502:G:A	1.193e-16	-3.05713e-10	-1.16907	0.000109089	-3.05713e-10	-1.37915
5165839	chr17:5165839:C:A	8.44054e-17	-3.05713e-10	-1.51508	9.11967e-05	-3.05713e-10	-1.55829
5166622	chr17:5166622:G:A	5.65988e-16	-1.48505	1.87291	0.000320695	-1.50432	1.2035
5166688	chr17:5166688:C:G	2.92887e-17	-1.95379	-0.619716	4.77773e-05	-2.0569	-0.147852
5167371	chr17:5167371:T:C	7.7681e-17	-3.05713e-10	-1.5981	9.20476e-05	-3.05713e-10	-1.549
5167746	chr17:5167746:C:T	9.40671e-17	-1.4067	-6.10073e-10	0.000152674	-1.043	-6.10073e-10
5168286	chr17:5168286:T:C	9.87115e-17	-3.05713e-10	-1.35851	9.32189e-05	-3.05713e-10	-1.53636
5168326	chr17:5168326:A:G	9.09374e-17	-3.05713e-10	-1.44054	9.08883e-05	-3.05713e-10	-1.56168
5168348	chr17:5168348:TC:T	1.13422e-16	-1.89021	0.670616	4.1235e-05	-2.04661	-0.305416
5169021	chr17:5169021:C:T	8.57193e-17	-1.91108	0.411448	2.72331e-05	-2.05035	-0.716525
5169846	chr17:5169846:G:A	1.4935e-17	-2.03879	-1.20822	1.6436e-05	-2.02639	-1.24544
5169876	chr17:5169876:T:C	7.63055e-17	-3.05713e-10	-1.61597	0.000119403	-3.05713e-10	-1.2888
5170028	chr17:5170028:C:T	1.07383e-17	-2.05771	-1.51919	1.42402e-05	-1.98033	-1.43491
5170106	chr17:5170106:A:AG	3.34088e-16	-3.05713e-10	-0.139308	0.000121849	-3.05713e-10	-1.26852
5170134	chr17:5170134:AT:A	1.23319e-16	-3.05713e-10	-1.13594	0.000111852	-3.05713e-10	-1.35413
5170717	chr17:5170717:C:T	9.46847e-17	-3.05713e-10	-1.40016	8.91312e-05	-3.05713e-10	-1.5812
5170868	chr17:5170868:A:G	3.05496e-16	-3.05713e-10	-0.228775	0.000189626	-3.05713e-10	-0.826255
5170900	chr17:5170900:T:C	1.09367e-17	-2.04562	-1.51296	1.25706e-05	-2.01599	-1.52395
5171226	chr17:5171226:G:A	1.7516e-16	-3.05713e-10	-0.785013	0.000132855	-3.05713e-10	-1.18205
5171328	chr17:5171328:A:G	1.20464e-16	-1.84768	0.688318	4.2525e-05	-2.03416	-0.287056
5172271	chr17:5172271:C:T	1.28764e-16	-3.05713e-10	-1.09273	9.93059e-05	-3.05713e-10	-1.4731
5172495	chr17:5172495:C:T	1.74624e-16	-3.05713e-10	-0.788075	0.000148476	-3.05713e-10	-1.07088
5172507	chr17:5172507:G:A	8.09471e-17	-3.05713e-10	-1.55692	8.75467e-05	-3.05713e-10	-1.59914
5172543	chr17:5172543:C:A	2.18439e-17	-1.50599	-1.3608	2.6848e-05	-1.44801	-1.3331
5172557	chr17:5172557:A:G	1.06923e-17	-2.04008	-1.54111	1.21369e-05	-2.02514	-1.54992
5172571	chr17:5172571:G:A	8.37581e-17	-3.05713e-10	-1.52278	0.000119577	-3.05713e-10	-1.28735
5172584	chr17:5172584:A:G	9.59234e-17	-3.05713e-10	-1.38716	8.60303e-05	-3.05713e-10	-1.61661
5174051	chr17:5174051:T:A	4.98032e-17	-1.93207	-0.11056	2.32007e-05	-1.97648	-0.950644
5174680	chr17:5174680:C:A	1.19512e-16	-3.05713e-10	-1.1673	0.000109421	-3.05713e-10	-1.3761
5175005	chr17:5175005:C:T	9.22101e-17	-3.05713e-10	-1.42664	0.000112157	-3.05713e-10	-1.3514
5175045	chr17:5175045:CCTCT:C	7.6836e-17	-3.05713e-10	-1.60904	8.78272e-05	-3.05713e-10	-1.59594
5175080	chr17:5175080:A:G	9.29383e-17	-3.05713e-10	-1.41878	8.98414e-05	-3.05713e-10	-1.57326
5175248	chr17:5175248:C:T	1.3356e-16	-3.05713e-10	-1.05616	0.000121133	-3.05713e-10	-1.27442
5175299	chr17:5175299:G:A	1.23339e-16	-1.86066	0.724886	4.36981e-05	-2.03709	-0.256915
5176308	chr17:5176308:T:C	9.8757e-17	-3.05713e-10	-1.35805	8.78107e-05	-3.05713e-10	-1.59612
5176370	chr17:5176370:G:T	1.7233e-16	-3.05713e-10	-0.8013	0.000132276	-3.05713e-10	-1.18642
5176930	chr17:5176930:TCA:T	7.6249e-17	-3.05713e-10	-1.61671	8.63884e-05	-3.05713e-10	-1.61245
5176970	chr17:5176970:C:T	1.66518e-16	-3.05713e-10	-0.835607	0.000189354	-3.05713e-10	-0.827689
5177049	chr17:5177049:A:C	2.88529e-16	-1.69945	1.41353	0.000187586	-1.71361	0.876541
5177372	chr17:5177372:C:A	9.86813e-17	-3.05713e-10	-1.35882	8.78305e-05	-3.05713e-10	-1.5959
5177860	chr17:5177860:C:T	1.4482e-16	-3.05713e-10	-0.975219	0.00016436	-3.05713e-10	-0.969249
5178185	chr17:5178185:A:AC	1.05223e-17	-1.98184	-1.61537	1.10124e-05	-2.05705	-1.61524
5178431	chr17:5178431:ATTGT:A	7.18087e-17	-1.67671	-6.10073e-10	7.51938e-05	-1.75124	-6.10073e-10
5178465	chr17:5178465:A:G	1.09253e-17	-2.03189	-1.52773	1.21725e-05	-2.03434	-1.53778
5178471	chr17:5178471:AATACAGG:A	1.02306e-16	-3.05713e-10	-1.32275	9.52028e-05	-3.05713e-10	-1.5153
5179022	chr17:5179022:C:T	7.90542e-17	-3.05713e-10	-1.58058	0.000156713	-3.05713e-10	-1.01689
5179110	chr17:5179110:G:A	8.0084e-17	-3.05713e-10	-1.56764	0.000105148	-3.05713e-10	-1.41594
5179116	chr17:5179116:T:C	8.99681e-17	-3.05713e-10	-1.45126	0.00010897	-3.05713e-10	-1.38024
5179152	chr17:5179152:G:A	9.90894e-17	-3.05713e-10	-1.35469	8.76782e-05	-3.05713e-10	-1.59763
5179250	chr17:5179250:G:A	1.21813e-16	-3.05713e-10	-1.14823	0.000111034	-3.05713e-10	-1.36147
5179831	chr17:5179831:T:C	1.57235e-16	-0.892973	-6.10073e-10	0.000241242	-0.585505	-6.10073e-10
5179911	chr17:5179911:A:G	2.56827e-16	-3.05713e-10	-0.402309	0.000218796	-3.05713e-10	-0.68317
5179932	chr17:5179932:A:G	1.10729e-16	-1.24363	-6.10073e-10	9.01994e-05	-1.56928	-6.10073e-10
5179933	chr17:5179933:A:C	1.11934e-16	-1.2328	-6.10073e-10	9.10311e-05	-1.56011	-6.10073e-10
5180183	chr17:5180183:C:T	1.43234e-15	-3.05713e-10	1.31635	0.00675117	-3.05713e-10	2.74616
5180251	chr17:5180251:G:A	7.63219e-17	-3.05713e-10	-1.61575	8.68463e-05	-3.05713e-10	-1.60717
5180352	chr17:5180352:G:A	1.07924e-16	-1.87725	0.607964	3.9727e-05	-2.04277	-0.346505
5180757	chr17:5180757:T:G	3.07097e-16	-3.05713e-10	-0.223549	0.000189096	-3.05713e-10	-0.829055
5181468	chr17:5181468:G:A	8.4465e-17	-3.05713e-10	-1.51438	9.36468e-05	-3.05713e-10	-1.53178
5181609	chr17:5181609:G:A	1.4792e-16	-3.05713e-10	-0.954043	0.00047098	-3.05713e-10	0.0835088
5181641	chr17:5181641:T:C	7.71568e-17	-3.05713e-10	-1.60487	9.32438e-05	-3.05713e-10	-1.53609
5182094	chr17:5182094:C:T	1.56077e-16	-3.05713e-10	-0.900364	0.000164673	-3.05713e-10	-0.967344
5182235	chr17:5182235:A:G	1.2645e-16	-3.05713e-10	-1.11087	0.000373536	-3.05713e-10	-0.148295
5182407	chr17:5182407:A:G	9.60427e-17	-3.05713e-10	-1.38592	8.83171e-05	-3.05713e-10	-1.59037
5182511	chr17:5182511:G:A	1.43297e-16	-3.05713e-10	-0.985795	0.00011516	-3.05713e-10	-1.32498
5182562	chr17:5182562:C:T	1.50245e-16	-3.05713e-10	-0.938444	0.000245094	-3.05713e-10	-0.569667
5182598	chr17:5182598:C:T	8.16909e-17	-1.87966	0.331893	2.59954e-05	-2.04176	-0.77163
5182737	chr17:5182737:C:T	3.16685e-16	-3.05713e-10	-0.192804	0.00019364	-3.05713e-10	-0.805306
5183661	chr17:5183661:A:C	1.20594e-16	-3.05713e-10	-1.15828	8.6023e-05	-3.05713e-10	-1.61669
5183741	chr17:5183741:TATA:T	1.36694e-16	-3.05713e-10	-1.03297	0.0001214	-3.05713e-10	-1.27221
5183745	chr17:5183745:A:G	5.42612e-17	-1.9569	-6.10073e-10	5.9769e-05	-1.98082	-6.10073e-10
5183759	chr17:5183759:T:G	2.12038e-16	-3.05713e-10	-0.593946	0.000806762	-3.05713e-10	0.621721
5184183	chr17:5184183:T:C	2.54087e-16	-3.05713e-10	-0.413035	0.000216733	-3.05713e-10	-0.692643
5184307	chr17:5184307:C:G	7.30369e-17	-1.90773	0.247985	5.18331e-05	-2.05346	-0.0698171
5184428	chr17:5184428:A:T	1.0311e-16	-2.03779	0.722875	4.49599e-05	-2.04343	-0.222107
5184481	chr17:5184481:G:T	1.10958e-17	-2.00011	-1.54404	1.16085e-05	-2.05303	-1.56654
5184514	chr17:5184514:A:G	9.82029e-17	-3.05713e-10	-1.36368	8.79145e-05	-3.05713e-10	-1.59494
5184611	chr17:5184611:G:A	1.2385e-17	-2.04405	-1.39018	1.18379e-05	-2.02364	-1.57637
5184933	chr17:5184933:T:A	7.89344e-17	-3.05713e-10	-1.5821	8.60511e-05	-3.05713e-10	-1.61637
5184999	chr17:5184999:T:C	1.22357e-16	-3.05713e-10	-1.14377	0.000111325	-3.05713e-10	-1.35885
5185028	chr17:5185028:C:T	1.39875e-17	-1.69874	-1.61381	3.05561e-05	-1.08576	-1.56598
5185142	chr17:5185142:C:T	9.58282e-17	-3.05713e-10	-1.38816	8.86653e-05	-3.05713e-10	-1.58644
5185392	chr17:5185392:G:A	9.74125e-17	-3.05713e-10	-1.37176	8.82139e-05	-3.05713e-10	-1.59154
5185407	chr17:5185407:G:A	2.02326e-16	-3.05713e-10	-0.640833	0.000753023	-3.05713e-10	0.552788
5185892	chr17:5185892:T:G	7.38669e-16	-3.05713e-10	0.654138	0.00026233	-3.05713e-10	-0.501704
5186460	chr17:5186460:G:A	1.50959e-16	-3.05713e-10	-0.933702	0.000121256	-3.05713e-10	-1.2734
5186783	chr17:5186783:A:C	5.02547e-17	-2.03361	-6.10073e-10	6.07913e-05	-1.96386	-6.10073e-10
5187013	chr17:5187013:C:T	1.52616e-16	-1.67705	0.754262	0.000103202	-1.68835	0.253728
5187816	chr17:5187816:C:G	1.01206e-16	-3.05713e-10	-1.33356	8.72778e-05	-3.05713e-10	-1.60221
5188203	chr17:5188203:G:T	9.23711e-17	-3.05713e-10	-1.4249	8.8626e-05	-3.05713e-10	-1.58688
5188978	chr17:5188978:A:G	9.45036e-17	-3.05713e-10	-1.40207	8.92343e-05	-3.05713e-10	-1.58004
5189113	chr17:5189113:G:A	7.92264e-17	-1.5784	-6.10073e-10	7.44218e-05	-1.76156	-6.10073e-10
5189477	chr17:5189477:G:C	9.43192e-17	-3.05713e-10	-1.40403	8.8847e-05	-3.05713e-10	-1.58439
5190283	chr17:5190283:G:A	3.09454e-16	-3.05713e-10	-0.215902	0.000285592	-3.05713e-10	-0.416745
5190376	chr17:5190376:A:G	9.49116e-17	-3.05713e-10	-1.39777	8.90727e-05	-3.05713e-10	-1.58186
5190390	chr17:5190390:T:C	9.38043e-17	-3.05713e-10	-1.4095	8.94577e-05	-3.05713e-10	-1.57754
5190604	chr17:5190604:T:C	1.216e-15	-3.05713e-10	1.15261	0.00097287	-3.05713e-10	0.808942
5190623	chr17:5190623:C:G	9.83028e-17	-3.05713e-10	-1.36266	8.79272e-05	-3.05713e-10	-1.5948
5190662	chr17:5190662:G:A	1.39476e-16	-3.05713e-10	-1.01282	0.000250157	-3.05713e-10	-0.54922
5190679	chr17:5190679:G:T	9.78308e-17	-3.05713e-10	-1.36747	8.80293e-05	-3.05713e-10	-1.59364
5190926	chr17:5190926:C:T	5.9011e-17	-1.87299	-6.10073e-10	5.74224e-05	-2.02087	-6.10073e-10
5191069	chr17:5191069:C:T	1.00116e-15	-3.05713e-10	0.9582	0.00419838	-3.05713e-10	2.27115
5191480	chr17:5191480:T:C	9.52526e-17	-3.05713e-10	-1.39418	9.02107e-05	-3.05713e-10	-1.56916
5191707	chr17:5191707:G:A	1.25252e-16	-3.05713e-10	-1.12039	8.60907e-05	-3.05713e-10	-1.61591
5192194	chr17:5192194:TG:T	1.49457e-16	-3.05713e-10	-0.943706	0.000121323	-3.05713e-10	-1.27285
5192381	chr17:5192381:A:G	2.09499e-16	-3.05713e-10	-0.605994	0.000793827	-3.05713e-10	0.605558
5192459	chr17:5192459:A:G	8.20041e-17	-3.05713e-10	-1.54394	9.12873e-05	-3.05713e-10	-1.5573
5193084	chr17:5193084:A:G	2.02131e-15	-3.05713e-10	1.66079	0.00160047	-3.05713e-10	1.30674
5193781	chr17:5193781:C:G	1.02538e-16	-3.05713e-10	-1.32048	0.000117597	-3.05713e-10	-1.30404
5193835	chr17:5193835:T:C	1.8819e-16	-1.74205	1.02879	0.000120372	-1.75516	0.474435
5194202	chr17:5194202:A:G	1.58689e-16	-3.05713e-10	-0.883767	0.000137267	-3.05713e-10	-1.14938
5194216	chr17:5194216:G:A	9.56211e-17	-1.39032	-6.10073e-10	0.000119383	-1.28897	-6.10073e-10
5194666	chr17:5194666:CTT:C	2.9435e-16	-3.05713e-10	-0.265943	0.000182981	-3.05713e-10	-0.861925
5195110	chr17:5195110:G:C	7.60993e-17	-1.90864	0.289963	2.54552e-05	-2.05011	-0.784279
5195296	chr17:5195296:C:A	2.17176e-16	-1.63954	1.06954	0.000138198	-1.65643	0.513804
5195479	chr17:5195479:C:T	9.20198e-16	-2.03669	2.91056	0.00023372	-2.05	1.43281
5195716	chr17:5195716:C:T	8.29036e-17	-3.05713e-10	-1.53303	0.000114874	-3.05713e-10	-1.32748
5195744	chr17:5195744:C:T	8.49816e-15	-3.05713e-10	3.09689	0.00333877	-3.05713e-10	2.04205
5195965	chr17:5195965:C:T	2.89738e-16	-1.70917	1.42743	6.41814e-05	-1.97542	0.0658235
5196707	chr17:5196707:G:A	2.90031e-16	-1.75089	1.47017	0.000182064	-1.76727	0.900317
5196803	chr17:5196803:C:T	9.3538e-17	-3.05713e-10	-1.41234	8.96313e-05	-3.05713e-10	-1.5756
5199008	chr17:5199008:A:T	1.85022e-16	-3.05713e-10	-0.730236	0.000654854	-3.05713e-10	0.413105
5199231	chr17:5199231:C:T	1.41693e-16	-3.05713e-10	-0.997047	0.000247145	-3.05713e-10	-0.561334
5199416	chr17:5199416:A:G	3.19277e-17	-2.03317	-0.454063	1.62688e-05	-2.03956	-1.2425
5199677	chr17:5199677:C:T	9.14539e-17	-3.05713e-10	-1.43488	9.02071e-05	-3.05713e-10	-1.5692
5199953	chr17:5199953:AAG:A	1.67506e-17	-1.76372	-1.36856	2.12863e-05	-1.53941	-1.47383
5199971	chr17:5199971:A:C	1.16889e-16	-3.05713e-10	-1.18949	0.000162129	-3.05713e-10	-0.982917
5200591	chr17:5200591:T:G	2.69396e-17	-2.03599	-0.621125	2.63556e-05	-1.77295	-1.02668
5200635	chr17:5200635:G:A	2.33411e-17	-2.04078	-0.759718	2.22534e-05	-2.03398	-0.934832
5200980	chr17:5200980:G:A	3.18119e-16	-2.02497	1.83669	8.55409e-05	-2.05532	0.433009
5201009	chr17:5201009:C:T	7.62804e-17	-3.05713e-10	-1.6163	8.92466e-05	-3.05713e-10	-1.5799
5201584	chr17:5201584:C:T	8.51061e-16	-3.05713e-10	0.795771	0.000262556	-3.05713e-10	-0.500844
5201752	chr17:5201752:T:C	2.20657e-17	-1.85691	-0.999774	1.65295e-05	-2.04312	-1.22305
5201840	chr17:5201840:A:G	1.67225e-16	-3.05713e-10	-0.83137	0.000132595	-3.05713e-10	-1.18401
5201895	chr17:5201895:G:A	2.55253e-16	-3.05713e-10	-0.408457	0.000264608	-3.05713e-10	-0.493058
5202151	chr17:5202151:T:G	9.92958e-18	-2.03849	-1.6167	1.44115e-05	-1.78658	-1.61671
5202798	chr17:5202798:G:A	1.59102e-16	-3.05713e-10	-0.881167	0.000519178	-3.05713e-10	0.18094
5203040	chr17:5203040:C:T	7.77385e-17	-3.05713e-10	-1.59736	8.60771e-05	-3.05713e-10	-1.61606
5203556	chr17:5203556:C:T	6.68799e-17	-1.74781	-6.10073e-10	6.02354e-05	-1.97305	-6.10073e-10
5203762	chr17:5203762:T:C	7.74252e-17	-3.05713e-10	-1.6014	8.66292e-05	-3.05713e-10	-1.60967
5204261	chr17:5204261:A:G	1.47362e-16	-0.957822	-6.10073e-10	0.000115989	-1.31782	-6.10073e-10
5204512	chr17:5204512:G:A	1.03582e-16	-3.05713e-10	-1.31035	0.000107637	-3.05713e-10	-1.39254
5204826	chr17:5204826:G:A	5.65584e-17	-1.44267	-0.472772	3.33117e-05	-2.04118	-0.524224
5204969	chr17:5204969:A:G	1.85476e-16	-1.63255	0.90476	0.000123545	-1.64651	0.391806
5205023	chr17:5205023:C:T	4.23168e-16	-3.05713e-10	0.0970581	0.000241757	-3.05713e-10	-0.583374
5205151	chr17:5205151:A:G	9.21359e-17	-3.05713e-10	-1.42745	8.82159e-05	-3.05713e-10	-1.59152
5205919	chr17:5205919:T:C	8.17578e-16	-3.05713e-10	0.755634	0.000259521	-3.05713e-10	-0.512471
5205988	chr17:5205988:C:T	1.11986e-17	-1.9532	-1.58172	1.20709e-05	-2.05759	-1.52292
5206192	chr17:5206192:C:T	1.45889e-16	-3.05713e-10	-0.967865	0.000106201	-3.05713e-10	-1.40597
5206641	chr17:5206641:G:A	3.621e-16	-3.05713e-10	-0.0587925	0.000335864	-3.05713e-10	-0.254602
5206966	chr17:5206966:C:G	7.80551e-17	-3.05713e-10	-1.5933	0.000147004	-3.05713e-10	-1.08085
5207131	chr17:5207131:A:G	8.68675e-16	-3.05713e-10	0.816257	0.00027033	-3.05713e-10	-0.471665
5207581	chr17:5207581:C:T	1.09188e-17	-2.02793	-1.5323	1.20326e-05	-2.03729	-1.5464
5207919	chr17:5207919:T:C	1.24557e-16	-3.05713e-10	-1.12595	0.000215967	-3.05713e-10	-0.696184
5207963	chr17:5207963:C:T	4.18222e-16	-3.05713e-10	0.085301	0.000239546	-3.05713e-10	-0.592561
5208468	chr17:5208468:A:G	3.14319e-15	-2.05147	4.15376	0.000467116	-2.00136	2.07663
5208542	chr17:5208542:A:G	7.64467e-16	-3.05713e-10	0.688467	0.000243519	-3.05713e-10	-0.576114
5208791	chr17:5208791:A:G	1.24449e-15	-3.05713e-10	1.17577	0.000524793	-3.05713e-10	0.191696
5208984	chr17:5208984:C:T	3.02371e-16	-3.05713e-10	-0.239059	0.000185308	-3.05713e-10	-0.849287
5209074	chr17:5209074:G:A	3.00187e-17	-1.96514	-0.583748	8.01168e-05	-1.55239	-0.135434
5209175	chr17:5209175:T:C	1.71985e-17	-2.04142	-1.06447	2.34358e-05	-1.86041	-1.05663
5209286	chr17:5209286:G:C	7.80934e-17	-3.05713e-10	-1.59281	8.71707e-05	-3.05713e-10	-1.60344
5209527	chr17:5209527:A:G	1.69804e-16	-3.05713e-10	-0.816066	0.000134235	-3.05713e-10	-1.17171
5210128	chr17:5210128:G:A	1.29945e-17	-1.95292	-1.43327	1.26929e-05	-1.97964	-1.55062
5210283	chr17:5210283:C:T	4.04403e-17	-1.98019	-0.270691	1.82663e-05	-2.05809	-1.10816
5210630	chr17:5210630:G:A	5.19268e-17	-2.00088	-6.10073e-10	5.54079e-05	-2.05659	-6.10073e-10
5210646	chr17:5210646:C:T	7.65655e-17	-3.05713e-10	-1.61257	0.000130649	-3.05713e-10	-1.19879
5210719	chr17:5210719:C:A	1.24567e-17	-1.97401	-1.45444	1.36005e-05	-2.05743	-1.40377
5211141	chr17:5211141:T:C	1.19522e-16	-1.16721	-6.10073e-10	7.97084e-05	-1.69293	-6.10073e-10
5212114	chr17:5212114:T:C	1.98334e-16	-1.85868	1.19792	5.30784e-05	-2.03755	-0.061992
5212582	chr17:5212582:C:T	2.98549e-17	-1.83481	-0.719551	1.7913e-05	-1.89007	-1.29571
5212591	chr17:5212591:G:A	7.63528e-17	-3.05713e-10	-1.61535	8.88105e-05	-3.05713e-10	-1.5848
5212629	chr17:5212629:A:G	1.98586e-16	-3.05713e-10	-0.659491	0.00024612	-3.05713e-10	-0.56549
5213084	chr17:5213084:A:C	6.33387e-17	-1.80222	-6.10073e-10	6.59349e-05	-1.88264	-6.10073e-10
5213496	chr17:5213496:C:T	9.19679e-17	-3.05713e-10	-1.42927	0.000126673	-3.05713e-10	-1.2297
5213721	chr17:5213721:G:A	1.78357e-16	-3.05713e-10	-0.766926	0.00021348	-3.05713e-10	-0.707763
5213813	chr17:5213813:A:C	7.79642e-17	-3.05713e-10	-1.59446	0.000105093	-3.05713e-10	-1.41646
5214656	chr17:5214656:C:T	7.7886e-17	-3.05713e-10	-1.59547	0.00010433	-3.05713e-10	-1.42375
5214728	chr17:5214728:T:G	5.22612e-16	-3.05713e-10	0.308128	0.000397575	-3.05713e-10	-0.0859243
5214772	chr17:5214772:G:A	5.97027e-16	-3.05713e-10	0.44125	0.000448259	-3.05713e-10	0.0340626
5215128	chr17:5215128:C:T	1.13618e-17	-1.92055	-1.59991	1.83074e-05	-1.69047	-1.47353
5215341	chr17:5215341:G:T	9.72682e-17	-3.05713e-10	-1.37324	9.07567e-05	-3.05713e-10	-1.56313
5215452	chr17:5215452:A:G	7.87676e-17	-3.05713e-10	-1.58421	8.66298e-05	-3.05713e-10	-1.60966
5215634	chr17:5215634:C:CA	9.52464e-16	-3.05713e-10	0.90834	0.00394196	-3.05713e-10	2.20813
5215656	chr17:5215656:T:G	3.24584e-17	-1.91072	-0.560034	2.62219e-05	-1.95779	-0.846924
5215997	chr17:5215997:A:G	5.65475e-16	-3.05713e-10	0.386954	0.000320291	-3.05713e-10	-0.302077
5216071	chr17:5216071:C:A	9.41716e-17	-3.05713e-10	-1.40559	8.84345e-05	-3.05713e-10	-1.58905
5216388	chr17:5216388:C:T	8.28174e-17	-3.05713e-10	-1.53407	9.53201e-05	-3.05713e-10	-1.51407
5216623	chr17:5216623:G:A	1.21786e-17	-2.05543	-1.3956	1.37016e-05	-2.02914	-1.42466
5216631	chr17:5216631:A:G	7.69855e-17	-3.05713e-10	-1.60709	0.000100058	-3.05713e-10	-1.46555
5216725	chr17:5216725:A:G	2.73643e-17	-2.00715	-0.63432	3.54148e-05	-1.75708	-0.7471
5217302	chr17:5217302:G:A	1.11905e-16	-3.05713e-10	-1.23306	9.80857e-05	-3.05713e-10	-1.48547
5217498	chr17:5217498:A:G	6.84688e-16	-3.05713e-10	0.578251	0.000521753	-3.05713e-10	0.185887
5217597	chr17:5217597:G:A	8.77231e-17	-0.387154	-1.08937	2.20071e-05	-1.9948	-0.985146
5217993	chr17:5217993:C:T	5.04036e-16	-3.05713e-10	0.271935	0.000294472	-3.05713e-10	-0.386122
5218376	chr17:5218376:G:A	3.17394e-17	-1.98765	-0.505506	4.15169e-05	-1.7117	-0.633507
5218787	chr17:5218787:C:A	1.10441e-17	-2.05132	-1.49749	1.21955e-05	-1.99767	-1.57257
5218789	chr17:5218789:G:T	2.03762e-17	-2.05722	-0.879128	2.10521e-05	-2.02183	-1.00248
5218793	chr17:5218793:T:C	7.9806e-17	-3.05713e-10	-1.57111	8.63384e-05	-3.05713e-10	-1.61303
5218812	chr17:5218812:C:T	7.69774e-17	-3.05713e-10	-1.6072	0.000100402	-3.05713e-10	-1.46213
5219187	chr17:5219187:C:T	2.01241e-16	-3.05713e-10	-0.646208	0.000167924	-3.05713e-10	-0.947796
5219368	chr17:5219368:T:G	1.70227e-16	-3.05713e-10	-0.81358	0.000133413	-3.05713e-10	-1.17786
5219693	chr17:5219693:G:A	4.45853e-16	-3.05713e-10	0.149277	0.000355187	-3.05713e-10	-0.198665
5219728	chr17:5219728:G:T	1.71369e-16	-3.05713e-10	-0.80689	0.000161001	-3.05713e-10	-0.989895
5220107	chr17:5220107:C:T	1.1845e-17	-1.8699	-1.6089	1.15456e-05	-2.01251	-1.6125
5220460	chr17:5220460:T:C	1.04006e-17	-2.02324	-1.58561	1.13511e-05	-2.03346	-1.60854
5220566	chr17:5220566:G:A	2.43622e-17	-1.7584	-0.999275	2.31346e-05	-1.7428	-1.18718
5220919	chr17:5220919:A:G	5.86235e-16	-3.05713e-10	0.423008	0.000440709	-3.05713e-10	0.0170762
5221167	chr17:5221167:C:T	3.61945e-17	-1.22102	-1.14078	1.76431e-05	-1.82178	-1.37918
5221277	chr17:5221277:C:T	7.69999e-17	-3.05713e-10	-1.60691	9.60901e-05	-3.05713e-10	-1.50602
5221465	chr17:5221465:T:C	7.67952e-17	-3.05713e-10	-1.60957	8.80177e-05	-3.05713e-10	-1.59377
5221582	chr17:5221582:C:T	2.29873e-17	-1.87147	-0.944301	1.62346e-05	-1.98107	-1.30309
5221613	chr17:5221613:G:A	1.07943e-17	-2.05545	-1.51624	1.22525e-05	-1.98193	-1.58365
5221648	chr17:5221648:C:T	1.10057e-17	-2.05454	-1.49776	1.23326e-05	-1.98631	-1.57275
5221954	chr17:5221954:A:G	1.21785e-17	-1.87642	-1.57461	1.17724e-05	-1.99405	-1.6115
5221997	chr17:5221997:C:T	2.91078e-17	-2.00579	-0.573918	3.76947e-05	-1.75376	-0.688023
5222038	chr17:5222038:A:T	1.19712e-17	-1.86881	-1.5994	1.176e-05	-1.98979	-1.61681
5222158	chr17:5222158:C:T	8.21573e-17	-3.05713e-10	-1.54208	8.69875e-05	-3.05713e-10	-1.60554
5222250	chr17:5222250:C:T	7.30004e-17	-1.66025	-6.10073e-10	8.79711e-05	-1.5943	-6.10073e-10
5222550	chr17:5222550:G:A	1.19801e-17	-2.05641	-1.41106	1.31356e-05	-1.97632	-1.51967
5222929	chr17:5222929:G:T	1.3042e-17	-1.79028	-1.59226	1.23704e-05	-1.93976	-1.61625
5223379	chr17:5223379:A:G	1.58007e-17	-1.87453	-1.31613	1.35068e-05	-1.99253	-1.47559
5223394	chr17:5223394:G:A	2.34839e-17	-1.90993	-0.884472	1.43469e-05	-2.04932	-1.35845
5223565	chr17:5223565:C:T	9.27808e-17	-3.05713e-10	-1.42047	8.88327e-05	-3.05713e-10	-1.58455
5223581	chr17:5223581:C:T	2.93458e-17	-1.90722	-0.664349	1.61972e-05	-2.04845	-1.23802
5223771	chr17:5223771:A:G	9.1752e-17	-3.05713e-10	-1.43162	8.84617e-05	-3.05713e-10	-1.58874
5224339	chr17:5224339:G:A	8.19471e-17	-3.05713e-10	-1.54464	8.68297e-05	-3.05713e-10	-1.60736
5224523	chr17:5224523:C:T	1.77268e-16	-3.05713e-10	-0.773048	0.000165529	-3.05713e-10	-0.96216
5224530	chr17:5224530:T:A	1.37633e-17	-1.74626	-1.58245	1.16305e-05	-2.00341	-1.61427
5224692	chr17:5224692:T:A	1.49104e-15	-3.05713e-10	1.35652	0.000486794	-3.05713e-10	0.116533
5224696	chr17:5224696:C:A	1.30098e-17	-1.81269	-1.57231	1.22634e-05	-1.95395	-1.61074
5224978	chr17:5224978:G:T	8.20983e-17	-3.05713e-10	-1.54279	0.00010669	-3.05713e-10	-1.40138
5225421	chr17:5225421:C:T	7.63905e-17	-3.05713e-10	-1.61485	8.71008e-05	-3.05713e-10	-1.60424
5225422	chr17:5225422:G:A	8.20082e-17	-3.05713e-10	-1.54389	0.000106491	-3.05713e-10	-1.40325
5225563	chr17:5225563:C:G	5.75387e-16	0.404331	-6.10073e-10	0.00110078	0.932463	-6.10073e-10
5225572	chr17:5225572:C:A	8.10203e-17	-3.05713e-10	-1.55601	8.69149e-05	-3.05713e-10	-1.60638
5225731	chr17:5225731:C:A	3.64854e-16	-3.05713e-10	-0.0512151	0.000260224	-3.05713e-10	-0.509763
5225917	chr17:5225917:T:A	5.33398e-16	-3.05713e-10	0.328556	0.000306955	-3.05713e-10	-0.344607
5226071	chr17:5226071:G:A	3.2365e-17	-1.90582	-0.567818	1.72809e-05	-2.0484	-1.17331
5226506	chr17:5226506:TTC:T	1.8523e-17	-1.43006	-1.60164	1.64421e-05	-1.65486	-1.6166
5226609	chr17:5226609:G:A	2.30751e-17	-1.88289	-0.929067	1.40816e-05	-2.04192	-1.38452
5226938	chr17:5226938:A:G	7.5977e-17	-1.62028	-6.10073e-10	7.74135e-05	-1.72215	-6.10073e-10
5227067	chr17:5227067:C:T	1.87645e-16	-3.05713e-10	-0.716158	0.000144083	-3.05713e-10	-1.10092
5227394	chr17:5227394:C:A	5.37157e-16	-3.05713e-10	0.335579	0.000407686	-3.05713e-10	-0.0608113
5227482	chr17:5227482:C:T	2.00334e-16	-3.05713e-10	-0.650727	0.000167755	-3.05713e-10	-0.948805
5227717	chr17:5227717:C:T	8.54532e-17	-3.05713e-10	-1.50274	8.64429e-05	-3.05713e-10	-1.61182
5227745	chr17:5227745:C:G	1.10021e-17	-2.05817	-1.49445	1.27522e-05	-1.95529	-1.57031
5227865	chr17:5227865:AC:A	1.871e-17	-1.84991	-1.17174	1.50871e-05	-1.97695	-1.38051
5228176	chr17:5228176:C:A	8.84043e-17	-3.05713e-10	-1.46879	0.000114124	-3.05713e-10	-1.33402
5228194	chr17:5228194:A:G	5.02835e-17	-2.03303	-6.10073e-10	5.65847e-05	-2.03557	-6.10073e-10
5228505	chr17:5228505:C:T	1.69768e-15	-3.05713e-10	1.48631	0.0012454	-3.05713e-10	1.0559
5228506	chr17:5228506:A:G	1.15696e-17	-2.0192	-1.48312	1.50753e-05	-2.05722	-1.30103
5228586	chr17:5228586:A:G	4.88566e-16	-3.05713e-10	0.240762	0.000384554	-3.05713e-10	-0.119223
5228909	chr17:5228909:C:G	5.35612e-16	-3.05713e-10	0.332697	0.000307463	-3.05713e-10	-0.342952
5229711	chr17:5229711:AAAG:A	7.63125e-17	-3.05713e-10	-1.61588	8.68683e-05	-3.05713e-10	-1.60691
5230074	chr17:5230074:G:A	7.78434e-17	-3.05713e-10	-1.59601	0.000103761	-3.05713e-10	-1.42922
5230081	chr17:5230081:C:G	9.21597e-17	-3.05713e-10	-1.42719	9.12731e-05	-3.05713e-10	-1.55745
5230439	chr17:5230439:C:T	1.16406e-17	-1.89939	-1.59683	1.14951e-05	-2.0193	-1.61008
5230512	chr17:5230512:A:G	1.45096e-17	-1.93813	-1.33777	1.34888e-05	-2.03696	-1.43249
5230687	chr17:5230687:G:A	7.65224e-17	-3.05713e-10	-1.61313	8.68446e-05	-3.05713e-10	-1.60719
5231127	chr17:5231127:A:G	1.65178e-17	-2.01734	-1.12893	2.08427e-05	-1.78213	-1.25217
5231278	chr17:5231278:A:G	4.57636e-16	-3.05713e-10	0.175362	0.000364101	-3.05713e-10	-0.173876
5231519	chr17:5231519:A:G	1.21632e-17	-1.94789	-1.50441	1.14778e-05	-2.0347	-1.59619
5231525	chr17:5231525:C:T	1.75627e-16	-3.05713e-10	-0.782349	0.000198788	-3.05713e-10	-0.779067
5231774	chr17:5231774:G:A	1.37457e-17	-1.98737	-1.34261	2.78325e-05	-1.67323	-1.07188
5231829	chr17:5231829:C:T	1.39066e-17	-2.05711	-1.26124	1.4793e-05	-1.96881	-1.40835
5231909	chr17:5231909:A:G	1.17292e-16	-1.18605	-6.10073e-10	0.00019346	-0.806239	-6.10073e-10
5231924	chr17:5231924:C:T	1.06377e-15	-3.05713e-10	1.01886	0.00451169	-3.05713e-10	2.34312
5231925	chr17:5231925:A:G	8.49303e-17	-3.05713e-10	-1.50888	8.66934e-05	-3.05713e-10	-1.60893
5232029	chr17:5232029:C:A	2.85603e-16	-3.05713e-10	-0.296111	0.000238226	-3.05713e-10	-0.598089
5232549	chr17:5232549:C:T	9.58088e-17	-1.38836	-6.10073e-10	0.000180155	-0.877488	-6.10073e-10
5232792	chr17:5232792:C:T	9.91959e-17	-3.05713e-10	-1.35362	0.000100369	-3.05713e-10	-1.46245
5232833	chr17:5232833:C:T	1.04808e-16	-3.05713e-10	-1.29858	0.000104562	-3.05713e-10	-1.42152
5232872	chr17:5232872:G:A	7.36463e-17	-1.65144	-6.10073e-10	6.59354e-05	-1.88263	-6.10073e-10
5232927	chr17:5232927:G:T	8.67015e-17	-3.05713e-10	-1.48824	9.00803e-05	-3.05713e-10	-1.57061
5233181	chr17:5233181:T:C	7.30606e-16	-3.05713e-10	0.643162	0.000622911	-3.05713e-10	0.363095
5233207	chr17:5233207:C:T	8.69052e-17	-3.05713e-10	-1.48589	0.000121882	-3.05713e-10	-1.26825
5233353	chr17:5233353:C:T	7.67268e-17	-3.05713e-10	-1.61046	8.60462e-05	-3.05713e-10	-1.61642
5233422	chr17:5233422:G:C	7.72684e-17	-3.05713e-10	-1.60343	9.54403e-05	-3.05713e-10	-1.51281
5233465	chr17:5233465:C:T	9.89567e-17	-3.05713e-10	-1.35603	9.47075e-05	-3.05713e-10	-1.52051
5233466	chr17:5233466:G:A	8.36967e-17	-3.05713e-10	-1.52351	8.6247e-05	-3.05713e-10	-1.61409
5233509	chr17:5233509:G:A	1.02799e-16	-1.99114	0.673203	0.000122362	-1.85526	0.590935
5233752	chr17:5233752:G:A	6.79674e-17	-1.62706	-0.104622	0.000121957	-1.59562	0.327983
5233822	chr17:5233822:A:G	8.40924e-17	-3.05713e-10	-1.5188	8.89657e-05	-3.05713e-10	-1.58306
5233991	chr17:5233991:C:T	1.08731e-17	-2.03935	-1.52506	1.10001e-05	-2.05794	-1.61546
5234048	chr17:5234048:A:G	8.10809e-17	-3.05713e-10	-1.55526	8.72423e-05	-3.05713e-10	-1.60262
5234154	chr17:5234154:C:T	8.05013e-17	-3.05713e-10	-1.56244	0.000100154	-3.05713e-10	-1.4646
5234822	chr17:5234822:T:G	9.69204e-17	-3.05713e-10	-1.37682	9.63408e-05	-3.05713e-10	-1.50342
5235009	chr17:5235009:C:T	2.91808e-17	-1.66803	-0.909171	2.38114e-05	-1.72701	-1.17413
5235685	chr17:5235685:G:A	2.8072e-17	-1.64176	-0.974183	2.84173e-05	-1.66797	-1.05634
5235759	chr17:5235759:C:G	1.82333e-17	-1.59351	-1.45395	1.67408e-05	-2.02432	-1.22913
5235833	chr17:5235833:G:A	3.3878e-16	-3.05713e-10	-0.125361	0.000715258	-3.05713e-10	0.501336
5236418	chr17:5236418:TTTC:T	2.38438e-17	-1.42304	-1.35615	2.07428e-05	-1.96991	-1.0692
5236513	chr17:5236513:C:T	1.70877e-17	-1.68302	-1.42934	1.97462e-05	-1.70307	-1.38528
5236882	chr17:5236882:T:C	1.5247e-16	-3.05713e-10	-0.923746	8.66645e-05	-3.05713e-10	-1.60926
5237090	chr17:5237090:T:C	7.88248e-17	-3.05713e-10	-1.58348	0.000143364	-3.05713e-10	-1.10592
5237220	chr17:5237220:A:G	8.78996e-17	-3.05713e-10	-1.47452	0.000136679	-3.05713e-10	-1.15367
5237309	chr17:5237309:A:G	7.73318e-17	-3.05713e-10	-1.60261	9.59043e-05	-3.05713e-10	-1.50796
5237418	chr17:5237418:A:G	4.29257e-16	-3.05713e-10	0.111343	0.000947068	-3.05713e-10	0.782063
5237584	chr17:5237584:A:G	1.90845e-16	-3.05713e-10	-0.699251	0.000331023	-3.05713e-10	-0.26912
5237956	chr17:5237956:C:A	1.47287e-16	-3.05713e-10	-0.958328	8.63834e-05	-3.05713e-10	-1.61251
5238006	chr17:5238006:CAATT:C	1.31572e-17	-2.03244	-1.34131	1.26672e-05	-1.98276	-1.54953
5238022	chr17:5238022:T:C	1.48268e-16	-3.05713e-10	-0.951693	0.00012979	-3.05713e-10	-1.20539
5238165	chr17:5238165:C:T	8.22592e-17	-3.05713e-10	-1.54084	9.16956e-05	-3.05713e-10	-1.55283
5238308	chr17:5238308:G:A	8.24581e-17	-3.05713e-10	-1.53842	9.1903e-05	-3.05713e-10	-1.55057
5238470	chr17:5238470:A:G	1.21144e-16	-1.15373	-6.10073e-10	0.000182825	-0.86278	-6.10073e-10
5238505	chr17:5238505:A:G	6.98987e-17	-1.94074	0.237076	0.000276155	-2.05782	1.60747
5238591	chr17:5238591:G:A	2.25933e-17	-1.50494	-1.32811	2.0961e-05	-1.99727	-1.03137
5238813	chr17:5238813:A:C	3.14e-17	-1.18549	-1.31842	1.71042e-05	-1.62512	-1.60686
5238947	chr17:5238947:A:G	8.00944e-17	-3.05713e-10	-1.56751	8.95499e-05	-3.05713e-10	-1.57651
5239287	chr17:5239287:C:T	1.23501e-16	-2.0581	0.923642	0.000109349	-2.00818	0.631414
5239589	chr17:5239589:G:A	9.12767e-17	-3.05713e-10	-1.43682	0.000145948	-3.05713e-10	-1.08806
5239747	chr17:5239747:G:A	1.47149e-16	-3.05713e-10	-0.959269	0.000135028	-3.05713e-10	-1.16583
5239761	chr17:5239761:C:T	2.79097e-17	-1.3012	-1.32054	1.57693e-05	-1.70601	-1.60724
5239838	chr17:5239838:G:A	7.62418e-17	-3.05713e-10	-1.6168	9.58088e-05	-3.05713e-10	-1.50895
5239863	chr17:5239863:C:A	6.07094e-17	-2.00239	0.157774	4.75205e-05	-2.04972	-0.160431
5239871	chr17:5239871:C:T	1.15812e-17	-2.026	-1.47533	1.11115e-05	-2.05762	-1.6057
5241401	chr17:5241401:A:G	1.72444e-16	-1.6238	0.823164	0.000264366	-1.59547	1.10149
5241556	chr17:5241556:G:C	1.83002e-16	-3.05713e-10	-0.741212	0.000143725	-3.05713e-10	-1.10341
5241687	chr17:5241687:G:A	7.6303e-17	-3.05713e-10	-1.616	9.76826e-05	-3.05713e-10	-1.48958
5241956	chr17:5241956:G:T	2.36798e-16	-3.05713e-10	-0.483506	0.000408999	-3.05713e-10	-0.0575955
5242264	chr17:5242264:C:T	1.29752e-16	-2.05816	0.973075	7.31665e-05	-2.03007	0.251502
5242795	chr17:5242795:T:C	7.63438e-17	-3.05713e-10	-1.61547	9.79959e-05	-3.05713e-10	-1.48638
5243722	chr17:5243722:A:G	7.6886e-17	-3.05713e-10	-1.60839	9.44268e-05	-3.05713e-10	-1.52348
5243750	chr17:5243750:G:A	2.06562e-17	-1.41565	-1.50704	4.68788e-05	-1.04731	-1.17643
5243853	chr17:5243853:A:T	1.49264e-17	-1.69159	-1.55599	1.55011e-05	-2.04365	-1.28675
5244193	chr17:5244193:T:C	7.36399e-17	-1.65153	-6.10073e-10	6.59162e-05	-1.88292	-6.10073e-10
5244209	chr17:5244209:G:T	3.60832e-17	-1.22602	-1.13887	1.65182e-05	-1.65233	-1.61451
5244432	chr17:5244432:C:T	8.43061e-17	-3.05713e-10	-1.51626	9.5986e-05	-3.05713e-10	-1.50711
5244462	chr17:5244462:T:A	1.80931e-16	-3.05713e-10	-0.752594	0.000153252	-3.05713e-10	-1.03922
5244510	chr17:5244510:G:T	2.07052e-16	-3.05713e-10	-0.617744	0.00014575	-3.05713e-10	-1.08941
5244534	chr17:5244534:G:A	2.42382e-17	-1.39101	-1.37177	2.05046e-05	-1.95613	-1.09453
5244682	chr17:5244682:A:T	2.38958e-17	-1.39936	-1.37765	2.02689e-05	-1.95911	-1.10311
5245208	chr17:5245208:C:T	4.91902e-16	-3.05713e-10	0.247568	0.00110856	-3.05713e-10	0.939511
5245629	chr17:5245629:G:A	7.96494e-17	-1.72836	0.155281	7.30156e-05	-1.77279	-0.00784291
5245654	chr17:5245654:GA:G	1.42665e-16	-3.05713e-10	-0.990212	0.000126218	-3.05713e-10	-1.2333
5245659	chr17:5245659:A:C	1.41444e-16	-3.05713e-10	-0.998805	0.000125449	-3.05713e-10	-1.23941
5245978	chr17:5245978:G:A	1.98064e-17	-1.35031	-1.61439	1.47256e-05	-1.81135	-1.57036
5246302	chr17:5246302:G:A	1.80121e-17	-1.76564	-1.29403	1.13052e-05	-2.03553	-1.61051
5246391	chr17:5246391:C:T	1.75107e-17	-1.77289	-1.31501	1.13237e-05	-2.03747	-1.60694
5246486	chr17:5246486:G:A	8.65356e-17	-3.05713e-10	-1.49016	8.60611e-05	-3.05713e-10	-1.61625
5246715	chr17:5246715:T:G	8.53305e-17	-3.05713e-10	-1.50418	0.000102771	-3.05713e-10	-1.4388
5246901	chr17:5246901:A:G	8.90355e-17	-3.05713e-10	-1.46168	0.00013965	-3.05713e-10	-1.13217
5247358	chr17:5247358:G:A	6.94097e-17	-1.91941	0.208723	5.10343e-05	-1.94064	-0.198171
5247777	chr17:5247777:C:G	5.58553e-16	-3.05713e-10	0.374638	0.00123111	-3.05713e-10	1.04436
5247894	chr17:5247894:A:G	7.71725e-17	-3.05713e-10	-1.60467	8.68797e-05	-3.05713e-10	-1.60678
5248314	chr17:5248314:G:A	1.58392e-16	-1.44102	0.555381	0.000109606	-1.39739	0.02297
5248377	chr17:5248377:C:T	4.94272e-16	-3.05713e-10	0.252373	0.000241463	-3.05713e-10	-0.584592
5248429	chr17:5248429:C:T	2.21105e-17	-1.48945	-1.36521	2.00595e-05	-1.99089	-1.08172
5248465	chr17:5248465:CAGGG:C	1.56308e-17	-1.97769	-1.22378	1.12558e-05	-2.03364	-1.61678
5249043	chr17:5249043:T:C	2.22165e-16	-0.547292	-6.10073e-10	5.58145e-05	-2.04927	-6.10073e-10
5249089	chr17:5249089:C:T	1.50045e-17	-1.97939	-1.26297	1.12787e-05	-2.03303	-1.61536
5249400	chr17:5249400:A:T	4.13086e-16	-3.05713e-10	0.0729444	0.000856731	-3.05713e-10	0.681817
5250148	chr17:5250148:A:G	1.07341e-17	-1.9615	-1.61578	1.14043e-05	-2.0352	-1.60212
5250178	chr17:5250178:T:C	1.0768e-16	-1.39381	0.122268	0.000160445	-1.32524	0.331877
5250201	chr17:5250201:G:A	2.2686e-17	-1.48133	-1.34763	2.06077e-05	-1.98817	-1.05747
5250348	chr17:5250348:G:A	8.64941e-17	-1.58782	0.0971846	0.000105743	-1.56929	0.158991
5250721	chr17:5250721:G:A	1.3632e-17	-1.72488	-1.61342	1.38047e-05	-1.86158	-1.58472
5250795	chr17:5250795:G:A	2.48897e-17	-1.42286	-1.3134	2.20316e-05	-1.96985	-1.00899
5251174	chr17:5251174:T:TTA	8.96622e-17	-3.05713e-10	-1.45466	9.15049e-05	-3.05713e-10	-1.55492
5251218	chr17:5251218:T:G	7.66873e-17	-3.05713e-10	-1.61098	8.61941e-05	-3.05713e-10	-1.61471
5251253	chr17:5251253:C:T	1.82401e-16	-3.05713e-10	-0.744502	0.000142366	-3.05713e-10	-1.1129
5251261	chr17:5251261:G:A	2.22689e-17	-1.45569	-1.39183	1.94955e-05	-1.97913	-1.122
5251391	chr17:5251391:C:G	9.95073e-18	-2.04206	-1.611	1.10454e-05	-2.05492	-1.61438
5251911	chr17:5251911:A:G	5.05588e-17	-2.02758	-6.10073e-10	6.13147e-05	-1.95529	-6.10073e-10
5251983	chr17:5251983:G:A	1.50182e-16	-0.921348	-0.0175182	4.30466e-05	-1.51307	-0.795951
5251995	chr17:5251995:C:T	1.49001e-16	-0.897855	-0.0489062	4.30279e-05	-1.49761	-0.811851
5252065	chr17:5252065:T:G	3.50459e-17	-1.67491	-0.719147	2.37457e-05	-1.95845	-0.945455
5252434	chr17:5252434:G:A	1.03696e-17	-1.99504	-1.6168	1.13777e-05	-2.04975	-1.5899
5252518	chr17:5252518:C:T	4.08102e-16	0.0608056	-6.10073e-10	0.000297791	-0.374917	-6.10073e-10
5252526	chr17:5252526:T:C	1.30155e-16	-1.04728	-0.0347017	0.00012837	-0.919697	-0.296697
5252573	chr17:5252573:A:G	2.28599e-16	-3.05713e-10	-0.518743	9.0626e-05	-3.05713e-10	-1.56457
5252589	chr17:5252589:T:C	3.04687e-17	-0.96313	-1.57088	2.19649e-05	-1.43904	-1.54282
5252613	chr17:5252613:A:G	2.41473e-16	-3.05713e-10	-0.463956	9.18033e-05	-3.05713e-10	-1.55166
5252624	chr17:5252624:C:T	3.998e-17	-1.44125	-0.821088	4.68245e-05	-1.47414	-0.750758
5252843	chr17:5252843:G:C	7.42433e-17	-1.64336	-6.10073e-10	6.29927e-05	-1.92829	-6.10073e-10
5252940	chr17:5252940:C:T	1.90244e-16	-0.698242	-0.00416108	6.80992e-05	-1.55764	-0.292707
5253127	chr17:5253127:T:G	3.87253e-16	-3.05713e-10	0.00836499	0.000109798	-3.05713e-10	-1.37266
5253209	chr17:5253209:G:A	1.03578e-16	-3.05713e-10	-1.31039	9.21208e-05	-3.05713e-10	-1.54821
5253238	chr17:5253238:C:T	9.70851e-17	-3.05713e-10	-1.37512	9.04503e-05	-3.05713e-10	-1.56651
5253276	chr17:5253276:C:T	9.46558e-17	-3.05713e-10	-1.40046	8.94815e-05	-3.05713e-10	-1.57728
5253277	chr17:5253277:A:G	9.29981e-17	-3.05713e-10	-1.41813	8.88509e-05	-3.05713e-10	-1.58435
5253560	chr17:5253560:C:A	1.95444e-16	-0.639604	-0.0358324	4.80526e-05	-1.30176	-0.897248
5253581	chr17:5253581:A:G	3.02682e-16	-3.05713e-10	-0.23803	9.85395e-05	-3.05713e-10	-1.48085
5253585	chr17:5253585:A:G	2.87141e-16	-3.05713e-10	-0.290739	9.70107e-05	-3.05713e-10	-1.49649
5254065	chr17:5254065:A:G	3.26734e-16	-3.05713e-10	-0.161565	0.000101139	-3.05713e-10	-1.45481
5254144	chr17:5254144:C:T	2.84833e-16	-3.05713e-10	-0.29881	9.68426e-05	-3.05713e-10	-1.49822
5254185	chr17:5254185:A:G	3.37036e-16	-3.05713e-10	-0.130521	0.00010232	-3.05713e-10	-1.4432
5254252	chr17:5254252:T:A	3.38745e-16	-3.05713e-10	-0.125463	0.000102514	-3.05713e-10	-1.44131
5254297	chr17:5254297:A:G	3.15982e-16	-3.05713e-10	-0.195028	9.98726e-05	-3.05713e-10	-1.46741
5254406	chr17:5254406:C:T	2.7425e-17	-1.14508	-1.49417	3.92164e-05	-1.02969	-1.37252
5254520	chr17:5254520:A:G	3.20281e-16	-3.05713e-10	-0.181512	0.000100332	-3.05713e-10	-1.46283
5254690	chr17:5254690:T:A	3.22047e-16	-3.05713e-10	-0.176015	0.00010051	-3.05713e-10	-1.46105
5254739	chr17:5254739:T:C	3.22399e-16	-3.05713e-10	-0.174923	0.000100566	-3.05713e-10	-1.46049
5254808	chr17:5254808:C:T	3.28674e-16	-3.05713e-10	-0.155645	0.000101227	-3.05713e-10	-1.45394
5254847	chr17:5254847:T:C	1.67146e-17	-2.04374	-1.09069	3.2042e-05	-1.95009	-0.65417
5254927	chr17:5254927:A:G	3.09331e-16	-3.05713e-10	-0.2163	9.92064e-05	-3.05713e-10	-1.4741
5255068	chr17:5255068:A:G	8.17715e-17	-3.05713e-10	-1.54678	8.63136e-05	-3.05713e-10	-1.61332
5255419	chr17:5255419:T:C	8.28041e-17	-1.40183	-0.132406	7.25715e-05	-1.4697	-0.317034
5255518	chr17:5255518:A:G	3.17383e-16	-3.05713e-10	-0.190604	0.000100031	-3.05713e-10	-1.46582
5255606	chr17:5255606:A:G	7.69071e-17	-3.05713e-10	-1.60811	9.06059e-05	-3.05713e-10	-1.56479
5255643	chr17:5255643:T:G	2.97239e-16	-3.05713e-10	-0.256176	9.82046e-05	-3.05713e-10	-1.48425
5255809	chr17:5255809:G:A	7.74529e-17	-3.05713e-10	-1.60104	8.68152e-05	-3.05713e-10	-1.60753
5255899	chr17:5255899:A:G	1.34441e-16	-1.08102	0.0314371	0.000174341	-0.87282	-0.0374772
5255936	chr17:5255936:T:C	3.47122e-16	-3.05713e-10	-0.101037	0.000103231	-3.05713e-10	-1.43434
5255942	chr17:5255942:T:C	3.51277e-16	-3.05713e-10	-0.0891364	0.000103838	-3.05713e-10	-1.42847
5256418	chr17:5256418:A:G	3.01807e-16	-3.05713e-10	-0.240926	9.84346e-05	-3.05713e-10	-1.48192
5256616	chr17:5256616:A:C	9.53218e-17	-3.05713e-10	-1.39345	0.00012875	-3.05713e-10	-1.21344
5257012	chr17:5257012:C:A	3.08942e-16	-3.05713e-10	-0.21756	0.000342156	-3.05713e-10	-0.23604
5257037	chr17:5257037:A:G	3.1984e-16	-3.05713e-10	-0.182891	0.000100347	-3.05713e-10	-1.46268
5257103	chr17:5257103:ATTCCAATTATTTGT:GTTCCAATTATTTGT	3.01037e-16	-3.05713e-10	-0.24348	9.83414e-05	-3.05713e-10	-1.48286
5257278	chr17:5257278:T:C	7.68242e-17	-3.05713e-10	-1.60919	8.63081e-05	-3.05713e-10	-1.61338
5257307	chr17:5257307:G:A	4.87132e-16	-3.05713e-10	0.237822	0.00024006	-3.05713e-10	-0.590419
5257398	chr17:5257398:TTCAA:T	8.06322e-17	-1.56081	-6.10073e-10	6.56292e-05	-1.88729	-6.10073e-10
5257666	chr17:5257666:G:A	8.45217e-17	-3.05713e-10	-1.5137	9.71825e-05	-3.05713e-10	-1.49472
5257931	chr17:5257931:T:A	1.02114e-16	-3.05713e-10	-1.32462	9.25071e-05	-3.05713e-10	-1.54402
5257944	chr17:5257944:G:A	1.0588e-16	-3.05713e-10	-1.2884	9.42964e-05	-3.05713e-10	-1.52486
5258022	chr17:5258022:G:A	4.20228e-17	-1.67619	-0.536307	1.37441e-05	-2.03759	-1.41311
5258117	chr17:5258117:A:C	7.90809e-17	-3.05713e-10	-1.58024	0.000120472	-3.05713e-10	-1.27989
5258199	chr17:5258199:C:G	7.69371e-17	-3.05713e-10	-1.60772	8.67654e-05	-3.05713e-10	-1.6081
5258334	chr17:5258334:G:T	3.48484e-17	-1.11805	-1.28165	5.36535e-05	-1.00925	-1.07951
5258471	chr17:5258471:A:G	5.50796e-16	-3.05713e-10	0.360652	0.00124585	-3.05713e-10	1.05626
5258529	chr17:5258529:G:A	8.09706e-17	-3.05713e-10	-1.55663	9.25269e-05	-3.05713e-10	-1.54381
5258567	chr17:5258567:G:A	6.55375e-17	-1.76809	-6.10073e-10	6.28894e-05	-1.92993	-6.10073e-10
5259248	chr17:5259248:A:G	9.76978e-17	-3.05713e-10	-1.36883	9.43176e-05	-3.05713e-10	-1.52464
5259391	chr17:5259391:C:G	1.29407e-16	-1.08775	-6.10073e-10	0.000150959	-1.0543	-6.10073e-10
5259726	chr17:5259726:A:G	2.79634e-17	-1.11337	-1.50644	1.88435e-05	-1.64467	-1.49047
5259772	chr17:5259772:C:T	2.96568e-17	-1.07304	-1.48798	1.9696e-05	-1.61839	-1.4725
5260005	chr17:5260005:G:A	2.19099e-16	-3.05713e-10	-0.561188	0.000125781	-3.05713e-10	-1.23677
5260200	chr17:5260200:A:G	2.25064e-16	-3.05713e-10	-0.534325	0.000186797	-3.05713e-10	-0.841287
5260635	chr17:5260635:T:C	1.32936e-16	-3.05713e-10	-1.06084	0.000124117	-3.05713e-10	-1.25009
5260668	chr17:5260668:T:C	3.20071e-17	-1.05681	-1.42794	2.14459e-05	-1.61003	-1.39574
5261040	chr17:5261040:T:A	5.16052e-17	-0.96973	-1.03736	6.21922e-05	-0.831662	-1.10942
5261111	chr17:5261111:G:A	7.97997e-17	-3.05713e-10	-1.57119	8.63373e-05	-3.05713e-10	-1.61305
5261466	chr17:5261466:G:A	8.03762e-17	-3.05713e-10	-1.56399	0.000101369	-3.05713e-10	-1.45254
5262305	chr17:5262305:C:T	1.27224e-17	-2.04729	-1.36006	1.50963e-05	-2.01955	-1.3373
5262382	chr17:5262382:C:T	1.21389e-16	-3.05713e-10	-1.15171	0.000194718	-3.05713e-10	-0.799754
5262803	chr17:5262803:T:C	7.0177e-17	-0.947013	-0.752679	8.56476e-05	-0.814421	-0.806645
5263186	chr17:5263186:A:G	7.99161e-17	-3.05713e-10	-1.56973	9.15787e-05	-3.05713e-10	-1.55411
5263218	chr17:5263218:C:T	7.62438e-17	-3.05713e-10	-1.61678	8.61413e-05	-3.05713e-10	-1.61532
5263284	chr17:5263284:C:A	2.91025e-16	-3.05713e-10	-0.277303	0.000546117	-3.05713e-10	0.231525
5263637	chr17:5263637:A:G	2.72546e-17	-1.11479	-1.5307	1.83678e-05	-1.64523	-1.51548
5264132	chr17:5264132:G:C	2.03642e-17	-2.04729	-0.889639	4.04066e-05	-1.96305	-0.409259
5264254	chr17:5264254:C:T	8.64155e-17	-3.05713e-10	-1.49154	0.000101124	-3.05713e-10	-1.45496
5264490	chr17:5264490:C:T	8.81741e-17	-3.05713e-10	-1.4714	9.14638e-05	-3.05713e-10	-1.55536
5265023	chr17:5265023:C:T	5.40684e-17	-1.15562	-0.804844	2.56955e-05	-1.62977	-1.19522
5265121	chr17:5265121:C:T	1.71397e-17	-1.7961	-1.31321	1.36793e-05	-1.93453	-1.5209
5265333	chr17:5265333:G:A	7.70423e-17	-3.05713e-10	-1.60636	8.72648e-05	-3.05713e-10	-1.60236
5265407	chr17:5265407:T:C	2.55403e-17	-1.13972	-1.57073	1.6588e-05	-1.65632	-1.6063
5265479	chr17:5265479:T:C	8.27618e-17	-3.05713e-10	-1.53475	0.000113662	-3.05713e-10	-1.33808
5265671	chr17:5265671:C:T	1.13236e-16	-1.22124	-6.10073e-10	8.53019e-05	-1.62511	-6.10073e-10
5266072	chr17:5266072:A:G	9.7592e-17	-3.05713e-10	-1.36992	0.000103021	-3.05713e-10	-1.43637
5266625	chr17:5266625:C:T	1.06617e-16	-1.28147	-6.10073e-10	8.15276e-05	-1.67037	-6.10073e-10
5266963	chr17:5266963:A:G	3.99886e-17	-1.94467	-0.31745	3.80014e-05	-1.74248	-0.691199
5267048	chr17:5267048:G:A	8.86151e-17	-3.05713e-10	-1.46641	9.13776e-05	-3.05713e-10	-1.55631
5268185	chr17:5268185:C:T	7.74239e-17	-3.05713e-10	-1.60142	8.88468e-05	-3.05713e-10	-1.58439
5268219	chr17:5268219:G:A	2.60223e-17	-1.09952	-1.59223	1.75087e-05	-1.61337	-1.59524
5268585	chr17:5268585:C:A	8.75995e-17	-1.86222	0.384287	4.10682e-05	-1.93933	-0.416746
5268757	chr17:5268757:C:G	1.14634e-16	-1.20896	-6.10073e-10	8.61337e-05	-1.61541	-6.10073e-10
5268759	chr17:5268759:G:A	1.51088e-16	-3.05713e-10	-0.932848	0.000142405	-3.05713e-10	-1.11264
5269104	chr17:5269104:C:G	9.22939e-17	-3.05713e-10	-1.42573	9.9543e-05	-3.05713e-10	-1.47072
5269931	chr17:5269931:A:G	2.55413e-17	-1.11602	-1.59439	1.73538e-05	-1.62438	-1.59312
5270200	chr17:5270200:C:T	7.9184e-17	-3.05713e-10	-1.57894	8.70371e-05	-3.05713e-10	-1.60497
5270336	chr17:5270336:G:A	4.47982e-17	-1.82529	-0.323253	4.51557e-05	-1.56883	-0.692363
5270435	chr17:5270435:G:A	1.07205e-16	-3.05713e-10	-1.27597	9.9152e-05	-3.05713e-10	-1.47465
5270789	chr17:5270789:A:T	1.14531e-16	-3.05713e-10	-1.20987	8.60564e-05	-3.05713e-10	-1.6163
5270859	chr17:5270859:A:C	5.01466e-17	-2.03576	-6.10073e-10	5.55707e-05	-2.05365	-6.10073e-10
5271230	chr17:5271230:G:A	2.52518e-17	-1.12884	-1.59298	1.71823e-05	-1.63294	-1.59448
5271443	chr17:5271443:C:A	7.54669e-16	-3.05713e-10	0.675567	0.000640954	-3.05713e-10	0.391651
5271449	chr17:5271449:G:A	1.31812e-17	-1.93067	-1.44125	1.19659e-05	-1.9999	-1.58934
5271477	chr17:5271477:A:C	2.5355e-17	-1.1295	-1.58823	1.70994e-05	-1.63368	-1.59858
5271500	chr17:5271500:T:C	6.08492e-17	-2.00069	0.158376	5.89277e-05	-2.04712	0.052124
5271997	chr17:5271997:AAG:A	1.22723e-16	-3.05713e-10	-1.14078	0.000198441	-3.05713e-10	-0.780817
5272014	chr17:5272014:C:T	8.02334e-17	-3.05713e-10	-1.56577	0.00010886	-3.05713e-10	-1.38125
5272159	chr17:5272159:A:T	4.17077e-17	-1.74466	-0.475368	4.23364e-05	-1.67222	-0.653436
5272193	chr17:5272193:A:G	1.56025e-16	-3.05713e-10	-0.900695	0.000143337	-3.05713e-10	-1.10611
5272284	chr17:5272284:A:G	8.12214e-17	-3.05713e-10	-1.55353	0.000108151	-3.05713e-10	-1.38778
5272394	chr17:5272394:CT:C	2.53936e-17	-1.117	-1.59921	1.73697e-05	-1.62965	-1.58693
5272516	chr17:5272516:T:C	1.69777e-16	-3.05713e-10	-0.816224	9.59455e-05	-3.05713e-10	-1.50753
5272547	chr17:5272547:C:T	1.18975e-16	-3.05713e-10	-1.1718	0.000102623	-3.05713e-10	-1.44025
5272779	chr17:5272779:T:A	1.29734e-17	-1.91362	-1.47419	1.18218e-05	-1.99967	-1.60169
5273056	chr17:5273056:C:T	1.17527e-16	-1.18404	-6.10073e-10	8.73385e-05	-1.60152	-6.10073e-10
5273073	chr17:5273073:A:G	4.06986e-16	-3.05713e-10	0.0580667	0.00034692	-3.05713e-10	-0.222214
5273112	chr17:5273112:T:C	2.61283e-17	-1.08409	-1.60361	1.7859e-05	-1.60885	-1.57995
5273164	chr17:5273164:T:C	2.40692e-17	-1.18213	-1.58765	1.62158e-05	-1.68657	-1.59875
5273595	chr17:5273595:G:A	1.19808e-17	-1.93723	-1.53018	1.16477e-05	-2.00432	-1.61187
5273718	chr17:5273718:G:A	7.76902e-17	-3.05713e-10	-1.59798	8.8429e-05	-3.05713e-10	-1.58911
5273762	chr17:5273762:T:A	4.7744e-16	-3.05713e-10	0.217727	0.000405018	-3.05713e-10	-0.0673755
5274432	chr17:5274432:AAAAGT:A	2.39171e-17	-1.18825	-1.58786	1.63706e-05	-1.67726	-1.59856
5274511	chr17:5274511:G:A	1.18332e-16	-1.17722	-6.10073e-10	8.76853e-05	-1.59755	-6.10073e-10
5274737	chr17:5274737:C:T	2.36019e-17	-1.20392	-1.58546	1.61798e-05	-1.68689	-1.60065
5274888	chr17:5274888:G:A	2.43358e-17	-2.00251	-0.756254	3.74478e-05	-1.88625	-0.562112
5275223	chr17:5275223:T:C	7.63183e-17	-1.6158	-6.10073e-10	0.000132949	-1.18134	-6.10073e-10
5275960	chr17:5275960:T:C	9.79525e-18	-2.05329	-1.61552	1.18256e-05	-2.01393	-1.5871
5276082	chr17:5276082:G:C	2.52116e-17	-1.13466	-1.58875	1.69706e-05	-1.64205	-1.59778
5276110	chr17:5276110:C:T	1.19448e-17	-1.96725	-1.50317	1.14087e-05	-2.0209	-1.61603
5276186	chr17:5276186:C:T	5.76533e-17	-1.99506	0.0987974	5.59992e-05	-2.04721	0.00123553
5276490	chr17:5276490:A:G	1.93107e-17	-2.02299	-0.967064	1.64142e-05	-2.01033	-1.26283
5276551	chr17:5276551:T:C	1.28077e-17	-1.89714	-1.50352	1.45109e-05	-1.93624	-1.46016
5276689	chr17:5276689:A:G	1.31005e-16	-3.05713e-10	-1.07547	0.000173246	-3.05713e-10	-0.916596
5277970	chr17:5277970:T:C	4.95361e-17	-2.04801	-6.10073e-10	6.0156e-05	-1.97437	-6.10073e-10
5278227	chr17:5278227:C:G	6.20522e-17	-1.82274	-6.10073e-10	8.83929e-05	-1.58952	-6.10073e-10
5278576	chr17:5278576:T:C	1.21099e-16	-3.05713e-10	-1.1541	0.000104479	-3.05713e-10	-1.42232
5278766	chr17:5278766:C:T	1.11473e-17	-1.96404	-1.57547	1.65352e-05	-2.0241	-1.24171
5278927	chr17:5278927:C:G	1.08786e-16	-1.26133	-6.10073e-10	0.000202896	-0.758613	-6.10073e-10
5279111	chr17:5279111:T:TCTC	1.1088e-17	-1.9667	-1.57815	1.63731e-05	-2.02537	-1.2503
5279261	chr17:5279261:G:A	9.08082e-17	-3.05713e-10	-1.44196	9.2618e-05	-3.05713e-10	-1.54282
5279270	chr17:5279270:C:T	1.39992e-16	-3.05713e-10	-1.00913	0.000114424	-3.05713e-10	-1.3314
5279394	chr17:5279394:G:A	2.77897e-16	-3.05713e-10	-0.323463	0.000189693	-3.05713e-10	-0.825901
5279647	chr17:5279647:C:T	5.19556e-17	-2.00032	-6.10073e-10	6.59578e-05	-1.88229	-6.10073e-10
5279807	chr17:5279807:G:A	3.2085e-17	-1.98451	-0.497813	5.04255e-05	-1.85465	-0.296162
5279908	chr17:5279908:AAAAT:A	1.11863e-17	-1.98131	-1.55472	1.73178e-05	-2.03299	-1.18658
5280226	chr17:5280226:TC:T	1.24083e-16	-3.05713e-10	-1.12976	0.000147455	-3.05713e-10	-1.07778
5280622	chr17:5280622:A:AT	1.26033e-17	-1.85076	-1.56599	1.13173e-05	-2.03339	-1.61158
5280853	chr17:5280853:A:G	3.01037e-16	-3.05713e-10	-0.243479	0.000202169	-3.05713e-10	-0.762205
5281172	chr17:5281172:T:G	1.26828e-17	-1.88313	-1.52733	1.46022e-05	-1.90766	-1.48248
5281629	chr17:5281629:TATG:T	9.32647e-17	-3.05713e-10	-1.41527	8.89167e-05	-3.05713e-10	-1.58361
5281909	chr17:5281909:C:T	3.97371e-17	-1.91014	-0.358285	3.88115e-05	-1.86708	-0.545516
5282326	chr17:5282326:G:A	1.50206e-16	-3.05713e-10	-0.938704	0.000160415	-3.05713e-10	-0.993545
5282654	chr17:5282654:GGGCGCGCGGGCTGC:G	7.77467e-17	-1.59726	-6.10073e-10	6.83659e-05	-1.84643	-6.10073e-10
5282992	chr17:5282992:A:G	2.59817e-17	-2.05538	-0.637938	7.79429e-05	-0.967008	-0.748323
5283597	chr17:5283597:G:A	1.8075e-17	-1.98629	-1.06989	3.59356e-05	-1.85883	-0.630749
5283602	chr17:5283602:G:A	7.81021e-17	-3.05713e-10	-1.59269	8.70788e-05	-3.05713e-10	-1.60449
5284578	chr17:5284578:T:C	1.0458e-17	-1.98778	-1.61556	1.21323e-05	-2.04735	-1.52809
5284652	chr17:5284652:T:TA	8.67534e-17	-1.48764	-6.10073e-10	6.48457e-05	-1.8993	-6.10073e-10
5284961	chr17:5284961:T:C	2.95628e-16	-3.05713e-10	-0.261611	0.000205462	-3.05713e-10	-0.746045
5284977	chr17:5284977:A:T	7.62614e-17	-3.05713e-10	-1.61655	0.000109136	-3.05713e-10	-1.37872
5285357	chr17:5285357:C:T	3.27366e-17	-1.94118	-0.521043	3.2476e-05	-1.90366	-0.68714
5285476	chr17:5285476:C:T	7.6947e-17	-3.05713e-10	-1.6076	9.10772e-05	-3.05713e-10	-1.5596
5285868	chr17:5285868:TATC:T	1.06347e-17	-1.97089	-1.61571	1.27991e-05	-2.04007	-1.48187
5286121	chr17:5286121:T:C	1.16892e-17	-1.94197	-1.55007	1.35128e-05	-1.97047	-1.49721
5286321	chr17:5286321:C:G	2.41479e-17	-2.00913	-0.757389	1.79945e-05	-2.05659	-1.12465
5286448	chr17:5286448:C:T	1.1188e-17	-2.0293	-1.50657	3.05504e-05	-1.30887	-1.34306
5286450	chr17:5286450:T:C	3.50352e-17	-2.05515	-0.339206	0.000102848	-0.969474	-0.468577
5286506	chr17:5286506:GTTGTA:G	3.02241e-17	-1.9283	-0.61377	3.02278e-05	-1.88961	-0.772938
5286813	chr17:5286813:C:T	1.09269e-17	-1.95749	-1.60199	1.38321e-05	-2.03381	-1.41051
5286949	chr17:5286949:T:C	1.09885e-17	-2.03158	-1.52228	3.01861e-05	-1.29669	-1.36723
5286950	chr17:5286950:A:G	1.23869e-17	-1.98014	-1.45393	1.13573e-05	-2.0449	-1.59655
5287050	chr17:5287050:T:G	8.24456e-17	-3.05713e-10	-1.53857	8.68449e-05	-3.05713e-10	-1.60718
5287167	chr17:5287167:G:A	1.21452e-17	-1.99358	-1.46019	1.12805e-05	-2.04949	-1.59874
5287322	chr17:5287322:A:G	3.41673e-17	-1.8794	-0.540044	3.42108e-05	-1.83418	-0.704588
5287930	chr17:5287930:A:G	1.06801e-17	-1.96563	-1.6167	1.26155e-05	-2.03783	-1.49855
5287983	chr17:5287983:T:C	3.4567e-17	-2.04454	-0.363276	4.90397e-05	-1.96784	-0.210838
5288571	chr17:5288571:T:G	6.32697e-17	-1.80331	-6.10073e-10	7.39806e-05	-1.7675	-6.10073e-10
5288831	chr17:5288831:G:A	3.52969e-17	-2.05404	-0.332872	0.000101624	-0.989362	-0.460661
5288988	chr17:5288988:G:C	7.02241e-17	-1.69902	-6.10073e-10	8.82256e-05	-1.59141	-6.10073e-10
5289436	chr17:5289436:A:T	9.90098e-17	-3.05713e-10	-1.35549	9.96499e-05	-3.05713e-10	-1.46965
5289484	chr17:5289484:ACT:A	7.72468e-17	-3.05713e-10	-1.60371	9.01935e-05	-3.05713e-10	-1.56935
5289584	chr17:5289584:A:G	2.63383e-16	-3.05713e-10	-0.377104	0.000182435	-3.05713e-10	-0.864916
5289661	chr17:5289661:A:G	1.20229e-17	-2.00006	-1.46384	1.12426e-05	-2.05174	-1.59987
5289837	chr17:5289837:T:G	1.17732e-16	-3.05713e-10	-1.1823	0.000126426	-3.05713e-10	-1.23165
5289928	chr17:5289928:T:C	2.34634e-16	-0.492687	-6.10073e-10	9.85354e-05	-1.48089	-6.10073e-10
5290016	chr17:5290016:C:G	7.63693e-17	-3.05713e-10	-1.61513	8.62087e-05	-3.05713e-10	-1.61454
5290367	chr17:5290367:C:T	3.41871e-17	-1.8513	-0.567563	3.43728e-05	-1.80174	-0.732298
5290463	chr17:5290463:C:T	3.5646e-17	-1.89323	-0.483842	3.54791e-05	-1.84859	-0.653778
5290518	chr17:5290518:A:G	3.09205e-17	-2.03303	-0.48626	4.42585e-05	-1.9404	-0.340856
5290576	chr17:5290576:G:A	1.05705e-17	-1.97604	-1.61661	1.23411e-05	-2.04041	-1.51796
5290933	chr17:5290933:G:A	1.12614e-17	-2.02579	-1.50354	3.02089e-05	-1.3265	-1.33667
5290954	chr17:5290954:A:G	1.14339e-17	-1.98583	-1.52831	1.31846e-05	-2.00127	-1.49099
5290955	chr17:5290955:T:C	3.63941e-17	-2.05375	-0.302553	0.000104203	-0.993832	-0.431138
5291149	chr17:5291149:A:G	1.07019e-17	-1.96358	-1.61671	1.24545e-05	-2.03687	-1.51236
5291238	chr17:5291238:G:A	3.45589e-17	-2.04966	-0.358389	9.37452e-05	-1.04593	-0.484798
5291244	chr17:5291244:A:C	3.54502e-17	-2.05428	-0.3283	0.000102729	-0.985204	-0.454011
5291283	chr17:5291283:A:G	1.05894e-17	-1.99307	-1.59779	1.14668e-05	-2.0483	-1.58355
5291368	chr17:5291368:T:C	2.63096e-17	-1.99349	-0.687293	5.92449e-05	-1.82265	-0.166982
5291539	chr17:5291539:C:T	1.23246e-16	-3.05713e-10	-1.13653	0.000105608	-3.05713e-10	-1.41157
5291566	chr17:5291566:T:C	1.20107e-17	-1.91019	-1.55472	1.69442e-05	-1.75319	-1.48819
5291679	chr17:5291679:A:G	1.06788e-17	-1.98931	-1.59314	1.76242e-05	-1.89801	-1.30402
5292509	chr17:5292509:C:T	8.18218e-17	-3.05713e-10	-1.54617	9.13007e-05	-3.05713e-10	-1.55715
5292774	chr17:5292774:C:T	1.9685e-17	-1.89401	-1.07685	1.58336e-05	-2.04237	-1.26681
5292858	chr17:5292858:T:G	6.94664e-17	-1.70987	-6.10073e-10	8.71546e-05	-1.60362	-6.10073e-10
5293114	chr17:5293114:C:T	1.30158e-17	-1.98969	-1.39485	1.4111e-05	-2.00713	-1.41723
5293253	chr17:5293253:C:T	7.84373e-17	-3.05713e-10	-1.58841	8.83971e-05	-3.05713e-10	-1.58947
5293315	chr17:5293315:C:T	1.25471e-17	-1.93808	-1.48314	1.41914e-05	-1.9509	-1.46778
5293506	chr17:5293506:A:G	1.2235e-16	-3.05713e-10	-1.14382	0.000150601	-3.05713e-10	-1.05667
5294093	chr17:5294093:C:T	1.28266e-16	-3.05713e-10	-1.0966	0.00020547	-3.05713e-10	-0.746006
5294580	chr17:5294580:CT:C	1.62657e-16	-3.05713e-10	-0.859066	0.000205563	-3.05713e-10	-0.745557
5294746	chr17:5294746:T:C	7.8672e-17	-3.05713e-10	-1.58543	0.000107287	-3.05713e-10	-1.3958
5295000	chr17:5295000:G:T	1.27163e-17	-1.85363	-1.5542	1.87945e-05	-1.97139	-1.16636
5295276	chr17:5295276:A:G	7.9419e-17	-3.05713e-10	-1.57597	0.000107673	-3.05713e-10	-1.3922
5295358	chr17:5295358:C:A	5.9125e-17	-2.01683	0.145771	7.12906e-05	-1.91711	0.11257
5295452	chr17:5295452:T:C	2.61547e-16	-0.3841	-6.10073e-10	0.000105492	-1.41268	-6.10073e-10
5295499	chr17:5295499:C:G	1.08775e-17	-2.00327	-1.56074	2.52392e-05	-1.40517	-1.43774
5295743	chr17:5295743:G:A	1.75646e-17	-1.97283	-1.112	3.45931e-05	-1.83664	-0.691012
5295805	chr17:5295805:C:T	1.12776e-17	-1.99706	-1.53084	1.10715e-05	-2.05074	-1.61619
5295971	chr17:5295971:A:G	1.21653e-16	-3.05713e-10	-1.14954	0.000130385	-3.05713e-10	-1.20082
5296011	chr17:5296011:C:G	1.05355e-17	-1.97918	-1.61678	1.24989e-05	-2.04394	-1.50172
5296281	chr17:5296281:A:G	1.04104e-16	-3.05713e-10	-1.30532	0.000147901	-3.05713e-10	-1.07477
5296858	chr17:5296858:A:G	5.28012e-17	-1.98418	-6.10073e-10	5.56749e-05	-2.05178	-6.10073e-10
5296937	chr17:5296937:C:T	1.13859e-17	-1.96755	-1.55079	1.29815e-05	-1.98539	-1.52239
5297016	chr17:5297016:GC:G	7.00854e-17	-1.76125	0.0602556	6.99061e-05	-1.65341	-0.170743
5297268	chr17:5297268:A:C	1.05885e-16	-3.05713e-10	-1.28836	9.72187e-05	-3.05713e-10	-1.49434
5298227	chr17:5298227:G:A	1.31691e-17	-1.97783	-1.39501	1.81675e-05	-1.81472	-1.35695
5298677	chr17:5298677:A:G	8.01627e-17	-3.05713e-10	-1.56665	0.000109767	-3.05713e-10	-1.37295
5298714	chr17:5298714:A:G	1.05892e-17	-1.98016	-1.61071	1.18889e-05	-2.04259	-1.55311
5298769	chr17:5298769:C:T	7.65197e-17	-3.05713e-10	-1.61316	8.92349e-05	-3.05713e-10	-1.58004
5298778	chr17:5298778:T:C	1.09744e-17	-1.96959	-1.58555	1.14428e-05	-2.03817	-1.59578
5298815	chr17:5298815:C:T	1.64575e-16	-3.05713e-10	-0.847344	0.000119029	-3.05713e-10	-1.29194
5298901	chr17:5298901:C:T	1.42272e-17	-1.78483	-1.51073	2.04826e-05	-1.54113	-1.51061
5298951	chr17:5298951:G:A	1.36519e-16	-3.05713e-10	-1.03425	0.000223197	-3.05713e-10	-0.663252
5299418	chr17:5299418:A:G	1.82099e-17	-2.05808	-0.990672	1.27212e-05	-2.0571	-1.47094
5299544	chr17:5299544:G:T	1.09812e-17	-1.97387	-1.58066	1.25313e-05	-2.02401	-1.51908
5299627	chr17:5299627:C:T	3.24953e-17	-1.97456	-0.495058	3.80837e-05	-1.8358	-0.595724
5299674	chr17:5299674:A:G	1.32572e-17	-2.05631	-1.30986	1.38516e-05	-2.04878	-1.39413
5299973	chr17:5299973:C:A	1.19042e-17	-1.99285	-1.48097	1.11932e-05	-2.04925	-1.60675
5300713	chr17:5300713:G:A	1.31988e-16	-3.05713e-10	-1.068	0.000216756	-3.05713e-10	-0.692534
5300714	chr17:5300714:C:A	1.71835e-16	-3.05713e-10	-0.80418	0.000151768	-3.05713e-10	-1.04896
5300901	chr17:5300901:A:G	1.01e-17	-2.02142	-1.61676	1.5467e-05	-1.71844	-1.61416
5301396	chr17:5301396:A:T	9.80755e-17	-3.05713e-10	-1.36497	8.94674e-05	-3.05713e-10	-1.57743
5301435	chr17:5301435:G:A	1.01781e-17	-2.01628	-1.61419	1.57986e-05	-1.70362	-1.60777
5301499	chr17:5301499:C:G	2.79568e-16	-3.05713e-10	-0.317466	0.000194041	-3.05713e-10	-0.803237
5303091	chr17:5303091:G:T	2.93197e-16	-0.269867	-6.10073e-10	0.000113088	-1.34314	-6.10073e-10
5303889	chr17:5303889:T:C	7.91202e-17	-3.05713e-10	-1.57974	8.61117e-05	-3.05713e-10	-1.61566
5304046	chr17:5304046:AT:A	1.31489e-17	-1.89902	-1.47535	1.17893e-05	-2.00091	-1.6032
5304609	chr17:5304609:G:A	8.13458e-17	-3.05713e-10	-1.552	9.02942e-05	-3.05713e-10	-1.56823
5304671	chr17:5304671:G:A	7.74631e-17	-3.05713e-10	-1.60091	8.98624e-05	-3.05713e-10	-1.57303
5304875	chr17:5304875:C:G	1.14369e-16	-3.05713e-10	-1.21128	0.000100985	-3.05713e-10	-1.45634
5305103	chr17:5305103:T:G	8.03642e-17	-3.05713e-10	-1.56414	0.00010818	-3.05713e-10	-1.38751
5305226	chr17:5305226:A:G	1.1141e-17	-2.05461	-1.48547	3.17497e-05	-1.291	-1.32243
5305695	chr17:5305695:A:G	2.26171e-16	0.898579	-1.428	5.28581e-05	-0.51651	-1.58719
5305931	chr17:5305931:A:G	5.26494e-17	-1.98706	-6.10073e-10	7.35382e-05	-1.7735	-6.10073e-10
5306560	chr17:5306560:G:A	5.1379e-16	-3.05713e-10	0.291102	0.0003343	-3.05713e-10	-0.25927
5306723	chr17:5306723:G:T	1.14274e-16	-1.21211	-6.10073e-10	0.000176938	-0.89551	-6.10073e-10
5306857	chr17:5306857:G:C	1.2861e-17	-2.05824	-1.33828	1.2317e-05	-2.05823	-1.5021
5306957	chr17:5306957:T:A	1.15972e-17	-2.01625	-1.48369	2.95354e-05	-1.37819	-1.30753
5307185	chr17:5307185:G:A	7.62551e-17	-3.05713e-10	-1.61663	8.6857e-05	-3.05713e-10	-1.60704
5307779	chr17:5307779:C:T	3.09462e-17	-1.91202	-0.606441	3.09246e-05	-1.87218	-0.767575
5307906	chr17:5307906:TA:T	8.29535e-17	-1.53243	-6.10073e-10	6.62273e-05	-1.87822	-6.10073e-10
5308608	chr17:5308608:C:CAATT	3.23532e-17	-1.91748	-0.556515	3.21615e-05	-1.87792	-0.722622
5310096	chr17:5310096:C:T	1.14115e-17	-1.94121	-1.57489	1.26463e-05	-2.03557	-1.49838
5310105	chr17:5310105:C:T	6.59127e-17	-1.76238	-6.10073e-10	6.32466e-05	-1.92427	-6.10073e-10
5311090	chr17:5311090:G:A	1.27966e-16	-3.05713e-10	-1.09895	0.000185855	-3.05713e-10	-0.846339
5311113	chr17:5311113:G:A	5.23183e-17	-1.99337	-6.10073e-10	5.61513e-05	-2.04326	-6.10073e-10
5311292	chr17:5311292:T:A	2.31628e-16	-3.05713e-10	-0.505579	0.000120659	-3.05713e-10	-1.27834
5312188	chr17:5312188:T:C	1.07241e-17	-2.05753	-1.52069	1.52607e-05	-2.02973	-1.31629
5312586	chr17:5312586:T:G	4.92464e-17	-2.05388	-6.10073e-10	5.56423e-05	-2.05236	-6.10073e-10
5312992	chr17:5312992:C:T	7.88984e-17	-3.05713e-10	-1.58255	0.000105898	-3.05713e-10	-1.40883
5313554	chr17:5313554:T:C	1.23983e-17	-2.05765	-1.3755	1.20455e-05	-2.05751	-1.5251
5313674	chr17:5313674:C:T	1.18197e-17	-2.00884	-1.47211	2.9271e-05	-1.40416	-1.29055
5313703	chr17:5313703:A:G	1.09726e-17	-1.97677	-1.57854	1.24717e-05	-1.99338	-1.55446
5313884	chr17:5313884:C:T	1.27597e-17	-2.05565	-1.34877	1.47598e-05	-2.04861	-1.33079
5314356	chr17:5314356:C:A	7.39968e-17	-0.324467	-1.32222	2.07198e-05	-1.49943	-1.54079
5314870	chr17:5314870:T:C	7.69013e-17	-3.05713e-10	-1.60819	8.91091e-05	-3.05713e-10	-1.58145
5314927	chr17:5314927:G:A	7.68775e-17	-3.05713e-10	-1.6085	8.90557e-05	-3.05713e-10	-1.58205
5315278	chr17:5315278:G:T	1.57375e-17	-2.02057	-1.17409	2.11245e-05	-1.94236	-1.07851
5315445	chr17:5315445:C:G	1.09313e-17	-1.99135	-1.56774	1.121e-05	-2.04768	-1.60682
5316140	chr17:5316140:C:G	3.84352e-17	-1.91457	-0.387167	3.75894e-05	-1.87496	-0.569626
5316216	chr17:5316216:C:T	2.29596e-17	-2.04538	-0.7716	3.12765e-05	-1.96725	-0.661193
5316268	chr17:5316268:T:C	1.24424e-16	-3.05713e-10	-1.12701	0.000182977	-3.05713e-10	-0.861948
5316607	chr17:5316607:C:T	5.13162e-17	-2.01271	-6.10073e-10	6.70462e-05	-1.86593	-6.10073e-10
5317030	chr17:5317030:G:A	1.00124e-17	-2.03022	-1.61667	1.50403e-05	-1.74579	-1.61478
5317045	chr17:5317045:C:T	1.02835e-17	-2.00988	-1.6103	1.62748e-05	-1.68389	-1.5978
5317120	chr17:5317120:C:T	7.75478e-17	-3.05713e-10	-1.59982	8.95253e-05	-3.05713e-10	-1.57679
5317433	chr17:5317433:G:C	8.4448e-17	-3.05713e-10	-1.51458	0.000108558	-3.05713e-10	-1.38402
5317492	chr17:5317492:C:G	7.90312e-17	-3.05713e-10	-1.58087	8.78121e-05	-3.05713e-10	-1.59611
5317734	chr17:5317734:G:A	4.63173e-16	-3.05713e-10	0.187388	0.000480901	-3.05713e-10	0.104354
5317840	chr17:5317840:G:A	2.67829e-17	-2.02135	-0.641598	3.91531e-05	-1.94916	-0.454663
5318016	chr17:5318016:G:A	1.02116e-17	-2.02071	-1.60648	1.58103e-05	-1.71655	-1.59409
5318239	chr17:5318239:C:G	1.16504e-17	-2.05684	-1.43852	1.7525e-05	-2.03356	-1.17412
5318883	chr17:5318883:C:T	7.68403e-17	-3.05713e-10	-1.60898	8.68854e-05	-3.05713e-10	-1.60672
5319369	chr17:5319369:TA:T	9.90357e-18	-2.04199	-1.61582	1.44463e-05	-1.7848	-1.61607
5319448	chr17:5319448:C:T	8.60323e-17	-3.05713e-10	-1.49599	9.41516e-05	-3.05713e-10	-1.5264
5321492	chr17:5321492:C:T	7.94902e-17	-3.05713e-10	-1.57508	0.000107836	-3.05713e-10	-1.39069
5321534	chr17:5321534:T:C	4.92598e-17	-2.0536	-6.10073e-10	6.12752e-05	-1.95593	-6.10073e-10
5321880	chr17:5321880:T:A	6.10387e-17	-1.8392	-6.10073e-10	7.49154e-05	-1.75495	-6.10073e-10
5322072	chr17:5322072:T:C	1.41854e-16	-3.05713e-10	-0.995912	0.000213628	-3.05713e-10	-0.707071
5322156	chr17:5322156:C:T	1.06971e-16	-3.05713e-10	-1.27816	0.000163016	-3.05713e-10	-0.97746
5322362	chr17:5322362:A:G	1.7824e-17	-1.87424	-1.19593	1.31306e-05	-2.03946	-1.4569
5322474	chr17:5322474:AG:A	1.9663e-17	-2.03618	-0.935799	2.63785e-05	-1.97067	-0.828083
5322737	chr17:5322737:A:G	7.63649e-17	-3.05713e-10	-1.61519	8.76265e-05	-3.05713e-10	-1.59822
5323197	chr17:5323197:G:A	2.09131e-17	-2.03593	-0.874409	4.13533e-05	-1.99052	-0.35864
5323543	chr17:5323543:A:AT	1.10447e-17	-1.96711	-1.58165	1.25439e-05	-1.98311	-1.55897
5324198	chr17:5324198:A:G	4.90347e-17	-2.05818	-6.10073e-10	6.46164e-05	-1.90284	-6.10073e-10
5324267	chr17:5324267:C:T	1.34819e-17	-1.79499	-1.55438	1.36747e-05	-2.03998	-1.41578
5324584	chr17:5324584:A:G	1.00176e-17	-2.02999	-1.61638	1.50843e-05	-1.74206	-1.61559
5324697	chr17:5324697:G:A	1.00625e-17	-2.0264	-1.61549	1.53882e-05	-1.72939	-1.60832
5324699	chr17:5324699:A:G	7.63024e-17	-3.05713e-10	-1.61601	8.62535e-05	-3.05713e-10	-1.61402
5324766	chr17:5324766:C:T	1.47879e-17	-2.02746	-1.22944	2.52536e-05	-1.97115	-0.871186
5325197	chr17:5325197:G:A	1.34155e-17	-1.75072	-1.60359	1.15866e-05	-2.00786	-1.61361
5325241	chr17:5325241:C:T	1.06252e-17	-2.0342	-1.55328	2.89504e-05	-1.28732	-1.41841
5325379	chr17:5325379:A:C	2.16457e-16	-3.05713e-10	-0.573322	0.000196752	-3.05713e-10	-0.789366
5325434	chr17:5325434:G:A	1.09468e-17	-1.95429	-1.60338	1.38796e-05	-1.90513	-1.53576
5325658	chr17:5325658:TAGA:T	7.98627e-17	-3.05713e-10	-1.5704	0.000106338	-3.05713e-10	-1.40468
5325766	chr17:5325766:C:T	8.15553e-17	-3.05713e-10	-1.54943	0.000102765	-3.05713e-10	-1.43886
5326099	chr17:5326099:A:G	2.86114e-16	-0.294322	-6.10073e-10	0.000112262	-1.35047	-6.10073e-10
5326822	chr17:5326822:A:G	1.07309e-17	-1.98204	-1.59555	1.21382e-05	-1.99746	-1.57749
5326878	chr17:5326878:T:C	1.01136e-16	-3.05713e-10	-1.33425	0.000107413	-3.05713e-10	-1.39463
5326901	chr17:5326901:G:A	3.10733e-17	-1.93554	-0.578827	3.08933e-05	-1.8988	-0.74197
5326999	chr17:5326999:G:A	3.7666e-17	-2.03885	-0.283109	5.33298e-05	-1.95024	-0.14457
5327114	chr17:5327114:G:A	7.79408e-17	-3.05713e-10	-1.59476	0.000100443	-3.05713e-10	-1.46172
5327177	chr17:5327177:G:A	9.47813e-17	-3.05713e-10	-1.39914	0.000150694	-3.05713e-10	-1.05606
5327572	chr17:5327572:G:A	1.02526e-17	-2.0137	-1.60948	1.15591e-05	-2.02671	-1.59712
5327718	chr17:5327718:C:T	2.64989e-16	-3.05713e-10	-0.371022	0.000200809	-3.05713e-10	-0.768954
5327833	chr17:5327833:A:G	1.09938e-17	-2.03855	-1.51483	2.68496e-05	-1.42899	-1.35207
5328117	chr17:5328117:G:A	1.07495e-17	-1.97606	-1.5998	1.21362e-05	-1.99214	-1.58297
5328248	chr17:5328248:T:C	7.62969e-17	-3.05713e-10	-1.61608	8.72777e-05	-3.05713e-10	-1.60221
5328323	chr17:5328323:A:G	1.0606e-17	-1.98849	-1.6008	1.19805e-05	-2.0034	-1.58463
5328590	chr17:5328590:G:C	1.09665e-16	-1.25328	-6.10073e-10	0.000112864	-1.34512	-6.10073e-10
5328697	chr17:5328697:A:T	4.66533e-16	-3.05713e-10	0.194616	0.000246175	-3.05713e-10	-0.565264
5328823	chr17:5328823:C:T	1.72048e-16	-3.05713e-10	-0.80294	0.000135494	-3.05713e-10	-1.16238
5328907	chr17:5328907:C:T	1.08866e-17	-1.97548	-1.58769	1.23498e-05	-1.99139	-1.56627
5329182	chr17:5329182:T:C	8.70445e-17	-3.05713e-10	-1.48429	9.44224e-05	-3.05713e-10	-1.52353
5329788	chr17:5329788:A:G	1.05392e-17	-2.00775	-1.58786	2.2757e-05	-1.3809	-1.56553
5330027	chr17:5330027:C:T	1.80414e-16	-3.05713e-10	-0.755459	0.000182542	-3.05713e-10	-0.864327
5330522	chr17:5330522:C:T	1.06047e-17	-1.98328	-1.60613	1.19486e-05	-1.99819	-1.59251
5330774	chr17:5330774:A:G	7.62518e-17	-3.05713e-10	-1.61667	8.66755e-05	-3.05713e-10	-1.60914
5331146	chr17:5331146:G:A	5.1039e-17	-2.01812	-6.10073e-10	5.53465e-05	-2.05769	-6.10073e-10
5331431	chr17:5331431:G:A	1.10769e-16	-3.05713e-10	-1.24326	9.90529e-05	-3.05713e-10	-1.47565
5332161	chr17:5332161:A:G	4.92027e-17	-2.05476	-6.10073e-10	5.81872e-05	-2.00764	-6.10073e-10
5332285	chr17:5332285:T:C	7.94067e-17	-3.05713e-10	-1.57613	8.75078e-05	-3.05713e-10	-1.59958
5332295	chr17:5332295:TAAAAG:T	8.3088e-17	-3.05713e-10	-1.53081	8.94552e-05	-3.05713e-10	-1.57757
5332298	chr17:5332298:AAG:A	2.68678e-16	-3.05713e-10	-0.357197	0.00046842	-3.05713e-10	0.0780582
5332711	chr17:5332711:C:T	3.14182e-17	-2.0555	-0.447821	4.26253e-05	-2.0006	-0.318264
5332733	chr17:5332733:C:T	1.8066e-17	-2.00816	-1.04852	2.48599e-05	-1.92091	-0.937138
5332808	chr17:5332808:A:G	2.51543e-17	-2.05812	-0.667564	5.7621e-05	-2.04135	0.0239302
5332838	chr17:5332838:G:A	1.15915e-17	-2.0343	-1.46615	2.81053e-05	-1.45134	-1.28401
5333381	chr17:5333381:C:T	5.11624e-17	-2.01571	-6.10073e-10	5.53866e-05	-2.05697	-6.10073e-10
5333717	chr17:5333717:T:C	1.06935e-17	-2.00406	-1.57701	1.12124e-05	-2.05237	-1.60192
5333811	chr17:5333811:G:A	1.32296e-17	-1.81361	-1.55464	1.36066e-05	-2.04454	-1.41621
5334041	chr17:5334041:T:C	1.15516e-17	-2.05778	-1.44611	1.74202e-05	-2.02862	-1.18506
5334063	chr17:5334063:T:C	7.89678e-17	-3.05713e-10	-1.58167	0.000103645	-3.05713e-10	-1.43034
5334582	chr17:5334582:T:C	1.29627e-17	-1.80166	-1.58698	1.27985e-05	-2.04174	-1.48024
5334778	chr17:5334778:T:C	3.82306e-17	-2.05824	-0.248841	5.14109e-05	-2.0223	-0.109158
5334915	chr17:5334915:A:G	9.80519e-17	-3.05713e-10	-1.36521	0.000304224	-3.05713e-10	-0.353545
5335779	chr17:5335779:T:C	2.70262e-16	-3.05713e-10	-0.351321	0.000204074	-3.05713e-10	-0.752825
5336001	chr17:5336001:A:G	3.20399e-17	-1.95139	-0.532339	3.16406e-05	-1.91615	-0.700713
5336280	chr17:5336280:T:G	3.47864e-17	-1.89984	-0.501646	3.44935e-05	-1.85746	-0.673079
5336383	chr17:5336383:G:A	5.08424e-17	-2.02198	-6.10073e-10	5.53904e-05	-2.0569	-6.10073e-10
5337185	chr17:5337185:T:C	5.68076e-17	-0.346061	-1.56498	2.06944e-05	-1.42594	-1.6155
5337204	chr17:5337204:A:C	8.54876e-17	-3.05713e-10	-1.50234	0.00011039	-3.05713e-10	-1.36728
5337371	chr17:5337371:C:T	1.50208e-17	-2.00315	-1.23812	2.6059e-05	-1.92699	-0.883953
5337649	chr17:5337649:T:A	1.07023e-17	-2.00001	-1.58024	1.21834e-05	-2.01396	-1.55727
5337701	chr17:5337701:A:G	6.3179e-17	-1.43788	-0.366859	6.16018e-05	-1.36254	-0.588074
5338198	chr17:5338198:C:G	1.22659e-17	-2.04124	-1.40265	3.12604e-05	-1.39596	-1.23299
5338362	chr17:5338362:GACC:G	1.13577e-17	-2.04679	-1.47402	3.03676e-05	-1.3697	-1.28823
5338829	chr17:5338829:A:T	7.67837e-17	-3.05713e-10	-1.60972	8.83503e-05	-3.05713e-10	-1.59
5338832	chr17:5338832:T:A	1.71709e-16	-3.05713e-10	-0.80491	0.000174459	-3.05713e-10	-0.909616
5339004	chr17:5339004:T:C	1.17398e-16	-3.05713e-10	-1.18514	0.00014214	-3.05713e-10	-1.11449
5339674	chr17:5339674:CT:C	1.25431e-17	-1.9955	-1.42605	1.14357e-05	-2.04931	-1.58525
5339906	chr17:5339906:G:A	1.06325e-17	-2.00936	-1.57744	1.21318e-05	-2.02223	-1.55325
5340167	chr17:5340167:A:G	1.04693e-17	-2.01144	-1.59083	1.18952e-05	-2.02392	-1.57125
5340511	chr17:5340511:A:G	1.32495e-16	-3.05713e-10	-1.06417	0.000198398	-3.05713e-10	-0.781031
5340533	chr17:5340533:A:G	2.13172e-17	-2.04052	-0.850682	4.22612e-05	-1.99691	-0.330528
5340745	chr17:5340745:G:A	1.44533e-17	-2.03947	-1.24032	3.85187e-05	-1.41621	-1.00395
5341293	chr17:5341293:A:G	4.90753e-17	-2.05736	-6.10073e-10	5.63134e-05	-2.04037	-6.10073e-10
5341437	chr17:5341437:G:A	9.96629e-17	-3.05713e-10	-1.34892	0.000135485	-3.05713e-10	-1.16245
5341776	chr17:5341776:G:A	1.02117e-17	-2.03448	-1.5927	1.54111e-05	-1.76028	-1.57594
5342142	chr17:5342142:T:A	1.19845e-17	-1.86382	-1.60328	1.3213e-05	-1.89895	-1.59116
5342293	chr17:5342293:A:T	2.60104e-16	-3.05713e-10	-0.389629	0.000425935	-3.05713e-10	-0.0170218
5342744	chr17:5342744:A:T	1.0667e-17	-1.99798	-1.58557	1.21219e-05	-2.0125	-1.56379
5342855	chr17:5342855:A:G	1.1032e-17	-1.98355	-1.56636	1.2578e-05	-2.00001	-1.53935
5343263	chr17:5343263:T:C	2.05365e-17	-1.83269	-1.09582	1.5849e-05	-2.01922	-1.28898
5343374	chr17:5343374:T:G	3.5674e-17	-2.03253	-0.343761	5.10296e-05	-1.93115	-0.207752
5343662	chr17:5343662:T:C	3.40914e-17	-2.01355	-0.408115	4.95116e-05	-1.89529	-0.273807
5343836	chr17:5343836:T:G	1.29153e-17	-2.0224	-1.3699	3.12242e-05	-1.48395	-1.14616
5344295	chr17:5344295:G:A	1.87346e-17	-1.88346	-1.13688	1.50293e-05	-2.0393	-1.32201
5344319	chr17:5344319:TC:T	9.59053e-17	-1.99082	0.603469	8.98401e-05	-2.04754	0.474259
5344437	chr17:5344437:C:A	1.07e-17	-2.00116	-1.5793	1.21941e-05	-2.01513	-1.55523
5345006	chr17:5345006:T:A	1.24006e-17	-1.99072	-1.44225	1.13833e-05	-2.04717	-1.59199
5345059	chr17:5345059:C:T	1.29333e-17	-1.85539	-1.53551	2.28114e-05	-1.44563	-1.49841
5345159	chr17:5345159:C:T	1.00153e-16	-3.05713e-10	-1.34401	0.000136342	-3.05713e-10	-1.15614
5345187	chr17:5345187:TC:T	1.50679e-17	-1.84144	-1.3967	1.19459e-05	-2.05045	-1.54047
5345297	chr17:5345297:CATTTTTCTGAAT:C	3.11341e-17	-2.02648	-0.485928	4.59009e-05	-1.95743	-0.287389
5345387	chr17:5345387:G:T	1.40438e-17	-1.96715	-1.34139	1.51042e-05	-1.98825	-1.36808
5345931	chr17:5345931:G:A	1.09008e-17	-1.98686	-1.57502	1.12797e-05	-2.04502	-1.60329
5346303	chr17:5346303:G:A	1.09991e-16	-3.05713e-10	-1.25031	0.00013251	-3.05713e-10	-1.18465
5347231	chr17:5347231:G:A	7.65877e-17	-3.05713e-10	-1.61228	0.000101754	-3.05713e-10	-1.44875
5347350	chr17:5347350:C:T	1.20561e-16	-3.05713e-10	-1.15855	0.000146278	-3.05713e-10	-1.0858
5348276	chr17:5348276:G:C	9.98832e-17	-3.05713e-10	-1.34671	0.000135869	-3.05713e-10	-1.15962
5348376	chr17:5348376:A:G	1.24255e-17	-1.83675	-1.59421	1.37105e-05	-1.87357	-1.57957
5348457	chr17:5348457:T:C	1.41502e-16	-3.05713e-10	-0.998398	0.000263815	-3.05713e-10	-0.496058
5348827	chr17:5348827:G:C	1.49734e-17	-1.80844	-1.43599	2.06103e-05	-1.7977	-1.24782
5349195	chr17:5349195:T:C	6.59727e-17	-1.76147	-6.10073e-10	6.4236e-05	-1.90874	-6.10073e-10
5349219	chr17:5349219:A:G	1.26924e-17	-1.84181	-1.56789	1.40995e-05	-1.87831	-1.54686
5349516	chr17:5349516:C:G	1.28347e-17	-1.82426	-1.5743	1.42077e-05	-1.86298	-1.55455
5349995	chr17:5349995:G:T	9.17361e-17	-3.05713e-10	-1.4318	0.000135447	-3.05713e-10	-1.16273
5350047	chr17:5350047:C:T	1.37331e-16	-3.05713e-10	-1.02832	0.000145862	-3.05713e-10	-1.08865
5350688	chr17:5350688:A:G	4.92286e-17	-2.05424	-6.10073e-10	5.73568e-05	-2.02202	-6.10073e-10
5350769	chr17:5350769:T:C	8.15892e-17	-1.54901	-6.10073e-10	6.70452e-05	-1.86594	-6.10073e-10
5351138	chr17:5351138:GAC:G	1.12069e-17	-1.96807	-1.56611	1.2861e-05	-1.98425	-1.53285
5351215	chr17:5351215:G:C	8.65109e-17	-3.05713e-10	-1.49044	8.63095e-05	-3.05713e-10	-1.61337
5352159	chr17:5352159:G:A	6.88744e-17	-1.71843	-6.10073e-10	7.7851e-05	-1.71651	-6.10073e-10
5352278	chr17:5352278:C:T	1.69506e-16	-3.05713e-10	-0.817825	0.000172226	-3.05713e-10	-0.922497
5352385	chr17:5352385:G:T	3.08972e-16	-3.05713e-10	-0.217462	0.000228802	-3.05713e-10	-0.63845
5352555	chr17:5352555:G:T	1.76298e-16	-3.05713e-10	-0.778537	0.000179921	-3.05713e-10	-0.878791
5352987	chr17:5352987:G:C	1.21459e-17	-1.871	-1.58272	1.27397e-05	-2.05521	-1.47138
5354205	chr17:5354205:G:A	3.33801e-16	-0.140166	-6.10073e-10	0.000124992	-1.24306	-6.10073e-10
5354497	chr17:5354497:T:G	1.21433e-17	-2.05316	-1.40078	3.5794e-05	-1.30927	-1.18426
5355087	chr17:5355087:T:C	9.08023e-17	-1.44203	-6.10073e-10	6.3418e-05	-1.92156	-6.10073e-10
5355156	chr17:5355156:A:G	5.28266e-14	4.92406	-6.10073e-10	0.00164495	1.33416	-6.10073e-10
5355270	chr17:5355270:C:G	8.45915e-17	-3.05713e-10	-1.51288	8.60135e-05	-3.05713e-10	-1.6168
5355449	chr17:5355449:T:C	7.71261e-17	-3.05713e-10	-1.60527	9.04818e-05	-3.05713e-10	-1.56616
5356266	chr17:5356266:G:T	9.3315e-17	-3.05713e-10	-1.41473	9.51001e-05	-3.05713e-10	-1.51638
5356350	chr17:5356350:T:C	7.91683e-17	-3.05713e-10	-1.57914	8.76894e-05	-3.05713e-10	-1.59751
5356470	chr17:5356470:C:G	1.01246e-17	-2.02356	-1.61219	1.14622e-05	-2.03338	-1.59887
5356643	chr17:5356643:A:G	2.01805e-16	-3.05713e-10	-0.64341	0.00020369	-3.05713e-10	-0.754709
5356743	chr17:5356743:C:T	1.79332e-17	-2.04523	-1.01883	1.67776e-05	-2.0467	-1.20456
5356902	chr17:5356902:C:T	2.12034e-17	-1.95533	-0.941223	2.21785e-05	-1.92048	-1.05171
5357596	chr17:5357596:C:G	5.46386e-16	-3.05713e-10	0.352613	0.000489835	-3.05713e-10	0.122761
5357822	chr17:5357822:A:T	1.85589e-17	-1.98795	-1.04181	1.94965e-05	-1.95885	-1.14222
5357841	chr17:5357841:G:A	8.54876e-17	-3.05713e-10	-1.50234	0.00011039	-3.05713e-10	-1.36728
5357916	chr17:5357916:G:C	7.70628e-17	-3.05713e-10	-1.60609	8.72721e-05	-3.05713e-10	-1.60228
5358123	chr17:5358123:T:C	6.04463e-17	-1.84896	-6.10073e-10	7.39494e-05	-1.76793	-6.10073e-10
5358226	chr17:5358226:C:T	7.74165e-17	-3.05713e-10	-1.60151	9.84565e-05	-3.05713e-10	-1.48169
5358448	chr17:5358448:A:G	1.00331e-17	-2.03304	-1.61179	1.17661e-05	-2.00472	-1.60137
5358526	chr17:5358526:C:T	1.65812e-17	-1.64316	-1.49929	1.82656e-05	-1.56605	-1.60024
5358589	chr17:5358589:C:T	1.9423e-17	-1.56072	-1.42353	1.81171e-05	-1.93993	-1.23452
5358627	chr17:5358627:C:T	1.96322e-16	-3.05713e-10	-0.670957	0.000188829	-3.05713e-10	-0.830468
5358958	chr17:5358958:C:T	1.33159e-17	-1.79333	-1.56842	1.62822e-05	-1.83632	-1.44492
5359234	chr17:5359234:T:C	1.21738e-17	-1.8931	-1.55833	1.18992e-05	-1.98325	-1.61159
5359952	chr17:5359952:G:A	9.89179e-18	-2.0579	-1.6011	1.14227e-05	-2.05542	-1.58028
5360187	chr17:5360187:A:G	1.11516e-17	-2.05821	-1.48092	4.27171e-05	-1.01707	-1.29964
5360188	chr17:5360188:A:G	2.22341e-16	-3.05713e-10	-0.546501	0.000220076	-3.05713e-10	-0.677333
5360284	chr17:5360284:C:T	5.1171e-17	-2.01554	-6.10073e-10	6.27371e-05	-1.93235	-6.10073e-10
5360733	chr17:5360733:G:A	2.07536e-16	-3.05713e-10	-0.615409	0.000185299	-3.05713e-10	-0.849339
5360854	chr17:5360854:G:A	7.93624e-17	-3.05713e-10	-1.57669	9.30415e-05	-3.05713e-10	-1.53826
5361621	chr17:5361621:C:T	3.2408e-17	-2.03992	-0.432385	4.53619e-05	-1.95346	-0.303175
5362361	chr17:5362361:T:C	1.87396e-17	-2.05137	-0.968702	3.46127e-05	-2.01951	-0.507579
5363048	chr17:5363048:A:G	4.99e-17	-2.04069	-6.10073e-10	6.54775e-05	-1.8896	-6.10073e-10
5363217	chr17:5363217:T:G	6.66037e-17	-1.75195	-6.10073e-10	7.789e-05	-1.71601	-6.10073e-10
5363549	chr17:5363549:T:A	9.75215e-18	-2.05669	-1.61654	1.21924e-05	-2.05262	-1.51787
5363644	chr17:5363644:T:C	1.68645e-16	-3.05713e-10	-0.822916	0.000171195	-3.05713e-10	-0.928506
5363707	chr17:5363707:G:T	1.02944e-17	-2.02622	-1.59289	1.58988e-05	-1.72925	-1.57582
5363862	chr17:5363862:A:G	1.46567e-16	-3.05713e-10	-0.963231	0.000245042	-3.05713e-10	-0.569876
5363865	chr17:5363865:GTT:G	1.09548e-17	-1.96114	-1.5958	1.24971e-05	-1.97681	-1.569
5363962	chr17:5363962:A:G	1.14713e-17	-2.05783	-1.45303	4.23327e-05	-1.06084	-1.26491
5364016	chr17:5364016:A:C	7.62413e-17	-3.05713e-10	-1.61681	9.21995e-05	-3.05713e-10	-1.54735
5364588	chr17:5364588:C:T	7.85149e-17	-3.05713e-10	-1.58742	8.65464e-05	-3.05713e-10	-1.61063
5364818	chr17:5364818:G:T	2.06379e-17	-1.95861	-0.964972	2.16874e-05	-1.92642	-1.06816
5365042	chr17:5365042:A:T	9.90569e-18	-2.05174	-1.60587	1.15668e-05	-2.05319	-1.56998
5365417	chr17:5365417:A:G	2.17024e-17	-1.89711	-0.976182	2.30046e-05	-1.85555	-1.08006
5365553	chr17:5365553:A:G	1.91946e-17	-1.93013	-1.06595	2.03921e-05	-1.89317	-1.16298
5365888	chr17:5365888:T:C	1.18874e-17	-1.90549	-1.56974	1.36755e-05	-1.93458	-1.52112
5366016	chr17:5366016:T:A	9.2625e-17	-3.05713e-10	-1.42215	0.000100395	-3.05713e-10	-1.46219
5366344	chr17:5366344:A:G	9.82087e-17	-3.05713e-10	-1.36362	0.000128539	-3.05713e-10	-1.21507
5366653	chr17:5366653:C:T	7.63141e-17	-3.05713e-10	-1.61585	8.8248e-05	-3.05713e-10	-1.59116
5367052	chr17:5367052:G:A	1.25679e-17	-1.98873	-1.43083	3.11626e-05	-1.39942	-1.23267
5367119	chr17:5367119:T:C	1.37678e-17	-1.96987	-1.35851	1.20456e-05	-2.03431	-1.5483
5367313	chr17:5367313:C:T	9.69837e-16	-3.05713e-10	0.926415	0.000629324	-3.05713e-10	0.373338
5367320	chr17:5367320:A:G	3.23228e-17	-2.05582	-0.419122	2.82395e-05	-2.05231	-0.678272
5367533	chr17:5367533:T:G	1.85162e-17	-1.87903	-1.15304	1.3293e-05	-1.9751	-1.50897
5367676	chr17:5367676:A:G	8.01815e-17	-3.05713e-10	-1.56642	8.94335e-05	-3.05713e-10	-1.57781
5367773	chr17:5367773:G:A	9.294e-17	-3.05713e-10	-1.41876	0.000104019	-3.05713e-10	-1.42673
5367895	chr17:5367895:C:T	2.4429e-17	-2.02229	-0.732648	2.38957e-05	-2.05809	-0.839524
5367998	chr17:5367998:CTG:C	1.11877e-16	-1.23331	-6.10073e-10	6.9643e-05	-1.82792	-6.10073e-10
5368004	chr17:5368004:G:A	1.45172e-16	-3.05713e-10	-0.972794	0.000127113	-3.05713e-10	-1.22623
5368009	chr17:5368009:A:G	1.69268e-16	-0.819231	-6.10073e-10	8.57044e-05	-1.6204	-6.10073e-10
5368025	chr17:5368025:G:A	2.29562e-16	-0.514541	-6.10073e-10	0.000102843	-1.4381	-6.10073e-10
5368039	chr17:5368039:A:G	2.88745e-16	-0.285168	-6.10073e-10	0.000123186	-1.25761	-6.10073e-10
5368041	chr17:5368041:G:A	3.00417e-16	-0.245539	-6.10073e-10	0.000123043	-1.25877	-6.10073e-10
5368156	chr17:5368156:T:C	8.25405e-17	-3.05713e-10	-1.53742	8.83023e-05	-3.05713e-10	-1.59054
5368509	chr17:5368509:A:G	4.45129e-17	-2.05814	-0.0967983	5.80472e-05	-2.05766	0.0476135
5368605	chr17:5368605:A:G	7.75809e-17	-3.05713e-10	-1.59939	8.72328e-05	-3.05713e-10	-1.60273
5368815	chr17:5368815:T:G	8.50018e-17	-3.05713e-10	-1.50804	8.60554e-05	-3.05713e-10	-1.61632
5368909	chr17:5368909:C:A	4.02178e-17	-1.22606	-1.03034	1.60681e-05	-1.93047	-1.364
5368959	chr17:5368959:C:T	1.53647e-17	-2.01392	-1.20471	2.42497e-05	-2.0299	-0.852998
5369243	chr17:5369243:C:T	7.70502e-17	-3.05713e-10	-1.60626	8.78975e-05	-3.05713e-10	-1.59514
5369285	chr17:5369285:C:A	7.77752e-17	-3.05713e-10	-1.59689	8.60703e-05	-3.05713e-10	-1.61614
5369413	chr17:5369413:G:A	7.72512e-17	-1.18833	-0.415319	6.06168e-05	-1.31127	-0.655468
5369655	chr17:5369655:G:A	4.05233e-16	-3.05713e-10	0.0537489	0.000599694	-3.05713e-10	0.325112
5370977	chr17:5370977:T:TC	1.55265e-16	-3.05713e-10	-0.905581	0.000169332	-3.05713e-10	-0.939446
5370989	chr17:5370989:C:T	1.52385e-16	-3.05713e-10	-0.924305	0.000150296	-3.05713e-10	-1.0587
5371127	chr17:5371127:T:C	9.87549e-17	-3.05713e-10	-1.35807	9.18233e-05	-3.05713e-10	-1.55144
5371652	chr17:5371652:T:C	1.25091e-17	-1.9698	-1.45446	1.76315e-05	-1.99921	-1.20242
5371778	chr17:5371778:A:G	1.77031e-16	-3.05713e-10	-0.774388	0.000128094	-3.05713e-10	-1.21854
5371911	chr17:5371911:A:G	9.00903e-17	-3.05713e-10	-1.4499	0.000109832	-3.05713e-10	-1.37236
5372368	chr17:5372368:C:T	1.41278e-17	-1.68791	-1.61466	1.21989e-05	-1.9629	-1.60706
5372400	chr17:5372400:G:A	4.14427e-17	-2.03044	-0.195958	5.32052e-05	-2.03677	-0.0603779
5372623	chr17:5372623:G:A	1.0893e-17	-2.04841	-1.51419	1.11939e-05	-2.04121	-1.61473
5372841	chr17:5372841:C:T	6.51404e-17	-1.77417	-6.10073e-10	8.42585e-05	-1.63742	-6.10073e-10
5373236	chr17:5373236:A:T	1.78794e-17	-1.97226	-1.09481	2.9738e-05	-2.04849	-0.630396
5373637	chr17:5373637:TAGA:T	6.20883e-17	-1.82215	-6.10073e-10	7.67737e-05	-1.73045	-6.10073e-10
5373639	chr17:5373639:G:C	1.29432e-17	-2.05696	-1.33319	1.31567e-05	-2.00057	-1.4938
5373661	chr17:5373661:A:G	1.01903e-16	-3.05713e-10	-1.32669	9.54719e-05	-3.05713e-10	-1.51248
5374123	chr17:5374123:A:G	1.68857e-16	-3.05713e-10	-0.821661	0.000262174	-3.05713e-10	-0.5023
5374129	chr17:5374129:T:G	1.90223e-16	-3.05713e-10	-0.702515	0.000304509	-3.05713e-10	-0.352606
5374132	chr17:5374132:T:A	1.45144e-16	-3.05713e-10	-0.972985	0.000218125	-3.05713e-10	-0.68624
5374133	chr17:5374133:CT:C	1.42745e-16	-3.05713e-10	-0.989653	0.000215312	-3.05713e-10	-0.699218
5374372	chr17:5374372:T:G	9.13425e-17	-3.05713e-10	-1.4361	8.77533e-05	-3.05713e-10	-1.59678
5374434	chr17:5374434:A:T	1.07106e-16	-2.02046	0.743567	0.000137507	-2.0061	0.858466
5374582	chr17:5374582:G:A	5.83895e-16	-3.05713e-10	0.419009	0.0011407	-3.05713e-10	0.968092
5374885	chr17:5374885:G:A	1.17565e-17	-2.04271	-1.4436	1.64635e-05	-1.89365	-1.37651
5374909	chr17:5374909:G:A	2.2499e-16	-3.05713e-10	-0.534654	0.00019342	-3.05713e-10	-0.806442
5374973	chr17:5374973:C:T	8.054e-17	-3.05713e-10	-1.56196	8.76812e-05	-3.05713e-10	-1.5976
5375228	chr17:5375228:GTTAT:G	1.72482e-17	-2.04931	-1.05369	2.44508e-05	-2.01505	-0.859595
5375452	chr17:5375452:G:A	2.38909e-16	-0.474629	-6.10073e-10	0.000330359	-0.271127	-6.10073e-10
5375760	chr17:5375760:A:C	1.77624e-17	-2.05748	-1.01615	2.66144e-05	-1.95154	-0.838309
5376042	chr17:5376042:T:C	1.17113e-16	-3.05713e-10	-1.18757	0.000124	-3.05713e-10	-1.25103
5376798	chr17:5376798:G:C	2.85093e-16	-3.05713e-10	-0.297898	0.00040847	-3.05713e-10	-0.0588899
5377077	chr17:5377077:C:G	7.63539e-17	-3.05713e-10	-1.61533	9.34154e-05	-3.05713e-10	-1.53425
5377145	chr17:5377145:T:C	1.00528e-17	-2.05183	-1.59103	1.18838e-05	-2.03754	-1.55859
5377331	chr17:5377331:G:GAAA	1.08649e-16	-3.05713e-10	-1.26259	0.000121788	-3.05713e-10	-1.26902
5377395	chr17:5377395:C:T	1.89588e-16	-3.05713e-10	-0.705859	9.95813e-05	-3.05713e-10	-1.47033
5377589	chr17:5377589:C:T	8.23783e-17	-3.05713e-10	-1.53939	8.61078e-05	-3.05713e-10	-1.61571
5378339	chr17:5378339:C:T	7.69447e-17	-3.05713e-10	-1.60763	8.7886e-05	-3.05713e-10	-1.59527
5378694	chr17:5378694:T:C	1.10945e-17	-2.04907	-1.49519	1.12144e-05	-2.04228	-1.61183
5378805	chr17:5378805:C:T	1.88333e-17	-2.04276	-0.972327	2.65943e-05	-2.02712	-0.763493
5379102	chr17:5379102:C:T	5.11852e-17	-2.01526	-6.10073e-10	5.53769e-05	-2.05715	-6.10073e-10
5379466	chr17:5379466:C:T	1.70541e-17	-2.05811	-1.05621	2.46773e-05	-2.05767	-0.807753
5379468	chr17:5379468:C:T	1.70478e-17	-2.05815	-1.05654	2.46488e-05	-2.05758	-0.809003
5379491	chr17:5379491:CCT:C	5.42759e-17	-1.95663	-6.10073e-10	5.65477e-05	-2.03622	-6.10073e-10
5379512	chr17:5379512:T:C	4.90796e-17	-2.05727	-6.10073e-10	5.70476e-05	-2.02742	-6.10073e-10
5379781	chr17:5379781:C:T	1.28489e-16	-3.05713e-10	-1.09487	0.000191457	-3.05713e-10	-0.816646
5379872	chr17:5379872:A:ACAC	2.05361e-16	-3.05713e-10	-0.625942	0.000155098	-3.05713e-10	-1.02725
5379927	chr17:5379927:G:A	1.58371e-16	-3.05713e-10	-0.885769	0.000210381	-3.05713e-10	-0.72239
5379944	chr17:5379944:T:C	1.77333e-17	-2.00013	-1.07514	2.24781e-05	-2.05412	-0.904644
5379957	chr17:5379957:A:G	1.02541e-17	-2.0538	-1.56924	1.22908e-05	-2.03391	-1.52855
5380614	chr17:5380614:C:T	1.11261e-17	-2.03998	-1.50144	1.14567e-05	-2.03893	-1.5938
5381185	chr17:5381185:T:C	1.47723e-17	-2.05805	-1.1999	2.08112e-05	-2.05597	-0.979844
5381261	chr17:5381261:C:T	1.42495e-16	-3.05713e-10	-0.991407	0.000117071	-3.05713e-10	-1.30852
5381385	chr17:5381385:T:C	1.69498e-16	-0.81787	-6.10073e-10	0.000138517	-1.14031	-6.10073e-10
5381403	chr17:5381403:A:G	1.48797e-17	-2.05793	-1.19278	2.09566e-05	-2.05789	-0.970961
5381691	chr17:5381691:TTTTC:T	1.45357e-17	-2.05779	-1.21631	2.0371e-05	-2.05802	-0.999179
5381899	chr17:5381899:C:CTCCTT	1.06626e-16	-3.05713e-10	-1.28138	9.71078e-05	-3.05713e-10	-1.49549
5381927	chr17:5381927:C:T	3.88764e-17	-2.05664	-0.233684	4.69416e-05	-2.05763	-0.164772
5382372	chr17:5382372:G:A	1.10598e-16	-3.05713e-10	-1.24481	0.000113098	-3.05713e-10	-1.34305
5382580	chr17:5382580:C:T	1.2882e-16	-3.05713e-10	-1.0923	0.000129495	-3.05713e-10	-1.20767
5382582	chr17:5382582:T:C	7.63842e-17	-3.05713e-10	-1.61494	9.01123e-05	-3.05713e-10	-1.57025
5382608	chr17:5382608:C:T	1.5837e-16	-3.05713e-10	-0.885777	0.000128891	-3.05713e-10	-1.21234
5382617	chr17:5382617:T:C	3.845e-17	-1.88166	-0.419688	5.41886e-05	-1.79723	-0.281603
5382627	chr17:5382627:T:C	1.6364e-16	-3.05713e-10	-0.853044	0.000132094	-3.05713e-10	-1.18779
5382643	chr17:5382643:TTGGGAGGC:T	4.92765e-17	-2.05327	-6.10073e-10	5.7371e-05	-2.02177	-6.10073e-10
5382845	chr17:5382845:G:A	1.47817e-16	-3.05713e-10	-0.954738	0.000121528	-3.05713e-10	-1.27117
5382864	chr17:5382864:G:A	8.1239e-17	-3.05713e-10	-1.55332	9.12456e-05	-3.05713e-10	-1.55775
5382956	chr17:5382956:G:A	8.99483e-17	-3.05713e-10	-1.45148	8.90774e-05	-3.05713e-10	-1.5818
5383230	chr17:5383230:C:G	1.23183e-16	-3.05713e-10	-1.13704	0.000137841	-3.05713e-10	-1.1452
5383759	chr17:5383759:TTTATC:T	1.36941e-17	-1.98373	-1.35002	1.16217e-05	-2.05681	-1.56162
5383977	chr17:5383977:AG:A	3.59223e-17	-2.05736	-0.311991	4.34531e-05	-2.05704	-0.242584
5384062	chr17:5384062:A:G	7.7731e-17	-3.05713e-10	-1.59746	0.000101907	-3.05713e-10	-1.44725
5384095	chr17:5384095:G:A	1.06126e-16	-1.28608	-6.10073e-10	8.20184e-05	-1.66436	-6.10073e-10
5384191	chr17:5384191:C:T	7.65133e-17	-3.05713e-10	-1.61325	8.9339e-05	-3.05713e-10	-1.57887
5384626	chr17:5384626:G:C	2.41209e-17	-1.44701	-1.32062	1.83557e-05	-1.69516	-1.46621
5384859	chr17:5384859:A:T	1.04649e-17	-1.98604	-1.61665	1.11216e-05	-2.05687	-1.60555
5384883	chr17:5384883:C:T	1.44896e-17	-2.04527	-1.23201	2.01022e-05	-2.05329	-1.01718
5385449	chr17:5385449:CA:C	1.32133e-17	-2.03421	-1.33528	1.74699e-05	-2.04884	-1.16199
5385474	chr17:5385474:G:C	1.32902e-17	-2.02975	-1.33393	1.75595e-05	-2.04563	-1.16008
5385663	chr17:5385663:T:C	5.76611e-17	-2.02067	0.124538	4.2497e-05	-2.05634	-0.265534
5385708	chr17:5385708:G:A	1.35045e-17	-2.05009	-1.29759	1.81978e-05	-2.05652	-1.11349
5386260	chr17:5386260:A:G	2.37128e-17	-2.03932	-0.745379	2.94276e-05	-2.01235	-0.677027
5386356	chr17:5386356:C:T	1.45516e-17	-2.05775	-1.21526	2.04362e-05	-2.05805	-0.995953
5386679	chr17:5386679:A:G	7.6612e-17	-3.05713e-10	-1.61196	9.87626e-05	-3.05713e-10	-1.47859
5386713	chr17:5386713:T:C	1.52265e-17	-2.05793	-1.16975	2.16104e-05	-2.0579	-0.94023
5387159	chr17:5387159:G:A	1.31193e-16	-3.05713e-10	-1.07404	0.000141556	-3.05713e-10	-1.11861
5387279	chr17:5387279:G:A	1.53602e-17	-2.05787	-1.16106	2.18639e-05	-2.05794	-0.928535
5387338	chr17:5387338:C:T	6.35914e-17	-1.79823	-6.10073e-10	9.82408e-05	-1.48389	-6.10073e-10
5387361	chr17:5387361:A:C	1.50983e-17	-2.05774	-1.17839	2.14024e-05	-2.05804	-0.949767
5387372	chr17:5387372:T:C	1.57646e-16	-3.05713e-10	-0.890359	0.000127411	-3.05713e-10	-1.22389
5387383	chr17:5387383:G:A	1.51754e-17	-2.05697	-1.17406	2.15117e-05	-2.05824	-0.944474
5387504	chr17:5387504:C:A	1.5013e-17	-2.05751	-1.18428	2.12503e-05	-2.05817	-0.956767
5387750	chr17:5387750:C:T	5.04102e-17	-2.03052	-6.10073e-10	5.73335e-05	-2.02242	-6.10073e-10
5387956	chr17:5387956:AAAAT:A	1.51032e-17	-2.05771	-1.17809	2.1374e-05	-2.05806	-0.951077
5388234	chr17:5388234:T:C	1.54559e-17	-2.05822	-1.15451	2.20848e-05	-2.05724	-0.919182
5388390	chr17:5388390:G:A	3.42149e-17	-2.05815	-0.359905	4.13386e-05	-2.0552	-0.294309
5388542	chr17:5388542:T:C	1.46571e-17	-2.05799	-1.2078	2.06583e-05	-2.05783	-0.985364
5388735	chr17:5388735:G:A	7.6327e-17	-3.05713e-10	-1.61569	9.34155e-05	-3.05713e-10	-1.53425
5388777	chr17:5388777:A:C	9.34312e-16	-3.05713e-10	0.889098	0.00148799	-3.05713e-10	1.23387
5388942	chr17:5388942:C:T	5.35587e-17	-1.96993	-6.10073e-10	6.85607e-05	-1.84359	-6.10073e-10
5389442	chr17:5389442:C:T	1.50879e-17	-2.05578	-1.18104	2.12818e-05	-2.05805	-0.955402
5389888	chr17:5389888:T:C	1.43126e-17	-2.05205	-1.23752	1.96994e-05	-2.05614	-1.03458
5390143	chr17:5390143:C:T	7.62613e-17	-3.05713e-10	-1.61655	9.06473e-05	-3.05713e-10	-1.56433
5390561	chr17:5390561:C:T	1.57094e-16	-3.05713e-10	-0.893865	0.000127976	-3.05713e-10	-1.21947
5390642	chr17:5390642:T:C	1.56925e-17	-2.05807	-1.13946	2.24056e-05	-2.05782	-0.90418
5390857	chr17:5390857:G:A	1.54072e-17	-2.05782	-1.15806	2.18833e-05	-2.05808	-0.927503
5391130	chr17:5391130:C:T	1.03493e-17	-2.0248	-1.58899	1.15703e-05	-2.05639	-1.56648
5391656	chr17:5391656:T:A	1.5649e-17	-2.05743	-1.14288	2.22679e-05	-2.05817	-0.909995
5391670	chr17:5391670:AAC:A	3.68322e-16	-3.05713e-10	-0.0417548	0.000564877	-3.05713e-10	0.265301
5391681	chr17:5391681:A:G	1.00133e-17	-2.04871	-1.59809	1.21432e-05	-1.99601	-1.57853
5391740	chr17:5391740:G:A	5.04176e-17	-2.03037	-6.10073e-10	6.0115e-05	-1.97505	-6.10073e-10
5391982	chr17:5391982:G:GT	1.51052e-17	-2.05821	-1.17746	2.13832e-05	-2.05743	-0.951271
5392037	chr17:5392037:T:C	1.41112e-17	-1.93868	-1.36506	1.3087e-05	-1.993	-1.50669
5392051	chr17:5392051:T:C	1.49565e-17	-2.05824	-1.18733	2.11336e-05	-2.05721	-0.963233
5392182	chr17:5392182:C:T	1.47733e-17	-2.05751	-1.20038	2.0774e-05	-2.0582	-0.979406
5392208	chr17:5392208:T:C	1.44738e-17	-2.05819	-1.22019	2.02902e-05	-2.05663	-1.00454
5392236	chr17:5392236:G:T	8.32752e-17	-3.05713e-10	-1.52856	8.61573e-05	-3.05713e-10	-1.61513
5392633	chr17:5392633:C:A	1.56142e-17	-2.028	-1.17452	2.10258e-05	-2.04229	-0.983267
5392739	chr17:5392739:C:T	2.83056e-17	-1.96422	-0.64343	1.98745e-05	-2.05359	-1.02828
5393230	chr17:5393230:C:T	1.51435e-17	-2.05808	-1.17506	2.14299e-05	-2.05614	-0.950384
5393259	chr17:5393259:C:T	3.18639e-17	-2.04782	-0.441417	5.10729e-05	-2.01658	-0.121472
5393399	chr17:5393399:A:G	7.62427e-17	-3.05713e-10	-1.61679	8.96046e-05	-3.05713e-10	-1.5759
5393476	chr17:5393476:A:G	2.97133e-17	-2.05111	-0.508011	3.57399e-05	-2.03722	-0.457819
5393521	chr17:5393521:G:C	2.06326e-17	-2.03164	-0.892199	2.97035e-05	-2.03748	-0.642563
5393635	chr17:5393635:A:G	2.26909e-17	-2.0436	-0.785147	3.3546e-05	-2.02472	-0.533674
5393689	chr17:5393689:A:G	1.21871e-17	-2.05437	-1.39597	1.35072e-05	-2.05817	-1.40991
5393718	chr17:5393718:A:G	9.79781e-18	-2.05382	-1.61473	1.13885e-05	-2.03324	-1.60547
5393738	chr17:5393738:AC:A	7.96606e-17	-3.05713e-10	-1.57294	8.62586e-05	-3.05713e-10	-1.61396
5393829	chr17:5393829:T:C	2.33498e-17	-2.05815	-0.74197	3.34031e-05	-2.05759	-0.505073
5394030	chr17:5394030:A:G	1.57184e-17	-2.05787	-1.13801	2.24263e-05	-2.05801	-0.903061
5394152	chr17:5394152:C:T	1.12955e-16	-1.22372	-6.10073e-10	8.04494e-05	-1.68368	-6.10073e-10
5394231	chr17:5394231:A:G	1.58737e-17	-2.05718	-1.12887	2.25701e-05	-2.05823	-0.896448
5394412	chr17:5394412:C:A	4.02764e-16	-3.05713e-10	0.0476379	0.000614289	-3.05713e-10	0.349158
5394441	chr17:5394441:A:G	1.55561e-17	-2.05745	-1.1488	2.20719e-05	-2.0582	-0.918801
5394446	chr17:5394446:C:G	1.5619e-17	-2.05765	-1.14458	2.21864e-05	-2.05818	-0.913644
5394470	chr17:5394470:T:C	1.52116e-16	-3.05713e-10	-0.926066	0.000124958	-3.05713e-10	-1.24333
5394477	chr17:5394477:C:T	1.47833e-16	-3.05713e-10	-0.954627	0.000122479	-3.05713e-10	-1.26337
5394652	chr17:5394652:C:A	7.80713e-17	-3.05713e-10	-1.59309	0.000143497	-3.05713e-10	-1.10499
5394676	chr17:5394676:A:C	1.44528e-17	-1.8805	-1.39932	1.90034e-05	-1.84161	-1.28508
5395000	chr17:5395000:C:T	1.54564e-17	-2.05818	-1.15451	2.19853e-05	-2.05752	-0.923411
5395076	chr17:5395076:G:A	1.5328e-17	-2.05797	-1.16307	2.173e-05	-2.05793	-0.934681
5395170	chr17:5395170:T:C	1.49921e-17	-2.05752	-1.18566	2.11342e-05	-2.05819	-0.96223
5395398	chr17:5395398:C:G	7.9362e-17	-3.05713e-10	-1.57669	0.000152631	-3.05713e-10	-1.04328
5395472	chr17:5395472:T:C	1.55717e-17	-2.05767	-1.14758	2.21415e-05	-2.05813	-0.915728
5395525	chr17:5395525:T:G	1.16759e-16	-3.05713e-10	-1.1906	9.80471e-05	-3.05713e-10	-1.48586
5395614	chr17:5395614:C:T	7.90424e-17	-3.05713e-10	-1.58073	0.000150255	-3.05713e-10	-1.05897
5395738	chr17:5395738:G:A	1.53063e-17	-2.0579	-1.16454	2.16816e-05	-2.05798	-0.936867
5395773	chr17:5395773:C:T	9.26584e-17	-1.42179	-6.10073e-10	9.50483e-05	-1.51692	-6.10073e-10
5395837	chr17:5395837:G:A	1.65941e-16	-3.05713e-10	-0.839082	0.000255433	-3.05713e-10	-0.528349
5396036	chr17:5396036:C:T	1.48615e-17	-2.05818	-1.19376	2.09373e-05	-2.05754	-0.972233
5396039	chr17:5396039:C:T	1.50848e-17	-2.05731	-1.17971	2.1286e-05	-2.05822	-0.955033
5396354	chr17:5396354:C:G	1.51646e-17	-2.05802	-1.17372	2.13666e-05	-2.05781	-0.951671
5396630	chr17:5396630:T:C	9.808e-18	-2.05306	-1.61445	1.12361e-05	-2.03551	-1.61667
5396863	chr17:5396863:T:C	1.5103e-17	-2.05754	-1.17828	2.13109e-05	-2.05818	-0.953906
5396885	chr17:5396885:A:G	1.5109e-17	-2.05821	-1.17721	2.13615e-05	-2.05741	-0.952303
5397163	chr17:5397163:A:G	1.26476e-16	-3.05713e-10	-1.11066	0.000114329	-3.05713e-10	-1.33223
5397180	chr17:5397180:A:G	8.14166e-17	-3.05713e-10	-1.55113	8.60702e-05	-3.05713e-10	-1.61614
5397370	chr17:5397370:G:A	1.18987e-15	-3.05713e-10	1.13088	0.00191731	-3.05713e-10	1.48737
5397523	chr17:5397523:G:C	1.69579e-16	-3.05713e-10	-0.817396	0.000132488	-3.05713e-10	-1.18481
5397722	chr17:5397722:CTT:C	1.86211e-17	-1.49562	-1.5308	1.34364e-05	-1.86585	-1.6075
5398042	chr17:5398042:G:T	5.3125e-17	-1.97807	-6.10073e-10	7.19422e-05	-1.79545	-6.10073e-10
5398136	chr17:5398136:G:C	1.55431e-17	-2.05824	-1.14886	2.21605e-05	-2.0572	-0.915799
5398146	chr17:5398146:CAAG:C	1.60397e-17	-2.05815	-1.11749	2.29633e-05	-2.05761	-0.879799
5398391	chr17:5398391:C:T	1.53495e-17	-2.05823	-1.1614	2.17435e-05	-2.05701	-0.934983
5398486	chr17:5398486:G:A	1.54217e-17	-2.05621	-1.15873	2.18547e-05	-2.05811	-0.92878
5398504	chr17:5398504:T:A	1.48338e-16	-3.05713e-10	-0.951219	0.000119671	-3.05713e-10	-1.28656
5399008	chr17:5399008:T:C	8.53836e-17	-3.05713e-10	-1.50356	9.57543e-05	-3.05713e-10	-1.50952
5399134	chr17:5399134:A:G	1.48285e-17	-2.05823	-1.19592	2.09799e-05	-2.057	-0.970748
5399171	chr17:5399171:G:A	9.33357e-16	-3.05713e-10	0.888076	0.00148873	-3.05713e-10	1.23437
5399255	chr17:5399255:T:TA	1.06635e-16	-3.05713e-10	-1.2813	0.000114257	-3.05713e-10	-1.33285
5399325	chr17:5399325:T:C	1.61036e-17	-2.04842	-1.12325	2.30555e-05	-2.05375	-0.879652
5399458	chr17:5399458:T:C	1.54494e-17	-2.05811	-1.15503	2.19507e-05	-2.05771	-0.924801
5399720	chr17:5399720:T:C	1.42312e-16	-3.05713e-10	-0.99269	0.000144111	-3.05713e-10	-1.10073
5399895	chr17:5399895:G:A	1.63654e-17	-2.05817	-1.09737	2.31156e-05	-2.05642	-0.874382
5400117	chr17:5400117:G:A	1.48231e-17	-2.05768	-1.19684	2.09231e-05	-2.05493	-0.975525
5400173	chr17:5400173:A:G	1.52844e-17	-2.05376	-1.17012	2.15655e-05	-2.05718	-0.943032
5400352	chr17:5400352:T:C	1.59252e-17	-2.05797	-1.12484	2.27346e-05	-2.05795	-0.889473
5400427	chr17:5400427:T:C	2.5554e-17	-2.04082	-0.669102	3.71633e-05	-2.05194	-0.404047
5400453	chr17:5400453:G:A	1.57587e-16	-0.890732	-6.10073e-10	7.68364e-05	-1.72963	-6.10073e-10
5400502	chr17:5400502:A:AC	1.21453e-16	-1.15119	-6.10073e-10	0.000105138	-1.41604	-6.10073e-10
5400510	chr17:5400510:A:AC	1.21637e-16	-1.14967	-6.10073e-10	0.000105204	-1.41541	-6.10073e-10
5400922	chr17:5400922:T:C	2.94797e-16	-3.05713e-10	-0.264426	0.000262747	-3.05713e-10	-0.500116
5401255	chr17:5401255:T:C	3.19672e-17	-2.05115	-0.434848	3.82697e-05	-2.05771	-0.368941
5401407	chr17:5401407:T:G	8.33445e-17	-3.05713e-10	-1.52773	8.61676e-05	-3.05713e-10	-1.61501
5401443	chr17:5401443:T:C	1.51483e-17	-2.05773	-1.1751	2.13879e-05	-2.0581	-0.950376
5401806	chr17:5401806:A:G	2.31516e-16	-0.506065	-6.10073e-10	0.00010007	-1.46544	-6.10073e-10
5402050	chr17:5402050:T:C	1.46747e-17	-2.05744	-1.20714	2.05813e-05	-2.0582	-0.988724
5402567	chr17:5402567:C:G	1.52897e-17	-2.05741	-1.16612	2.16366e-05	-2.05821	-0.938714
5402727	chr17:5402727:G:C	1.36116e-17	-2.00179	-1.338	1.28162e-05	-2.0218	-1.4988
5403100	chr17:5403100:C:T	5.52884e-17	-1.93815	-6.10073e-10	6.57092e-05	-1.88607	-6.10073e-10
5403144	chr17:5403144:G:A	1.77285e-17	-2.05678	-1.01875	2.76405e-05	-2.05821	-0.693819
5403351	chr17:5403351:C:T	1.55012e-17	-2.05783	-1.15197	2.20298e-05	-2.05804	-0.920873
5403523	chr17:5403523:T:C	1.30626e-16	-3.05713e-10	-1.07837	0.000133187	-3.05713e-10	-1.17955
5403643	chr17:5403643:G:C	9.88294e-15	-3.05713e-10	3.24785	0.00912646	-3.05713e-10	3.04763
5403764	chr17:5403764:T:C	1.66961e-17	-1.99283	-1.14271	1.43936e-05	-2.05734	-1.34718
5403869	chr17:5403869:C:A	9.96236e-18	-2.05818	-1.59372	4.29908e-05	-0.702626	-1.6077
5404399	chr17:5404399:G:A	5.56516e-17	-1.9316	-6.10073e-10	5.64174e-05	-2.03853	-6.10073e-10
5404461	chr17:5404461:G:A	1.54675e-17	-2.05729	-1.15469	2.19328e-05	-2.05822	-0.925099
5404512	chr17:5404512:G:A	2.26052e-17	-2.05245	-0.780079	3.43011e-05	-2.0075	-0.528632
5404517	chr17:5404517:C:T	1.51153e-17	-2.056	-1.17901	2.12829e-05	-2.05806	-0.955342
5404524	chr17:5404524:G:C	8.47007e-17	-3.05713e-10	-1.51159	9.37117e-05	-3.05713e-10	-1.53108
5404734	chr17:5404734:G:A	2.00176e-16	-0.651513	-6.10073e-10	9.15475e-05	-1.55445	-6.10073e-10
5404841	chr17:5404841:G:A	8.10805e-17	-3.05713e-10	-1.55527	8.82909e-05	-3.05713e-10	-1.59067
5404988	chr17:5404988:G:A	3.51879e-17	-0.807613	-1.5824	1.15688e-05	-2.04129	-1.5817
5405049	chr17:5405049:G:T	7.64459e-17	-3.05713e-10	-1.61413	8.87553e-05	-3.05713e-10	-1.58542
5405057	chr17:5405057:C:T	1.63724e-17	-2.01673	-1.13838	1.55095e-05	-1.93677	-1.39308
5405283	chr17:5405283:G:A	1.27825e-17	-1.9857	-1.41694	1.12945e-05	-2.05717	-1.58982
5406391	chr17:5406391:T:C	9.9658e-18	-2.03899	-1.61256	1.10602e-05	-2.05143	-1.61653
5406588	chr17:5406588:A:C	1.42155e-16	-3.05713e-10	-0.993795	0.000144108	-3.05713e-10	-1.10074
5406716	chr17:5406716:T:C	1.34801e-16	-3.05713e-10	-1.04691	0.000137368	-3.05713e-10	-1.14865
5406801	chr17:5406801:A:C	3.47991e-17	-2.05822	-0.342901	4.20836e-05	-2.05488	-0.276769
5406868	chr17:5406868:G:A	7.76099e-17	-3.05713e-10	-1.59902	9.97284e-05	-3.05713e-10	-1.46886
5406875	chr17:5406875:G:A	8.99191e-17	-3.05713e-10	-1.4518	8.88396e-05	-3.05713e-10	-1.58447
5406906	chr17:5406906:A:G	1.3594e-16	-3.05713e-10	-1.0385	0.000146632	-3.05713e-10	-1.08338
5407091	chr17:5407091:T:G	1.51953e-17	-2.05559	-1.17413	2.14438e-05	-2.05791	-0.947964
5407164	chr17:5407164:G:A	7.65463e-17	-3.05713e-10	-1.61282	8.92141e-05	-3.05713e-10	-1.58027
5408018	chr17:5408018:CT:C	2.39682e-17	-1.97533	-0.798657	1.83057e-05	-2.05546	-1.10864
5408045	chr17:5408045:C:T	1.20628e-16	-3.05713e-10	-1.158	0.000120205	-3.05713e-10	-1.28211
5408228	chr17:5408228:T:C	8.42528e-17	-3.05713e-10	-1.51689	8.63126e-05	-3.05713e-10	-1.61333
5408449	chr17:5408449:G:A	1.48103e-16	-3.05713e-10	-0.952801	0.000149442	-3.05713e-10	-1.0644
5409238	chr17:5409238:G:C	1.42133e-17	-2.05542	-1.24111	1.97711e-05	-2.05785	-1.02923
5409339	chr17:5409339:A:G	1.77432e-16	-3.05713e-10	-0.772124	0.0001314	-3.05713e-10	-1.19306
5409352	chr17:5409352:C:T	1.49078e-17	-2.05774	-1.19109	2.08201e-05	-2.05808	-0.977306
5409490	chr17:5409490:A:G	8.71173e-17	-3.05713e-10	-1.48346	0.000112703	-3.05713e-10	-1.34655
5409572	chr17:5409572:A:G	1.79151e-17	-2.05819	-1.00688	2.17093e-05	-2.05629	-0.937272
5409766	chr17:5409766:T:C	1.47404e-17	-1.99577	-1.26435	1.35281e-05	-2.01669	-1.44985
5409791	chr17:5409791:C:T	1.48182e-16	-3.05713e-10	-0.952268	0.000149517	-3.05713e-10	-1.0639
5409832	chr17:5409832:T:A	1.35988e-17	-2.05734	-1.28339	1.60929e-05	-2.05793	-1.235
5409842	chr17:5409842:G:A	7.63693e-17	-3.05713e-10	-1.61513	9.02434e-05	-3.05713e-10	-1.5688
5409899	chr17:5409899:G:C	8.39424e-17	-3.05713e-10	-1.52058	8.62556e-05	-3.05713e-10	-1.61399
5410162	chr17:5410162:G:A	1.19995e-16	-3.05713e-10	-1.16326	0.000121178	-3.05713e-10	-1.27404
5410202	chr17:5410202:C:T	1.53897e-17	-2.05412	-1.16289	2.17614e-05	-2.05729	-0.933877
5410668	chr17:5410668:T:C	5.91193e-17	-1.87115	-6.10073e-10	5.5317e-05	-2.05823	-6.10073e-10
5410940	chr17:5410940:C:G	1.60397e-16	-3.05713e-10	-0.873062	0.000129977	-3.05713e-10	-1.20395
5411313	chr17:5411313:T:C	8.1653e-17	-3.05713e-10	-1.54823	8.60985e-05	-3.05713e-10	-1.61582
5411392	chr17:5411392:C:T	8.12876e-17	-3.05713e-10	-1.55272	8.60212e-05	-3.05713e-10	-1.61671
5411479	chr17:5411479:A:G	3.31305e-17	-2.05824	-0.392021	4.00436e-05	-2.05449	-0.326848
5411636	chr17:5411636:C:T	1.49863e-17	-2.0582	-1.18537	2.11242e-05	-2.0569	-0.963984
5411769	chr17:5411769:G:A	3.5558e-17	-2.05821	-0.321339	4.30451e-05	-2.05516	-0.253899
5411843	chr17:5411843:A:G	1.47852e-16	-3.05713e-10	-0.954501	0.000149219	-3.05713e-10	-1.0659
5411979	chr17:5411979:C:T	3.47379e-17	-2.05817	-0.34471	4.21025e-05	-2.05345	-0.277747
5412182	chr17:5412182:C:T	1.52957e-17	-2.05703	-1.16611	2.16595e-05	-2.05823	-0.937629
5412851	chr17:5412851:G:A	5.006e-17	-2.03749	-6.10073e-10	5.53297e-05	-2.058	-6.10073e-10
5412875	chr17:5412875:C:T	5.974e-17	-1.86071	-6.10073e-10	5.70913e-05	-2.02666	-6.10073e-10
5413177	chr17:5413177:GC:G	1.50537e-17	-2.05817	-1.18092	2.13148e-05	-2.05655	-0.955354
5413422	chr17:5413422:T:C	1.48634e-17	-2.05705	-1.19476	2.09087e-05	-2.05823	-0.972906
5413445	chr17:5413445:C:T	1.50152e-17	-2.05812	-1.18353	2.12167e-05	-2.05774	-0.958781
5413449	chr17:5413449:T:C	2.30299e-17	-1.98763	-0.826294	2.14685e-05	-2.05618	-0.948542
5413619	chr17:5413619:C:T	1.50247e-17	-2.05811	-1.1829	2.12356e-05	-2.05775	-0.957883
5413688	chr17:5413688:A:C	1.3704e-17	-1.93993	-1.3931	1.30965e-05	-2.03856	-1.46041
5413879	chr17:5413879:T:C	5.04509e-17	-2.02971	-6.10073e-10	6.97095e-05	-1.82697	-6.10073e-10
5414172	chr17:5414172:C:A	9.80976e-18	-2.05179	-1.61554	1.12911e-05	-2.03884	-1.60845
5414215	chr17:5414215:G:T	1.61328e-16	-3.05713e-10	-0.867272	0.000130593	-3.05713e-10	-1.19923
5414290	chr17:5414290:G:C	9.8107e-18	-2.05305	-1.61419	1.12917e-05	-2.03669	-1.61055
5414349	chr17:5414349:C:T	1.49773e-17	-2.05543	-1.18874	2.10688e-05	-2.05786	-0.965657
5414495	chr17:5414495:C:T	6.20115e-17	-1.82339	-6.10073e-10	5.89612e-05	-1.99443	-6.10073e-10
5414659	chr17:5414659:C:T	9.43062e-17	-3.05713e-10	-1.40417	8.97991e-05	-3.05713e-10	-1.57373
5414700	chr17:5414700:C:T	1.20558e-16	-3.05713e-10	-1.15858	0.000121662	-3.05713e-10	-1.27006
5414848	chr17:5414848:T:C	1.45048e-17	-2.05561	-1.22062	2.02651e-05	-2.05791	-1.00449
5415330	chr17:5415330:G:T	5.86333e-17	-1.87941	-6.10073e-10	5.89172e-05	-1.99517	-6.10073e-10
5415537	chr17:5415537:T:C	1.6219e-16	-3.05713e-10	-0.861942	0.000128338	-3.05713e-10	-1.21664
5415683	chr17:5415683:G:A	1.51268e-17	-2.05761	-1.17663	2.13765e-05	-2.05816	-0.950859
5415692	chr17:5415692:T:C	7.62885e-17	-3.05713e-10	-1.61619	9.00509e-05	-3.05713e-10	-1.57093
5415733	chr17:5415733:C:G	1.52175e-17	-2.05701	-1.17126	2.15164e-05	-2.05823	-0.94426
5415768	chr17:5415768:A:G	1.31286e-16	-3.05713e-10	-1.07333	0.000117629	-3.05713e-10	-1.30377
5415894	chr17:5415894:C:T	1.46509e-17	-2.05528	-1.21093	1.93609e-05	-2.05788	-1.05017
5415974	chr17:5415974:G:A	1.48876e-17	-2.05642	-1.19377	2.09463e-05	-2.05815	-0.971198
5416282	chr17:5416282:G:A	1.05564e-16	-3.05713e-10	-1.29139	0.000118329	-3.05713e-10	-1.29784
5416300	chr17:5416300:C:A	1.44544e-17	-2.05768	-1.22204	2.01911e-05	-2.05814	-1.00792
5416428	chr17:5416428:A:C	1.72509e-17	-2.04432	-1.05853	1.53746e-05	-2.00319	-1.3354
5416488	chr17:5416488:T:C	4.95025e-17	-2.04869	-6.10073e-10	5.57891e-05	-2.04973	-6.10073e-10
5416724	chr17:5416724:T:A	3.53205e-17	-2.05696	-0.329288	4.25232e-05	-2.05755	-0.263709
5416835	chr17:5416835:T:TG	1.29952e-16	-3.05713e-10	-1.08355	0.000133041	-3.05713e-10	-1.18065
5417118	chr17:5417118:A:G	1.53707e-17	-2.05642	-1.16183	2.17566e-05	-2.05815	-0.933244
5417908	chr17:5417908:A:G	2.40189e-17	-2.05716	-0.714709	3.5331e-05	-2.05813	-0.448419
5417938	chr17:5417938:A:G	7.49825e-17	-1.63346	-6.10073e-10	7.66244e-05	-1.73239	-6.10073e-10
5418093	chr17:5418093:G:A	5.39083e-15	2.64174	-6.10073e-10	0.00408875	2.24469	-6.10073e-10
5418197	chr17:5418197:T:C	8.19589e-17	-3.05713e-10	-1.54449	0.000170594	-3.05713e-10	-0.932024
5418302	chr17:5418302:G:A	7.79326e-17	-3.05713e-10	-1.59487	8.62498e-05	-3.05713e-10	-1.61406
5418553	chr17:5418553:T:C	4.74882e-16	-3.05713e-10	0.212354	0.000720984	-3.05713e-10	0.50931
5418786	chr17:5418786:C:T	2.6935e-17	-2.05089	-0.606393	3.95579e-05	-2.03925	-0.35429
5419949	chr17:5419949:C:T	2.4528e-17	-2.01302	-0.73788	3.82639e-05	-1.80981	-0.616993
5420669	chr17:5420669:C:T	9.80637e-18	-2.05565	-1.61203	1.44657e-05	-1.79125	-1.60828
5420816	chr17:5420816:T:C	9.77083e-18	-2.05615	-1.61516	1.42981e-05	-1.79845	-1.61273
5420887	chr17:5420887:G:A	9.82519e-18	-2.05481	-1.61095	1.4575e-05	-1.78507	-1.60693
5420916	chr17:5420916:C:T	9.82544e-18	-2.05366	-1.61208	1.46961e-05	-1.77531	-1.60842
5421013	chr17:5421013:A:C	1.34039e-16	-3.05713e-10	-1.05258	0.000132729	-3.05713e-10	-1.183
5421086	chr17:5421086:A:C	9.80018e-18	-2.05508	-1.61323	1.44954e-05	-1.78753	-1.60995
5421268	chr17:5421268:C:T	1.02262e-17	-2.0394	-1.58635	1.64162e-05	-1.69327	-1.57977
5421516	chr17:5421516:C:T	9.90174e-18	-2.0485	-1.6095	1.52598e-05	-1.74098	-1.6051
5421646	chr17:5421646:G:T	9.89068e-18	-2.05108	-1.60804	1.50439e-05	-1.75701	-1.60333
5422046	chr17:5422046:CTCTT:C	9.83495e-18	-2.05321	-1.61156	1.47569e-05	-1.77178	-1.60782
5422468	chr17:5422468:G:A	1.6295e-17	-1.64715	-1.5127	1.54994e-05	-2.024	-1.30651
5422488	chr17:5422488:A:C	1.24565e-17	-2.0535	-1.37497	1.8063e-05	-1.75961	-1.41784
5422750	chr17:5422750:C:T	8.88713e-17	-3.05713e-10	-1.46352	0.000121614	-3.05713e-10	-1.27045
5422769	chr17:5422769:C:T	9.98511e-18	-2.05323	-1.59639	1.49219e-05	-1.76066	-1.60782
5422825	chr17:5422825:C:G	9.98566e-18	-2.05374	-1.59582	1.48597e-05	-1.76521	-1.60744
5422842	chr17:5422842:G:A	1.20065e-17	-2.05791	-1.40735	1.27631e-05	-1.93747	-1.58728
5422858	chr17:5422858:C:T	9.93612e-18	-2.05513	-1.59941	1.46487e-05	-1.77718	-1.60978
5423021	chr17:5423021:C:T	2.75794e-17	-1.87538	-0.75826	3.19667e-05	-1.4586	-1.14801
5423210	chr17:5423210:A:G	9.69074e-17	-3.05713e-10	-1.37696	9.19251e-05	-3.05713e-10	-1.55033
5423647	chr17:5423647:T:G	1.1395e-16	-3.05713e-10	-1.21495	9.8616e-05	-3.05713e-10	-1.48007
5423757	chr17:5423757:G:T	6.52851e-17	-1.77195	-6.10073e-10	8.66809e-05	-1.60907	-6.10073e-10
5423941	chr17:5423941:T:G	4.9513e-17	-2.04848	-6.10073e-10	0.000179736	-0.879821	-6.10073e-10
5424078	chr17:5424078:C:T	8.63835e-17	-3.05713e-10	-1.49192	8.84019e-05	-3.05713e-10	-1.58941
5424208	chr17:5424208:C:T	1.08308e-17	-2.01025	-1.55807	1.56241e-05	-2.01001	-1.31248
5424252	chr17:5424252:T:C	1.03398e-17	-2.05388	-1.56084	1.19773e-05	-2.01576	-1.57253
5424272	chr17:5424272:C:G	1.03868e-16	-3.05713e-10	-1.30759	0.00015316	-3.05713e-10	-1.03983
5424302	chr17:5424302:A:T	1.26667e-17	-2.02694	-1.38479	1.48895e-05	-1.9753	-1.39535
5424607	chr17:5424607:C:G	9.84049e-18	-2.04902	-1.61518	1.15656e-05	-2.00785	-1.61542
5424653	chr17:5424653:C:T	1.66584e-17	-1.52877	-1.60903	1.32734e-05	-1.98137	-1.50417
5424658	chr17:5424658:A:G	8.41479e-17	-3.05713e-10	-1.51814	0.000107527	-3.05713e-10	-1.39356
5424835	chr17:5424835:T:C	9.96034e-18	-2.04947	-1.60263	1.17043e-05	-2.00818	-1.60318
5425313	chr17:5425313:G:A	9.93809e-18	-2.05087	-1.60347	1.16546e-05	-2.01165	-1.60396
5425341	chr17:5425341:T:C	9.89683e-18	-2.05727	-1.60123	1.15157e-05	-2.02929	-1.59831
5425428	chr17:5425428:T:C	1.00448e-17	-2.05272	-1.59093	1.17427e-05	-2.01647	-1.5916
5425658	chr17:5425658:CTTTA:C	9.98082e-18	-2.05332	-1.59673	1.16565e-05	-2.01811	-1.59734
5425879	chr17:5425879:C:T	9.96865e-18	-2.0496	-1.60167	1.17099e-05	-2.00862	-1.60226
5426255	chr17:5426255:A:G	1.5743e-16	-3.05713e-10	-0.891729	0.000123383	-3.05713e-10	-1.25601
5426501	chr17:5426501:T:G	4.68616e-17	-1.7109	-0.392615	5.0434e-05	-1.97527	-0.175367
5426729	chr17:5426729:C:T	2.06285e-16	-0.621454	-6.10073e-10	0.000164921	-0.965844	-6.10073e-10
5426739	chr17:5426739:CAA:C	9.81496e-18	-2.05442	-1.61238	1.14403e-05	-2.02162	-1.61255
5426796	chr17:5426796:A:G	1.16355e-17	-2.02189	-1.47476	6.88225e-05	-0.309012	-1.53077
5426866	chr17:5426866:A:G	1.10647e-17	-1.93578	-1.61117	1.39963e-05	-1.96771	-1.4648
5427639	chr17:5427639:C:G	9.91359e-18	-2.05248	-1.60433	1.16075e-05	-2.01472	-1.60494
5427757	chr17:5427757:G:C	8.0118e-17	-3.05713e-10	-1.56721	0.000102063	-3.05713e-10	-1.44571
5428576	chr17:5428576:A:G	9.82522e-18	-2.04932	-1.61644	1.1557e-05	-2.00748	-1.61653
5429137	chr17:5429137:G:T	7.6625e-17	-3.05713e-10	-1.61179	8.73831e-05	-3.05713e-10	-1.60101
5429527	chr17:5429527:T:C	5.32969e-17	-1.97483	-6.10073e-10	6.79954e-05	-1.85187	-6.10073e-10
5429962	chr17:5429962:G:A	4.5711e-17	-2.05294	-0.0754302	0.000125351	-0.853959	-0.386232
5430294	chr17:5430294:G:C	8.48289e-17	-3.05713e-10	-1.51008	8.68229e-05	-3.05713e-10	-1.60744
5430717	chr17:5430717:A:G	5.00397e-17	-2.0379	-6.10073e-10	0.000160941	-0.990269	-6.10073e-10
5430866	chr17:5430866:G:C	3.39989e-17	-1.49367	-0.930714	2.58579e-05	-1.84058	-0.978109
5430922	chr17:5430922:A:T	3.80253e-17	-1.38305	-0.929409	3.1847e-05	-1.75928	-0.851084
5431530	chr17:5431530:G:A	7.6793e-17	-1.6096	-6.10073e-10	7.69908e-05	-1.72762	-6.10073e-10
5431581	chr17:5431581:TCCA:T	2.75416e-16	-0.332428	-6.10073e-10	0.000225135	-0.654607	-6.10073e-10
5431653	chr17:5431653:G:A	4.27865e-16	0.108096	-6.10073e-10	0.000556317	0.25003	-6.10073e-10
5431715	chr17:5431715:T:C	1.13057e-16	-1.22282	-6.10073e-10	9.73132e-05	-1.49337	-6.10073e-10
5432248	chr17:5432248:C:G	7.62942e-17	-3.05713e-10	-1.61612	9.0409e-05	-3.05713e-10	-1.56696
5432432	chr17:5432432:C:T	9.76088e-18	-2.05595	-1.61638	1.12797e-05	-2.03307	-1.61523
5432738	chr17:5432738:G:A	9.81042e-18	-2.0521	-1.61517	1.12616e-05	-2.03348	-1.61643
5432868	chr17:5432868:A:G	9.84291e-18	-2.05816	-1.6058	1.16857e-05	-2.00611	-1.60683
5433471	chr17:5433471:G:T	9.88255e-18	-2.05435	-1.60559	1.13883e-05	-2.03802	-1.60069
5434707	chr17:5434707:C:G	5.61725e-17	-1.92229	-6.10073e-10	7.33132e-05	-1.77657	-6.10073e-10
5434961	chr17:5434961:G:A	5.04191e-17	-2.03034	-6.10073e-10	5.84236e-05	-2.00359	-6.10073e-10
5435344	chr17:5435344:C:T	7.64963e-17	-3.05713e-10	-1.61347	8.7781e-05	-3.05713e-10	-1.59646
5435463	chr17:5435463:G:C	9.93248e-18	-2.05744	-1.59746	1.53198e-05	-1.7329	-1.60926
5435670	chr17:5435670:T:C	1.03779e-17	-2.05707	-1.55396	1.59692e-05	-1.72565	-1.57499
5435739	chr17:5435739:G:A	1.0111e-17	-2.02905	-1.60803	1.1608e-05	-2.01974	-1.59987
5435773	chr17:5435773:T:A	7.73999e-17	-3.05713e-10	-1.60173	0.000101623	-3.05713e-10	-1.45003
5435796	chr17:5435796:G:A	7.6763e-17	-3.05713e-10	-1.60999	9.80374e-05	-3.05713e-10	-1.48596
5435800	chr17:5435800:T:C	7.83195e-17	-3.05713e-10	-1.58992	0.000105917	-3.05713e-10	-1.40866
5436392	chr17:5436392:G:C	7.78666e-17	-3.05713e-10	-1.59572	8.80585e-05	-3.05713e-10	-1.59331
5436673	chr17:5436673:T:C	4.90598e-17	-2.05767	-6.10073e-10	0.00024476	-0.571029	-6.10073e-10
5436830	chr17:5436830:C:T	5.48891e-16	-3.05713e-10	0.357188	0.000942151	-3.05713e-10	0.776858
5436999	chr17:5436999:T:C	1.75632e-17	-2.02943	-1.05548	1.57109e-05	-2.0582	-1.25875
5437068	chr17:5437068:TC:T	2.22713e-17	-1.68244	-1.16497	7.84183e-05	-1.04126	-0.667989
5437193	chr17:5437193:A:G	3.82353e-16	-3.05713e-10	-0.00436684	0.000353891	-3.05713e-10	-0.20232
5437251	chr17:5437251:C:T	1.47117e-16	-3.05713e-10	-0.959485	0.000170368	-3.05713e-10	-0.933345
5437483	chr17:5437483:C:T	1.01305e-17	-2.04972	-1.58544	3.44241e-05	-0.985704	-1.54685
5437493	chr17:5437493:T:C	1.86813e-17	-1.46206	-1.56112	2.14915e-05	-1.46115	-1.5425
5437745	chr17:5437745:A:G	2.56065e-17	-2.01372	-0.694145	3.97337e-05	-1.85808	-0.531031
5438044	chr17:5438044:G:A	8.11474e-17	-3.05713e-10	-1.55444	9.13223e-05	-3.05713e-10	-1.55691
5438429	chr17:5438429:A:G	1.04293e-17	-1.99123	-1.61486	1.42612e-05	-1.8208	-1.59296
5438554	chr17:5438554:T:C	1.35241e-17	-2.05747	-1.28877	1.51183e-05	-1.94696	-1.40845
5438905	chr17:5438905:C:T	8.77385e-17	-3.05713e-10	-1.47635	9.06349e-05	-3.05713e-10	-1.56447
5439200	chr17:5439200:C:T	1.772e-16	-3.05713e-10	-0.773432	0.000195331	-3.05713e-10	-0.796613
5439523	chr17:5439523:G:A	4.95537e-17	-2.04766	-6.10073e-10	5.55664e-05	-2.05373	-6.10073e-10
5439959	chr17:5439959:G:A	1.49864e-17	-1.66423	-1.57935	1.65826e-05	-1.64955	-1.6134
5439971	chr17:5439971:A:G	1.19028e-16	-3.05713e-10	-1.17135	0.000106985	-3.05713e-10	-1.39862
5440526	chr17:5440526:G:A	7.62966e-17	-3.05713e-10	-1.61608	8.6188e-05	-3.05713e-10	-1.61478
5440872	chr17:5440872:T:A	1.40357e-16	-3.05713e-10	-1.00652	0.000163294	-3.05713e-10	-0.975758
5441155	chr17:5441155:AGGCAGTTCCT:A	2.64863e-17	-1.45969	-1.2144	4.47266e-05	-0.869425	-1.40131
5441504	chr17:5441504:G:GA	2.21657e-17	-2.0087	-0.843465	2.2607e-05	-2.05813	-0.894917
5441512	chr17:5441512:G:A	7.20047e-17	-1.67398	-6.10073e-10	6.1065e-05	-1.95937	-6.10073e-10
5441929	chr17:5441929:C:T	9.66613e-17	-3.05713e-10	-1.3795	9.16135e-05	-3.05713e-10	-1.55373
5442131	chr17:5442131:C:G	9.89097e-17	-3.05713e-10	-1.3565	0.000103351	-3.05713e-10	-1.43317
5442902	chr17:5442902:C:G	5.36569e-17	-0.391658	-1.57644	3.56487e-05	-0.953926	-1.54367
5443030	chr17:5443030:AAATT:A	1.81399e-17	-1.95626	-1.09634	3.5173e-05	-1.42994	-1.08109
5443593	chr17:5443593:G:A	1.27346e-16	-1.10381	-6.10073e-10	0.000115242	-1.32427	-6.10073e-10
5443764	chr17:5443764:T:C	1.3839e-17	-2.05621	-1.26701	1.55069e-05	-1.99136	-1.33866
5444256	chr17:5444256:G:A	4.36572e-16	-3.05713e-10	0.128242	0.000375284	-3.05713e-10	-0.143625
5444468	chr17:5444468:G:A	4.92557e-17	-2.05369	-6.10073e-10	5.75029e-05	-2.01947	-6.10073e-10
5444636	chr17:5444636:A:T	1.20817e-17	-2.0445	-1.41452	1.42132e-05	-2.02312	-1.39402
5444681	chr17:5444681:T:C	5.35651e-16	-3.05713e-10	0.33277	0.000477222	-3.05713e-10	0.0966742
5444809	chr17:5444809:C:A	5.17139e-17	-2.00499	-6.10073e-10	6.05458e-05	-1.96791	-6.10073e-10
5445443	chr17:5445443:G:A	7.65485e-17	-3.05713e-10	-1.61279	8.61113e-05	-3.05713e-10	-1.61567
5445828	chr17:5445828:C:T	6.90768e-17	-0.437803	-1.27769	3.91566e-05	-0.896669	-1.50707
5446088	chr17:5446088:C:T	1.22931e-17	-2.05257	-1.3891	1.43715e-05	-2.03719	-1.36887
5446235	chr17:5446235:A:G	1.9058e-17	-1.93677	-1.06646	3.50033e-05	-1.46763	-1.04824
5446544	chr17:5446544:A:G	1.68373e-16	-3.05713e-10	-0.82453	0.000150032	-3.05713e-10	-1.06046
5446920	chr17:5446920:A:G	7.65009e-17	-3.05713e-10	-1.61341	8.60173e-05	-3.05713e-10	-1.61676
5447015	chr17:5447015:C:T	2.09583e-16	-3.05713e-10	-0.605591	0.00020197	-3.05713e-10	-0.76319
5447549	chr17:5447549:G:A	1.60427e-16	-3.05713e-10	-0.872871	0.000189903	-3.05713e-10	-0.824796
5447564	chr17:5447564:T:C	3.14539e-17	-2.03851	-0.463674	3.22926e-05	-2.05372	-0.542747
5447565	chr17:5447565:G:A	3.6998e-17	-2.04566	-0.294194	3.8767e-05	-2.04922	-0.364514
5448283	chr17:5448283:G:A	4.90444e-17	-2.05799	-6.10073e-10	5.70832e-05	-2.0268	-6.10073e-10
5448471	chr17:5448471:A:G	1.12083e-17	-2.04191	-1.49214	1.47891e-05	-1.80586	-1.57156
5448610	chr17:5448610:T:C	2.33257e-17	-1.62744	-1.17372	1.91069e-05	-1.98173	-1.13953
5449199	chr17:5449199:C:T	1.52332e-16	-3.05713e-10	-0.924652	0.000180662	-3.05713e-10	-0.874678
5449409	chr17:5449409:CCAGT:C	4.30262e-16	-3.05713e-10	0.113682	0.000367426	-3.05713e-10	-0.164784
5449467	chr17:5449467:C:T	8.13571e-17	-3.05713e-10	-1.55186	0.000105352	-3.05713e-10	-1.414
5449598	chr17:5449598:G:A	7.65207e-17	-3.05713e-10	-1.61315	8.74333e-05	-3.05713e-10	-1.60043
5450769	chr17:5450769:A:G	1.73677e-17	-1.69958	-1.39651	1.77222e-05	-1.68558	-1.51091
5450884	chr17:5450884:G:C	1.91392e-17	-2.03227	-0.966705	2.00036e-05	-2.05567	-1.01973
5450952	chr17:5450952:T:G	8.36956e-17	-3.05713e-10	-1.52353	9.93217e-05	-3.05713e-10	-1.47294
5451261	chr17:5451261:G:A	7.8989e-17	-1.5814	-6.10073e-10	8.45397e-05	-1.63409	-6.10073e-10
5451385	chr17:5451385:G:A	2.34918e-17	-2.05821	-0.735851	8.15906e-05	-0.75607	-0.913524
5451678	chr17:5451678:A:T	1.39264e-16	-3.05713e-10	-1.01434	0.000164593	-3.05713e-10	-0.967831
5451890	chr17:5451890:G:A	1.07488e-17	-2.05307	-1.52285	1.4931e-05	-1.84568	-1.52219
5452108	chr17:5452108:A:G	6.92481e-17	-1.71302	-6.10073e-10	9.88437e-05	-1.47777	-6.10073e-10
5452447	chr17:5452447:G:A	2.21651e-17	-1.97011	-0.882083	3.12268e-05	-1.59576	-1.03427
5452634	chr17:5452634:C:T	1.09727e-16	-1.25272	-6.10073e-10	0.000101321	-1.45302	-6.10073e-10
5452947	chr17:5452947:G:A	1.12687e-16	-1.2261	-6.10073e-10	0.000103802	-1.42882	-6.10073e-10
5453056	chr17:5453056:C:G	2.25548e-16	-3.05713e-10	-0.532178	0.000190577	-3.05713e-10	-0.821253
5453257	chr17:5453257:C:T	1.58513e-16	-0.884873	-6.10073e-10	9.01129e-05	-1.57024	-6.10073e-10
5453317	chr17:5453317:A:C	8.8207e-17	-3.05713e-10	-1.47103	0.000100194	-3.05713e-10	-1.4642
5453519	chr17:5453519:T:C	1.40547e-16	-3.05713e-10	-1.00517	0.000134388	-3.05713e-10	-1.17057
5453593	chr17:5453593:C:T	1.19592e-17	-1.85554	-1.61366	1.34879e-05	-1.8568	-1.61272
5454079	chr17:5454079:C:T	1.04634e-16	-3.05713e-10	-1.30024	9.70695e-05	-3.05713e-10	-1.49588
5454543	chr17:5454543:C:G	7.87571e-17	-3.05713e-10	-1.58434	9.05489e-05	-3.05713e-10	-1.56542
5454909	chr17:5454909:C:T	4.96909e-17	-2.04489	-6.10073e-10	0.000146973	-1.08106	-6.10073e-10
5454928	chr17:5454928:G:T	8.82876e-17	-3.05713e-10	-1.47011	9.58582e-05	-3.05713e-10	-1.50844
5454997	chr17:5454997:G:A	7.62744e-17	-3.05713e-10	-1.61637	8.62992e-05	-3.05713e-10	-1.61349
5455351	chr17:5455351:C:T	1.85908e-17	-1.77357	-1.25448	1.35283e-05	-2.03239	-1.43413
5455795	chr17:5455795:C:T	5.29355e-17	-1.98164	-6.10073e-10	0.000104099	-1.42596	-6.10073e-10
5455870	chr17:5455870:G:A	3.82818e-17	-2.0491	-0.256641	4.61001e-05	-2.00351	-0.236981
5456401	chr17:5456401:C:G	9.53979e-17	-1.39266	-6.10073e-10	8.93702e-05	-1.57852	-6.10073e-10
5456418	chr17:5456418:G:A	8.68167e-17	-3.05713e-10	-1.48691	8.86326e-05	-3.05713e-10	-1.58681
5456505	chr17:5456505:G:T	7.74818e-17	-3.05713e-10	-1.60067	8.66083e-05	-3.05713e-10	-1.60991
5456518	chr17:5456518:A:G	1.71232e-17	-1.77521	-1.33507	1.28156e-05	-2.03294	-1.4877
5456875	chr17:5456875:C:T	4.91158e-17	-2.05653	-6.10073e-10	5.6416e-05	-2.03855	-6.10073e-10
5457540	chr17:5457540:G:C	5.20089e-17	-1.75283	-0.246466	3.74005e-05	-1.609	-0.840618
5457555	chr17:5457555:C:T	2.64679e-16	-3.05713e-10	-0.372195	0.000276125	-3.05713e-10	-0.450454
5457755	chr17:5457755:G:T	1.04573e-17	-2.04874	-1.55467	1.9777e-05	-1.78515	-1.30164
5457818	chr17:5457818:C:T	5.77222e-17	-1.89507	-6.10073e-10	8.11519e-05	-1.67499	-6.10073e-10
5457905	chr17:5457905:A:G	5.89961e-17	-1.15959	-0.713649	3.91223e-05	-1.25146	-1.15315
5457922	chr17:5457922:C:T	9.63392e-16	-3.05713e-10	0.919748	0.000943764	-3.05713e-10	0.778568
5458046	chr17:5458046:G:A	9.8438e-18	-2.0479	-1.61597	1.21904e-05	-1.95438	-1.61628
5458460	chr17:5458460:A:G	9.19815e-17	-3.05713e-10	-1.42912	9.65652e-05	-3.05713e-10	-1.50109
5458547	chr17:5458547:C:T	1.735e-16	-3.05713e-10	-0.794533	0.000166873	-3.05713e-10	-0.954077
5458553	chr17:5458553:G:A	8.7263e-17	-3.05713e-10	-1.48179	9.28089e-05	-3.05713e-10	-1.54077
5458925	chr17:5458925:C:T	3.66914e-17	-1.19002	-1.15815	2.76573e-05	-1.26382	-1.4876
5459355	chr17:5459355:A:T	9.91858e-17	-3.05713e-10	-1.35372	0.000114779	-3.05713e-10	-1.3283
5459724	chr17:5459724:C:G	2.66018e-16	-3.05713e-10	-0.367148	0.000120723	-3.05713e-10	-1.27781
5459940	chr17:5459940:C:CCTGGCCAGAAGCAGTGTTTCATAGACCTATTTCAGT	8.49311e-17	-3.05713e-10	-1.50887	8.68085e-05	-3.05713e-10	-1.6076
5460166	chr17:5460166:T:C	1.56614e-17	-2.02651	-1.17301	1.90371e-05	-1.96016	-1.16476
5460303	chr17:5460303:T:C	1.28952e-17	-1.8763	-1.51755	1.12614e-05	-2.05472	-1.59521
5460451	chr17:5460451:T:C	1.00064e-16	-3.05713e-10	-1.34491	0.000140893	-3.05713e-10	-1.12331
5460653	chr17:5460653:C:T	2.5023e-17	-1.22573	-1.50519	1.6493e-05	-1.73065	-1.53772
5460748	chr17:5460748:C:A	5.43938e-17	-1.74171	-0.21275	3.9121e-05	-1.60512	-0.799531
5461341	chr17:5461341:C:T	8.48468e-17	-3.05713e-10	-1.50987	0.000103644	-3.05713e-10	-1.43035
5461353	chr17:5461353:T:C	1.66456e-17	-1.75285	-1.38572	1.24654e-05	-2.02593	-1.52243
5461582	chr17:5461582:C:T	2.32025e-16	-3.05713e-10	-0.503866	0.000240579	-3.05713e-10	-0.588258
5462303	chr17:5462303:G:A	5.48864e-17	-1.94545	-6.10073e-10	6.60773e-05	-1.88048	-6.10073e-10
5462952	chr17:5462952:C:T	2.09751e-16	-0.604793	-6.10073e-10	0.000264643	-0.492924	-6.10073e-10
5463143	chr17:5463143:T:C	9.27002e-17	-3.05713e-10	-1.42134	0.000107966	-3.05713e-10	-1.38949
5463902	chr17:5463902:C:T	7.63362e-17	-3.05713e-10	-1.61557	8.64712e-05	-3.05713e-10	-1.6115
5464230	chr17:5464230:T:C	2.403e-16	-0.468822	-6.10073e-10	0.000175382	-0.904339	-6.10073e-10
5464334	chr17:5464334:AAAC:A	3.60338e-17	-2.04987	-0.316381	4.36973e-05	-2.00566	-0.288362
5464950	chr17:5464950:T:C	5.3627e-17	-1.96866	-6.10073e-10	7.50366e-05	-1.75333	-6.10073e-10
5464991	chr17:5464991:G:A	2.27585e-17	-1.31047	-1.5153	2.09346e-05	-1.4177	-1.61221
5465012	chr17:5465012:T:C	9.8756e-17	-3.05713e-10	-1.35806	0.000114239	-3.05713e-10	-1.33301
5465909	chr17:5465909:A:G	9.39679e-17	-3.05713e-10	-1.40776	9.05273e-05	-3.05713e-10	-1.56566
5466061	chr17:5466061:C:G	8.41313e-17	-3.05713e-10	-1.51833	0.000102375	-3.05713e-10	-1.44266
5466613	chr17:5466613:T:C	8.44828e-17	-1.34692	-0.16724	5.16425e-05	-1.38993	-0.737031
5466692	chr17:5466692:GA:G	1.61965e-17	-2.03861	-1.12731	1.94872e-05	-1.98175	-1.1198
5467367	chr17:5467367:G:T	4.83588e-17	-0.523417	-1.54865	2.66501e-05	-1.20833	-1.58018
5467407	chr17:5467407:T:C	2.55639e-16	-3.05713e-10	-0.406944	0.000487782	-3.05713e-10	0.118561
5467502	chr17:5467502:T:C	1.03911e-17	-2.02834	-1.58142	1.47314e-05	-2.01057	-1.37076
5467611	chr17:5467611:C:T	4.20571e-17	-1.43576	-0.775927	3.8851e-05	-1.21381	-1.19776
5467880	chr17:5467880:A:C	8.35852e-17	-3.05713e-10	-1.52485	9.73409e-05	-3.05713e-10	-1.49309
5468563	chr17:5468563:C:G	2.6731e-17	-1.09451	-1.57038	2.86265e-05	-1.12881	-1.58816
5469082	chr17:5469082:G:A	3.09591e-17	-0.958492	-1.55955	3.24193e-05	-0.996458	-1.59609
5469370	chr17:5469370:T:C	1.98554e-17	-2.02206	-0.940179	2.34789e-05	-1.95167	-0.96353
5469626	chr17:5469626:A:T	2.62803e-16	-3.05713e-10	-0.379309	0.000521002	-3.05713e-10	0.184446
5470110	chr17:5470110:A:T	7.63229e-17	-3.05713e-10	-1.61574	9.1534e-05	-3.05713e-10	-1.5546
5470636	chr17:5470636:A:G	2.18112e-17	-1.94179	-0.926497	3.61682e-05	-1.22033	-1.2628
5470722	chr17:5470722:AAG:A	3.68119e-16	-3.05713e-10	-0.0423071	0.000771708	-3.05713e-10	0.577299
5471767	chr17:5471767:T:C	1.9083e-16	-3.05713e-10	-0.699331	0.000183021	-3.05713e-10	-0.861704
5471872	chr17:5471872:T:C	8.91822e-17	-1.46003	-6.10073e-10	5.60991e-05	-2.04419	-6.10073e-10
5472435	chr17:5472435:G:A	2.24669e-17	-1.23029	-1.60838	1.1135e-05	-2.05795	-1.60326
5473138	chr17:5473138:T:C	2.16067e-17	-2.03226	-0.845452	2.66965e-05	-1.59909	-1.18768
5473527	chr17:5473527:G:GT	2.23312e-17	-1.22905	-1.61567	1.10232e-05	-2.05791	-1.61339
5474352	chr17:5474352:A:G	2.25284e-17	-1.22256	-1.61337	1.10626e-05	-2.05778	-1.60996
5474416	chr17:5474416:A:G	1.47545e-16	-3.05713e-10	-0.956579	0.000203777	-3.05713e-10	-0.754279
5474459	chr17:5474459:T:C	2.62938e-16	-3.05713e-10	-0.378792	0.000341004	-3.05713e-10	-0.239413
5474568	chr17:5474568:G:A	5.91324e-17	-1.87093	-6.10073e-10	7.91316e-05	-1.70019	-6.10073e-10
5475219	chr17:5475219:C:G	3.41477e-16	-3.05713e-10	-0.117433	0.000703825	-3.05713e-10	0.485222
5475224	chr17:5475224:G:A	2.58376e-16	-3.05713e-10	-0.396295	0.000334704	-3.05713e-10	-0.258061
5475369	chr17:5475369:C:T	2.4577e-17	-1.72394	-1.02496	2.20462e-05	-1.60829	-1.36988
5475614	chr17:5475614:C:T	1.29204e-17	-1.78489	-1.60701	1.43925e-05	-1.79112	-1.61348
5475637	chr17:5475637:T:C	1.29087e-16	-3.05713e-10	-1.09023	0.00013376	-3.05713e-10	-1.17526
5476234	chr17:5476234:C:G	1.73282e-16	-0.795791	-6.10073e-10	0.000236371	-0.605905	-6.10073e-10
5476450	chr17:5476450:A:C	1.90088e-17	-1.39277	-1.61304	1.1058e-05	-2.05293	-1.61523
5476696	chr17:5476696:G:A	2.20202e-17	-1.84504	-1.01371	1.84205e-05	-1.77956	-1.37829
5476775	chr17:5476775:C:A	1.46634e-17	-1.93048	-1.33488	1.8188e-05	-1.99725	-1.17329
5476932	chr17:5476932:G:A	1.31571e-16	-3.05713e-10	-1.07116	0.00011187	-3.05713e-10	-1.35397
5477722	chr17:5477722:C:A	1.24481e-17	-1.8679	-1.56125	1.10515e-05	-2.05398	-1.61476
5478380	chr17:5478380:G:A	8.53018e-17	-3.05713e-10	-1.50452	9.33326e-05	-3.05713e-10	-1.53514
5478547	chr17:5478547:C:T	1.0623e-17	-2.02311	-1.56459	1.52245e-05	-2.02147	-1.32693
5478569	chr17:5478569:G:A	4.97303e-17	-2.0441	-6.10073e-10	5.55491e-05	-2.05404	-6.10073e-10
5478676	chr17:5478676:A:G	1.86307e-17	-1.94329	-1.08261	2.87811e-05	-1.99793	-0.713662
5478711	chr17:5478711:C:T	2.11582e-17	-1.89717	-1.00151	1.64487e-05	-2.05655	-1.21451
5478802	chr17:5478802:C:T	4.90953e-17	-2.05695	-6.10073e-10	5.6024e-05	-2.04553	-6.10073e-10
5478872	chr17:5478872:T:C	4.40434e-17	-1.99232	-0.173216	5.46589e-05	-1.96889	-0.101302
5478882	chr17:5478882:C:T	1.35208e-17	-1.74621	-1.60027	1.49721e-05	-1.75496	-1.61016
5478990	chr17:5478990:T:G	3.40958e-16	-3.05713e-10	-0.118953	0.000702745	-3.05713e-10	0.483687
5479916	chr17:5479916:T:C	7.65476e-17	-3.05713e-10	-1.6128	8.69892e-05	-3.05713e-10	-1.60552
5479931	chr17:5479931:A:G	1.13679e-16	-1.97117	0.753841	8.05685e-05	-1.94765	0.265455
5480381	chr17:5480381:C:T	1.39593e-16	-3.05713e-10	-1.01198	0.000188776	-3.05713e-10	-0.830748
5480689	chr17:5480689:A:G	1.0783e-16	-3.05713e-10	-1.27016	0.000100797	-3.05713e-10	-1.4582
5480795	chr17:5480795:TCAAA:T	1.09363e-17	-2.04343	-1.5152	1.12786e-05	-2.05708	-1.59133
5481007	chr17:5481007:T:C	3.78018e-17	-1.05161	-1.26674	3.02645e-05	-1.12041	-1.54092
5481423	chr17:5481423:C:T	7.7158e-17	-3.05713e-10	-1.60486	8.68466e-05	-3.05713e-10	-1.60716
5481976	chr17:5481976:T:C	4.69927e-17	-1.23687	-0.863854	3.43633e-05	-1.2918	-1.24252
5482078	chr17:5482078:C:A	1.41059e-17	-1.70411	-1.60001	1.55886e-05	-1.71439	-1.61039
5482245	chr17:5482245:C:G	4.83926e-13	7.13898	-6.10073e-10	0.0117637	3.30146	-6.10073e-10
5482705	chr17:5482705:A:G	2.15473e-17	-1.26497	-1.61549	2.22306e-05	-1.38922	-1.58062
5483223	chr17:5483223:T:C	2.152e-17	-1.2688	-1.61294	2.19282e-05	-1.39309	-1.59044
5483567	chr17:5483567:G:A	5.48143e-17	-0.795419	-1.15134	3.87196e-05	-1.23018	-1.18479
5483605	chr17:5483605:A:G	9.33115e-17	-3.05713e-10	-1.41477	0.000106612	-3.05713e-10	-1.40211
5483676	chr17:5483676:T:C	6.85915e-17	-1.72254	-6.10073e-10	7.5484e-05	-1.74739	-6.10073e-10
5483970	chr17:5483970:T:C	7.70763e-17	-3.05713e-10	-1.60592	8.63684e-05	-3.05713e-10	-1.61269
5484428	chr17:5484428:G:T	1.09784e-17	-2.00141	-1.55337	1.30716e-05	-2.03955	-1.46132
5484528	chr17:5484528:G:A	2.51188e-16	-3.05713e-10	-0.424512	0.0004678	-3.05713e-10	0.0767341
5484556	chr17:5484556:C:T	1.17819e-16	-3.05713e-10	-1.18157	0.000157403	-3.05713e-10	-1.0125
5484747	chr17:5484747:G:C	4.95154e-17	-2.04843	-6.10073e-10	5.92969e-05	-1.98875	-6.10073e-10
5485248	chr17:5485248:T:TCAAC	2.16883e-17	-1.89914	-0.9748	1.69225e-05	-2.0567	-1.18596
5485794	chr17:5485794:T:C	1.17564e-17	-1.97469	-1.51163	1.14433e-05	-2.02262	-1.61129
5485883	chr17:5485883:A:C	7.74891e-17	-3.05713e-10	-1.60058	8.66617e-05	-3.05713e-10	-1.6093
5486568	chr17:5486568:C:T	1.07941e-17	-1.95627	-1.61545	1.18383e-05	-2.04169	-1.55828
5486742	chr17:5486742:A:T	2.59262e-17	-1.85453	-0.840932	1.66184e-05	-2.04996	-1.21084
5486767	chr17:5486767:G:A	1.17605e-17	-2.03529	-1.45067	1.1879e-05	-2.05505	-1.54149
5486808	chr17:5486808:A:G	2.4031e-17	-1.91422	-0.857148	1.86e-05	-2.05764	-1.0905
5486887	chr17:5486887:G:C	3.01717e-17	-1.59769	-0.946113	1.98728e-05	-1.99726	-1.0847
5486982	chr17:5486982:G:A	5.63201e-17	-1.91966	-6.10073e-10	7.05291e-05	-1.81528	-6.10073e-10
5487384	chr17:5487384:T:C	2.48398e-17	-1.88996	-0.848304	1.87869e-05	-2.05472	-1.08343
5487425	chr17:5487425:C:G	2.44014e-17	-1.8525	-0.903568	1.8033e-05	-2.04786	-1.13125
5487714	chr17:5487714:G:T	2.45394e-17	-1.8918	-0.858632	1.85908e-05	-2.05513	-1.09351
5487763	chr17:5487763:C:T	1.78926e-17	-1.45743	-1.6089	2.00691e-05	-1.55384	-1.51829
5487869	chr17:5487869:T:G	2.79616e-17	-1.00576	-1.61412	2.9282e-05	-1.18116	-1.51318
5487886	chr17:5487886:G:A	2.58343e-17	-1.81082	-0.888186	2.65017e-05	-1.53475	-1.25935
5488370	chr17:5488370:G:A	1.02922e-17	-2.02842	-1.59091	1.42468e-05	-2.01783	-1.39695
5488841	chr17:5488841:C:T	1.89154e-17	-1.40129	-1.60945	1.55792e-05	-1.73298	-1.59238
5488853	chr17:5488853:A:C	1.22018e-17	-1.9583	-1.49083	1.15302e-05	-2.01152	-1.61481
5488923	chr17:5488923:A:G	4.77327e-16	-3.05713e-10	0.21749	0.000571384	-3.05713e-10	0.276754
5489471	chr17:5489471:A:G	1.29581e-16	-1.08641	-6.10073e-10	0.000133075	-1.1804	-6.10073e-10
5489699	chr17:5489699:T:TGTTCCTTA	2.14913e-17	-1.26625	-1.61681	1.09918e-05	-2.05799	-1.61617
5489769	chr17:5489769:C:T	2.38041e-17	-1.16618	-1.61467	1.10876e-05	-2.05384	-1.61164
5489837	chr17:5489837:A:C	1.18612e-16	-3.05713e-10	-1.17485	0.00011777	-3.05713e-10	-1.30257
5489848	chr17:5489848:C:T	2.44996e-16	-3.05713e-10	-0.449469	0.000275592	-3.05713e-10	-0.452388
5490110	chr17:5490110:C:T	7.65793e-17	-3.05713e-10	-1.61239	8.69917e-05	-3.05713e-10	-1.6055
5490111	chr17:5490111:G:A	2.5459e-17	-1.39118	-1.32246	1.62674e-05	-2.05414	-1.22801
5490141	chr17:5490141:T:C	1.94503e-17	-1.3996	-1.58325	1.62691e-05	-1.73149	-1.55055
5490204	chr17:5490204:A:G	2.6332e-17	-1.70036	-0.97957	2.87271e-05	-1.37995	-1.33352
5490283	chr17:5490283:C:T	1.19221e-17	-2.04382	-1.4285	1.2076e-05	-2.05048	-1.52961
5490535	chr17:5490535:G:A	2.91046e-16	-3.05713e-10	-0.277231	0.000385135	-3.05713e-10	-0.117714
5490770	chr17:5490770:G:T	1.68785e-17	-1.50883	-1.61584	1.84063e-05	-1.60186	-1.55676
5490884	chr17:5490884:T:C	1.40032e-17	-1.82932	-1.48211	1.90523e-05	-1.73043	-1.39369
5490928	chr17:5490928:G:A	1.39042e-17	-1.82939	-1.48913	1.88883e-05	-1.73014	-1.40263
5491010	chr17:5491010:C:A	1.44157e-17	-1.78226	-1.50014	1.96777e-05	-1.67517	-1.41665
5491259	chr17:5491259:A:G	1.43161e-17	-1.80845	-1.48087	1.95803e-05	-1.70506	-1.39172
5491287	chr17:5491287:T:C	1.3972e-17	-1.82348	-1.49018	1.89998e-05	-1.72328	-1.4036
5491320	chr17:5491320:A:G	1.42738e-17	-1.81515	-1.47714	1.95018e-05	-1.71316	-1.38764
5491343	chr17:5491343:C:T	3.30433e-17	-1.39489	-1.05801	2.60929e-05	-1.43104	-1.37861
5491425	chr17:5491425:C:T	1.28395e-17	-1.83635	-1.56183	1.66515e-05	-1.73749	-1.52131
5492014	chr17:5492014:G:A	1.43598e-17	-1.81287	-1.47341	1.96518e-05	-1.71041	-1.38273
5492051	chr17:5492051:C:G	1.42695e-17	-1.81881	-1.47378	1.9497e-05	-1.71786	-1.38318
5492063	chr17:5492063:G:A	1.66892e-17	-1.52124	-1.61471	1.83289e-05	-1.61368	-1.54915
5492143	chr17:5492143:A:G	1.21159e-17	-2.03112	-1.42507	1.19445e-05	-2.05639	-1.53465
5492157	chr17:5492157:C:G	1.42538e-17	-1.8251	-1.46859	1.94836e-05	-1.72521	-1.37653
5492198	chr17:5492198:T:A	1.68075e-17	-1.51256	-1.61633	1.79287e-05	-1.60531	-1.57959
5492310	chr17:5492310:G:A	1.38955e-17	-1.8323	-1.48685	1.88675e-05	-1.73443	-1.39944
5492401	chr17:5492401:A:G	1.44759e-17	-1.81862	-1.45961	1.98443e-05	-1.71825	-1.36514
5492439	chr17:5492439:C:G	1.38015e-17	-1.83449	-1.49145	1.87306e-05	-1.73635	-1.4048
5492440	chr17:5492440:A:G	1.39824e-17	-1.82629	-1.48662	1.90543e-05	-1.72578	-1.39823
5492495	chr17:5492495:C:G	1.41379e-17	-1.82159	-1.48026	1.92842e-05	-1.72121	-1.39081
5492563	chr17:5492563:T:C	1.46945e-17	-1.80527	-1.45796	2.02417e-05	-1.70161	-1.36195
5492634	chr17:5492634:C:A	1.73249e-17	-1.483	-1.61557	1.88081e-05	-1.57886	-1.55816
5492667	chr17:5492667:C:T	2.64725e-16	-3.05713e-10	-0.37202	0.000256103	-3.05713e-10	-0.525727
5492994	chr17:5492994:G:A	1.45727e-17	-1.83826	-1.43329	2.00111e-05	-1.74029	-1.33473
5493197	chr17:5493197:C:A	1.8347e-16	-3.05713e-10	-0.738664	0.000168794	-3.05713e-10	-0.94263
5493367	chr17:5493367:G:A	1.11538e-16	-3.05713e-10	-1.23635	0.000104494	-3.05713e-10	-1.42217
5493377	chr17:5493377:C:T	1.41671e-17	-1.82449	-1.47529	1.93329e-05	-1.72471	-1.38479
5493415	chr17:5493415:T:C	1.43551e-17	-1.81131	-1.47529	1.96496e-05	-1.70883	-1.38443
5493547	chr17:5493547:T:C	8.31887e-17	-3.05713e-10	-1.5296	0.000107769	-3.05713e-10	-1.39132
5493802	chr17:5493802:A:G	1.42518e-17	-2.01087	-1.28296	2.13188e-05	-1.75509	-1.25663
5493883	chr17:5493883:G:T	1.23318e-17	-1.82212	-1.61641	2.65481e-05	-1.17942	-1.61293
5493957	chr17:5493957:C:G	1.37873e-17	-1.83421	-1.49275	1.86916e-05	-1.73606	-1.40718
5494081	chr17:5494081:T:C	1.39512e-17	-1.83598	-1.47917	1.89855e-05	-1.73806	-1.38957
5494228	chr17:5494228:A:G	1.59318e-17	-1.5668	-1.61559	1.75e-05	-1.6547	-1.55441
5494240	chr17:5494240:T:C	1.47e-17	-1.79252	-1.47034	2.02299e-05	-1.68624	-1.37791
5494416	chr17:5494416:T:C	3.12105e-17	-2.05482	-0.455137	2.75581e-05	-2.05821	-0.696797
5494451	chr17:5494451:T:C	1.39743e-17	-1.82339	-1.4901	1.89926e-05	-1.7245	-1.40275
5494539	chr17:5494539:G:A	1.3872e-17	-2.00844	-1.3124	1.30402e-05	-2.05775	-1.44552
5494824	chr17:5494824:G:A	1.47526e-17	-1.76952	-1.48978	1.37629e-05	-1.83422	-1.61511
5494914	chr17:5494914:A:G	1.62747e-17	-1.58454	-1.57656	2.1061e-05	-1.41412	-1.60976
5495197	chr17:5495197:A:G	1.89575e-16	-3.05713e-10	-0.705927	0.000210211	-3.05713e-10	-0.723194
5495220	chr17:5495220:A:G	1.39968e-17	-1.72807	-1.58382	1.7818e-05	-1.57792	-1.61318
5495403	chr17:5495403:G:A	9.97078e-17	-3.05713e-10	-1.34847	0.00014581	-3.05713e-10	-1.08901
5495727	chr17:5495727:A:G	1.55393e-16	-3.05713e-10	-0.904752	0.000248746	-3.05713e-10	-0.554874
5496098	chr17:5496098:G:A	2.32093e-16	-3.05713e-10	-0.503576	0.000196641	-3.05713e-10	-0.789931
5496241	chr17:5496241:C:T	7.76126e-17	-3.05713e-10	-1.59898	0.000107715	-3.05713e-10	-1.39182
5496561	chr17:5496561:C:T	1.00859e-14	-3.05713e-10	3.26818	0.0119846	-3.05713e-10	3.32007
5496677	chr17:5496677:T:A	1.07718e-16	-3.05713e-10	-1.27119	0.00010181	-3.05713e-10	-1.4482
5496857	chr17:5496857:G:A	3.6147e-17	-0.980853	-1.38227	3.16766e-05	-1.04968	-1.56605
5496996	chr17:5496996:C:G	9.67193e-17	-1.3789	-6.10073e-10	0.000124351	-1.2482	-6.10073e-10
5497142	chr17:5497142:C:T	5.38137e-17	-1.96518	-6.10073e-10	5.70024e-05	-2.02821	-6.10073e-10
5497430	chr17:5497430:C:T	2.34641e-17	-1.2144	-1.58084	1.8216e-05	-1.56214	-1.60687
5497595	chr17:5497595:G:C	1.93903e-16	-3.05713e-10	-0.683356	0.000245163	-3.05713e-10	-0.569383
5498386	chr17:5498386:C:T	2.51153e-17	-1.13872	-1.58852	2.10867e-05	-1.50052	-1.52215
5498565	chr17:5498565:G:A	8.25931e-17	-3.05713e-10	-1.53679	0.000108458	-3.05713e-10	-1.38494
5498995	chr17:5498995:G:C	8.30215e-17	-3.05713e-10	-1.53161	8.87333e-05	-3.05713e-10	-1.58567
5499614	chr17:5499614:CT:C	3.26355e-17	-1.34284	-1.12248	2.58438e-05	-1.79826	-1.02097
5499804	chr17:5499804:C:T	1.57621e-16	-3.05713e-10	-0.890517	0.000217713	-3.05713e-10	-0.688132
5499915	chr17:5499915:AC:A	4.30097e-16	-3.05713e-10	0.113298	0.000564779	-3.05713e-10	0.265126
5500004	chr17:5500004:C:G	1.30021e-16	-1.08302	-6.10073e-10	0.000476882	0.0959617	-6.10073e-10
5500282	chr17:5500282:C:A	1.1738e-16	-3.05713e-10	-1.1853	0.00010154	-3.05713e-10	-1.45086
5500403	chr17:5500403:C:T	6.90137e-16	-3.05713e-10	0.586178	0.000766469	-3.05713e-10	0.570487
5500691	chr17:5500691:T:C	8.39861e-16	-3.05713e-10	0.782524	0.000926792	-3.05713e-10	0.760421
5500832	chr17:5500832:G:A	6.71944e-17	-1.74312	-6.10073e-10	9.36847e-05	-1.53137	-6.10073e-10
5500950	chr17:5500950:C:T	2.71355e-17	-1.03343	-1.61644	3.03021e-05	-1.09674	-1.56335
5501161	chr17:5501161:C:A	1.16113e-17	-1.90268	-1.59605	2.23598e-05	-1.56647	-1.39758
5501481	chr17:5501481:G:A	1.96288e-17	-1.948	-1.02571	5.02886e-05	-1.95108	-0.202452
5501677	chr17:5501677:T:C	1.20218e-17	-1.85612	-1.60787	2.87437e-05	-1.11327	-1.59962
5502423	chr17:5502423:G:C	1.67312e-16	-3.05713e-10	-0.830851	0.000300019	-3.05713e-10	-0.367462
5502507	chr17:5502507:T:C	2.71166e-17	-1.45347	-1.1971	2.48335e-05	-1.75519	-1.10392
5502509	chr17:5502509:T:C	2.71518e-17	-1.45249	-1.19678	2.48557e-05	-1.75465	-1.10357
5502516	chr17:5502516:C:A	1.60032e-16	-0.875336	-6.10073e-10	0.00012923	-1.20971	-6.10073e-10
5502671	chr17:5502671:G:A	1.98464e-16	-3.05713e-10	-0.660103	0.000193332	-3.05713e-10	-0.806897
5502764	chr17:5502764:C:T	8.23398e-17	-3.05713e-10	-1.53986	9.52814e-05	-3.05713e-10	-1.51447
5502966	chr17:5502966:C:T	2.31537e-17	-1.19225	-1.61631	1.87236e-05	-1.53522	-1.60631
5503215	chr17:5503215:G:A	2.57691e-17	-1.1078	-1.59374	2.96797e-05	-1.23105	-1.44979
5503386	chr17:5503386:C:T	7.78941e-17	-3.05713e-10	-1.59536	8.92106e-05	-3.05713e-10	-1.58031
5503473	chr17:5503473:G:A	2.19043e-17	-1.24786	-1.61617	1.79149e-05	-1.57871	-1.60697
5503597	chr17:5503597:CTCTG:C	2.19073e-17	-1.24753	-1.61636	1.79343e-05	-1.57846	-1.60613
5503783	chr17:5503783:G:C	3.38807e-17	-0.919316	-1.50855	3.21378e-05	-0.989282	-1.61199
5503949	chr17:5503949:C:T	3.32101e-16	-0.485484	0.340211	0.000330138	-0.598579	0.326782
5504075	chr17:5504075:A:G	1.41013e-16	-3.05713e-10	-1.00186	0.000232249	-3.05713e-10	-0.623498
5504256	chr17:5504256:T:G	7.89638e-17	-3.05713e-10	-1.58172	8.75401e-05	-3.05713e-10	-1.59921
5505070	chr17:5505070:T:C	2.25924e-16	-3.05713e-10	-0.530515	0.000225633	-3.05713e-10	-0.652397
5505314	chr17:5505314:G:A	2.25182e-17	-1.22392	-1.61247	1.8123e-05	-1.56076	-1.61337
5505326	chr17:5505326:A:G	2.27062e-17	-1.21613	-1.61194	1.82198e-05	-1.555	-1.6138
5505575	chr17:5505575:A:T	7.62623e-17	-3.05713e-10	-1.61653	9.11546e-05	-3.05713e-10	-1.55875
5505585	chr17:5505585:A:G	7.81964e-17	-3.05713e-10	-1.59149	0.000103741	-3.05713e-10	-1.42941
5505597	chr17:5505597:C:G	2.79784e-17	-1.48847	-1.13081	2.63842e-05	-1.78018	-1.01836
5505683	chr17:5505683:C:G	1.00378e-16	-3.05713e-10	-1.34177	0.000141991	-3.05713e-10	-1.11554
5505777	chr17:5505777:G:T	1.12778e-17	-1.92012	-1.60776	1.20014e-05	-2.03492	-1.55137
5505886	chr17:5505886:A:C	1.37814e-16	-3.05713e-10	-1.02481	0.000169398	-3.05713e-10	-0.939057
5506065	chr17:5506065:G:A	3.12013e-17	-0.898568	-1.61168	2.53586e-05	-1.25572	-1.58247
5506304	chr17:5506304:A:G	1.28407e-17	-1.91653	-1.48157	1.26713e-05	-1.91537	-1.6166
5506826	chr17:5506826:C:T	2.61688e-17	-1.10422	-1.58192	2.0037e-05	-1.46046	-1.61327
5506890	chr17:5506890:A:G	4.12042e-17	-1.4136	-0.818571	4.23288e-05	-1.72623	-0.599609
5506938	chr17:5506938:T:G	2.38329e-17	-1.16655	-1.61309	1.96366e-05	-1.51358	-1.58033
5507179	chr17:5507179:G:A	2.18455e-17	-1.2563	-1.61042	1.76499e-05	-1.58577	-1.61481
5507189	chr17:5507189:G:A	3.97842e-16	-3.05713e-10	0.0353431	0.000422744	-3.05713e-10	-0.0245419
5507451	chr17:5507451:C:T	4.82543e-16	-3.05713e-10	0.228359	0.000532638	-3.05713e-10	0.206533
5507460	chr17:5507460:C:T	1.73788e-17	-1.49924	-1.59623	1.80121e-05	-1.68125	-1.49902
5507506	chr17:5507506:G:A	4.7683e-16	-3.05713e-10	0.216448	0.000527792	-3.05713e-10	0.197395
5507591	chr17:5507591:G:A	4.96325e-17	-2.04607	-6.10073e-10	5.68055e-05	-2.03167	-6.10073e-10
5507694	chr17:5507694:C:T	1.0467e-16	-3.05713e-10	-1.2999	0.000101858	-3.05713e-10	-1.44773
5507745	chr17:5507745:C:T	2.24737e-17	-1.22422	-1.61415	1.81807e-05	-1.55948	-1.61147
5507782	chr17:5507782:G:A	2.18084e-17	-1.25865	-1.60976	1.76217e-05	-1.58707	-1.61511
5507861	chr17:5507861:C:T	2.28296e-17	-1.2142	-1.60846	1.82209e-05	-1.55299	-1.61575
5507873	chr17:5507873:C:T	2.1806e-17	-1.2576	-1.61093	1.76465e-05	-1.58628	-1.61449
5507907	chr17:5507907:G:A	2.31989e-16	-3.05713e-10	-0.504022	0.000206504	-3.05713e-10	-0.740988
5507928	chr17:5507928:G:A	2.07927e-16	-3.05713e-10	-0.613527	0.000217818	-3.05713e-10	-0.687646
5507994	chr17:5507994:C:T	2.20643e-17	-1.24437	-1.61238	1.78471e-05	-1.57591	-1.61356
5508044	chr17:5508044:G:C	2.20572e-17	-1.24401	-1.61307	1.78647e-05	-1.57573	-1.61275
5508157	chr17:5508157:G:T	1.06929e-17	-1.96699	-1.61414	1.8372e-05	-1.688	-1.47248
5508195	chr17:5508195:G:A	7.64673e-17	-3.05713e-10	-1.61385	8.96647e-05	-3.05713e-10	-1.57523
5508284	chr17:5508284:C:T	2.35989e-17	-1.17735	-1.61216	1.88099e-05	-1.52336	-1.61357
5508290	chr17:5508290:T:C	2.49019e-17	-1.53162	-1.20415	2.33442e-05	-1.80985	-1.11111
5508558	chr17:5508558:C:T	9.62455e-17	-3.05713e-10	-1.38381	0.000111954	-3.05713e-10	-1.35322
5508612	chr17:5508612:C:G	3.17399e-16	-3.05713e-10	-0.190552	0.000343774	-3.05713e-10	-0.231324
5509041	chr17:5509041:C:T	2.0123e-17	-1.33344	-1.61541	1.67692e-05	-1.64991	-1.60186
5509330	chr17:5509330:T:C	1.73848e-17	-1.49233	-1.60278	1.44746e-05	-1.8072	-1.59171
5509334	chr17:5509334:C:T	1.87599e-17	-1.69226	-1.32673	1.86023e-05	-1.83834	-1.30968
5509502	chr17:5509502:G:A	1.3119e-17	-1.85714	-1.51951	1.21376e-05	-1.99548	-1.57952
5509577	chr17:5509577:G:A	2.40548e-16	-3.05713e-10	-0.467791	0.000206398	-3.05713e-10	-0.741502
5509592	chr17:5509592:A:C	1.63943e-17	-1.69342	-1.46035	1.33921e-05	-1.90582	-1.57083
5509612	chr17:5509612:C:A	5.7772e-17	-0.96421	-0.929998	3.37659e-05	-1.53838	-1.01348
5509617	chr17:5509617:G:T	6.08399e-17	-0.932372	-0.910095	3.51331e-05	-1.51617	-0.995993
5509636	chr17:5509636:C:T	2.00627e-16	-0.649267	-6.10073e-10	0.000156437	-1.01866	-6.10073e-10
5509659	chr17:5509659:G:A	1.30608e-15	-2.05546	3.27953	0.000984598	-2.03617	2.8571
5509704	chr17:5509704:T:C	1.5574e-17	-1.80779	-1.39732	1.36213e-05	-1.96974	-1.48993
5509718	chr17:5509718:C:T	1.60405e-17	-1.66671	-1.50888	1.38019e-05	-1.87295	-1.57355
5509784	chr17:5509784:C:T	3.24927e-17	-0.98714	-1.48256	4.19996e-05	-1.11083	-1.22282
5510003	chr17:5510003:C:T	6.20783e-17	-1.82232	-6.10073e-10	8.41306e-05	-1.63894	-6.10073e-10
5510047	chr17:5510047:A:G	6.86717e-17	-1.72138	-6.10073e-10	9.12509e-05	-1.5577	-6.10073e-10
5510110	chr17:5510110:C:T	1.305e-17	-1.82193	-1.56	1.21265e-05	-1.97782	-1.59809
5510296	chr17:5510296:T:C	1.37133e-17	-1.96575	-1.3666	1.32626e-05	-2.05389	-1.43247
5510348	chr17:5510348:G:A	1.2733e-16	-3.05713e-10	-1.10393	0.000170993	-3.05713e-10	-0.929686
5510532	chr17:5510532:G:T	9.25791e-16	-3.05713e-10	0.879936	0.00104644	-3.05713e-10	0.881837
5510545	chr17:5510545:GAC:G	7.64746e-17	-3.05713e-10	-1.61375	8.68846e-05	-3.05713e-10	-1.60673
5510560	chr17:5510560:T:C	2.0714e-17	-1.79429	-1.12561	1.88068e-05	-2.04402	-1.09307
5510684	chr17:5510684:T:A	1.23721e-17	-1.82203	-1.61324	1.14307e-05	-2.05111	-1.58389
5510685	chr17:5510685:T:A	7.84428e-17	-3.05713e-10	-1.58834	8.97102e-05	-3.05713e-10	-1.57472
5510902	chr17:5510902:C:T	1.14804e-17	-1.8958	-1.61427	1.13714e-05	-2.04411	-1.59609
5510947	chr17:5510947:C:T	5.30919e-17	-1.97869	-6.10073e-10	6.40023e-05	-1.91239	-6.10073e-10
5511053	chr17:5511053:A:G	3.9755e-16	0.0346083	-6.10073e-10	0.000286925	-0.412085	-6.10073e-10
5511152	chr17:5511152:C:T	3.54509e-17	-0.814173	-1.56839	3.50393e-05	-0.900219	-1.61462
5511202	chr17:5511202:G:A	6.28817e-16	-3.05713e-10	0.493127	0.000499829	-3.05713e-10	0.142957
5511355	chr17:5511355:C:A	8.12311e-17	-3.05713e-10	-1.55341	9.62078e-05	-3.05713e-10	-1.5048
5511607	chr17:5511607:C:T	9.64965e-17	-1.38121	-6.10073e-10	7.58497e-05	-1.74255	-6.10073e-10
5511657	chr17:5511657:A:G	7.88072e-17	-3.05713e-10	-1.58371	9.83736e-05	-3.05713e-10	-1.48253
5511718	chr17:5511718:A:C	1.45191e-17	-1.85201	-1.42324	1.13826e-05	-2.02997	-1.60925
5511917	chr17:5511917:C:G	1.43146e-17	-2.04807	-1.24136	1.46792e-05	-2.0069	-1.37798
5512303	chr17:5512303:C:T	9.88978e-18	-2.04922	-1.60999	1.33601e-05	-1.8919	-1.58713
5512596	chr17:5512596:G:A	1.25443e-17	-2.00745	-1.414	1.16982e-05	-2.03652	-1.57535
5512645	chr17:5512645:G:A	1.09892e-16	-3.05713e-10	-1.25122	0.0001236	-3.05713e-10	-1.25425
5512719	chr17:5512719:T:TA	2.3312e-17	-1.71573	-1.08601	3.57376e-05	-1.23296	-1.26214
5513006	chr17:5513006:G:A	7.99037e-17	-3.05713e-10	-1.56989	8.60538e-05	-3.05713e-10	-1.61633
5513607	chr17:5513607:C:T	3.23472e-16	-3.05713e-10	-0.1716	0.000240602	-3.05713e-10	-0.588162
5514236	chr17:5514236:C:T	3.85606e-17	-1.70408	-0.594405	4.93946e-05	-1.98051	-0.190959
5514702	chr17:5514702:A:G	4.31831e-17	-1.71551	-0.469753	5.65795e-05	-1.98575	-0.04991
5514748	chr17:5514748:G:C	3.78336e-17	-1.70555	-0.61197	4.84596e-05	-1.98107	-0.209507
5515479	chr17:5515479:G:A	2.59948e-17	-1.82411	-0.868703	3.38475e-05	-2.01334	-0.536105
5515835	chr17:5515835:C:A	1.83695e-17	-1.51775	-1.52227	1.41804e-05	-1.88218	-1.53727
5515873	chr17:5515873:A:G	2.55091e-17	-1.73839	-0.973283	3.03167e-05	-1.97266	-0.686951
5515892	chr17:5515892:G:GT	3.17589e-17	-1.73705	-0.755491	4.04537e-05	-1.97	-0.401148
5515958	chr17:5515958:C:T	1.18161e-17	-1.88451	-1.59674	1.65915e-05	-1.66524	-1.59718
5516565	chr17:5516565:C:T	3.71717e-17	-1.72048	-0.614685	4.76492e-05	-1.98826	-0.219178
5516989	chr17:5516989:A:G	7.77345e-17	-3.05713e-10	-1.59741	9.39486e-05	-3.05713e-10	-1.52856
5517008	chr17:5517008:C:T	4.17197e-17	-1.51635	-0.703391	9.06325e-05	-0.940929	-0.623566
5517481	chr17:5517481:G:A	8.41259e-17	-3.05713e-10	-1.5184	9.30658e-05	-3.05713e-10	-1.538
5517685	chr17:5517685:T:A	1.2334e-17	-1.87029	-1.56806	1.93638e-05	-1.52918	-1.57873
5517997	chr17:5517997:C:G	8.41959e-17	-3.05713e-10	-1.51757	9.31596e-05	-3.05713e-10	-1.53699
5518109	chr17:5518109:C:T	8.42851e-17	-3.05713e-10	-1.51651	9.3251e-05	-3.05713e-10	-1.53601
5518233	chr17:5518233:T:C	2.00961e-17	-1.62093	-1.32926	3.38486e-05	-1.48337	-1.06604
5518372	chr17:5518372:G:C	8.65184e-17	-3.05713e-10	-1.49035	9.18416e-05	-3.05713e-10	-1.55124
5518434	chr17:5518434:G:A	5.42992e-17	-1.9562	-6.10073e-10	6.08002e-05	-1.96371	-6.10073e-10
5518574	chr17:5518574:T:TC	1.19611e-16	-3.05713e-10	-1.16646	9.44995e-05	-3.05713e-10	-1.52271
5518588	chr17:5518588:A:T	1.45396e-16	-3.05713e-10	-0.971251	0.000110135	-3.05713e-10	-1.3696
5518811	chr17:5518811:A:T	1.27378e-16	-3.05713e-10	-1.10356	0.000102165	-3.05713e-10	-1.44472
5519056	chr17:5519056:A:G	1.43865e-16	-3.05713e-10	-0.981833	0.000109571	-3.05713e-10	-1.37473
5519203	chr17:5519203:T:C	1.1311e-16	-3.05713e-10	-1.22235	0.000162558	-3.05713e-10	-0.980271
5519784	chr17:5519784:C:A	1.21965e-17	-1.84894	-1.60063	1.90617e-05	-1.53834	-1.58529
5520004	chr17:5520004:A:G	1.04478e-15	-1.81963	2.82048	0.000712726	-1.97854	2.47633
5520209	chr17:5520209:C:T	7.61971e-17	-1.61739	-6.10073e-10	5.75142e-05	-2.01928	-6.10073e-10
5520706	chr17:5520706:C:T	8.45805e-17	-3.05713e-10	-1.51301	9.354e-05	-3.05713e-10	-1.53292
5520711	chr17:5520711:T:G	9.58359e-17	-3.05713e-10	-1.38808	0.000101717	-3.05713e-10	-1.44911
5520722	chr17:5520722:T:C	1.47089e-17	-1.64916	-1.6131	2.03525e-05	-1.48569	-1.57242
5521045	chr17:5521045:G:A	1.1624e-16	-3.05713e-10	-1.19506	9.32363e-05	-3.05713e-10	-1.53617
5521056	chr17:5521056:G:A	1.60024e-17	-1.70558	-1.47239	3.74925e-05	-1.20903	-1.23814
5521287	chr17:5521287:G:A	1.52803e-17	-1.78835	-1.4358	2.0497e-05	-2.03236	-1.01867
5521335	chr17:5521335:G:A	1.89349e-16	-3.05713e-10	-0.707123	0.000195954	-3.05713e-10	-0.793429
5521384	chr17:5521384:T:C	1.55758e-17	-1.76154	-1.44345	2.04185e-05	-2.02247	-1.0324
5521452	chr17:5521452:G:T	1.08134e-16	-1.75961	0.49227	9.81989e-05	-1.99824	0.513927
5521616	chr17:5521616:C:T	9.46002e-17	-3.05713e-10	-1.40105	0.000100643	-3.05713e-10	-1.45973
5521671	chr17:5521671:G:A	1.51831e-17	-1.77566	-1.45487	1.98902e-05	-2.02783	-1.05325
5521757	chr17:5521757:T:C	1.43515e-17	-1.67027	-1.61659	1.95134e-05	-1.50995	-1.59026
5521873	chr17:5521873:G:A	2.48827e-17	-1.58586	-1.15068	4.58452e-05	-1.43173	-0.814311
5521934	chr17:5521934:C:T	2.57642e-17	-1.56054	-1.14119	4.76952e-05	-1.40493	-0.801549
5522104	chr17:5522104:C:T	1.00363e-17	-2.04646	-1.59804	1.13579e-05	-2.04106	-1.60033
5522615	chr17:5522615:C:T	8.41939e-17	-3.05713e-10	-1.51759	9.3156e-05	-3.05713e-10	-1.53703
5522698	chr17:5522698:T:G	2.13802e-17	-1.48873	-1.39952	6.26728e-05	-0.884384	-1.049
5522860	chr17:5522860:G:C	8.93925e-17	-3.05713e-10	-1.45767	9.8552e-05	-3.05713e-10	-1.48072
5522873	chr17:5522873:T:C	7.6306e-17	-3.05713e-10	-1.61596	9.47009e-05	-3.05713e-10	-1.52058
5523059	chr17:5523059:G:A	8.41959e-17	-3.05713e-10	-1.51757	9.31596e-05	-3.05713e-10	-1.53699
5523099	chr17:5523099:A:G	8.43361e-17	-3.05713e-10	-1.5159	9.32953e-05	-3.05713e-10	-1.53554
5523317	chr17:5523317:T:A	1.36081e-16	-3.05713e-10	-1.03746	0.000106275	-3.05713e-10	-1.40528
5523381	chr17:5523381:C:T	1.08954e-16	-3.05713e-10	-1.25979	0.000113441	-3.05713e-10	-1.34003
5523382	chr17:5523382:G:A	1.52451e-17	-1.78259	-1.44386	2.02428e-05	-2.03022	-1.03329
5523403	chr17:5523403:C:T	2.13435e-17	-1.33085	-1.55912	3.2664e-05	-1.12154	-1.46349
5523795	chr17:5523795:T:C	1.15757e-17	-1.89727	-1.60454	1.87077e-05	-1.53131	-1.61106
5523866	chr17:5523866:T:C	1.54131e-17	-1.78466	-1.43084	2.07191e-05	-2.03081	-1.00945
5523947	chr17:5523947:G:A	1.43533e-17	-1.82011	-1.46662	1.91786e-05	-2.04108	-1.07643
5523985	chr17:5523985:G:A	1.49781e-17	-1.79574	-1.44838	1.99626e-05	-2.03423	-1.04321
5524011	chr17:5524011:C:T	6.77353e-17	-1.67183	-0.0632746	8.45504e-05	-1.96825	0.33429
5524081	chr17:5524081:G:A	5.27462e-17	-1.98522	-6.10073e-10	9.4169e-05	-1.52622	-6.10073e-10
5524275	chr17:5524275:T:C	1.51719e-17	-1.78372	-1.44755	2.01131e-05	-2.0305	-1.03943
5524464	chr17:5524464:G:A	9.42016e-17	-3.05713e-10	-1.40527	9.07483e-05	-3.05713e-10	-1.56322
5524603	chr17:5524603:G:A	1.4233e-17	-1.81874	-1.47641	1.88066e-05	-2.0409	-1.09621
5524663	chr17:5524663:T:A	1.17352e-16	-3.05713e-10	-1.18553	9.3617e-05	-3.05713e-10	-1.5321
5524774	chr17:5524774:C:T	1.50882e-17	-1.79143	-1.44537	2.01284e-05	-2.03305	-1.03613
5525220	chr17:5525220:C:T	1.58401e-17	-1.77811	-1.41006	2.15237e-05	-2.0287	-0.973453
5525304	chr17:5525304:C:T	6.4362e-14	5.12157	-6.10073e-10	0.00389872	2.1971	-6.10073e-10
5525448	chr17:5525448:G:C	1.34679e-17	-1.75442	-1.59598	1.44236e-05	-2.00365	-1.3988
5525787	chr17:5525787:C:T	1.00878e-16	-3.05713e-10	-1.3368	0.000110462	-3.05713e-10	-1.36664
5525889	chr17:5525889:T:C	1.45049e-16	-3.05713e-10	-0.973644	0.000196365	-3.05713e-10	-0.791332
5526084	chr17:5526084:C:T	1.06774e-16	-1.27999	-6.10073e-10	8.43736e-05	-1.63605	-6.10073e-10
5526112	chr17:5526112:C:T	7.65917e-17	-3.05713e-10	-1.61222	8.68627e-05	-3.05713e-10	-1.60698
5526393	chr17:5526393:C:T	1.60011e-17	-1.76799	-1.41006	2.16008e-05	-2.02512	-0.973453
5526771	chr17:5526771:C:T	1.85876e-17	-1.79694	-1.23128	2.86138e-05	-2.03469	-0.682731
```
