## Supplementary material for "Characterization of shared and ancestry-specific signals driving complex traits using multi-ancestry fine-mapping": susiex_nc2.cs80.summary

```
# chr17:4526820-5526820
CS_ID	CS_LENGTH	CS_PURITY	MAX_PIP_SNP	BP	REF_ALLELE	ALT_ALLELE	REF_FRQ	BETA	SE	-LOG10P	MAX_PIP	POST-HOC_PROB_POP1	POST-HOC_PROB_POP2
1	2	0.992146	chr17:4933086:C:T	4933086	T,T	C,C	1,1	-inf,-inf	inf,inf	13.4395,5.8964	0.746441	1	0.999707
2	1026	0	chr17:4858100:T:C	4858100	C,NA	T,NA	1,NA	inf,NA	inf,NA	5.31425,NA	0.144696	0.458639	0.36857
```
