## Supplementary material for "Characterization of shared and ancestry-specific signals driving complex traits using multi-ancestry fine-mapping": susiex_nc3.cs80.cs

```
CS_ID	SNP	BP	REF_ALLELE	ALT_ALLELE	REF_FRQ	BETA	SE	-LOG10P	CS_PIP	OVRL_PIP
1	chr17:4933086:C:T	4933086	T,T	C,C	1,1	-inf,-inf	inf,inf	13.4395,5.8964	0.745773	0.74578
1	chr17:4937573:G:A	4937573	A,A	G,G	1,1	-inf,-inf	inf,inf	12.749,6.0958	0.251873	0.251896
2	chr17:4858100:T:C	4858100	C,NA	T,NA	1,NA	inf,NA	inf,NA	5.31425,NA	0.0781651	0.119819
2	chr17:5039221:G:T	5039221	T,NA	G,NA	1,NA	inf,NA	inf,NA	4.48541,NA	0.0465032	0.082506
2	chr17:4867566:A:G	4867566	G,NA	A,NA	1,NA	inf,NA	inf,NA	4.31406,NA	0.0340518	0.0569071
2	chr17:4867388:A:G	4867388	NA,G	NA,A	NA,1	NA,-inf	NA,inf	NA,3.63414	0.0164482	0.0338166
2	chr17:4947777:A:G	4947777	G,NA	A,NA	1,NA	-inf,NA	inf,NA	3.99439,NA	0.0146157	0.0266082
2	chr17:5482245:C:G	5482245	G,NA	C,NA	1,NA	-inf,NA	inf,NA	4.95903,NA	0.0125292	0.0256502
2	chr17:5496561:C:T	5496561	NA,T	NA,C	NA,1	NA,inf	NA,inf	NA,3.00785	0.0112314	0.0233709
2	chr17:5403643:G:C	5403643	NA,C	NA,G	NA,1	NA,inf	NA,inf	NA,2.99929	0.00860236	0.0179194
2	chr17:4954126:C:T	4954126	NA,T	NA,C	NA,1	NA,-inf	NA,inf	NA,2.15619	0.00787059	0.0166668
2	chr17:4817012:G:A	4817012	NA,A	NA,G	NA,1	NA,inf	NA,inf	NA,2.33632	0.00764251	0.015754
2	chr17:4739793:G:T	4739793	NA,T	NA,G	NA,1	NA,inf	NA,inf	NA,2.51295	0.00738291	0.0152037
2	chr17:4956070:G:A	4956070	NA,A	NA,G	NA,1	NA,-inf	NA,inf	NA,2.08691	0.00678142	0.0143599
2	chr17:4897404:C:G	4897404	NA,G	NA,C	NA,1	NA,inf	NA,inf	NA,2.69052	0.00533447	0.0110338
2	chr17:5180183:C:T	5180183	NA,T	NA,C	NA,1	NA,-inf	NA,inf	NA,2.13069	0.00526551	0.0111571
2	chr17:5418093:G:A	5418093	A,NA	G,NA	1,NA	inf,NA	inf,NA	2.69978,NA	0.0051472	0.0106539
2	chr17:5163527:G:A	5163527	NA,A	NA,G	NA,1	NA,-inf	NA,inf	NA,2.98331	0.00481601	0.00997098
2	chr17:5525304:C:T	5525304	T,NA	C,NA	1,NA	-inf,NA	inf,NA	3.98497,NA	0.00433034	0.00892084
2	chr17:4706665:T:C	4706665	NA,C	NA,T	NA,1	NA,inf	NA,inf	NA,1.93431	0.00419523	0.00864382
2	chr17:5161754:G:A	5161754	NA,A	NA,G	NA,1	NA,-inf	NA,inf	NA,2.92044	0.0041323	0.00855661
2	chr17:5149106:A:G	5149106	NA,G	NA,A	NA,1	NA,-inf	NA,inf	NA,2.88829	0.00386682	0.00800735
2	chr17:4586331:G:A	4586331	NA,A	NA,G	NA,1	NA,-inf	NA,inf	NA,2.30334	0.00384815	0.00793495
2	chr17:5231924:C:T	5231924	NA,T	NA,C	NA,1	NA,-inf	NA,inf	NA,1.95732	0.00367626	0.00777601
2	chr17:4841325:C:T	4841325	T,NA	C,NA	1,NA	-inf,NA	inf,NA	2.05425,NA	0.00367309	0.00751192
2	chr17:5195744:C:T	5195744	NA,T	NA,C	NA,1	NA,-inf	NA,inf	NA,2.84646	0.00364996	0.00755874
2	chr17:5112065:G:A	5112065	NA,A	NA,G	NA,1	NA,-inf	NA,inf	NA,1.91049	0.00359602	0.00761514
2	chr17:4878099:C:T	4878099	NA,T	NA,C	NA,1	NA,-inf	NA,inf	NA,1.8887	0.00352779	0.00741356
2	chr17:5191069:C:T	5191069	NA,T	NA,C	NA,1	NA,-inf	NA,inf	NA,1.92469	0.00343234	0.0072598
2	chr17:4573293:T:TG	4573293	NA,TG	NA,T	NA,1	NA,-inf	NA,inf	NA,2.15768	0.00334024	0.00688653
2	chr17:5215634:C:CA	5215634	NA,CA	NA,C	NA,1	NA,-inf	NA,inf	NA,1.89741	0.00323178	0.00683484
2	chr17:4827161:G:T	4827161	NA,T	NA,G	NA,1	NA,inf	NA,inf	NA,2.12843	0.00314377	0.00647461
2	chr17:4707059:C:T	4707059	NA,T	NA,C	NA,1	NA,-inf	NA,inf	NA,2.10615	0.00299386	0.00617284
2	chr17:4583823:G:A	4583823	NA,A	NA,G	NA,1	NA,-inf	NA,inf	NA,2.14819	0.00280725	0.00579409
2	chr17:5056901:C:G	5056901	NA,G	NA,C	NA,1	NA,-inf	NA,inf	NA,1.74193	0.00272754	0.00577199
2	chr17:5039011:T:C	5039011	NA,C	NA,T	NA,1	NA,-inf	NA,inf	NA,1.70211	0.0027262	0.00576715
2	chr17:5060020:C:T	5060020	NA,T	NA,C	NA,1	NA,-inf	NA,inf	NA,2.30195	0.00268811	0.00563037
2	chr17:4715925:C:G	4715925	NA,G	NA,C	NA,1	NA,-inf	NA,inf	NA,2.02433	0.00251392	0.00518433
2	chr17:4975630:G:A	4975630	A,NA	G,NA	1,NA	-inf,NA	inf,NA	2.73439,NA	0.00238676	0.00464865
2	chr17:5101468:G:GGAC	5101468	NA,GGAC	NA,G	NA,1	NA,-inf	NA,inf	NA,1.70915	0.00237677	0.00502748
2	chr17:4705628:C:T	4705628	NA,T	NA,C	NA,1	NA,-inf	NA,inf	NA,1.98665	0.002353	0.00485284
2	chr17:4798773:G:T	4798773	NA,T	NA,G	NA,1	NA,inf	NA,inf	NA,2.17349	0.00229728	0.00473542
2	chr17:4938088:C:T	4938088	NA,T	NA,C	NA,1	NA,inf	NA,inf	NA,2.59403	0.00228641	0.00475239
2	chr17:5072944:C:T	5072944	NA,T	NA,C	NA,1	NA,-inf	NA,inf	NA,1.67924	0.00227826	0.00481853
2	chr17:5076474:G:C	5076474	NA,C	NA,G	NA,1	NA,-inf	NA,inf	NA,1.67138	0.00223093	0.00471815
2	chr17:5064978:C:T	5064978	NA,T	NA,C	NA,1	NA,-inf	NA,inf	NA,1.64079	0.00216254	0.00457317
2	chr17:5052730:T:C	5052730	NA,C	NA,T	NA,1	NA,-inf	NA,inf	NA,1.74473	0.00215937	0.00454333
2	chr17:5072472:C:T	5072472	NA,T	NA,C	NA,1	NA,-inf	NA,inf	NA,1.62998	0.00207973	0.00439706
2	chr17:4633055:C:T	4633055	NA,T	NA,C	NA,1	NA,inf	NA,inf	NA,1.97773	0.00203169	0.00419273
2	chr17:5053645:G:A	5053645	NA,A	NA,G	NA,1	NA,-inf	NA,inf	NA,1.71256	0.00202621	0.00426248
2	chr17:4725549:C:T	4725549	T,T	C,C	1,1	inf,inf	inf,inf	1.15121,2.62299	0.00201597	0.00414301
2	chr17:5397370:G:A	5397370	NA,A	NA,G	NA,1	NA,inf	NA,inf	NA,1.88586	0.00199892	0.0041591
2	chr17:5072021:A:G	5072021	NA,G	NA,A	NA,1	NA,-inf	NA,inf	NA,1.60451	0.00199577	0.00421939
2	chr17:5050815:T:C	5050815	NA,C	NA,T	NA,1	NA,-inf	NA,inf	NA,1.57032	0.00199496	0.00420058
2	chr17:5026585:A:G	5026585	NA,G	NA,A	NA,1	NA,inf	NA,inf	NA,2.47193	0.00197707	0.00411043
2	chr17:4904699:G:A	4904699	NA,A	NA,G	NA,1	NA,-inf	NA,inf	NA,1.54783	0.00196866	0.00413924
2	chr17:5062127:C:T	5062127	NA,T	NA,C	NA,1	NA,-inf	NA,inf	NA,1.58656	0.00192843	0.00397045
2	chr17:4804864:G:A	4804864	A,NA	G,NA	1,NA	inf,NA	inf,NA	1.45634,NA	0.00192443	0.00399688
2	chr17:5355156:A:G	5355156	G,NA	A,NA	1,NA	-inf,NA	inf,NA	3.89759,NA	0.00186804	0.00384389
2	chr17:5193084:A:G	5193084	NA,G	NA,A	NA,1	NA,inf	NA,inf	NA,2.0966	0.00186465	0.0038554
2	chr17:4606365:G:A	4606365	NA,A	NA,G	NA,1	NA,inf	NA,inf	NA,1.75423	0.00186211	0.00383286
2	chr17:4988985:C:T	4988985	NA,T	NA,C	NA,1	NA,inf	NA,inf	NA,2.44582	0.00184627	0.00383752
2	chr17:4780131:C:T	4780131	NA,T	NA,C	NA,1	NA,inf	NA,inf	NA,1.95399	0.00180349	0.00372041
2	chr17:4828223:A:C	4828223	NA,C	NA,A	NA,1	NA,inf	NA,inf	NA,1.83009	0.00179841	0.00370806
2	chr17:4941405:C:T	4941405	NA,T	NA,C	NA,1	NA,inf	NA,inf	NA,2.44056	0.00177062	0.00367989
2	chr17:4841762:T:C	4841762	C,NA	T,NA	1,NA	-inf,NA	inf,NA	1.63839,NA	0.00176249	0.00360617
2	chr17:4833747:T:C	4833747	C,C	T,T	1,1	inf,inf	inf,inf	4.30251,0.833673	0.00175109	0.00317501
2	chr17:4940114:G:A	4940114	NA,A	NA,G	NA,1	NA,inf	NA,inf	NA,2.3943	0.00164518	0.00341891
2	chr17:4586097:A:G	4586097	NA,G	NA,A	NA,1	NA,-inf	NA,inf	NA,1.85003	0.00162302	0.00335043
2	chr17:5047998:C:T	5047998	NA,T	NA,C	NA,1	NA,inf	NA,inf	NA,2.33466	0.00159758	0.0033208
2	chr17:5399171:G:A	5399171	NA,A	NA,G	NA,1	NA,inf	NA,inf	NA,1.7568	0.00156617	0.00325808
2	chr17:5388777:A:C	5388777	NA,C	NA,A	NA,1	NA,inf	NA,inf	NA,1.75723	0.0015658	0.00325726
2	chr17:4610925:A:G	4610925	NA,G	NA,A	NA,1	NA,-inf	NA,inf	NA,1.85073	0.00155577	0.00320597
2	chr17:4605714:T:A	4605714	NA,A	NA,T	NA,1	NA,inf	NA,inf	NA,1.65859	0.00154984	0.00319071
2	chr17:5083684:G:A	5083684	A,NA	G,NA	1,NA	inf,NA	inf,NA	2.2631,NA	0.00153486	0.00294516
2	chr17:4922411:A:C	4922411	NA,C	NA,A	NA,1	NA,inf	NA,inf	NA,2.35634	0.00152283	0.00316471
2	chr17:5258471:A:G	5258471	NA,G	NA,A	NA,1	NA,inf	NA,inf	NA,1.4016	0.00151723	0.00313439
2	chr17:4879215:C:G	4879215	G,NA	C,NA	1,NA	-inf,NA	inf,NA	6.47955,NA	0.00150776	0.0030837
2	chr17:5247777:C:G	5247777	NA,G	NA,C	NA,1	NA,inf	NA,inf	NA,1.40929	0.00149905	0.00309689
2	chr17:5040538:G:A	5040538	NA,A	NA,G	NA,1	NA,inf	NA,inf	NA,2.2824	0.00147819	0.0030724
2	chr17:4921551:T:C	4921551	C,NA	T,NA	1,NA	inf,NA	inf,NA	2.39523,NA	0.00147201	0.0027254
2	chr17:4737967:T:TAA	4737967	NA,TAA	NA,T	NA,1	NA,-inf	NA,inf	NA,1.67619	0.00144375	0.00297496
2	chr17:4568262:C:T	4568262	NA,T	NA,C	NA,1	NA,-inf	NA,inf	NA,1.80939	0.00143693	0.00296656
2	chr17:4931820:C:T	4931820	NA,T	NA,C	NA,1	NA,inf	NA,inf	NA,2.30975	0.00143217	0.00297589
2	chr17:5049143:G:A	5049143	NA,A	NA,G	NA,1	NA,inf	NA,inf	NA,2.25218	0.00142302	0.00295803
2	chr17:4831532:G:A	4831532	NA,A	NA,G	NA,1	NA,inf	NA,inf	NA,1.96914	0.00140085	0.00289063
2	chr17:5043600:C:T	5043600	NA,T	NA,C	NA,1	NA,inf	NA,inf	NA,2.2375	0.00136462	0.00283612
2	chr17:4852207:G:C	4852207	C,NA	G,NA	1,NA	-inf,NA	inf,NA	6.36846,NA	0.00136429	0.00279086
2	chr17:5245208:C:T	5245208	NA,T	NA,C	NA,1	NA,inf	NA,inf	NA,1.34031	0.00135221	0.00279353
2	chr17:4820734:G:A	4820734	NA,A	NA,G	NA,1	NA,inf	NA,inf	NA,1.726	0.0013039	0.00269004
2	chr17:4915516:C:T	4915516	NA,T	NA,C	NA,1	NA,-inf	NA,inf	NA,1.20343	0.00129765	0.0027167
2	chr17:5228505:C:T	5228505	NA,T	NA,C	NA,1	NA,-inf	NA,inf	NA,2.11195	0.00126215	0.00263533
2	chr17:5509659:G:A	5509659	A,A	G,G	1,1	inf,inf	inf,inf	0.00310807,2.86696	0.00124683	0.00256753
2	chr17:4646894:C:T	4646894	T,T	C,C	1,1	-inf,inf	inf,inf	0.0631466,2.97584	0.00122636	0.00253928
2	chr17:5457922:C:T	5457922	NA,T	NA,C	NA,1	NA,-inf	NA,inf	NA,1.66936	0.00122398	0.00252176
2	chr17:5374582:G:A	5374582	NA,A	NA,G	NA,1	NA,inf	NA,inf	NA,1.50059	0.00121481	0.00252591
2	chr17:5436830:C:T	5436830	NA,T	NA,C	NA,1	NA,-inf	NA,inf	NA,1.39167	0.00117135	0.00241761
2	chr17:4895939:C:T	4895939	NA,T	NA,C	NA,1	NA,inf	NA,inf	NA,1.84983	0.00116063	0.00239467
2	chr17:5237418:A:G	5237418	NA,G	NA,A	NA,1	NA,inf	NA,inf	NA,1.26582	0.0011581	0.00239253
2	chr17:5190604:T:C	5190604	NA,C	NA,T	NA,1	NA,inf	NA,inf	NA,1.83269	0.0011492	0.00237582
2	chr17:4574589:G:A	4574589	NA,A	NA,G	NA,1	NA,-inf	NA,inf	NA,1.59367	0.00114531	0.00236297
2	chr17:5510532:G:T	5510532	NA,T	NA,G	NA,1	NA,inf	NA,inf	NA,1.75839	0.00110659	0.00230212
2	chr17:4772465:C:T	4772465	NA,T	NA,C	NA,1	NA,inf	NA,inf	NA,1.012	0.00109679	0.00226127
2	chr17:4909246:C:A	4909246	NA,A	NA,C	NA,1	NA,-inf	NA,inf	NA,1.12292	0.00108407	0.00226834
2	chr17:5225563:C:G	5225563	G,NA	C,NA	1,NA	inf,NA	inf,NA	1.99986,NA	0.00107982	0.00206472
2	chr17:5500691:T:C	5500691	NA,C	NA,T	NA,1	NA,-inf	NA,inf	NA,1.69494	0.00100763	0.00209471
2	chr17:4587733:C:T	4587733	NA,T	NA,C	NA,1	NA,-inf	NA,inf	NA,1.57802	0.000999327	0.0020618
2	chr17:4936532:C:T	4936532	NA,T	NA,C	NA,1	NA,-inf	NA,inf	NA,1.01319	0.000998818	0.00205839
2	chr17:5470722:AAG:A	5470722	NA,A	NA,AAG	NA,1	NA,inf	NA,inf	NA,1.15917	0.000996709	0.00205449
2	chr17:4867829:G:T	4867829	T,T	G,G	1,1	inf,-inf	inf,inf	2.0949,0.0891295	0.000994969	0.00207021
2	chr17:4633956:T:C	4633956	NA,C	NA,T	NA,1	NA,-inf	NA,inf	NA,1.50173	0.00099135	0.00204448
2	chr17:4928401:C:T	4928401	NA,T	NA,C	NA,1	NA,-inf	NA,inf	NA,0.990799	0.000951068	0.00196006
2	chr17:4620110:G:A	4620110	NA,A	NA,G	NA,1	NA,inf	NA,inf	NA,1.56168	0.000948068	0.00195363
2	chr17:4768271:T:C	4768271	C,C	T,T	1,1	-inf,-inf	inf,inf	2.84052,0.161103	0.000942766	0.00196584
2	chr17:4531289:C:T	4531289	NA,T	NA,C	NA,1	NA,inf	NA,inf	NA,1.28493	0.000916899	0.00188881
2	chr17:5520004:A:G	5520004	G,G	A,A	1,1	-inf,inf	inf,inf	0.265149,2.64053	0.000913986	0.00189565
2	chr17:5475219:C:G	5475219	NA,G	NA,C	NA,1	NA,inf	NA,inf	NA,1.11754	0.000909488	0.00187477
2	chr17:5478990:T:G	5478990	NA,G	NA,T	NA,1	NA,inf	NA,inf	NA,1.11669	0.000908101	0.00187191
2	chr17:4601377:T:C	4601377	NA,C	NA,T	NA,1	NA,inf	NA,inf	NA,1.42283	0.0008966	0.00184669
2	chr17:5124434:G:A	5124434	A,NA	G,NA	1,NA	inf,NA	inf,NA	1.91047,NA	0.000895968	0.00173442
2	chr17:4564846:G:A	4564846	NA,A	NA,G	NA,1	NA,inf	NA,inf	NA,1.40377	0.000891068	0.00183793
2	chr17:4811404:G:GT	4811404	NA,GT	NA,G	NA,1	NA,inf	NA,inf	NA,1.43287	0.000884971	0.0018244
2	chr17:5249400:A:T	5249400	NA,T	NA,A	NA,1	NA,-inf	NA,inf	NA,1.35749	0.000871568	0.00182239
2	chr17:4922521:G:T	4922521	NA,T	NA,G	NA,1	NA,-inf	NA,inf	NA,0.855756	0.000871389	0.00182119
2	chr17:5066737:A:G	5066737	NA,G	NA,A	NA,1	NA,inf	NA,inf	NA,1.08074	0.000856041	0.00176613
2	chr17:4768168:A:T	4768168	NA,T	NA,A	NA,1	NA,inf	NA,inf	NA,1.40216	0.00085096	0.00175699
2	chr17:5183759:T:G	5183759	NA,G	NA,T	NA,1	NA,-inf	NA,inf	NA,0.946153	0.000845015	0.00176407
2	chr17:4809594:C:G	4809594	NA,G	NA,C	NA,1	NA,inf	NA,inf	NA,1.6172	0.000840381	0.00173335
2	chr17:5500403:C:T	5500403	NA,T	NA,C	NA,1	NA,-inf	NA,inf	NA,1.58882	0.000839896	0.00174551
2	chr17:5041329:T:C	5041329	C,NA	T,NA	1,NA	inf,NA	inf,NA	1.92527,NA	0.000836664	0.00173459
2	chr17:5192381:A:G	5192381	NA,G	NA,A	NA,1	NA,-inf	NA,inf	NA,0.938411	0.000832577	0.00173798
2	chr17:5116373:C:T	5116373	NA,T	NA,C	NA,1	NA,inf	NA,inf	NA,1.79442	0.00082686	0.00171099
2	chr17:4905983:G:A	4905983	NA,A	NA,G	NA,1	NA,inf	NA,inf	NA,1.60953	0.00081475	0.00168592
2	chr17:5367313:C:T	5367313	NA,T	NA,C	NA,1	NA,-inf	NA,inf	NA,1.67503	0.000814698	0.00167916
2	chr17:4865082:ATTTTTATCTTTACT:A	4865082	A,A	ATTTTTATCTTTACT,ATTTTTATCTTTACT	1,1	inf,-inf	inf,inf	2.01605,0.0243089	0.000812423	0.00169012
2	chr17:4833070:C:T	4833070	NA,T	NA,C	NA,1	NA,-inf	NA,inf	NA,1.44353	0.0008089	0.00168259
2	chr17:4580131:C:T	4580131	NA,T	NA,C	NA,1	NA,inf	NA,inf	NA,1.46251	0.000807244	0.00166596
2	chr17:4756301:GC:G	4756301	G,G	GC,GC	1,1	inf,-inf	inf,inf	1.98674,0.417065	0.000802173	0.00165
2	chr17:5057955:T:C	5057955	NA,C	NA,T	NA,1	NA,-inf	NA,inf	NA,1.85987	0.000795034	0.00165157
2	chr17:5185407:G:A	5185407	NA,A	NA,G	NA,1	NA,-inf	NA,inf	NA,0.916836	0.000791607	0.00165226
2	chr17:5109320:C:T	5109320	T,NA	C,NA	1,NA	inf,NA	inf,NA	1.87179,NA	0.000786745	0.00152412
2	chr17:5101056:C:T	5101056	T,NA	C,NA	1,NA	inf,NA	inf,NA	1.87266,NA	0.000782265	0.00151557
2	chr17:4916230:A:G	4916230	NA,G	NA,A	NA,1	NA,-inf	NA,inf	NA,0.955916	0.000781904	0.00163417
2	chr17:5418553:T:C	5418553	NA,C	NA,T	NA,1	NA,inf	NA,inf	NA,1.39185	0.000776486	0.00161425
2	chr17:5271443:C:A	5271443	NA,A	NA,C	NA,1	NA,inf	NA,inf	NA,1.58201	0.000767541	0.00158673
2	chr17:5111931:C:T	5111931	T,NA	C,NA	1,NA	inf,NA	inf,NA	1.82729,NA	0.00076468	0.00148256
2	chr17:5488923:A:G	5488923	NA,G	NA,A	NA,1	NA,inf	NA,inf	NA,1.29142	0.000757271	0.0015599
2	chr17:4829172:A:T	4829172	T,T	A,A	1,1	inf,inf	inf,inf	4.53504,0.19527	0.000756806	0.00141593
2	chr17:4869033:C:T	4869033	T,T	C,C	1,1	inf,-inf	inf,inf	1.97473,0.0608504	0.00075241	0.0015652
2	chr17:4588234:A:G	4588234	NA,G	NA,A	NA,1	NA,inf	NA,inf	NA,1.43069	0.000749532	0.00154679
2	chr17:5049745:C:T	5049745	NA,T	NA,C	NA,1	NA,inf	NA,inf	NA,1.8375	0.000732941	0.00152199
2	chr17:4605269:C:T	4605269	T,NA	C,NA	1,NA	inf,NA	inf,NA	1.56985,NA	0.000732457	0.00151953
2	chr17:5235833:G:A	5235833	NA,A	NA,G	NA,1	NA,-inf	NA,inf	NA,1.24518	0.00073205	0.00153024
2	chr17:5431653:G:A	5431653	A,NA	G,NA	1,NA	inf,NA	inf,NA	1.42983,NA	0.000731031	0.00151301
2	chr17:4869345:C:T	4869345	T,T	C,C	1,1	inf,-inf	inf,inf	1.95727,0.0507319	0.00072022	0.00149819
2	chr17:5233181:T:C	5233181	NA,C	NA,T	NA,1	NA,inf	NA,inf	NA,1.59377	0.0007186	0.00148975
2	chr17:4959666:G:A	4959666	A,A	G,G	1,1	-inf,inf	inf,inf	1.8668,0.155626	0.000717074	0.00146131
2	chr17:4935827:C:G	4935827	NA,G	NA,C	NA,1	NA,inf	NA,inf	NA,1.69832	0.000716026	0.00147649
2	chr17:5081312:G:C	5081312	NA,C	NA,G	NA,1	NA,-inf	NA,inf	NA,1.72153	0.000715202	0.00147673
2	chr17:5199008:A:T	5199008	NA,T	NA,A	NA,1	NA,-inf	NA,inf	NA,0.859911	0.000693985	0.00144788
2	chr17:5061789:G:A	5061789	NA,A	NA,G	NA,1	NA,-inf	NA,inf	NA,1.04203	0.000685651	0.00141967
2	chr17:5263284:C:A	5263284	NA,A	NA,C	NA,1	NA,inf	NA,inf	NA,1.04689	0.000676361	0.00139694
2	chr17:5469626:A:T	5469626	NA,T	NA,A	NA,1	NA,inf	NA,inf	NA,0.969879	0.000674263	0.00139
2	chr17:5006841:C:T	5006841	NA,T	NA,C	NA,1	NA,inf	NA,inf	NA,1.78672	0.00067348	0.00139828
2	chr17:4777239:C:T	4777239	T,NA	C,NA	1,NA	-inf,NA	inf,NA	1.4745,NA	0.000672323	0.00140834
2	chr17:5394412:C:A	5394412	NA,A	NA,C	NA,1	NA,inf	NA,inf	NA,1.29993	0.000665594	0.00138338
2	chr17:4582136:AG:A	4582136	NA,A	NA,AG	NA,1	NA,inf	NA,inf	NA,1.34536	0.000665097	0.00137253
2	chr17:4889337:C:T	4889337	NA,T	NA,C	NA,1	NA,-inf	NA,inf	NA,2.24872	0.000663946	0.00137071
2	chr17:4582142:G:T	4582142	NA,T	NA,G	NA,1	NA,inf	NA,inf	NA,1.34269	0.000662029	0.0013662
2	chr17:4582307:C:A	4582307	NA,A	NA,C	NA,1	NA,inf	NA,inf	NA,1.34269	0.000662029	0.0013662
2	chr17:5208791:A:G	5208791	NA,G	NA,A	NA,1	NA,-inf	NA,inf	NA,1.82387	0.000657618	0.00135747
2	chr17:4584926:G:A	4584926	NA,A	NA,G	NA,1	NA,inf	NA,inf	NA,1.33857	0.000657439	0.00135672
2	chr17:5511202:G:A	5511202	NA,A	NA,G	NA,1	NA,-inf	NA,inf	NA,1.44457	0.00065188	0.00134334
2	chr17:5369655:G:A	5369655	NA,A	NA,G	NA,1	NA,inf	NA,inf	NA,1.30556	0.00064814	0.00134729
2	chr17:5100190:C:T	5100190	NA,T	NA,C	NA,1	NA,-inf	NA,inf	NA,2.30483	0.000638936	0.00132937
2	chr17:4980891:A:AT	4980891	AT,NA	A,NA	1,NA	inf,NA	inf,NA	1.82437,NA	0.000638811	0.00132665
2	chr17:4701737:A:G	4701737	NA,G	NA,A	NA,1	NA,-inf	NA,inf	NA,1.31431	0.000637652	0.00131609
2	chr17:5499915:AC:A	5499915	NA,A	NA,AC	NA,1	NA,-inf	NA,inf	NA,1.32146	0.000633882	0.00131595
2	chr17:4591035:C:T	4591035	T,NA	C,NA	1,NA	inf,NA	inf,NA	1.26257,NA	0.00063306	0.00131225
2	chr17:5467407:T:C	5467407	NA,C	NA,T	NA,1	NA,inf	NA,inf	NA,0.954268	0.000631249	0.00130138
2	chr17:4906794:A:G	4906794	NA,G	NA,A	NA,1	NA,inf	NA,inf	NA,1.51151	0.0006234	0.00128982
2	chr17:5317734:G:A	5317734	NA,A	NA,G	NA,1	NA,-inf	NA,inf	NA,1.28558	0.000621367	0.00128106
2	chr17:5444681:T:C	5444681	NA,C	NA,T	NA,1	NA,-inf	NA,inf	NA,1.36578	0.000615674	0.00126953
2	chr17:5391670:AAC:A	5391670	NA,A	NA,AAC	NA,1	NA,inf	NA,inf	NA,1.24864	0.000615159	0.0012783
2	chr17:5224692:T:A	5224692	NA,A	NA,T	NA,1	NA,-inf	NA,inf	NA,1.91508	0.00061431	0.00126783
2	chr17:4871046:G:A	4871046	A,A	G,G	1,1	inf,-inf	inf,inf	1.86548,0.0354282	0.000609142	0.00126684
2	chr17:5484528:G:A	5484528	NA,A	NA,G	NA,1	NA,inf	NA,inf	NA,0.942704	0.000607462	0.00125215
2	chr17:5096234:T:C	5096234	NA,C	NA,T	NA,1	NA,-inf	NA,inf	NA,2.30218	0.000605062	0.00125849
2	chr17:5332298:AAG:A	5332298	NA,A	NA,AAG	NA,1	NA,inf	NA,inf	NA,0.986391	0.000602832	0.00124332
2	chr17:4960819:T:C	4960819	C,C	T,T	1,1	-inf,inf	inf,inf	1.71896,0.266102	0.000599902	0.00122261
2	chr17:4685561:G:A	4685561	A,A	G,G	1,1	inf,inf	inf,inf	0.8267,2.26427	0.000599086	0.00124293
2	chr17:4876202:C:G	4876202	G,G	C,C	1,1	inf,-inf	inf,inf	1.88396,0.0089992	0.000595617	0.00123885
2	chr17:5507451:C:T	5507451	NA,T	NA,C	NA,1	NA,-inf	NA,inf	NA,1.39121	0.000594235	0.00123408
2	chr17:5507506:G:A	5507506	NA,A	NA,G	NA,1	NA,-inf	NA,inf	NA,1.38458	0.000589069	0.00122333
2	chr17:4866659:C:T	4866659	T,T	C,C	1,1	inf,-inf	inf,inf	1.86848,0.0488551	0.000588835	0.00122468
2	chr17:4790047:C:A	4790047	NA,A	NA,C	NA,1	NA,-inf	NA,inf	NA,0.870646	0.000587643	0.00121192
2	chr17:5074353:A:C	5074353	NA,C	NA,A	NA,1	NA,-inf	NA,inf	NA,0.958704	0.000584993	0.00120579
2	chr17:5108841:C:G	5108841	NA,G	NA,C	NA,1	NA,-inf	NA,inf	NA,2.21897	0.00058453	0.00121591
2	chr17:4773287:C:T	4773287	NA,T	NA,C	NA,1	NA,inf	NA,inf	NA,0.807803	0.000582797	0.00120151
2	chr17:5098776:G:A	5098776	NA,A	NA,G	NA,1	NA,-inf	NA,inf	NA,2.25355	0.000582388	0.00121115
2	chr17:4762328:A:G	4762328	G,G	A,A	1,1	-inf,-inf	inf,inf	1.98381,0.452442	0.000580366	0.00120341
2	chr17:5068371:G:A	5068371	NA,A	NA,G	NA,1	NA,inf	NA,inf	NA,1.65344	0.000580162	0.00120455
2	chr17:4925175:C:T	4925175	NA,T	NA,C	NA,1	NA,inf	NA,inf	NA,1.56012	0.000573944	0.00118362
2	chr17:4619172:A:G	4619172	NA,G	NA,A	NA,1	NA,-inf	NA,inf	NA,1.17714	0.0005707	0.00117718
2	chr17:4712489:G:C	4712489	NA,C	NA,G	NA,1	NA,-inf	NA,inf	NA,1.27305	0.000569469	0.00117535
2	chr17:5500004:C:G	5500004	G,NA	C,NA	1,NA	inf,NA	inf,NA	0.920003,NA	0.00056791	0.00113214
2	chr17:4901397:AG:A	4901397	A,NA	AG,NA	1,NA	inf,NA	inf,NA	1.80714,NA	0.000567252	0.00109076
2	chr17:4940269:GAC:G	4940269	NA,G	NA,GAC	NA,1	NA,inf	NA,inf	NA,1.54682	0.000561218	0.00115728
2	chr17:5214772:G:A	5214772	NA,A	NA,G	NA,1	NA,inf	NA,inf	NA,1.44022	0.00055985	0.00115594
2	chr17:5202798:G:A	5202798	NA,A	NA,G	NA,1	NA,-inf	NA,inf	NA,0.761208	0.000557845	0.00116299
2	chr17:5217498:A:G	5217498	NA,G	NA,A	NA,1	NA,-inf	NA,inf	NA,1.6226	0.000554775	0.00115578
2	chr17:5015039:A:G	5015039	G,G	A,A	1,1	-inf,inf	inf,inf	1.65892,0.0276317	0.000551896	0.00112446
2	chr17:5342293:A:T	5342293	NA,T	NA,A	NA,1	NA,inf	NA,inf	NA,0.964325	0.000551712	0.00113749
2	chr17:4588411:C:T	4588411	NA,T	NA,C	NA,1	NA,inf	NA,inf	NA,1.24853	0.000550907	0.00113685
2	chr17:5220919:A:G	5220919	NA,G	NA,A	NA,1	NA,inf	NA,inf	NA,1.4304	0.000550606	0.00113684
2	chr17:4627111:G:A	4627111	NA,A	NA,G	NA,1	NA,-inf	NA,inf	NA,1.31865	0.000547058	0.00112824
2	chr17:4594028:A:C	4594028	NA,C	NA,A	NA,1	NA,inf	NA,inf	NA,1.0692	0.000546418	0.00112558
2	chr17:4932710:A:G	4932710	NA,G	NA,A	NA,1	NA,inf	NA,inf	NA,1.51582	0.000545971	0.00112579
2	chr17:5107135:C:T	5107135	NA,T	NA,C	NA,1	NA,-inf	NA,inf	NA,1.2562	0.000545262	0.00112658
2	chr17:4618946:G:A	4618946	A,NA	G,NA	1,NA	-inf,NA	inf,NA	1.56649,NA	0.000544909	0.00111985
2	chr17:4732250:T:C	4732250	NA,C	NA,T	NA,1	NA,-inf	NA,inf	NA,1.18224	0.000544492	0.00112246
2	chr17:4725391:G:A	4725391	NA,A	NA,G	NA,1	NA,-inf	NA,inf	NA,1.08193	0.000542496	0.00111816
2	chr17:5357596:C:G	5357596	NA,G	NA,C	NA,1	NA,inf	NA,inf	NA,1.46848	0.000540173	0.00112201
2	chr17:5208468:A:G	5208468	G,G	A,A	1,1	-inf,inf	inf,inf	0.115269,3.3686	0.000537711	0.00112563
2	chr17:4732252:C:T	4732252	NA,T	NA,C	NA,1	NA,-inf	NA,inf	NA,1.17256	0.000536135	0.00110523
2	chr17:5078305:G:A	5078305	NA,A	NA,G	NA,1	NA,inf	NA,inf	NA,1.59981	0.000535114	0.00111084
2	chr17:4898126:G:A	4898126	NA,A	NA,G	NA,1	NA,inf	NA,inf	NA,1.41944	0.000534147	0.00110378
2	chr17:4948079:G:A	4948079	NA,A	NA,G	NA,1	NA,inf	NA,inf	NA,1.48511	0.000532374	0.00109773
2	chr17:4870134:G:A	4870134	A,A	G,G	1,1	inf,-inf	inf,inf	1.87345,0.0591846	0.000529021	0.00109847
2	chr17:4910293:G:A	4910293	NA,A	NA,G	NA,1	NA,inf	NA,inf	NA,1.42841	0.000528908	0.00109395
2	chr17:4868256:C:T	4868256	T,T	C,C	1,1	inf,inf	inf,inf	1.82071,0.0797869	0.00052354	0.00108908
2	chr17:4782618:G:A	4782618	NA,A	NA,G	NA,1	NA,inf	NA,inf	NA,1.14394	0.000519033	0.00107038
2	chr17:5064263:C:T	5064263	NA,T	NA,C	NA,1	NA,inf	NA,inf	NA,1.58752	0.000515488	0.00106991
2	chr17:4724269:G:C	4724269	NA,C	NA,G	NA,1	NA,inf	NA,inf	NA,1.19666	0.000514864	0.00106114
2	chr17:4755253:G:A	4755253	A,NA	G,NA	1,NA	-inf,NA	inf,NA	1.23977,NA	0.000513551	0.00107965
2	chr17:4924034:T:C	4924034	C,C	T,T	1,1	inf,inf	inf,inf	1.48803,3.73095	0.000511241	0.00106903
2	chr17:4739812:G:A	4739812	NA,A	NA,G	NA,1	NA,-inf	NA,inf	NA,1.0506	0.000510879	0.00105406
2	chr17:5227394:C:A	5227394	NA,A	NA,C	NA,1	NA,inf	NA,inf	NA,1.38335	0.000509998	0.00105297
2	chr17:4949575:C:T	4949575	T,T	C,C	1,1	inf,-inf	inf,inf	2.04647,2.50492	0.000507701	0.00106142
2	chr17:5181609:G:A	5181609	NA,A	NA,G	NA,1	NA,-inf	NA,inf	NA,0.713767	0.000507409	0.0010577
2	chr17:5115872:C:T	5115872	NA,T	NA,C	NA,1	NA,-inf	NA,inf	NA,1.52919	0.000504959	0.0010404
2	chr17:4612254:G:A	4612254	NA,A	NA,G	NA,1	NA,-inf	NA,inf	NA,1.06105	0.000502696	0.00103695
2	chr17:5068454:T:A	5068454	NA,A	NA,T	NA,1	NA,inf	NA,inf	NA,1.55886	0.00050146	0.00104083
2	chr17:4645349:T:C	4645349	NA,C	NA,T	NA,1	NA,-inf	NA,inf	NA,1.32377	0.000498978	0.00102899
2	chr17:5145490:CAT:C	5145490	NA,C	NA,CAT	NA,1	NA,inf	NA,inf	NA,1.35769	0.000498157	0.00102858
2	chr17:5214728:T:G	5214728	NA,G	NA,T	NA,1	NA,inf	NA,inf	NA,1.36851	0.000497563	0.00102728
2	chr17:4631740:G:A	4631740	A,NA	G,NA	1,NA	-inf,NA	inf,NA	1.58011,NA	0.00049286	0.00101386
2	chr17:4768517:T:C	4768517	NA,C	NA,T	NA,1	NA,inf	NA,inf	NA,1.06176	0.000491697	0.00101487
2	chr17:4985285:G:A	4985285	A,A	G,G	1,1	-inf,inf	inf,inf	1.6393,0.120625	0.000490439	0.000999761
2	chr17:5273762:T:A	5273762	NA,A	NA,T	NA,1	NA,inf	NA,inf	NA,1.3358	0.000490301	0.00101337
2	chr17:4631062:C:T	4631062	NA,T	NA,C	NA,1	NA,-inf	NA,inf	NA,1.52717	0.000489207	0.0010116
2	chr17:5444256:G:A	5444256	NA,A	NA,G	NA,1	NA,inf	NA,inf	NA,1.2578	0.000484512	0.000999333
2	chr17:4955631:C:G	4955631	NA,G	NA,C	NA,1	NA,inf	NA,inf	NA,1.41703	0.000481468	0.000992759
2	chr17:5228586:A:G	5228586	NA,G	NA,A	NA,1	NA,inf	NA,inf	NA,1.33297	0.000480421	0.000991943
2	chr17:4862791:T:C	4862791	C,C	T,T	1,1	-inf,-inf	inf,inf	3.84379,0.448351	0.000479072	0.000877525
2	chr17:5507189:G:A	5507189	NA,A	NA,G	NA,1	NA,-inf	NA,inf	NA,1.28229	0.000477496	0.000991124
2	chr17:4641837:C:G	4641837	G,G	C,C	1,1	-inf,inf	inf,inf	1.02732,1.46773	0.00047694	0.000985553
2	chr17:4746495:C:T	4746495	NA,T	NA,C	NA,1	NA,inf	NA,inf	NA,1.18179	0.000475437	0.000981116
2	chr17:5449409:CCAGT:C	5449409	NA,C	NA,CCAGT	NA,1	NA,inf	NA,inf	NA,1.24977	0.000474529	0.000978735
2	chr17:4959030:C:T	4959030	T,T	C,C	1,1	-inf,inf	inf,inf	1.61928,0.233487	0.00047283	0.000964094
2	chr17:4909851:CA:C	4909851	NA,C	NA,CA	NA,1	NA,inf	NA,inf	NA,1.2609	0.000462072	0.000955605
2	chr17:4789440:G:A	4789440	NA,A	NA,G	NA,1	NA,-inf	NA,inf	NA,0.905695	0.000461853	0.000955987
2	chr17:4878595:G:A	4878595	A,A	G,G	1,1	-inf,-inf	inf,inf	4.22387,0.163478	0.000460207	0.000863372
2	chr17:4668270:C:T	4668270	NA,T	NA,C	NA,1	NA,-inf	NA,inf	NA,1.20383	0.000458704	0.000946004
2	chr17:5020485:T:A	5020485	A,NA	T,NA	1,NA	-inf,NA	inf,NA	1.0692,NA	0.000457805	0.000939941
2	chr17:4646858:G:A	4646858	A,A	G,G	1,1	-inf,inf	inf,inf	0.135061,2.13252	0.00045749	0.000941783
2	chr17:5437193:A:G	5437193	NA,G	NA,A	NA,1	NA,-inf	NA,inf	NA,1.18258	0.000457285	0.000942941
2	chr17:4733342:GA:G	4733342	NA,G	NA,GA	NA,1	NA,inf	NA,inf	NA,1.12544	0.000455961	0.000939748
2	chr17:5231278:A:G	5231278	NA,G	NA,A	NA,1	NA,inf	NA,inf	NA,1.29728	0.000455361	0.000940176
2	chr17:5096528:A:ACATT	5096528	NA,ACATT	NA,A	NA,1	NA,-inf	NA,inf	NA,0.84703	0.000453688	0.000935196
2	chr17:4631231:TAAC:T	4631231	NA,T	NA,TAAC	NA,1	NA,-inf	NA,inf	NA,1.05518	0.000452453	0.000937269
2	chr17:4807043:G:A	4807043	A,NA	G,NA	1,NA	inf,NA	inf,NA	1.31565,NA	0.000452374	0.0008878
2	chr17:5375452:G:A	5375452	A,NA	G,NA	1,NA	-inf,NA	inf,NA	1.06823,NA	0.000451295	0.000946884
2	chr17:5376798:G:C	5376798	NA,C	NA,G	NA,1	NA,inf	NA,inf	NA,1.10232	0.000451119	0.00093692
2	chr17:4737437:G:A	4737437	NA,A	NA,G	NA,1	NA,-inf	NA,inf	NA,1.08499	0.000448934	0.00092553
2	chr17:5093199:T:C	5093199	NA,C	NA,T	NA,1	NA,-inf	NA,inf	NA,0.841096	0.000448903	0.000925334
2	chr17:5099641:A:G	5099641	G,NA	A,NA	1,NA	-inf,NA	inf,NA	3.38646,NA	0.000448825	0.000925431
2	chr17:5020710:C:T	5020710	T,T	C,C	1,1	-inf,inf	inf,inf	1.57933,0.0489504	0.000448468	0.000914201
2	chr17:4627542:C:T	4627542	NA,T	NA,C	NA,1	NA,-inf	NA,inf	NA,1.46756	0.000445218	0.000920525
2	chr17:5219693:G:A	5219693	NA,A	NA,G	NA,1	NA,inf	NA,inf	NA,1.28303	0.00044441	0.000917556
2	chr17:5241956:G:T	5241956	NA,T	NA,G	NA,1	NA,-inf	NA,inf	NA,1.01972	0.000441976	0.000921158
2	chr17:4565826:T:C	4565826	NA,C	NA,T	NA,1	NA,-inf	NA,inf	NA,0.908817	0.000441952	0.000910723
2	chr17:4609220:T:C	4609220	C,C	T,T	1,1	-inf,inf	inf,inf	2.05788,0.146843	0.000440926	0.000904918
2	chr17:5490535:G:A	5490535	NA,A	NA,G	NA,1	NA,inf	NA,inf	NA,1.10474	0.000434393	0.000901358
2	chr17:5206641:G:A	5206641	NA,A	NA,G	NA,1	NA,-inf	NA,inf	NA,1.15153	0.000433814	0.000894383
2	chr17:5503949:C:T	5503949	T,T	C,C	1,1	-inf,-inf	inf,inf	1.14365,1.36191	0.000427997	0.000879782
2	chr17:5237584:A:G	5237584	NA,G	NA,A	NA,1	NA,inf	NA,inf	NA,0.784486	0.000427447	0.000881461
2	chr17:4919883:A:G	4919883	G,G	A,A	1,1	inf,inf	inf,inf	2.14273,1.37063	0.000426462	0.000888094
2	chr17:5257012:C:A	5257012	NA,A	NA,C	NA,1	NA,-inf	NA,inf	NA,1.0827	0.000425334	0.000878293
2	chr17:4678051:T:C	4678051	NA,C	NA,T	NA,1	NA,-inf	NA,inf	NA,1.01467	0.000424612	0.000879963
2	chr17:5083991:C:T	5083991	T,NA	C,NA	1,NA	-inf,NA	inf,NA	3.35517,NA	0.000423113	0.000871732
2	chr17:5273073:A:G	5273073	NA,G	NA,A	NA,1	NA,inf	NA,inf	NA,1.24792	0.000421762	0.000871612
2	chr17:4739441:G:A	4739441	NA,A	NA,G	NA,1	NA,-inf	NA,inf	NA,1.1007	0.000419482	0.000865117
2	chr17:4542175:A:C	4542175	NA,C	NA,A	NA,1	NA,inf	NA,inf	NA,0.962549	0.000418228	0.0008621
2	chr17:4823312:G:A	4823312	NA,A	NA,G	NA,1	NA,inf	NA,inf	NA,1.0459	0.000418043	0.000861813
2	chr17:4644429:G:A	4644429	NA,A	NA,G	NA,1	NA,-inf	NA,inf	NA,0.994026	0.000418005	0.000861989
2	chr17:5134775:A:G	5134775	NA,G	NA,A	NA,1	NA,-inf	NA,inf	NA,1.19871	0.000416763	0.000859225
2	chr17:4858467:A:T	4858467	T,T	A,A	1,1	-inf,-inf	inf,inf	4.07494,0.514133	0.000414728	0.00077791
2	chr17:5000694:G:A	5000694	NA,A	NA,G	NA,1	NA,inf	NA,inf	NA,1.31094	0.000413012	0.000851312
2	chr17:4577134:C:CT	4577134	NA,CT	NA,C	NA,1	NA,inf	NA,inf	NA,1.0438	0.000412286	0.000850682
2	chr17:4568662:G:A	4568662	NA,A	NA,G	NA,1	NA,-inf	NA,inf	NA,1.02861	0.000410861	0.00084759
2	chr17:5182235:A:G	5182235	NA,G	NA,A	NA,1	NA,-inf	NA,inf	NA,0.60133	0.000410507	0.000854804
2	chr17:5306560:G:A	5306560	NA,A	NA,G	NA,1	NA,-inf	NA,inf	NA,1.3731	0.000409006	0.000845072
2	chr17:5026951:T:C	5026951	C,C	T,T	1,1	-inf,inf	inf,inf	1.55088,0.0771914	0.000407522	0.00083074
2	chr17:4646126:A:G	4646126	NA,G	NA,A	NA,1	NA,-inf	NA,inf	NA,0.981931	0.000405916	0.000837059
2	chr17:4751590:G:A	4751590	NA,A	NA,G	NA,1	NA,inf	NA,inf	NA,1.09179	0.000403736	0.000833137
2	chr17:4640565:G:A	4640565	A,NA	G,NA	1,NA	-inf,NA	inf,NA	1.35865,NA	0.000403606	0.000829369
2	chr17:4751809:A:G	4751809	NA,G	NA,A	NA,1	NA,inf	NA,inf	NA,1.0898	0.000402391	0.000830361
2	chr17:4926826:G:A	4926826	A,A	G,G	1,1	inf,inf	inf,inf	2.10119,1.38181	0.000401513	0.000836042
2	chr17:5215997:A:G	5215997	NA,G	NA,A	NA,1	NA,-inf	NA,inf	NA,1.41332	0.000400758	0.000827342
2	chr17:5081275:C:G	5081275	NA,G	NA,C	NA,1	NA,inf	NA,inf	NA,0.767625	0.000400687	0.000825924
2	chr17:4925421:G:A	4925421	NA,A	NA,G	NA,1	NA,inf	NA,inf	NA,1.23774	0.000397658	0.000820005
2	chr17:5374129:T:G	5374129	NA,G	NA,T	NA,1	NA,inf	NA,inf	NA,0.780671	0.000395215	0.000814856
2	chr17:5252518:C:T	5252518	T,NA	C,NA	1,NA	inf,NA	inf,NA	1.40269,NA	0.000394158	0.000815724
2	chr17:5334915:A:G	5334915	NA,G	NA,A	NA,1	NA,inf	NA,inf	NA,0.333482	0.000393427	0.000811308
2	chr17:4805755:T:C	4805755	NA,C	NA,T	NA,1	NA,inf	NA,inf	NA,0.909337	0.000392838	0.00081003
2	chr17:5166622:G:A	5166622	A,A	G,G	1,1	inf,inf	inf,inf	0.535259,2.19014	0.000392509	0.00081464
2	chr17:5508612:C:G	5508612	NA,G	NA,C	NA,1	NA,-inf	NA,inf	NA,1.154	0.000391854	0.000813029
2	chr17:4851732:G:A	4851732	A,A	G,G	1,1	-inf,-inf	inf,inf	4.23054,0.26888	0.000391797	0.000736586
2	chr17:5502423:G:C	5502423	NA,C	NA,G	NA,1	NA,inf	NA,inf	NA,0.700582	0.000390496	0.000804984
2	chr17:4755199:A:AG	4755199	NA,AG	NA,A	NA,1	NA,-inf	NA,inf	NA,1.17236	0.00038841	0.00080065
2	chr17:5474459:T:C	5474459	NA,C	NA,T	NA,1	NA,inf	NA,inf	NA,1.04462	0.000387434	0.000803678
2	chr17:4645826:C:T	4645826	NA,T	NA,C	NA,1	NA,-inf	NA,inf	NA,1.1643	0.000386438	0.000796872
2	chr17:5228909:C:G	5228909	NA,G	NA,C	NA,1	NA,-inf	NA,inf	NA,1.38404	0.000385024	0.000794844
2	chr17:5225917:T:A	5225917	NA,A	NA,T	NA,1	NA,-inf	NA,inf	NA,1.3818	0.000384399	0.000793552
2	chr17:4941559:C:A	4941559	NA,A	NA,C	NA,1	NA,inf	NA,inf	NA,1.22498	0.000381137	0.00078595
2	chr17:5475224:G:A	5475224	NA,A	NA,G	NA,1	NA,inf	NA,inf	NA,1.03434	0.000380603	0.000789479
2	chr17:4903677:C:G	4903677	NA,G	NA,C	NA,1	NA,-inf	NA,inf	NA,0.739517	0.000380514	0.000783875
2	chr17:4960432:T:C	4960432	NA,C	NA,T	NA,1	NA,inf	NA,inf	NA,1.20201	0.000380236	0.000784838
2	chr17:4894780:G:A	4894780	NA,A	NA,G	NA,1	NA,inf	NA,inf	NA,1.13502	0.000379619	0.00078326
2	chr17:4548587:T:C	4548587	NA,C	NA,T	NA,1	NA,inf	NA,inf	NA,0.992301	0.000376076	0.000775531
2	chr17:4565054:T:G	4565054	G,NA	T,NA	1,NA	-inf,NA	inf,NA	1.13533,NA	0.000372095	0.000765563
2	chr17:4634717:G:A	4634717	NA,A	NA,G	NA,1	NA,inf	NA,inf	NA,1.01723	0.000369767	0.00076225
2	chr17:5190283:G:A	5190283	NA,A	NA,G	NA,1	NA,-inf	NA,inf	NA,1.06395	0.000369319	0.000761419
2	chr17:5511053:A:G	5511053	G,NA	A,NA	1,NA	inf,NA	inf,NA	1.41978,NA	0.000369224	0.000760716
2	chr17:5217993:C:T	5217993	NA,T	NA,C	NA,1	NA,-inf	NA,inf	NA,1.35115	0.000369067	0.000761885
2	chr17:5103993:G:A	5103993	A,NA	G,NA	1,NA	-inf,NA	inf,NA	1.45914,NA	0.000363969	0.000749944
2	chr17:5009339:C:T	5009339	T,T	C,C	1,1	-inf,inf	inf,inf	1.48113,0.0231751	0.000362524	0.000739202
2	chr17:5155863:A:T	5155863	NA,T	NA,A	NA,1	NA,-inf	NA,inf	NA,1.04982	0.000362472	0.000747303
2	chr17:4946089:C:T	4946089	T,T	C,C	1,1	inf,-inf	inf,inf	1.85866,2.80064	0.000361551	0.000755606
2	chr17:4947784:C:A	4947784	A,NA	C,NA	1,NA	inf,NA	inf,NA	1.48903,NA	0.000360233	0.000702741
2	chr17:4834810:G:A	4834810	NA,A	NA,G	NA,1	NA,inf	NA,inf	NA,0.386152	0.000358999	0.000740269
2	chr17:5030240:A:G	5030240	G,G	A,A	1,1	-inf,inf	inf,inf	1.50342,0.142522	0.000356243	0.000727028
2	chr17:5130304:C:T	5130304	NA,T	NA,C	NA,1	NA,inf	NA,inf	NA,0.316443	0.000354651	0.000731574
2	chr17:5457555:C:T	5457555	NA,T	NA,C	NA,1	NA,-inf	NA,inf	NA,0.989932	0.000351129	0.000724942
2	chr17:5462952:C:T	5462952	T,NA	C,NA	1,NA	inf,NA	inf,NA	1.04569,NA	0.000349444	0.00072423
2	chr17:4584566:C:A	4584566	NA,A	NA,C	NA,1	NA,-inf	NA,inf	NA,0.989447	0.000347858	0.000717749
2	chr17:4868252:C:T	4868252	T,NA	C,NA	1,NA	inf,NA	inf,NA	1.32754,NA	0.000347416	0.000719521
2	chr17:4573637:G:A	4573637	NA,A	NA,G	NA,1	NA,inf	NA,inf	NA,0.94884	0.000346694	0.000715298
2	chr17:5400922:T:C	5400922	NA,C	NA,T	NA,1	NA,inf	NA,inf	NA,1.03239	0.00034511	0.000711419
2	chr17:4785600:G:A	4785600	NA,A	NA,G	NA,1	NA,inf	NA,inf	NA,0.921123	0.000343682	0.000708758
2	chr17:4785667:G:T	4785667	NA,T	NA,G	NA,1	NA,inf	NA,inf	NA,0.921123	0.000343682	0.000708758
2	chr17:5052498:T:C	5052498	NA,C	NA,T	NA,1	NA,-inf	NA,inf	NA,1.32297	0.000342398	0.000709916
2	chr17:5374123:A:G	5374123	NA,G	NA,A	NA,1	NA,inf	NA,inf	NA,0.707893	0.000340563	0.00070218
2	chr17:5207131:A:G	5207131	NA,G	NA,A	NA,1	NA,-inf	NA,inf	NA,1.64166	0.000340417	0.000702727
2	chr17:5348457:T:C	5348457	NA,C	NA,T	NA,1	NA,inf	NA,inf	NA,0.599061	0.000340276	0.00070183
2	chr17:4574305:C:T	4574305	NA,T	NA,C	NA,1	NA,inf	NA,inf	NA,0.936185	0.000339357	0.000700155
2	chr17:5492667:C:T	5492667	NA,T	NA,C	NA,1	NA,inf	NA,inf	NA,0.97399	0.00033426	0.000689144
2	chr17:5185892:T:G	5185892	NA,G	NA,T	NA,1	NA,-inf	NA,inf	NA,1.54836	0.000334246	0.000689668
2	chr17:4666276:C:T	4666276	NA,T	NA,C	NA,1	NA,-inf	NA,inf	NA,1.06424	0.000334003	0.000688673
2	chr17:4670377:A:C	4670377	NA,C	NA,A	NA,1	NA,-inf	NA,inf	NA,0.859514	0.000332971	0.000686635
2	chr17:5201895:G:A	5201895	NA,A	NA,G	NA,1	NA,inf	NA,inf	NA,0.974206	0.000332466	0.000686618
2	chr17:4912668:A:G	4912668	NA,G	NA,A	NA,1	NA,inf	NA,inf	NA,1.08423	0.000332453	0.000687081
2	chr17:4774114:G:A	4774114	A,A	G,G	1,1	-inf,-inf	inf,inf	1.82218,0.199216	0.000332424	0.000699605
2	chr17:4786454:A:G	4786454	NA,G	NA,A	NA,1	NA,inf	NA,inf	NA,0.902655	0.000331407	0.00068344
2	chr17:5201584:C:T	5201584	NA,T	NA,C	NA,1	NA,-inf	NA,inf	NA,1.6311	0.00033074	0.000682748
2	chr17:4697751:T:C	4697751	NA,C	NA,T	NA,1	NA,-inf	NA,inf	NA,0.868902	0.000330514	0.00068497
2	chr17:5023088:C:T	5023088	NA,T	NA,C	NA,1	NA,inf	NA,inf	NA,1.26636	0.000329529	0.00067959
2	chr17:5205919:T:C	5205919	NA,C	NA,T	NA,1	NA,-inf	NA,inf	NA,1.60967	0.000327101	0.00067522
2	chr17:4561884:T:A	4561884	NA,A	NA,T	NA,1	NA,-inf	NA,inf	NA,0.890326	0.000327035	0.00067437
2	chr17:4559946:A:T	4559946	NA,T	NA,A	NA,1	NA,-inf	NA,inf	NA,0.900476	0.000326256	0.000672767
2	chr17:4633861:C:G	4633861	NA,G	NA,C	NA,1	NA,inf	NA,inf	NA,0.924674	0.000325815	0.000671698
2	chr17:5160118:C:T	5160118	NA,T	NA,C	NA,1	NA,-inf	NA,inf	NA,0.984163	0.000325302	0.000670663
2	chr17:5495727:A:G	5495727	NA,G	NA,A	NA,1	NA,inf	NA,inf	NA,0.65409	0.00032426	0.000668431
2	chr17:5190662:G:A	5190662	NA,A	NA,G	NA,1	NA,inf	NA,inf	NA,0.588166	0.000323443	0.000667005
2	chr17:4572579:A:C	4572579	NA,C	NA,A	NA,1	NA,inf	NA,inf	NA,0.909036	0.000323439	0.000667293
2	chr17:5137565:G:A	5137565	NA,A	NA,G	NA,1	NA,inf	NA,inf	NA,0.28078	0.000323334	0.000666952
2	chr17:5182562:C:T	5182562	NA,T	NA,C	NA,1	NA,-inf	NA,inf	NA,0.627316	0.000323011	0.000665617
2	chr17:4667647:C:T	4667647	NA,T	NA,C	NA,1	NA,-inf	NA,inf	NA,1.04374	0.000322176	0.000664286
2	chr17:4667421:A:G	4667421	NA,G	NA,A	NA,1	NA,-inf	NA,inf	NA,1.04396	0.000321968	0.000663859
2	chr17:5248377:C:T	5248377	NA,T	NA,C	NA,1	NA,-inf	NA,inf	NA,1.30775	0.000321142	0.000661579
2	chr17:5212629:A:G	5212629	NA,G	NA,A	NA,1	NA,inf	NA,inf	NA,0.802294	0.000321003	0.000661543
2	chr17:5436673:T:C	5436673	C,NA	T,NA	1,NA	inf,NA	inf,NA	0.0116598,NA	0.000320644	0.000661068
2	chr17:5199231:C:T	5199231	NA,T	NA,C	NA,1	NA,inf	NA,inf	NA,0.598538	0.000319549	0.000658977
2	chr17:5257307:G:A	5257307	NA,A	NA,G	NA,1	NA,-inf	NA,inf	NA,1.29999	0.000319245	0.000657675
2	chr17:5513607:C:T	5513607	NA,T	NA,C	NA,1	NA,-inf	NA,inf	NA,1.07881	0.000318442	0.000656144
2	chr17:5489848:C:T	5489848	NA,T	NA,C	NA,1	NA,-inf	NA,inf	NA,1.00196	0.000318145	0.000659744
2	chr17:5108441:G:A	5108441	NA,A	NA,G	NA,1	NA,-inf	NA,inf	NA,0.623747	0.000316453	0.000652113
2	chr17:4868125:C:T	4868125	T,T	C,C	1,1	-inf,-inf	inf,inf	3.90702,0.185953	0.00031447	0.000592658
2	chr17:5497595:G:C	5497595	NA,C	NA,G	NA,1	NA,-inf	NA,inf	NA,0.80117	0.000312795	0.000645323
2	chr17:4575632:T:G	4575632	NA,G	NA,T	NA,1	NA,inf	NA,inf	NA,0.876982	0.000311494	0.000642639
2	chr17:4648900:T:C	4648900	NA,C	NA,T	NA,1	NA,-inf	NA,inf	NA,0.824343	0.000311175	0.00064169
2	chr17:4670738:A:C	4670738	NA,C	NA,A	NA,1	NA,-inf	NA,inf	NA,0.799276	0.000311018	0.000641465
2	chr17:5154926:G:A	5154926	NA,A	NA,G	NA,1	NA,inf	NA,inf	NA,0.263118	0.000310617	0.000640709
2	chr17:5363862:A:G	5363862	NA,G	NA,A	NA,1	NA,-inf	NA,inf	NA,0.629136	0.000310303	0.000640353
2	chr17:5225731:C:A	5225731	NA,A	NA,C	NA,1	NA,inf	NA,inf	NA,1.21456	0.000309584	0.000640948
2	chr17:4633137:T:C	4633137	NA,C	NA,T	NA,1	NA,inf	NA,inf	NA,0.820975	0.00030944	0.000638103
2	chr17:4771863:C:A	4771863	NA,A	NA,C	NA,1	NA,-inf	NA,inf	NA,0.890094	0.000308863	0.000640279
2	chr17:5328697:A:T	5328697	NA,T	NA,A	NA,1	NA,-inf	NA,inf	NA,1.30936	0.000308691	0.000637194
2	chr17:4806293:C:T	4806293	T,NA	C,NA	1,NA	-inf,NA	inf,NA	1.18337,NA	0.000308207	0.000604149
2	chr17:5001603:TG:T	5001603	T,T	TG,TG	1,1	-inf,inf	inf,inf	1.43045,0.105332	0.000307813	0.000627791
2	chr17:5208542:A:G	5208542	NA,G	NA,A	NA,1	NA,-inf	NA,inf	NA,1.5746	0.000307173	0.000634075
2	chr17:4757368:T:C	4757368	NA,C	NA,T	NA,1	NA,-inf	NA,inf	NA,0.983671	0.000306487	0.000631807
2	chr17:5461582:C:T	5461582	NA,T	NA,C	NA,1	NA,-inf	NA,inf	NA,0.914057	0.000306262	0.000632286
2	chr17:4765336:T:C	4765336	NA,C	NA,T	NA,1	NA,-inf	NA,inf	NA,0.962117	0.000305826	0.000630424
2	chr17:4623384:A:G	4623384	NA,G	NA,A	NA,1	NA,-inf	NA,inf	NA,0.773406	0.000305288	0.000629587
2	chr17:5241401:A:G	5241401	G,G	A,A	1,1	inf,inf	inf,inf	0.441839,1.68004	0.000304511	0.000633825
2	chr17:5504075:A:G	5504075	NA,G	NA,A	NA,1	NA,inf	NA,inf	NA,0.590993	0.000303373	0.000625348
2	chr17:5140105:G:A	5140105	NA,A	NA,G	NA,1	NA,-inf	NA,inf	NA,1.93138	0.000302886	0.00062517
2	chr17:5195479:C:T	5195479	T,T	C,C	1,1	-inf,inf	inf,inf	0.174739,2.67205	0.000302661	0.000626957
2	chr17:4635205:C:T	4635205	NA,T	NA,C	NA,1	NA,-inf	NA,inf	NA,1.19508	0.000301965	0.000624465
2	chr17:4813960:T:C	4813960	C,NA	T,NA	1,NA	-inf,NA	inf,NA	0.853803,NA	0.000301928	0.000619903
2	chr17:5395837:G:A	5395837	NA,A	NA,G	NA,1	NA,-inf	NA,inf	NA,0.758223	0.000301873	0.000626032
2	chr17:4835728:G:A	4835728	A,NA	G,NA	1,NA	inf,NA	inf,NA	1.35857,NA	0.000300805	0.000623008
2	chr17:5100415:T:G	5100415	G,G	T,T	1,1	inf,inf	inf,inf	0.768359,1.7085	0.000300645	0.000623331
2	chr17:4643264:A:G	4643264	G,G	A,A	1,1	inf,inf	inf,inf	0.116868,2.3769	0.000300113	0.000620591
2	chr17:4574583:T:C	4574583	NA,C	NA,T	NA,1	NA,inf	NA,inf	NA,0.852173	0.000299388	0.000617669
2	chr17:4760437:G:T	4760437	T,NA	G,NA	1,NA	inf,NA	inf,NA	1.26726,NA	0.00029842	0.000586168
2	chr17:5505070:T:C	5505070	NA,C	NA,T	NA,1	NA,inf	NA,inf	NA,0.875182	0.000298342	0.00061479
2	chr17:4829240:T:C	4829240	C,C	T,T	1,1	inf,inf	inf,inf	3.32204,0.0924158	0.000298269	0.000534183
2	chr17:5352385:G:T	5352385	NA,T	NA,G	NA,1	NA,-inf	NA,inf	NA,1.05988	0.000298169	0.000614617
2	chr17:4556962:C:T	4556962	NA,T	NA,C	NA,1	NA,-inf	NA,inf	NA,0.867489	0.000297786	0.000613937
2	chr17:4933678:A:G	4933678	G,G	A,A	1,1	inf,inf	inf,inf	2.32037,0.771092	0.000297726	0.000619921
2	chr17:4573596:C:T	4573596	NA,T	NA,C	NA,1	NA,-inf	NA,inf	NA,0.862662	0.000297319	0.000613508
2	chr17:5238505:A:G	5238505	G,G	A,A	1,1	-inf,inf	inf,inf	0.272139,1.38659	0.00029729	0.000619372
2	chr17:4656776:GC:G	4656776	NA,G	NA,GC	NA,1	NA,-inf	NA,inf	NA,0.793901	0.000296321	0.000611061
2	chr17:4530882:G:A	4530882	NA,A	NA,G	NA,1	NA,-inf	NA,inf	NA,0.910539	0.000296047	0.000610215
2	chr17:4648512:G:A	4648512	NA,A	NA,G	NA,1	NA,-inf	NA,inf	NA,0.795093	0.00029573	0.000609837
2	chr17:5150207:G:A	5150207	NA,A	NA,G	NA,1	NA,inf	NA,inf	NA,0.244261	0.000295715	0.000609963
2	chr17:5205023:C:T	5205023	NA,T	NA,C	NA,1	NA,-inf	NA,inf	NA,1.27375	0.000295444	0.000610499
2	chr17:4532051:C:T	4532051	T,NA	C,NA	1,NA	-inf,NA	inf,NA	1.14828,NA	0.000295091	0.000607134
2	chr17:5431581:TCCA:T	5431581	T,NA	TCCA,NA	1,NA	inf,NA	inf,NA	1.23274,NA	0.000294372	0.000604137
2	chr17:4806292:AC:A	4806292	A,NA	AC,NA	1,NA	inf,NA	inf,NA	1.17556,NA	0.000293952	0.000576072
2	chr17:5020462:G:A	5020462	A,A	G,G	1,1	-inf,inf	inf,inf	1.51652,0.213093	0.000293374	0.000598053
2	chr17:5207963:C:T	5207963	NA,T	NA,C	NA,1	NA,-inf	NA,inf	NA,1.26724	0.000292839	0.000605109
2	chr17:5144304:ATATT:A	5144304	NA,A	NA,ATATT	NA,1	NA,-inf	NA,inf	NA,0.576958	0.000292123	0.000601978
2	chr17:4910336:A:G	4910336	NA,G	NA,A	NA,1	NA,-inf	NA,inf	NA,0.881136	0.000291984	0.000602104
2	chr17:5138401:G:A	5138401	NA,A	NA,G	NA,1	NA,-inf	NA,inf	NA,0.575595	0.000291282	0.000600246
2	chr17:4956117:C:T	4956117	NA,T	NA,C	NA,1	NA,inf	NA,inf	NA,1.18248	0.00029034	0.000598652
2	chr17:4692860:A:G	4692860	NA,G	NA,A	NA,1	NA,-inf	NA,inf	NA,0.772951	0.000290244	0.000598344
2	chr17:4543319:T:G	4543319	NA,G	NA,T	NA,1	NA,inf	NA,inf	NA,0.824704	0.000288311	0.000594528
2	chr17:4688501:G:A	4688501	NA,A	NA,G	NA,1	NA,-inf	NA,inf	NA,0.767521	0.000287556	0.000592802
2	chr17:5057948:C:T	5057948	NA,T	NA,C	NA,1	NA,inf	NA,inf	NA,0.549065	0.000286808	0.00059504
2	chr17:5499804:C:T	5499804	NA,T	NA,C	NA,1	NA,-inf	NA,inf	NA,0.658984	0.000286509	0.000590403
2	chr17:5360188:A:G	5360188	NA,G	NA,A	NA,1	NA,-inf	NA,inf	NA,0.874233	0.000285797	0.000589267
2	chr17:4754880:C:T	4754880	T,T	C,C	1,1	-inf,inf	inf,inf	0.786711,1.69041	0.000285759	0.000586086
2	chr17:4534163:C:T	4534163	NA,T	NA,C	NA,1	NA,-inf	NA,inf	NA,0.826243	0.000285715	0.000589139
2	chr17:5232029:C:A	5232029	NA,A	NA,C	NA,1	NA,inf	NA,inf	NA,1.07398	0.000284875	0.000589688
2	chr17:4818148:C:T	4818148	NA,T	NA,C	NA,1	NA,inf	NA,inf	NA,0.555713	0.000284698	0.000586731
2	chr17:4949592:C:T	4949592	NA,T	NA,C	NA,1	NA,inf	NA,inf	NA,1.20132	0.000284278	0.000586255
2	chr17:4658542:C:T	4658542	NA,T	NA,C	NA,1	NA,-inf	NA,inf	NA,0.768352	0.000284087	0.000585826
2	chr17:5374132:T:A	5374132	NA,A	NA,T	NA,1	NA,inf	NA,inf	NA,0.611694	0.000283931	0.000585383
2	chr17:5298951:G:A	5298951	NA,A	NA,G	NA,1	NA,-inf	NA,inf	NA,0.582166	0.000283338	0.000584667
2	chr17:5149276:G:A	5149276	NA,A	NA,G	NA,1	NA,-inf	NA,inf	NA,0.62819	0.000282504	0.000582158
2	chr17:5179911:A:G	5179911	NA,G	NA,A	NA,1	NA,-inf	NA,inf	NA,0.961905	0.000282084	0.000581729
2	chr17:4651223:G:A	4651223	NA,A	NA,G	NA,1	NA,-inf	NA,inf	NA,0.781008	0.000281917	0.000580977
2	chr17:4568094:T:G	4568094	NA,G	NA,T	NA,1	NA,inf	NA,inf	NA,0.819673	0.000281837	0.000581437
2	chr17:5476234:C:G	5476234	G,NA	C,NA	1,NA	inf,NA	inf,NA	1.12861,NA	0.000281496	0.000560952
2	chr17:4775905:C:T	4775905	T,T	C,C	1,1	-inf,inf	inf,inf	1.8159,0.179635	0.000281078	0.000589241
2	chr17:5213721:G:A	5213721	NA,A	NA,G	NA,1	NA,-inf	NA,inf	NA,0.735577	0.000280789	0.000578624
2	chr17:5374133:CT:C	5374133	NA,C	NA,CT	NA,1	NA,inf	NA,inf	NA,0.601066	0.000280213	0.000577728
2	chr17:4774416:C:T	4774416	NA,T	NA,C	NA,1	NA,inf	NA,inf	NA,0.384632	0.00027997	0.000577237
2	chr17:5207919:T:C	5207919	NA,C	NA,T	NA,1	NA,inf	NA,inf	NA,0.512025	0.00027967	0.00057672
2	chr17:4641975:T:TG	4641975	NA,TG	NA,T	NA,1	NA,-inf	NA,inf	NA,0.752685	0.000279507	0.000576208
2	chr17:5184183:T:C	5184183	NA,C	NA,T	NA,1	NA,-inf	NA,inf	NA,0.955728	0.000279455	0.000576305
2	chr17:5322072:T:C	5322072	NA,C	NA,T	NA,1	NA,-inf	NA,inf	NA,0.595857	0.000278998	0.00057517
2	chr17:5379927:G:A	5379927	NA,A	NA,G	NA,1	NA,-inf	NA,inf	NA,0.660956	0.000277692	0.000572201
2	chr17:4733536:G:A	4733536	A,NA	G,NA	1,NA	-inf,NA	inf,NA	0.808208,NA	0.000277595	0.000570166
2	chr17:4775282:G:A	4775282	NA,A	NA,G	NA,1	NA,-inf	NA,inf	NA,0.841234	0.000276419	0.000569758
2	chr17:4829596:G:A	4829596	A,NA	G,NA	1,NA	-inf,NA	inf,NA	0.576466,NA	0.000276048	0.000563485
2	chr17:4546641:A:C	4546641	NA,C	NA,A	NA,1	NA,-inf	NA,inf	NA,0.811924	0.000275903	0.000568775
2	chr17:5300713:G:A	5300713	NA,A	NA,G	NA,1	NA,-inf	NA,inf	NA,0.559642	0.000275253	0.000567981
2	chr17:4908250:C:G	4908250	G,G	C,C	1,1	inf,inf	inf,inf	4.01506,0.198741	0.000274448	0.000517578
2	chr17:4867154:T:G	4867154	G,G	T,T	1,1	inf,inf	inf,inf	1.65202,1.39243	0.000274341	0.000571092
2	chr17:4737436:T:C	4737436	NA,C	NA,T	NA,1	NA,-inf	NA,inf	NA,0.791758	0.00027423	0.000565354
2	chr17:4637612:C:T	4637612	NA,T	NA,C	NA,1	NA,inf	NA,inf	NA,0.836334	0.000274043	0.000564924
2	chr17:4629015:G:A	4629015	NA,A	NA,G	NA,1	NA,-inf	NA,inf	NA,0.894245	0.00027365	0.000564382
2	chr17:4645113:C:G	4645113	NA,G	NA,C	NA,1	NA,-inf	NA,inf	NA,0.761555	0.000271534	0.000559586
2	chr17:5507907:G:A	5507907	NA,A	NA,G	NA,1	NA,-inf	NA,inf	NA,0.89341	0.000271349	0.000559241
2	chr17:4722771:G:A	4722771	NA,A	NA,G	NA,1	NA,-inf	NA,inf	NA,0.670763	0.000271088	0.000558627
2	chr17:5008576:T:G	5008576	G,NA	T,NA	1,NA	-inf,NA	inf,NA	0.619425,NA	0.000270541	0.000552607
2	chr17:5278927:C:G	5278927	G,NA	C,NA	1,NA	-inf,NA	inf,NA	0.664943,NA	0.000270427	0.000562148
2	chr17:4726925:G:A	4726925	NA,A	NA,G	NA,1	NA,-inf	NA,inf	NA,0.774709	0.000270338	0.000557336
2	chr17:4652118:G:A	4652118	NA,A	NA,G	NA,1	NA,-inf	NA,inf	NA,0.745808	0.000270323	0.000557436
2	chr17:5179831:T:C	5179831	C,NA	T,NA	1,NA	inf,NA	inf,NA	1.1783,NA	0.000270192	0.000528079
2	chr17:5123902:T:C	5123902	NA,C	NA,T	NA,1	NA,-inf	NA,inf	NA,0.904996	0.000268857	0.000554879
2	chr17:5121256:C:G	5121256	NA,G	NA,C	NA,1	NA,-inf	NA,inf	NA,0.74496	0.000268761	0.000553844
2	chr17:5474416:A:G	5474416	NA,G	NA,A	NA,1	NA,-inf	NA,inf	NA,0.616979	0.000268209	0.000552697
2	chr17:4608997:C:T	4608997	T,T	C,C	1,1	-inf,inf	inf,inf	1.82916,0.129452	0.000267648	0.000549473
2	chr17:5097693:GA:G	5097693	NA,G	NA,GA	NA,1	NA,inf	NA,inf	NA,0.318071	0.000266384	0.000549277
2	chr17:4763109:G:A	4763109	NA,A	NA,G	NA,1	NA,-inf	NA,inf	NA,0.913474	0.000266205	0.000548941
2	chr17:5335779:T:C	5335779	NA,C	NA,T	NA,1	NA,-inf	NA,inf	NA,0.984233	0.000266126	0.000548572
2	chr17:4535777:C:T	4535777	NA,T	NA,C	NA,1	NA,-inf	NA,inf	NA,0.768514	0.000266007	0.000548617
2	chr17:4798890:C:T	4798890	NA,T	NA,C	NA,1	NA,inf	NA,inf	NA,0.759124	0.000265783	0.000548094
2	chr17:4725789:G:A	4725789	NA,A	NA,G	NA,1	NA,-inf	NA,inf	NA,0.761103	0.000265399	0.000547157
2	chr17:5356643:A:G	5356643	NA,G	NA,A	NA,1	NA,-inf	NA,inf	NA,0.817133	0.000264572	0.000545512
2	chr17:4530667:G:A	4530667	NA,A	NA,G	NA,1	NA,inf	NA,inf	NA,0.763709	0.000263651	0.000543467
2	chr17:4533007:G:A	4533007	NA,A	NA,G	NA,1	NA,-inf	NA,inf	NA,0.71298	0.00026308	0.000542354
2	chr17:5447015:C:T	5447015	NA,T	NA,C	NA,1	NA,-inf	NA,inf	NA,0.839818	0.000262476	0.000541196
2	chr17:5012133:T:TC	5012133	NA,TC	NA,T	NA,1	NA,inf	NA,inf	NA,0.987184	0.000262299	0.000540682
2	chr17:5128141:C:A	5128141	NA,A	NA,C	NA,1	NA,-inf	NA,inf	NA,0.523277	0.000262074	0.000540069
2	chr17:5327718:C:T	5327718	NA,T	NA,C	NA,1	NA,-inf	NA,inf	NA,0.972923	0.000261909	0.000539877
2	chr17:4820246:G:A	4820246	A,A	G,G	1,1	inf,inf	inf,inf	1.64272,0.971109	0.000261693	0.000545005
2	chr17:5231525:C:T	5231525	NA,T	NA,C	NA,1	NA,-inf	NA,inf	NA,0.726205	0.000261463	0.000538809
2	chr17:5129250:C:T	5129250	NA,T	NA,C	NA,1	NA,-inf	NA,inf	NA,0.522091	0.000261357	0.000538593
2	chr17:5294093:C:T	5294093	NA,T	NA,C	NA,1	NA,-inf	NA,inf	NA,0.540152	0.000261234	0.000539034
2	chr17:5340511:A:G	5340511	NA,G	NA,A	NA,1	NA,inf	NA,inf	NA,0.550962	0.000259136	0.000534231
2	chr17:5521335:G:A	5521335	NA,A	NA,G	NA,1	NA,inf	NA,inf	NA,0.770933	0.000258799	0.000533307
2	chr17:5114079:ATAGT:A	5114079	NA,A	NA,ATAGT	NA,1	NA,-inf	NA,inf	NA,1.13073	0.00025875	0.000533698
2	chr17:4648378:G:A	4648378	NA,A	NA,G	NA,1	NA,-inf	NA,inf	NA,0.733427	0.000258515	0.000532765
2	chr17:5325379:A:C	5325379	NA,C	NA,A	NA,1	NA,inf	NA,inf	NA,0.855756	0.000257799	0.000531437
2	chr17:4737831:A:G	4737831	NA,G	NA,A	NA,1	NA,inf	NA,inf	NA,0.782112	0.000257763	0.000531261
2	chr17:5439200:C:T	5439200	NA,T	NA,C	NA,1	NA,inf	NA,inf	NA,0.731836	0.000257604	0.000530905
2	chr17:4564981:G:A	4564981	NA,A	NA,G	NA,1	NA,inf	NA,inf	NA,0.744046	0.000257224	0.000530018
2	chr17:4731212:C:T	4731212	NA,T	NA,C	NA,1	NA,inf	NA,inf	NA,0.7752	0.000257058	0.000529869
2	chr17:4650038:T:C	4650038	NA,C	NA,T	NA,1	NA,-inf	NA,inf	NA,0.714051	0.000256953	0.000529855
2	chr17:4553030:C:A	4553030	NA,A	NA,C	NA,1	NA,inf	NA,inf	NA,0.667494	0.000256727	0.000529104
2	chr17:4657562:C:T	4657562	NA,T	NA,C	NA,1	NA,-inf	NA,inf	NA,0.701093	0.000254939	0.000525717
2	chr17:4841942:C:T	4841942	T,NA	C,NA	1,NA	inf,NA	inf,NA	1.27503,NA	0.000254758	0.000527608
2	chr17:5113482:T:C	5113482	NA,C	NA,T	NA,1	NA,inf	NA,inf	NA,1.00421	0.00025461	0.000524963
2	chr17:5507928:G:A	5507928	NA,A	NA,G	NA,1	NA,-inf	NA,inf	NA,0.903672	0.000254528	0.000527503
2	chr17:5284961:T:C	5284961	NA,C	NA,T	NA,1	NA,-inf	NA,inf	NA,1.06745	0.000254515	0.000525699
2	chr17:4998687:C:T	4998687	T,NA	C,NA	1,NA	inf,NA	inf,NA	1.30458,NA	0.00025435	0.000527709
2	chr17:5374909:G:A	5374909	NA,A	NA,G	NA,1	NA,inf	NA,inf	NA,0.877744	0.000253964	0.000523528
2	chr17:5294580:CT:C	5294580	NA,C	NA,CT	NA,1	NA,inf	NA,inf	NA,0.716917	0.000253205	0.000523373
2	chr17:5509577:G:A	5509577	NA,A	NA,G	NA,1	NA,-inf	NA,inf	NA,0.956877	0.000252819	0.00052255
2	chr17:5271997:AAG:A	5271997	NA,A	NA,AAG	NA,1	NA,-inf	NA,inf	NA,0.509778	0.000252404	0.00052081
2	chr17:4741314:GA:G	4741314	NA,G	NA,GA	NA,1	NA,-inf	NA,inf	NA,0.647137	0.000251577	0.000518489
2	chr17:4739388:C:T	4739388	NA,T	NA,C	NA,1	NA,inf	NA,inf	NA,0.704719	0.000251344	0.000518067
2	chr17:4899390:G:A	4899390	A,A	G,G	1,1	inf,inf	inf,inf	1.91714,0.684939	0.000250859	0.000523042
2	chr17:5231909:A:G	5231909	G,NA	A,NA	1,NA	-inf,NA	inf,NA	0.757787,NA	0.000250293	0.000513927
2	chr17:4795980:T:G	4795980	G,NA	T,NA	1,NA	-inf,NA	inf,NA	1.03255,NA	0.000250196	0.00051441
2	chr17:5280853:A:G	5280853	NA,G	NA,A	NA,1	NA,-inf	NA,inf	NA,1.07974	0.000249969	0.000516361
2	chr17:5006741:G:A	5006741	NA,A	NA,G	NA,1	NA,inf	NA,inf	NA,0.971784	0.000249673	0.000514649
2	chr17:5379781:C:T	5379781	NA,T	NA,C	NA,1	NA,inf	NA,inf	NA,0.531235	0.000249326	0.000514041
2	chr17:4534800:C:T	4534800	NA,T	NA,C	NA,1	NA,inf	NA,inf	NA,0.721807	0.000249258	0.000513689
2	chr17:5176970:C:T	5176970	NA,T	NA,C	NA,1	NA,-inf	NA,inf	NA,0.693276	0.000249123	0.000513375
2	chr17:4534605:G:GCCAGGC	4534605	NA,GCCAGGC	NA,G	NA,1	NA,-inf	NA,inf	NA,0.765064	0.000249084	0.000513364
2	chr17:5495197:A:G	5495197	NA,G	NA,A	NA,1	NA,-inf	NA,inf	NA,0.841754	0.000248094	0.000513956
2	chr17:5060766:T:C	5060766	NA,C	NA,T	NA,1	NA,-inf	NA,inf	NA,1.10408	0.000248025	0.000510949
2	chr17:5153725:G:A	5153725	NA,A	NA,G	NA,1	NA,-inf	NA,inf	NA,0.874992	0.000247558	0.000510509
2	chr17:5453056:C:G	5453056	NA,G	NA,C	NA,1	NA,inf	NA,inf	NA,0.886712	0.00024729	0.000510026
2	chr17:4987149:G:A	4987149	NA,A	NA,G	NA,1	NA,inf	NA,inf	NA,0.936509	0.000246866	0.000508838
2	chr17:4540125:G:A	4540125	NA,A	NA,G	NA,1	NA,inf	NA,inf	NA,0.710763	0.000246725	0.000508745
2	chr17:5260200:A:G	5260200	NA,G	NA,A	NA,1	NA,inf	NA,inf	NA,0.876448	0.000246072	0.000507227
2	chr17:4980293:G:A	4980293	A,NA	G,NA	1,NA	inf,NA	inf,NA	1.21244,NA	0.000245135	0.000485831
2	chr17:5358627:C:T	5358627	NA,T	NA,C	NA,1	NA,-inf	NA,inf	NA,0.802039	0.000244943	0.00050508
2	chr17:5311090:G:A	5311090	NA,A	NA,G	NA,1	NA,-inf	NA,inf	NA,0.524517	0.000244385	0.00050368
2	chr17:5057666:T:C	5057666	NA,C	NA,T	NA,1	NA,-inf	NA,inf	NA,1.06824	0.000244051	0.0005055
2	chr17:5008593:T:C	5008593	NA,C	NA,T	NA,1	NA,-inf	NA,inf	NA,0.468753	0.000243568	0.000501914
2	chr17:4779446:A:G	4779446	NA,G	NA,A	NA,1	NA,-inf	NA,inf	NA,0.754176	0.00024244	0.000499736
2	chr17:5146628:A:G	5146628	NA,G	NA,A	NA,1	NA,-inf	NA,inf	NA,0.67482	0.000242067	0.000498835
2	chr17:4798525:G:T	4798525	NA,T	NA,G	NA,1	NA,inf	NA,inf	NA,0.862109	0.00024201	0.000498626
2	chr17:5301499:C:G	5301499	NA,G	NA,C	NA,1	NA,-inf	NA,inf	NA,1.03392	0.000241427	0.000498588
2	chr17:4646605:G:A	4646605	NA,A	NA,G	NA,1	NA,-inf	NA,inf	NA,0.671182	0.00024126	0.00049733
2	chr17:5360733:G:A	5360733	NA,A	NA,G	NA,1	NA,-inf	NA,inf	NA,0.83371	0.000240979	0.00049685
2	chr17:5496098:G:A	5496098	NA,A	NA,G	NA,1	NA,-inf	NA,inf	NA,0.937034	0.000240824	0.000497757
2	chr17:5480381:C:T	5480381	NA,T	NA,C	NA,1	NA,-inf	NA,inf	NA,0.597809	0.000240657	0.0004966
2	chr17:5471767:T:C	5471767	NA,C	NA,T	NA,1	NA,inf	NA,inf	NA,0.780853	0.000240051	0.000494888
2	chr17:5316268:T:C	5316268	NA,C	NA,T	NA,1	NA,-inf	NA,inf	NA,0.508246	0.000239128	0.000492973
2	chr17:4892976:C:T	4892976	T,T	C,C	1,1	inf,inf	inf,inf	1.8081,0.769946	0.000239076	0.000498217
2	chr17:5182737:C:T	5182737	NA,T	NA,C	NA,1	NA,-inf	NA,inf	NA,1.11146	0.000238689	0.000493093
2	chr17:4679529:G:A	4679529	NA,A	NA,G	NA,1	NA,-inf	NA,inf	NA,0.65374	0.000238674	0.000492141
2	chr17:5525889:T:C	5525889	NA,C	NA,T	NA,1	NA,-inf	NA,inf	NA,0.659114	0.000238545	0.00049386
2	chr17:5238470:A:G	5238470	G,NA	A,NA	1,NA	-inf,NA	inf,NA	0.773633,NA	0.00023849	0.000489701
2	chr17:5330027:C:T	5330027	NA,T	NA,C	NA,1	NA,-inf	NA,inf	NA,0.749083	0.000237499	0.000489666
2	chr17:4566639:T:C	4566639	NA,C	NA,T	NA,1	NA,-inf	NA,inf	NA,0.711779	0.000237341	0.000489463
2	chr17:5423941:T:G	5423941	G,NA	T,NA	1,NA	-inf,NA	inf,NA	0.0526104,NA	0.000235858	0.000486427
2	chr17:5279394:G:A	5279394	NA,A	NA,G	NA,1	NA,-inf	NA,inf	NA,1.03376	0.000235139	0.000485685
2	chr17:5352555:G:T	5352555	NA,T	NA,G	NA,1	NA,-inf	NA,inf	NA,0.734889	0.000234141	0.00048274
2	chr17:5170868:A:G	5170868	NA,G	NA,A	NA,1	NA,-inf	NA,inf	NA,1.09082	0.000233989	0.000483367
2	chr17:5232549:C:T	5232549	T,NA	C,NA	1,NA	-inf,NA	inf,NA	0.637113,NA	0.000233516	0.000478912
2	chr17:5180757:T:G	5180757	NA,G	NA,T	NA,1	NA,-inf	NA,inf	NA,1.09378	0.000233366	0.000482077
2	chr17:4979378:C:T	4979378	NA,T	NA,C	NA,1	NA,inf	NA,inf	NA,0.579955	0.000232857	0.000480257
2	chr17:4666298:G:A	4666298	NA,A	NA,G	NA,1	NA,-inf	NA,inf	NA,0.641688	0.000232723	0.000479886
2	chr17:4797256:A:G	4797256	NA,G	NA,A	NA,1	NA,-inf	NA,inf	NA,0.831753	0.000232486	0.000479806
2	chr17:4529093:A:G	4529093	NA,G	NA,A	NA,1	NA,inf	NA,inf	NA,0.524806	0.000232453	0.00047886
2	chr17:5464230:T:C	5464230	C,NA	T,NA	1,NA	inf,NA	inf,NA	1.12218,NA	0.000232395	0.000480796
2	chr17:4799308:T:G	4799308	NA,G	NA,T	NA,1	NA,-inf	NA,inf	NA,0.817542	0.000231324	0.000477431
2	chr17:5306723:G:T	5306723	T,NA	G,NA	1,NA	-inf,NA	inf,NA	0.736965,NA	0.000231098	0.000474682
2	chr17:5177049:A:C	5177049	C,C	A,A	1,1	inf,inf	inf,inf	0.391406,1.95467	0.000230524	0.000477909
2	chr17:5082065:A:C	5082065	NA,C	NA,A	NA,1	NA,-inf	NA,inf	NA,1.04804	0.000230416	0.000474834
2	chr17:4861064:C:T	4861064	T,T	C,C	1,1	-inf,-inf	inf,inf	3.64338,0.0636454	0.000230335	0.000436171
2	chr17:5502671:G:A	5502671	NA,A	NA,G	NA,1	NA,-inf	NA,inf	NA,0.869165	0.000229881	0.000476076
2	chr17:4678731:G:C	4678731	NA,C	NA,G	NA,1	NA,-inf	NA,inf	NA,0.633628	0.000229792	0.000473827
2	chr17:5009214:C:T	5009214	NA,T	NA,C	NA,1	NA,inf	NA,inf	NA,0.909289	0.000229783	0.000473649
2	chr17:4648267:C:T	4648267	NA,T	NA,C	NA,1	NA,-inf	NA,inf	NA,0.64258	0.000229479	0.000473241
2	chr17:5208984:C:T	5208984	NA,T	NA,C	NA,1	NA,-inf	NA,inf	NA,1.08458	0.000228996	0.000473027
2	chr17:4976357:TAATG:T	4976357	NA,T	NA,TAATG	NA,1	NA,inf	NA,inf	NA,0.878892	0.000228298	0.000470569
2	chr17:4974037:C:T	4974037	NA,T	NA,C	NA,1	NA,inf	NA,inf	NA,0.878892	0.000228298	0.000470569
2	chr17:4742170:G:A	4742170	NA,A	NA,G	NA,1	NA,-inf	NA,inf	NA,0.674108	0.000227761	0.000469393
2	chr17:4603578:G:A	4603578	A,A	G,G	1,1	-inf,inf	inf,inf	1.72898,0.180947	0.000227728	0.000467397
2	chr17:4974940:A:G	4974940	NA,G	NA,A	NA,1	NA,inf	NA,inf	NA,0.563124	0.000227571	0.000469358
2	chr17:4745039:A:G	4745039	NA,G	NA,A	NA,1	NA,-inf	NA,inf	NA,0.581913	0.000227561	0.000469004
2	chr17:4729742:T:C	4729742	NA,C	NA,T	NA,1	NA,inf	NA,inf	NA,0.584289	0.000227491	0.000469186
2	chr17:4925778:T:C	4925778	NA,C	NA,T	NA,1	NA,inf	NA,inf	NA,0.878645	0.000227231	0.000468108
2	chr17:5338832:T:A	5338832	NA,A	NA,T	NA,1	NA,-inf	NA,inf	NA,0.718606	0.000227113	0.000468246
2	chr17:4870832:AAACT:A	4870832	NA,A	NA,AAACT	NA,1	NA,inf	NA,inf	NA,0.153996	0.000227023	0.000467986
2	chr17:4642286:C:T	4642286	T,T	C,C	1,1	inf,inf	inf,inf	0.163623,2.14838	0.000226873	0.000468968
2	chr17:5262382:C:T	5262382	NA,T	NA,C	NA,1	NA,-inf	NA,inf	NA,0.563973	0.000226791	0.000470653
2	chr17:5289584:A:G	5289584	NA,G	NA,A	NA,1	NA,-inf	NA,inf	NA,1.00169	0.00022675	0.000468301
2	chr17:4618193:G:A	4618193	NA,A	NA,G	NA,1	NA,-inf	NA,inf	NA,0.804003	0.000226582	0.000466946
2	chr17:5447549:G:A	5447549	NA,A	NA,G	NA,1	NA,inf	NA,inf	NA,0.732045	0.000226295	0.00046846
2	chr17:5194666:CTT:C	5194666	NA,C	NA,CTT	NA,1	NA,-inf	NA,inf	NA,1.06926	0.000226223	0.000467291
2	chr17:4935013:A:G	4935013	NA,G	NA,A	NA,1	NA,inf	NA,inf	NA,0.906102	0.000226164	0.000466273
2	chr17:5510348:G:A	5510348	NA,A	NA,G	NA,1	NA,-inf	NA,inf	NA,0.519455	0.000225344	0.000464363
2	chr17:4707655:T:G	4707655	NA,G	NA,T	NA,1	NA,-inf	NA,inf	NA,0.666169	0.000224802	0.000463257
2	chr17:5352278:C:T	5352278	NA,T	NA,C	NA,1	NA,-inf	NA,inf	NA,0.71062	0.000224233	0.000462307
2	chr17:4613748:G:A	4613748	NA,A	NA,G	NA,1	NA,inf	NA,inf	NA,0.61478	0.00022411	0.000461889
2	chr17:5418197:T:C	5418197	NA,C	NA,T	NA,1	NA,inf	NA,inf	NA,0.156544	0.000224082	0.00046186
2	chr17:5196707:G:A	5196707	A,A	G,G	1,1	inf,inf	inf,inf	0.353525,1.98359	0.000223736	0.000463741
2	chr17:4545955:T:C	4545955	NA,C	NA,T	NA,1	NA,inf	NA,inf	NA,0.654012	0.000223729	0.000461064
2	chr17:5437251:C:T	5437251	NA,T	NA,C	NA,1	NA,inf	NA,inf	NA,0.618195	0.000223695	0.000461119
2	chr17:4926284:C:T	4926284	NA,T	NA,C	NA,1	NA,inf	NA,inf	NA,0.867548	0.00022316	0.000459732
2	chr17:4615439:G:A	4615439	NA,A	NA,G	NA,1	NA,inf	NA,inf	NA,0.662507	0.000222979	0.000459957
2	chr17:5276689:A:G	5276689	NA,G	NA,A	NA,1	NA,inf	NA,inf	NA,0.550574	0.000222949	0.000459849
2	chr17:5363644:T:C	5363644	NA,C	NA,T	NA,1	NA,-inf	NA,inf	NA,0.707501	0.000222888	0.000459535
2	chr17:4799218:C:G	4799218	NA,G	NA,C	NA,1	NA,inf	NA,inf	NA,0.422145	0.000221497	0.000456612
2	chr17:4711680:T:G	4711680	NA,G	NA,T	NA,1	NA,-inf	NA,inf	NA,0.644132	0.000220922	0.000455261
2	chr17:4703303:C:T	4703303	NA,T	NA,C	NA,1	NA,-inf	NA,inf	NA,0.650036	0.000220481	0.000454344
2	chr17:5125819:A:T	5125819	NA,T	NA,A	NA,1	NA,-inf	NA,inf	NA,1.3883	0.000220432	0.000455029
2	chr17:4590704:G:A	4590704	NA,A	NA,G	NA,1	NA,-inf	NA,inf	NA,0.615063	0.000220103	0.000453597
2	chr17:5152411:A:AT	5152411	AT,NA	A,NA	1,NA	inf,NA	inf,NA	1.05714,NA	0.000219278	0.000453965
2	chr17:5458547:C:T	5458547	NA,T	NA,C	NA,1	NA,-inf	NA,inf	NA,0.720321	0.000219247	0.000451866
2	chr17:4801224:G:A	4801224	NA,A	NA,G	NA,1	NA,-inf	NA,inf	NA,0.781783	0.00021899	0.000451956
2	chr17:4735723:A:AG	4735723	NA,AG	NA,A	NA,1	NA,inf	NA,inf	NA,0.849869	0.000218983	0.000451458
2	chr17:5370977:T:TC	5370977	NA,TC	NA,T	NA,1	NA,-inf	NA,inf	NA,0.664347	0.000218373	0.000450552
2	chr17:4699647:C:T	4699647	NA,T	NA,C	NA,1	NA,-inf	NA,inf	NA,0.625687	0.000218112	0.000449491
2	chr17:5426729:C:T	5426729	T,NA	C,NA	1,NA	inf,NA	inf,NA	1.04378,NA	0.000218029	0.00045078
2	chr17:5086179:T:C	5086179	NA,C	NA,T	NA,1	NA,inf	NA,inf	NA,0.959463	0.000217822	0.000451079
2	chr17:5505886:A:C	5505886	NA,C	NA,A	NA,1	NA,-inf	NA,inf	NA,0.585317	0.000217805	0.000449254
2	chr17:5063625:C:T	5063625	NA,T	NA,C	NA,1	NA,-inf	NA,inf	NA,0.831155	0.000217035	0.000447289
2	chr17:4754842:G:A	4754842	A,A	G,G	1,1	inf,-inf	inf,inf	1.45269,0.754579	0.00021697	0.000440691
2	chr17:5255899:A:G	5255899	G,G	A,A	1,1	-inf,-inf	inf,inf	0.803237,1.21707	0.000216629	0.000447145
2	chr17:4770169:T:G	4770169	NA,G	NA,T	NA,1	NA,inf	NA,inf	NA,0.639221	0.00021649	0.000445677
2	chr17:4608342:TAGG:T	4608342	T,T	TAGG,TAGG	1,1	-inf,inf	inf,inf	1.71168,0.176741	0.000216323	0.000444194
2	chr17:4746492:C:T	4746492	T,NA	C,NA	1,NA	inf,NA	inf,NA	0.774931,NA	0.00021631	0.000447295
2	chr17:5177860:C:T	5177860	NA,T	NA,C	NA,1	NA,-inf	NA,inf	NA,0.605033	0.000216276	0.000445695
2	chr17:5449199:C:T	5449199	NA,T	NA,C	NA,1	NA,inf	NA,inf	NA,0.698143	0.000215995	0.000447072
2	chr17:5182094:C:T	5182094	NA,T	NA,C	NA,1	NA,-inf	NA,inf	NA,0.653464	0.000215972	0.000445062
2	chr17:4713355:G:A	4713355	NA,A	NA,G	NA,1	NA,-inf	NA,inf	NA,0.629921	0.000215968	0.000445056
2	chr17:4789538:G:A	4789538	NA,A	NA,G	NA,1	NA,-inf	NA,inf	NA,0.78381	0.000215789	0.000445209
2	chr17:4593330:C:T	4593330	NA,T	NA,C	NA,1	NA,inf	NA,inf	NA,0.622146	0.000215328	0.000443803
2	chr17:4979264:A:C	4979264	NA,C	NA,A	NA,1	NA,inf	NA,inf	NA,0.531668	0.000215283	0.000444003
2	chr17:5087209:T:G	5087209	NA,G	NA,T	NA,1	NA,inf	NA,inf	NA,0.948902	0.000215006	0.000445229
2	chr17:5026978:T:C	5026978	NA,C	NA,T	NA,1	NA,inf	NA,inf	NA,0.404875	0.000214902	0.000443189
2	chr17:5440872:T:A	5440872	NA,A	NA,T	NA,1	NA,inf	NA,inf	NA,0.587127	0.000214671	0.0004425
2	chr17:4918329:A:T	4918329	NA,T	NA,A	NA,1	NA,inf	NA,inf	NA,0.838673	0.000214611	0.000442128
2	chr17:4705288:G:T	4705288	NA,T	NA,G	NA,1	NA,-inf	NA,inf	NA,0.63013	0.000214478	0.000441981
2	chr17:4994227:T:C	4994227	NA,C	NA,T	NA,1	NA,inf	NA,inf	NA,0.527303	0.000214365	0.00044211
2	chr17:5224523:C:T	5224523	NA,T	NA,C	NA,1	NA,inf	NA,inf	NA,0.744641	0.000214184	0.000441808
2	chr17:5084432:C:T	5084432	NA,T	NA,C	NA,1	NA,inf	NA,inf	NA,0.946347	0.000214028	0.000443195
2	chr17:5155343:CA:C	5155343	NA,C	NA,CA	NA,1	NA,inf	NA,inf	NA,0.962774	0.000213975	0.000442631
2	chr17:4790607:G:C	4790607	NA,C	NA,G	NA,1	NA,-inf	NA,inf	NA,0.563641	0.00021388	0.000442169
2	chr17:4822848:T:G	4822848	G,NA	T,NA	1,NA	-inf,NA	inf,NA	0.390827,NA	0.000213348	0.000441503
2	chr17:4948480:C:T	4948480	T,NA	C,NA	1,NA	inf,NA	inf,NA	1.13079,NA	0.000212941	0.000441016
2	chr17:4733721:C:T	4733721	NA,T	NA,C	NA,1	NA,inf	NA,inf	NA,0.880125	0.000212794	0.000438688
2	chr17:4560688:T:G	4560688	NA,G	NA,T	NA,1	NA,inf	NA,inf	NA,0.566281	0.00021268	0.000438341
2	chr17:4930816:A:T	4930816	NA,T	NA,A	NA,1	NA,inf	NA,inf	NA,1.35722	0.000212644	0.000438957
2	chr17:4909889:C:G	4909889	NA,G	NA,C	NA,1	NA,-inf	NA,inf	NA,0.377284	0.000212463	0.000437722
2	chr17:4568697:G:A	4568697	NA,A	NA,G	NA,1	NA,-inf	NA,inf	NA,0.607331	0.000212337	0.000437843
2	chr17:4706071:A:G	4706071	NA,G	NA,A	NA,1	NA,-inf	NA,inf	NA,0.52489	0.000212307	0.000437537
2	chr17:5109800:G:A	5109800	NA,A	NA,G	NA,1	NA,inf	NA,inf	NA,1.03329	0.000211771	0.000438113
2	chr17:5430717:A:G	5430717	G,NA	A,NA	1,NA	-inf,NA	inf,NA	0.0770815,NA	0.000211168	0.000435458
2	chr17:4782327:C:A	4782327	A,A	C,C	1,1	-inf,-inf	inf,inf	1.7636,0.0476827	0.000211148	0.000444006
2	chr17:5128651:G:A	5128651	NA,A	NA,G	NA,1	NA,-inf	NA,inf	NA,0.405876	0.000211142	0.000435128
2	chr17:5199971:A:C	5199971	NA,C	NA,A	NA,1	NA,inf	NA,inf	NA,0.468699	0.000210658	0.000434441
2	chr17:4911906:A:G	4911906	NA,G	NA,A	NA,1	NA,inf	NA,inf	NA,0.64006	0.00020987	0.000432698
2	chr17:4772106:A:C	4772106	NA,C	NA,A	NA,1	NA,inf	NA,inf	NA,0.66839	0.000209642	0.000432148
2	chr17:5128538:C:T	5128538	T,NA	C,NA	1,NA	-inf,NA	inf,NA	0.679231,NA	0.000209494	0.000429969
2	chr17:4971768:A:C	4971768	NA,C	NA,A	NA,1	NA,inf	NA,inf	NA,0.358249	0.000209205	0.00043138
2	chr17:4824307:A:G	4824307	NA,G	NA,A	NA,1	NA,-inf	NA,inf	NA,0.745568	0.000208815	0.000432294
2	chr17:4650470:T:G	4650470	NA,G	NA,T	NA,1	NA,-inf	NA,inf	NA,0.769645	0.000208765	0.000430408
2	chr17:5519203:T:C	5519203	NA,C	NA,T	NA,1	NA,-inf	NA,inf	NA,0.450262	0.000208617	0.000430375
2	chr17:4913127:G:A	4913127	NA,A	NA,G	NA,1	NA,-inf	NA,inf	NA,0.281903	0.000208572	0.000429449
2	chr17:4944441:G:A	4944441	NA,A	NA,G	NA,1	NA,-inf	NA,inf	NA,0.367885	0.000208526	0.000429735
2	chr17:5219728:G:T	5219728	NA,T	NA,G	NA,1	NA,inf	NA,inf	NA,0.723675	0.000208426	0.000429923
2	chr17:4584560:T:C	4584560	NA,C	NA,T	NA,1	NA,-inf	NA,inf	NA,0.623161	0.000208407	0.000429782
2	chr17:5322156:C:T	5322156	NA,T	NA,C	NA,1	NA,-inf	NA,inf	NA,0.409651	0.000208369	0.000429885
2	chr17:5493197:C:A	5493197	NA,A	NA,C	NA,1	NA,-inf	NA,inf	NA,0.794259	0.000208243	0.000430292
2	chr17:5282326:G:A	5282326	NA,A	NA,G	NA,1	NA,-inf	NA,inf	NA,0.636862	0.000208216	0.000429351
2	chr17:4723461:G:A	4723461	A,NA	G,NA	1,NA	inf,NA	inf,NA	0.710315,NA	0.00020812	0.000429217
2	chr17:5509636:C:T	5509636	T,NA	C,NA	1,NA	inf,NA	inf,NA	1.02287,NA	0.000207823	0.000429973
2	chr17:4822249:A:G	4822249	NA,G	NA,A	NA,1	NA,inf	NA,inf	NA,0.510537	0.000207779	0.000428166
2	chr17:4621299:G:A	4621299	A,A	G,G	1,1	-inf,-inf	inf,inf	1.45266,0.535972	0.000207772	0.00042696
2	chr17:4545855:T:C	4545855	NA,C	NA,T	NA,1	NA,inf	NA,inf	NA,0.604044	0.000207656	0.000427945
2	chr17:4745445:A:G	4745445	NA,G	NA,A	NA,1	NA,-inf	NA,inf	NA,0.701985	0.000207498	0.000427682
2	chr17:4914134:G:A	4914134	NA,A	NA,G	NA,1	NA,inf	NA,inf	NA,1.04592	0.000207181	0.000427223
2	chr17:5097082:G:A	5097082	NA,A	NA,G	NA,1	NA,-inf	NA,inf	NA,0.94923	0.000206578	0.000425718
2	chr17:4771454:TCA:T	4771454	NA,T	NA,TCA	NA,1	NA,inf	NA,inf	NA,0.578474	0.000206314	0.00042475
2	chr17:5088123:G:A	5088123	NA,A	NA,G	NA,1	NA,-inf	NA,inf	NA,0.948043	0.000206286	0.000425116
2	chr17:5156579:T:G	5156579	NA,G	NA,T	NA,1	NA,inf	NA,inf	NA,0.120051	0.000205729	0.000424096
2	chr17:4983219:C:T	4983219	NA,T	NA,C	NA,1	NA,inf	NA,inf	NA,0.800793	0.000205591	0.000423759
2	chr17:5129725:A:C	5129725	NA,C	NA,A	NA,1	NA,inf	NA,inf	NA,0.107996	0.000205422	0.000423454
2	chr17:5219187:C:T	5219187	NA,T	NA,C	NA,1	NA,inf	NA,inf	NA,0.863473	0.000205101	0.000424154
2	chr17:5179022:C:T	5179022	NA,T	NA,C	NA,1	NA,inf	NA,inf	NA,0.107696	0.000204924	0.000422426
2	chr17:5227482:C:T	5227482	NA,T	NA,C	NA,1	NA,inf	NA,inf	NA,0.860848	0.000204861	0.000423661
2	chr17:4921548:G:A	4921548	A,A	G,G	1,1	-inf,-inf	inf,inf	0.027679,1.0124	0.000204806	0.000421683
2	chr17:4881078:G:T	4881078	NA,T	NA,G	NA,1	NA,-inf	NA,inf	NA,0.413016	0.000204795	0.00042204
2	chr17:5139959:T:C	5139959	C,C	T,T	1,1	-inf,-inf	inf,inf	0.0390396,1.28526	0.000204545	0.000421498
2	chr17:4565156:T:G	4565156	NA,G	NA,T	NA,1	NA,-inf	NA,inf	NA,0.600572	0.000204477	0.000421619
2	chr17:5041902:G:A	5041902	NA,A	NA,G	NA,1	NA,inf	NA,inf	NA,0.42706	0.000204254	0.000421286
2	chr17:4794795:G:A	4794795	NA,A	NA,G	NA,1	NA,inf	NA,inf	NA,0.640575	0.000204118	0.000420822
2	chr17:4733369:T:C	4733369	NA,C	NA,T	NA,1	NA,inf	NA,inf	NA,0.849457	0.000203648	0.000419834
2	chr17:4785224:A:T	4785224	NA,T	NA,A	NA,1	NA,-inf	NA,inf	NA,0.899029	0.000203121	0.000418855
2	chr17:4626650:C:T	4626650	NA,T	NA,C	NA,1	NA,-inf	NA,inf	NA,0.721878	0.000203111	0.000418836
2	chr17:5079859:G:A	5079859	A,A	G,G	1,1	-inf,-inf	inf,inf	0.867804,0.59353	0.000202858	0.000415541
2	chr17:4545029:C:T	4545029	NA,T	NA,C	NA,1	NA,inf	NA,inf	NA,0.557846	0.00020249	0.000417232
2	chr17:4763046:A:G	4763046	NA,G	NA,A	NA,1	NA,-inf	NA,inf	NA,0.902724	0.000202191	0.000417037
2	chr17:4612241:G:A	4612241	NA,A	NA,G	NA,1	NA,-inf	NA,inf	NA,0.530876	0.000202125	0.000416838
2	chr17:5379872:A:ACAC	5379872	NA,ACAC	NA,A	NA,1	NA,-inf	NA,inf	NA,0.829625	0.000201979	0.000416503
2	chr17:4694390:G:A	4694390	NA,A	NA,G	NA,1	NA,-inf	NA,inf	NA,0.491693	0.000201763	0.000415809
2	chr17:4789875:T:C	4789875	NA,C	NA,T	NA,1	NA,-inf	NA,inf	NA,0.240465	0.000201722	0.000415832
2	chr17:5484556:C:T	5484556	NA,T	NA,C	NA,1	NA,-inf	NA,inf	NA,0.480703	0.00020153	0.000415751
2	chr17:4766452:T:A	4766452	A,A	T,T	1,1	-inf,-inf	inf,inf	1.62043,0.144504	0.000201361	0.000421963
2	chr17:5140772:A:G	5140772	NA,G	NA,A	NA,1	NA,inf	NA,inf	NA,0.0999292	0.000201224	0.0004148
2	chr17:4590070:G:A	4590070	A,A	G,G	1,1	-inf,inf	inf,inf	0.0212415,1.87805	0.000200543	0.000414018
2	chr17:5395398:C:G	5395398	NA,G	NA,C	NA,1	NA,inf	NA,inf	NA,0.112484	0.000200522	0.000413304
2	chr17:5009341:G:A	5009341	NA,A	NA,G	NA,1	NA,inf	NA,inf	NA,0.804161	0.000200477	0.000413238
2	chr17:4787020:T:C	4787020	NA,C	NA,T	NA,1	NA,-inf	NA,inf	NA,0.206123	0.000200015	0.000412311
2	chr17:4839680:A:G	4839680	G,NA	A,NA	1,NA	inf,NA	inf,NA	0.00982705,NA	0.000199854	0.000413668
2	chr17:5053435:A:G	5053435	NA,G	NA,A	NA,1	NA,inf	NA,inf	NA,0.319683	0.000199764	0.000413764
2	chr17:4953126:G:A	4953126	NA,A	NA,G	NA,1	NA,inf	NA,inf	NA,0.388038	0.000199511	0.000411359
2	chr17:4773987:G:A	4773987	NA,A	NA,G	NA,1	NA,-inf	NA,inf	NA,0.375444	0.000199452	0.000412002
2	chr17:4686879:G:A	4686879	NA,A	NA,G	NA,1	NA,-inf	NA,inf	NA,0.58091	0.000199439	0.000410992
2	chr17:5259391:C:G	5259391	G,NA	C,NA	1,NA	inf,NA	inf,NA	0.77534,NA	0.000199367	0.000412844
2	chr17:4577262:T:C	4577262	NA,C	NA,T	NA,1	NA,-inf	NA,inf	NA,0.616371	0.000199151	0.000410408
2	chr17:4967559:G:A	4967559	NA,A	NA,G	NA,1	NA,inf	NA,inf	NA,0.317397	0.000198946	0.000410218
2	chr17:4690557:A:G	4690557	NA,G	NA,A	NA,1	NA,-inf	NA,inf	NA,0.573996	0.000198852	0.000409786
2	chr17:5250178:T:C	5250178	C,C	T,T	1,1	-inf,-inf	inf,inf	0.604127,1.26597	0.00019879	0.000411295
2	chr17:5300714:C:A	5300714	NA,A	NA,C	NA,1	NA,inf	NA,inf	NA,0.717482	0.000198752	0.000409729
2	chr17:4798452:T:C	4798452	NA,C	NA,T	NA,1	NA,-inf	NA,inf	NA,0.711827	0.000198509	0.000409639
2	chr17:4967993:T:C	4967993	C,NA	T,NA	1,NA	inf,NA	inf,NA	1.07553,NA	0.000198366	0.000394533
2	chr17:5167746:C:T	5167746	T,NA	C,NA	1,NA	-inf,NA	inf,NA	0.623971,NA	0.000198305	0.000406853
2	chr17:4576649:T:C	4576649	C,C	T,T	1,1	inf,-inf	inf,inf	0.201848,1.70964	0.000198296	0.00041024
2	chr17:5451678:A:T	5451678	NA,T	NA,A	NA,1	NA,inf	NA,inf	NA,0.637912	0.000198111	0.000409933
2	chr17:4717341:C:G	4717341	NA,G	NA,C	NA,1	NA,-inf	NA,inf	NA,0.568945	0.000197757	0.000407533
2	chr17:4920404:G:T	4920404	T,T	G,G	1,1	-inf,-inf	inf,inf	3.41281,3.63948	0.000197445	0.000383426
2	chr17:5395614:C:T	5395614	NA,T	NA,C	NA,1	NA,inf	NA,inf	NA,0.106101	0.000197406	0.000406882
2	chr17:4563043:C:T	4563043	T,T	C,C	1,1	-inf,inf	inf,inf	1.45432,0.261082	0.0001974	0.000405537
2	chr17:5025822:G:C	5025822	NA,C	NA,G	NA,1	NA,-inf	NA,inf	NA,0.340391	0.000197239	0.000406466
2	chr17:5446544:A:G	5446544	NA,G	NA,A	NA,1	NA,-inf	NA,inf	NA,0.702002	0.000197159	0.000406348
2	chr17:4695062:C:T	4695062	NA,T	NA,C	NA,1	NA,-inf	NA,inf	NA,0.601167	0.000196622	0.000405244
2	chr17:4574878:T:C	4574878	C,NA	T,NA	1,NA	-inf,NA	inf,NA	0.783363,NA	0.000196446	0.000406747
2	chr17:5053297:A:G	5053297	NA,G	NA,A	NA,1	NA,inf	NA,inf	NA,0.309072	0.000195878	0.000405676
2	chr17:5370989:C:T	5370989	NA,T	NA,C	NA,1	NA,-inf	NA,inf	NA,0.644727	0.00019566	0.000403412
2	chr17:4604212:C:T	4604212	T,T	C,C	1,1	-inf,inf	inf,inf	1.6639,0.152329	0.000195504	0.000401326
2	chr17:4662562:G:A	4662562	NA,A	NA,G	NA,1	NA,-inf	NA,inf	NA,0.562472	0.000195097	0.000402063
2	chr17:4841947:C:G	4841947	G,NA	C,NA	1,NA	-inf,NA	inf,NA	0.592243,NA	0.000195014	0.000398433
2	chr17:5080535:CTCA:C	5080535	NA,C	NA,CTCA	NA,1	NA,-inf	NA,inf	NA,0.401303	0.000194989	0.00040189
2	chr17:5089637:A:C	5089637	NA,C	NA,A	NA,1	NA,inf	NA,inf	NA,0.82355	0.000194676	0.000401262
2	chr17:5409791:C:T	5409791	NA,T	NA,C	NA,1	NA,-inf	NA,inf	NA,0.62735	0.000194453	0.000400936
2	chr17:4695717:G:A	4695717	NA,A	NA,G	NA,1	NA,-inf	NA,inf	NA,0.573862	0.000194411	0.000400631
2	chr17:5408449:G:A	5408449	NA,A	NA,G	NA,1	NA,-inf	NA,inf	NA,0.627005	0.000194358	0.000400739
2	chr17:4752739:C:T	4752739	NA,T	NA,C	NA,1	NA,inf	NA,inf	NA,0.410603	0.000194281	0.000400392
2	chr17:5411843:A:G	5411843	NA,G	NA,A	NA,1	NA,-inf	NA,inf	NA,0.625913	0.000194069	0.000400144
2	chr17:4531342:G:A	4531342	NA,A	NA,G	NA,1	NA,inf	NA,inf	NA,0.558065	0.000193698	0.000399212
2	chr17:4731463:C:G	4731463	NA,G	NA,C	NA,1	NA,inf	NA,inf	NA,0.514486	0.000193616	0.000399232
2	chr17:5040489:G:A	5040489	NA,A	NA,G	NA,1	NA,-inf	NA,inf	NA,0.208378	0.000193573	0.000398465
2	chr17:4629637:G:A	4629637	NA,A	NA,G	NA,1	NA,-inf	NA,inf	NA,0.873478	0.000193573	0.000399811
2	chr17:5296281:A:G	5296281	NA,G	NA,A	NA,1	NA,-inf	NA,inf	NA,0.379055	0.000193538	0.000398983
2	chr17:4997512:G:A	4997512	NA,A	NA,G	NA,1	NA,inf	NA,inf	NA,0.86644	0.000193067	0.000398055
2	chr17:4577573:G:C	4577573	NA,C	NA,G	NA,1	NA,-inf	NA,inf	NA,0.533224	0.000192752	0.000397487
2	chr17:5150036:G:A	5150036	A,A	G,G	1,1	-inf,-inf	inf,inf	0.0573714,1.24319	0.000192751	0.000397205
2	chr17:5454909:C:T	5454909	T,NA	C,NA	1,NA	-inf,NA	inf,NA	0.0607764,NA	0.000192706	0.000397256
2	chr17:5244462:T:A	5244462	NA,A	NA,T	NA,1	NA,-inf	NA,inf	NA,0.774027	0.000192659	0.000397721
2	chr17:4949042:G:C	4949042	NA,C	NA,G	NA,1	NA,inf	NA,inf	NA,0.717465	0.000192568	0.00039702
2	chr17:5151909:C:T	5151909	NA,T	NA,C	NA,1	NA,inf	NA,inf	NA,0.0811903	0.000192543	0.000396903
2	chr17:4641003:A:G	4641003	NA,G	NA,A	NA,1	NA,-inf	NA,inf	NA,0.549086	0.00019245	0.000396707
2	chr17:5206966:C:G	5206966	NA,G	NA,C	NA,1	NA,inf	NA,inf	NA,0.085377	0.00019229	0.000396384
2	chr17:4622891:T:A	4622891	NA,A	NA,T	NA,1	NA,-inf	NA,inf	NA,0.584757	0.000192157	0.000396164
2	chr17:5044881:G:A	5044881	NA,A	NA,G	NA,1	NA,inf	NA,inf	NA,0.384081	0.000192113	0.000396234
2	chr17:4930731:G:A	4930731	NA,A	NA,G	NA,1	NA,inf	NA,inf	NA,0.779926	0.000192092	0.000396033
2	chr17:4537187:G:A	4537187	NA,A	NA,G	NA,1	NA,inf	NA,inf	NA,0.561358	0.000192021	0.000395935
2	chr17:4640300:C:T	4640300	T,NA	C,NA	1,NA	inf,NA	inf,NA	0.719633,NA	0.000191814	0.000394345
2	chr17:4668400:T:C	4668400	C,NA	T,NA	1,NA	-inf,NA	inf,NA	0.705134,NA	0.000191249	0.000393372
2	chr17:4743710:G:A	4743710	NA,A	NA,G	NA,1	NA,-inf	NA,inf	NA,0.575311	0.000191227	0.000394116
2	chr17:5143224:C:T	5143224	NA,T	NA,C	NA,1	NA,-inf	NA,inf	NA,0.523145	0.000190826	0.000393257
2	chr17:5406906:A:G	5406906	NA,G	NA,A	NA,1	NA,-inf	NA,inf	NA,0.572075	0.00019047	0.000392754
2	chr17:5327177:G:A	5327177	NA,A	NA,G	NA,1	NA,-inf	NA,inf	NA,0.325276	0.000190454	0.000393464
2	chr17:4991746:C:A	4991746	NA,A	NA,C	NA,1	NA,inf	NA,inf	NA,0.739683	0.000190248	0.000392134
2	chr17:4695158:T:C	4695158	NA,C	NA,T	NA,1	NA,-inf	NA,inf	NA,0.546164	0.000190215	0.000391988
2	chr17:5094735:G:C	5094735	NA,C	NA,G	NA,1	NA,inf	NA,inf	NA,0.805259	0.000190074	0.000391777
2	chr17:5094492:A:G	5094492	NA,G	NA,A	NA,1	NA,inf	NA,inf	NA,0.805259	0.000190074	0.000391777
2	chr17:5152679:A:G	5152679	NA,G	NA,A	NA,1	NA,-inf	NA,inf	NA,0.494921	0.000190059	0.000391667
2	chr17:5053634:G:A	5053634	NA,A	NA,G	NA,1	NA,inf	NA,inf	NA,0.292275	0.000189942	0.00039333
2	chr17:5350047:C:T	5350047	NA,T	NA,C	NA,1	NA,-inf	NA,inf	NA,0.578411	0.00018958	0.000390906
2	chr17:5241556:G:C	5241556	NA,C	NA,G	NA,1	NA,-inf	NA,inf	NA,0.750511	0.000189414	0.000390337
2	chr17:4556680:C:T	4556680	NA,T	NA,C	NA,1	NA,inf	NA,inf	NA,0.504022	0.00018937	0.000390343
2	chr17:4773788:G:A	4773788	A,A	G,G	1,1	inf,inf	inf,inf	0.373266,1.32896	0.000188924	0.000392196
2	chr17:4551796:C:T	4551796	T,NA	C,NA	1,NA	-inf,NA	inf,NA	0.701748,NA	0.000188912	0.000389664
2	chr17:4836795:T:A	4836795	NA,A	NA,T	NA,1	NA,-inf	NA,inf	NA,0.70186	0.000188631	0.000390455
2	chr17:5062268:A:G	5062268	NA,G	NA,A	NA,1	NA,-inf	NA,inf	NA,0.735975	0.000188597	0.00038869
2	chr17:5394652:C:A	5394652	NA,A	NA,C	NA,1	NA,inf	NA,inf	NA,0.0843529	0.000188585	0.000388698
2	chr17:4668255:G:A	4668255	NA,A	NA,G	NA,1	NA,inf	NA,inf	NA,0.373275	0.000187846	0.000387154
2	chr17:5272193:A:G	5272193	NA,G	NA,A	NA,1	NA,inf	NA,inf	NA,0.657909	0.000187752	0.000387062
2	chr17:5251253:C:T	5251253	NA,T	NA,C	NA,1	NA,-inf	NA,inf	NA,0.748079	0.000187715	0.000386826
2	chr17:5239589:G:A	5239589	NA,A	NA,G	NA,1	NA,-inf	NA,inf	NA,0.276811	0.000187668	0.000387088
2	chr17:5064982:A:G	5064982	NA,G	NA,A	NA,1	NA,-inf	NA,inf	NA,0.730109	0.000187511	0.000386452
2	chr17:5406588:A:C	5406588	NA,C	NA,A	NA,1	NA,-inf	NA,inf	NA,0.600482	0.000187487	0.000386569
2	chr17:5399720:T:C	5399720	NA,C	NA,T	NA,1	NA,-inf	NA,inf	NA,0.601209	0.000187486	0.000386568
2	chr17:4921044:C:T	4921044	T,T	C,C	1,1	-inf,-inf	inf,inf	0.0386198,0.971993	0.000187439	0.000385924
2	chr17:4755117:C:A	4755117	A,A	C,C	1,1	inf,inf	inf,inf	1.9894,0.169996	0.000187337	0.000382845
2	chr17:4856429:C:T	4856429	NA,T	NA,C	NA,1	NA,-inf	NA,inf	NA,0.918412	0.000187137	0.000385656
2	chr17:5052629:C:T	5052629	T,NA	C,NA	1,NA	-inf,NA	inf,NA	0.51517,NA	0.000186877	0.000383335
2	chr17:4702230:G:A	4702230	A,NA	G,NA	1,NA	inf,NA	inf,NA	0.660869,NA	0.000186627	0.00038532
2	chr17:5016299:G:A	5016299	NA,A	NA,G	NA,1	NA,inf	NA,inf	NA,0.32775	0.000186524	0.000384642
2	chr17:4817819:G:A	4817819	NA,A	NA,G	NA,1	NA,-inf	NA,inf	NA,0.45221	0.000186213	0.000383828
2	chr17:4975175:G:A	4975175	NA,A	NA,G	NA,1	NA,inf	NA,inf	NA,0.721006	0.00018593	0.000383235
2	chr17:5505683:C:G	5505683	NA,G	NA,C	NA,1	NA,inf	NA,inf	NA,0.350002	0.000185839	0.000383083
2	chr17:5100611:G:A	5100611	NA,A	NA,G	NA,1	NA,-inf	NA,inf	NA,0.446213	0.000185228	0.000381789
2	chr17:5081095:T:C	5081095	C,NA	T,NA	1,NA	inf,NA	inf,NA	0.664279,NA	0.000185071	0.000389098
2	chr17:4965096:G:A	4965096	NA,A	NA,G	NA,1	NA,inf	NA,inf	NA,0.716563	0.000185063	0.000381447
2	chr17:4987199:C:G	4987199	NA,G	NA,C	NA,1	NA,inf	NA,inf	NA,0.288359	0.000185047	0.000381547
2	chr17:4587575:T:C	4587575	C,C	T,T	1,1	inf,-inf	inf,inf	1.5808,0.278435	0.000185043	0.000383752
2	chr17:4761521:G:A	4761521	NA,A	NA,G	NA,1	NA,-inf	NA,inf	NA,0.664578	0.000184515	0.000380174
2	chr17:5227067:C:T	5227067	NA,T	NA,C	NA,1	NA,inf	NA,inf	NA,0.790187	0.000184427	0.000380625
2	chr17:4960015:A:T	4960015	NA,T	NA,A	NA,1	NA,-inf	NA,inf	NA,0.587523	0.000184398	0.000380162
2	chr17:5424272:C:G	5424272	NA,G	NA,C	NA,1	NA,-inf	NA,inf	NA,0.435362	0.000184355	0.00038192
2	chr17:4566158:TG:T	4566158	NA,T	NA,TG	NA,1	NA,-inf	NA,inf	NA,0.545684	0.000184265	0.00037986
2	chr17:4983611:T:A	4983611	NA,A	NA,T	NA,1	NA,inf	NA,inf	NA,0.718491	0.000184179	0.000379626
2	chr17:4874378:G:A	4874378	NA,A	NA,G	NA,1	NA,-inf	NA,inf	NA,0.361047	0.000183985	0.000379104
2	chr17:5387159:G:A	5387159	NA,A	NA,G	NA,1	NA,-inf	NA,inf	NA,0.548309	0.000183963	0.000379331
2	chr17:4657018:G:A	4657018	NA,A	NA,G	NA,1	NA,-inf	NA,inf	NA,0.51348	0.000183293	0.000377848
2	chr17:4818231:A:C	4818231	C,NA	A,NA	1,NA	-inf,NA	inf,NA	0.617726,NA	0.00018322	0.000376476
2	chr17:5381385:T:C	5381385	C,NA	T,NA	1,NA	inf,NA	inf,NA	0.934189,NA	0.000183201	0.00037881
2	chr17:5244510:G:T	5244510	NA,T	NA,G	NA,1	NA,-inf	NA,inf	NA,0.860984	0.000182644	0.000377114
2	chr17:5172495:C:T	5172495	NA,T	NA,C	NA,1	NA,inf	NA,inf	NA,0.77645	0.00018239	0.000377083
2	chr17:4678382:G:C	4678382	NA,C	NA,G	NA,1	NA,-inf	NA,inf	NA,0.501408	0.000182359	0.000375812
2	chr17:4912117:C:T	4912117	T,NA	C,NA	1,NA	inf,NA	inf,NA	1.09364,NA	0.00018154	0.000376161
2	chr17:4893203:T:A	4893203	NA,A	NA,T	NA,1	NA,inf	NA,inf	NA,0.583429	0.000181497	0.000374376
2	chr17:5138539:C:T	5138539	NA,T	NA,C	NA,1	NA,inf	NA,inf	NA,0.28456	0.000181217	0.000373739
2	chr17:4569493:T:A	4569493	A,NA	T,NA	1,NA	-inf,NA	inf,NA	0.696367,NA	0.000181181	0.000372803
2	chr17:4981796:G:A	4981796	NA,A	NA,G	NA,1	NA,inf	NA,inf	NA,0.703517	0.000181158	0.000373398
2	chr17:5048987:C:T	5048987	T,NA	C,NA	1,NA	-inf,NA	inf,NA	0.457401,NA	0.00018112	0.000371635
2	chr17:5047552:C:A	5047552	NA,A	NA,C	NA,1	NA,-inf	NA,inf	NA,0.211232	0.000181084	0.000372721
2	chr17:5460451:T:C	5460451	NA,C	NA,T	NA,1	NA,-inf	NA,inf	NA,0.357493	0.000181042	0.00037348
2	chr17:4773893:C:T	4773893	NA,T	NA,C	NA,1	NA,inf	NA,inf	NA,0.49404	0.000180981	0.000373062
2	chr17:4757506:C:T	4757506	NA,T	NA,C	NA,1	NA,-inf	NA,inf	NA,0.235515	0.000180733	0.000372365
2	chr17:5293506:A:G	5293506	NA,G	NA,A	NA,1	NA,inf	NA,inf	NA,0.554924	0.000180488	0.000373534
2	chr17:4909349:G:C	4909349	NA,C	NA,G	NA,1	NA,inf	NA,inf	NA,0.639731	0.000180285	0.000371689
2	chr17:4820272:T:G	4820272	NA,G	NA,T	NA,1	NA,-inf	NA,inf	NA,0.529667	0.000180029	0.000371122
2	chr17:4725540:T:C	4725540	NA,C	NA,T	NA,1	NA,inf	NA,inf	NA,0.513709	0.000179804	0.000370544
2	chr17:5246901:A:G	5246901	NA,G	NA,A	NA,1	NA,-inf	NA,inf	NA,0.253607	0.000179757	0.00037076
2	chr17:4822172:A:G	4822172	NA,G	NA,A	NA,1	NA,inf	NA,inf	NA,0.603609	0.000179599	0.000370083
2	chr17:4534334:G:A	4534334	NA,A	NA,G	NA,1	NA,inf	NA,inf	NA,0.359067	0.00017943	0.00036981
2	chr17:5345159:C:T	5345159	NA,T	NA,C	NA,1	NA,-inf	NA,inf	NA,0.345974	0.000179417	0.000369787
2	chr17:4544614:C:T	4544614	NA,T	NA,C	NA,1	NA,inf	NA,inf	NA,0.317369	0.000179193	0.000369142
2	chr17:4533666:G:A	4533666	NA,A	NA,G	NA,1	NA,inf	NA,inf	NA,0.499435	0.000179182	0.000369302
2	chr17:5076878:T:C	5076878	NA,C	NA,T	NA,1	NA,-inf	NA,inf	NA,1.16325	0.000178946	0.000369076
2	chr17:5406716:T:C	5406716	NA,C	NA,T	NA,1	NA,-inf	NA,inf	NA,0.565566	0.00017881	0.000368676
2	chr17:5348276:G:C	5348276	NA,C	NA,G	NA,1	NA,-inf	NA,inf	NA,0.343815	0.000178796	0.000368507
2	chr17:5268759:G:A	5268759	NA,A	NA,G	NA,1	NA,inf	NA,inf	NA,0.663047	0.000178773	0.000369078
2	chr17:4728412:G:C	4728412	NA,C	NA,G	NA,1	NA,inf	NA,inf	NA,0.656038	0.000178623	0.000368294
2	chr17:5341437:G:A	5341437	NA,A	NA,G	NA,1	NA,-inf	NA,inf	NA,0.34205	0.00017829	0.000367464
2	chr17:4545645:G:A	4545645	NA,A	NA,G	NA,1	NA,inf	NA,inf	NA,0.464887	0.000178242	0.000367321
2	chr17:4695595:G:A	4695595	A,NA	G,NA	1,NA	-inf,NA	inf,NA	0.801832,NA	0.000178215	0.000366756
2	chr17:4711970:G:A	4711970	A,NA	G,NA	1,NA	inf,NA	inf,NA	0.629339,NA	0.000177923	0.00036746
2	chr17:5495403:G:A	5495403	NA,A	NA,G	NA,1	NA,-inf	NA,inf	NA,0.3888	0.000177764	0.000367743
2	chr17:5237090:T:C	5237090	NA,C	NA,T	NA,1	NA,inf	NA,inf	NA,0.130902	0.000177755	0.000367612
2	chr17:4566768:C:T	4566768	NA,T	NA,C	NA,1	NA,-inf	NA,inf	NA,0.521188	0.000177557	0.000365911
2	chr17:4578892:G:A	4578892	A,A	G,G	1,1	inf,-inf	inf,inf	0.0429461,1.73781	0.000177237	0.000366369
2	chr17:4932600:T:C	4932600	C,C	T,T	1,1	inf,inf	inf,inf	1.34716,3.13681	0.000177215	0.000370083
2	chr17:5161430:A:G	5161430	NA,G	NA,A	NA,1	NA,inf	NA,inf	NA,0.260219	0.000177196	0.00036544
2	chr17:5280226:TC:T	5280226	NA,T	NA,TC	NA,1	NA,inf	NA,inf	NA,0.565283	0.000177008	0.000366306
2	chr17:5005447:A:G	5005447	NA,G	NA,A	NA,1	NA,inf	NA,inf	NA,0.297819	0.000176937	0.000364867
2	chr17:4677490:A:C	4677490	NA,C	NA,A	NA,1	NA,-inf	NA,inf	NA,0.480259	0.000176589	0.000363924
2	chr17:4915712:A:G	4915712	NA,G	NA,A	NA,1	NA,-inf	NA,inf	NA,0.212091	0.000176416	0.000365209
2	chr17:5237220:A:G	5237220	NA,G	NA,A	NA,1	NA,-inf	NA,inf	NA,0.241122	0.000176021	0.00036305
2	chr17:4537630:T:C	4537630	NA,C	NA,T	NA,1	NA,inf	NA,inf	NA,0.458049	0.000175963	0.000362673
2	chr17:4549709:G:A	4549709	NA,A	NA,G	NA,1	NA,inf	NA,inf	NA,0.499547	0.000175906	0.00036253
2	chr17:5014510:G:C	5014510	NA,C	NA,G	NA,1	NA,inf	NA,inf	NA,0.661095	0.00017585	0.000362566
2	chr17:4843872:G:A	4843872	NA,A	NA,G	NA,1	NA,inf	NA,inf	NA,0.523834	0.000175828	0.000362474
2	chr17:4579529:C:T	4579529	T,NA	C,NA	1,NA	-inf,NA	inf,NA	0.59501,NA	0.000175721	0.000361854
2	chr17:5347350:C:T	5347350	NA,T	NA,C	NA,1	NA,inf	NA,inf	NA,0.544462	0.000175712	0.000363614
2	chr17:5475637:T:C	5475637	NA,C	NA,T	NA,1	NA,inf	NA,inf	NA,0.533376	0.00017539	0.000361556
2	chr17:5001936:C:A	5001936	NA,A	NA,C	NA,1	NA,inf	NA,inf	NA,0.294272	0.000175337	0.000361557
2	chr17:4622789:T:C	4622789	NA,C	NA,T	NA,1	NA,-inf	NA,inf	NA,0.517392	0.000175192	0.000361185
2	chr17:4586064:T:C	4586064	NA,C	NA,T	NA,1	NA,inf	NA,inf	NA,0.478724	0.000175115	0.000360931
2	chr17:4784472:G:A	4784472	NA,A	NA,G	NA,1	NA,-inf	NA,inf	NA,0.798768	0.000175086	0.000361054
2	chr17:4732753:C:A	4732753	NA,A	NA,C	NA,1	NA,inf	NA,inf	NA,0.463657	0.000174782	0.00036025
2	chr17:4784198:C:T	4784198	T,NA	C,NA	1,NA	-inf,NA	inf,NA	0.789153,NA	0.000174652	0.000359255
2	chr17:5349995:G:T	5349995	NA,T	NA,G	NA,1	NA,-inf	NA,inf	NA,0.282252	0.000174284	0.000359488
2	chr17:4599666:A:G	4599666	G,G	A,A	1,1	-inf,inf	inf,inf	1.55374,0.235182	0.000173919	0.000356954
2	chr17:5409339:A:G	5409339	NA,G	NA,A	NA,1	NA,-inf	NA,inf	NA,0.729548	0.000173779	0.000358097
2	chr17:4559580:G:A	4559580	A,NA	G,NA	1,NA	inf,NA	inf,NA	0.816857,NA	0.000173596	0.00035851
2	chr17:5489471:A:G	5489471	G,NA	A,NA	1,NA	-inf,NA	inf,NA	0.805782,NA	0.000173464	0.000357355
2	chr17:5403523:T:C	5403523	NA,C	NA,T	NA,1	NA,-inf	NA,inf	NA,0.544402	0.000173453	0.000357624
2	chr17:4983710:A:G	4983710	NA,G	NA,A	NA,1	NA,inf	NA,inf	NA,0.255593	0.000173447	0.000357627
2	chr17:5149397:C:A	5149397	NA,A	NA,C	NA,1	NA,inf	NA,inf	NA,0.257534	0.000173435	0.000357676
2	chr17:5383230:C:G	5383230	NA,G	NA,C	NA,1	NA,-inf	NA,inf	NA,0.533628	0.00017343	0.000358339
2	chr17:5416835:T:TG	5416835	NA,TG	NA,T	NA,1	NA,-inf	NA,inf	NA,0.540921	0.000173263	0.000357233
2	chr17:4727243:TTTTG:T	4727243	NA,T	NA,TTTTG	NA,1	NA,-inf	NA,inf	NA,0.488424	0.00017326	0.000357107
2	chr17:4699260:T:C	4699260	NA,C	NA,T	NA,1	NA,-inf	NA,inf	NA,0.442135	0.000173193	0.000357046
2	chr17:4729671:T:C	4729671	NA,C	NA,T	NA,1	NA,inf	NA,inf	NA,0.627681	0.000172912	0.000356514
2	chr17:5421013:A:C	5421013	NA,C	NA,A	NA,1	NA,-inf	NA,inf	NA,0.561697	0.000172889	0.000356461
2	chr17:5064137:A:T	5064137	NA,T	NA,A	NA,1	NA,inf	NA,inf	NA,0.577663	0.000172553	0.000355753
2	chr17:4829665:T:TTTTTG	4829665	TTTTTG,TTTTTG	T,T	1,1	inf,inf	inf,inf	2.93719,0.288834	0.000172552	0.000312723
2	chr17:5044887:G:T	5044887	NA,T	NA,G	NA,1	NA,-inf	NA,inf	NA,0.190704	0.000172445	0.000354977
2	chr17:5275223:T:C	5275223	C,NA	T,NA	1,NA	-inf,NA	inf,NA	0.487199,NA	0.000172414	0.000353645
2	chr17:4986068:CAG:C	4986068	NA,C	NA,CAG	NA,1	NA,inf	NA,inf	NA,0.252268	0.000172298	0.000355257
2	chr17:5036358:A:G	5036358	G,NA	A,NA	1,NA	-inf,NA	inf,NA	2.92706,NA	0.000172294	0.000354598
2	chr17:5062515:C:T	5062515	NA,T	NA,C	NA,1	NA,inf	NA,inf	NA,0.0265151	0.000172287	0.00035517
2	chr17:5382627:T:C	5382627	NA,C	NA,T	NA,1	NA,-inf	NA,inf	NA,0.691379	0.000172262	0.000355202
2	chr17:4926221:T:G	4926221	NA,G	NA,T	NA,1	NA,-inf	NA,inf	NA,0.310467	0.000172168	0.000354812
2	chr17:5209527:A:G	5209527	NA,G	NA,A	NA,1	NA,inf	NA,inf	NA,0.728945	0.000172089	0.000355145
2	chr17:4773508:A:T	4773508	NA,T	NA,A	NA,1	NA,-inf	NA,inf	NA,0.293003	0.000171809	0.000354779
2	chr17:5502516:C:A	5502516	A,NA	C,NA	1,NA	inf,NA	inf,NA	0.897718,NA	0.000171611	0.000354966
2	chr17:4593842:T:C	4593842	NA,C	NA,T	NA,1	NA,-inf	NA,inf	NA,0.475663	0.000171544	0.000353607
2	chr17:5010593:A:G	5010593	NA,G	NA,A	NA,1	NA,inf	NA,inf	NA,0.690216	0.000171455	0.000353493
2	chr17:4655980:A:G	4655980	NA,G	NA,A	NA,1	NA,-inf	NA,inf	NA,0.697136	0.000171303	0.000353053
2	chr17:5339004:T:C	5339004	NA,C	NA,T	NA,1	NA,inf	NA,inf	NA,0.525017	0.000171156	0.000354145
2	chr17:5219368:T:G	5219368	NA,G	NA,T	NA,1	NA,inf	NA,inf	NA,0.730163	0.000171128	0.000353146
2	chr17:5210646:C:T	5210646	NA,T	NA,C	NA,1	NA,inf	NA,inf	NA,0.0354283	0.000171052	0.000352599
2	chr17:5328823:C:T	5328823	NA,T	NA,C	NA,1	NA,-inf	NA,inf	NA,0.744699	0.000170976	0.000352936
2	chr17:5256616:A:C	5256616	NA,C	NA,A	NA,1	NA,-inf	NA,inf	NA,0.30002	0.000170959	0.000352198
2	chr17:5024192:TAGG:T	5024192	NA,T	NA,TAGG	NA,1	NA,inf	NA,inf	NA,0.275614	0.000170955	0.000352525
2	chr17:5031127:C:T	5031127	NA,T	NA,C	NA,1	NA,inf	NA,inf	NA,0.281976	0.000170911	0.000352434
2	chr17:5195296:C:A	5195296	A,A	C,C	1,1	inf,inf	inf,inf	0.433408,1.77667	0.000170819	0.000354156
2	chr17:4627819:A:G	4627819	NA,G	NA,A	NA,1	NA,-inf	NA,inf	NA,0.469704	0.000170743	0.000351882
2	chr17:4933087:G:A	4933087	NA,A	NA,G	NA,1	NA,inf	NA,inf	NA,0.680648	0.000170434	0.000351366
2	chr17:4644568:A:AT	4644568	NA,AT	NA,A	NA,1	NA,-inf	NA,inf	NA,0.461563	0.000170366	0.000351153
2	chr17:5414215:G:T	5414215	NA,T	NA,G	NA,1	NA,-inf	NA,inf	NA,0.682463	0.000170326	0.000351209
2	chr17:4692243:G:A	4692243	NA,A	NA,G	NA,1	NA,-inf	NA,inf	NA,0.431363	0.000170096	0.000350659
2	chr17:5201840:A:G	5201840	NA,G	NA,A	NA,1	NA,inf	NA,inf	NA,0.719376	0.000170047	0.000350925
2	chr17:5171226:G:A	5171226	NA,A	NA,G	NA,1	NA,inf	NA,inf	NA,0.750114	0.000170006	0.000350872
2	chr17:5295971:A:G	5295971	NA,G	NA,A	NA,1	NA,-inf	NA,inf	NA,0.496235	0.00016972	0.000349941
2	chr17:5035162:G:A	5035162	NA,A	NA,G	NA,1	NA,-inf	NA,inf	NA,0.503905	0.000169703	0.000349698
2	chr17:5371778:A:G	5371778	NA,G	NA,A	NA,1	NA,-inf	NA,inf	NA,0.727486	0.000169549	0.00034937
2	chr17:5410940:C:G	5410940	NA,G	NA,C	NA,1	NA,-inf	NA,inf	NA,0.678807	0.000169535	0.000349577
2	chr17:5194202:A:G	5194202	NA,G	NA,A	NA,1	NA,inf	NA,inf	NA,0.715259	0.000169526	0.000350403
2	chr17:5176370:G:T	5176370	NA,T	NA,G	NA,1	NA,inf	NA,inf	NA,0.739293	0.000169408	0.000349621
2	chr17:4862129:A:G	4862129	G,NA	A,NA	1,NA	inf,NA	inf,NA	0.989005,NA	0.000168986	0.000349491
2	chr17:5382580:C:T	5382580	NA,T	NA,C	NA,1	NA,-inf	NA,inf	NA,0.534873	0.000168757	0.000347938
2	chr17:5453519:T:C	5453519	NA,C	NA,T	NA,1	NA,-inf	NA,inf	NA,0.618069	0.000168752	0.000348412
2	chr17:4729852:G:A	4729852	NA,A	NA,G	NA,1	NA,inf	NA,inf	NA,0.60811	0.000168604	0.00034763
2	chr17:5366344:A:G	5366344	NA,G	NA,A	NA,1	NA,inf	NA,inf	NA,0.332672	0.000168446	0.000347244
2	chr17:4593431:C:T	4593431	NA,T	NA,C	NA,1	NA,-inf	NA,inf	NA,0.504328	0.000168304	0.00034695
2	chr17:4794784:A:T	4794784	T,NA	A,NA	1,NA	-inf,NA	inf,NA	0.568169,NA	0.0001683	0.000346008
2	chr17:5382608:C:T	5382608	NA,T	NA,C	NA,1	NA,-inf	NA,inf	NA,0.670824	0.00016813	0.00034668
2	chr17:4539152:C:T	4539152	NA,T	NA,C	NA,1	NA,inf	NA,inf	NA,0.426766	0.000168076	0.000346415
2	chr17:4782416:T:A	4782416	NA,A	NA,T	NA,1	NA,-inf	NA,inf	NA,0.772005	0.000168069	0.000346583
2	chr17:4688152:T:C	4688152	NA,C	NA,T	NA,1	NA,-inf	NA,inf	NA,0.419683	0.000167903	0.000346139
2	chr17:4618378:A:G	4618378	NA,G	NA,A	NA,1	NA,inf	NA,inf	NA,0.382438	0.000167607	0.000345388
2	chr17:5160312:T:A	5160312	NA,A	NA,T	NA,1	NA,-inf	NA,inf	NA,0.7744	0.000167404	0.000346255
2	chr17:5034880:G:A	5034880	NA,A	NA,G	NA,1	NA,-inf	NA,inf	NA,0.168992	0.000167386	0.000344641
2	chr17:5397523:G:C	5397523	NA,C	NA,G	NA,1	NA,-inf	NA,inf	NA,0.735806	0.000167348	0.000345436
2	chr17:4953017:T:C	4953017	NA,C	NA,T	NA,1	NA,inf	NA,inf	NA,0.677896	0.000167054	0.000344421
2	chr17:5239747:G:A	5239747	NA,A	NA,G	NA,1	NA,inf	NA,inf	NA,0.665846	0.00016702	0.000345212
2	chr17:5213496:C:T	5213496	NA,T	NA,C	NA,1	NA,-inf	NA,inf	NA,0.272314	0.000167011	0.000344186
2	chr17:5390561:C:T	5390561	NA,T	NA,C	NA,1	NA,-inf	NA,inf	NA,0.665681	0.000166958	0.000344261
2	chr17:4800477:A:G	4800477	G,NA	A,NA	1,NA	-inf,NA	inf,NA	0.563906,NA	0.000166848	0.000343026
2	chr17:4716874:G:A	4716874	NA,A	NA,G	NA,1	NA,-inf	NA,inf	NA,0.411967	0.000166458	0.000343123
2	chr17:4527533:A:G	4527533	NA,G	NA,A	NA,1	NA,-inf	NA,inf	NA,0.518109	0.00016643	0.000343023
2	chr17:5387372:T:C	5387372	NA,C	NA,T	NA,1	NA,-inf	NA,inf	NA,0.667715	0.000166277	0.000342852
2	chr17:5160288:C:T	5160288	NA,T	NA,C	NA,1	NA,-inf	NA,inf	NA,0.766512	0.000166249	0.000343856
2	chr17:5112413:G:T	5112413	NA,T	NA,G	NA,1	NA,inf	NA,inf	NA,0.0156049	0.000165912	0.000342021
2	chr17:4641153:T:C	4641153	NA,C	NA,T	NA,1	NA,inf	NA,inf	NA,0.462165	0.000165772	0.00034179
2	chr17:4831065:G:A	4831065	A,A	G,G	1,1	inf,inf	inf,inf	2.9427,0.101042	0.000165508	0.000299591
2	chr17:4605801:C:T	4605801	NA,T	NA,C	NA,1	NA,-inf	NA,inf	NA,0.418769	0.00016545	0.000341096
2	chr17:5368004:G:A	5368004	NA,A	NA,G	NA,1	NA,-inf	NA,inf	NA,0.618239	0.000165366	0.000341049
2	chr17:4608827:C:T	4608827	NA,T	NA,C	NA,1	NA,inf	NA,inf	NA,0.435825	0.000165358	0.000340759
2	chr17:5125136:C:T	5125136	NA,T	NA,C	NA,1	NA,inf	NA,inf	NA,0.698319	0.000165333	0.000341172
2	chr17:4666320:A:G	4666320	NA,G	NA,A	NA,1	NA,-inf	NA,inf	NA,0.615765	0.000165224	0.000340521
2	chr17:4944359:C:T	4944359	NA,T	NA,C	NA,1	NA,-inf	NA,inf	NA,1.51678	0.000165111	0.000340566
2	chr17:4906249:A:G	4906249	G,NA	A,NA	1,NA	inf,NA	inf,NA	0.829011,NA	0.000165087	0.000341851
2	chr17:4627752:G:A	4627752	NA,A	NA,G	NA,1	NA,inf	NA,inf	NA,0.400086	0.000165018	0.000340126
2	chr17:5089146:T:C	5089146	NA,C	NA,T	NA,1	NA,inf	NA,inf	NA,0.679962	0.000164978	0.000340048
2	chr17:4599738:C:T	4599738	T,T	C,C	1,1	-inf,inf	inf,inf	1.53193,0.245606	0.000164949	0.000338576
2	chr17:5289837:T:G	5289837	NA,G	NA,T	NA,1	NA,-inf	NA,inf	NA,0.473176	0.000164645	0.000339474
2	chr17:4622570:C:T	4622570	NA,T	NA,C	NA,1	NA,inf	NA,inf	NA,0.410101	0.000164449	0.000338973
2	chr17:5238022:T:C	5238022	NA,C	NA,T	NA,1	NA,-inf	NA,inf	NA,0.647978	0.000164351	0.000339201
2	chr17:4609089:A:G	4609089	NA,G	NA,A	NA,1	NA,-inf	NA,inf	NA,0.418507	0.000164347	0.000338806
2	chr17:5374434:A:T	5374434	T,T	A,A	1,1	inf,-inf	inf,inf	0.146521,1.61496	0.000164321	0.000339076
2	chr17:5019377:T:C	5019377	NA,C	NA,T	NA,1	NA,inf	NA,inf	NA,0.704141	0.000164287	0.000338695
2	chr17:5512645:G:A	5512645	NA,A	NA,G	NA,1	NA,-inf	NA,inf	NA,0.410833	0.000164229	0.000338344
2	chr17:4682925:G:A	4682925	NA,A	NA,G	NA,1	NA,-inf	NA,inf	NA,0.408088	0.000164174	0.000338449
2	chr17:4656500:C:T	4656500	NA,T	NA,C	NA,1	NA,-inf	NA,inf	NA,0.432827	0.00016417	0.000338345
2	chr17:5496996:C:G	5496996	G,NA	C,NA	1,NA	-inf,NA	inf,NA	0.615064,NA	0.000164099	0.000338668
2	chr17:5132990:A:G	5132990	NA,G	NA,A	NA,1	NA,inf	NA,inf	NA,0.691846	0.000163917	0.00033825
2	chr17:4925369:C:G	4925369	NA,G	NA,C	NA,1	NA,-inf	NA,inf	NA,0.166394	0.000163817	0.000337346
2	chr17:4647238:G:A	4647238	NA,A	NA,G	NA,1	NA,-inf	NA,inf	NA,0.368107	0.000163226	0.000336367
2	chr17:5394470:T:C	5394470	NA,C	NA,T	NA,1	NA,-inf	NA,inf	NA,0.645132	0.000163085	0.000336271
2	chr17:4919190:C:T	4919190	NA,T	NA,C	NA,1	NA,-inf	NA,inf	NA,1.48307	0.000162966	0.000336159
2	chr17:4565617:C:G	4565617	NA,G	NA,C	NA,1	NA,-inf	NA,inf	NA,0.475013	0.000162808	0.000335726
2	chr17:4767097:T:C	4767097	C,C	T,T	1,1	-inf,-inf	inf,inf	1.46808,0.25904	0.000162767	0.00034088
2	chr17:4915843:C:T	4915843	NA,T	NA,C	NA,1	NA,-inf	NA,inf	NA,0.257813	0.00016244	0.000334713
2	chr17:5415537:T:C	5415537	NA,C	NA,T	NA,1	NA,-inf	NA,inf	NA,0.707536	0.000162391	0.000335182
2	chr17:5095291:G:A	5095291	NA,A	NA,G	NA,1	NA,inf	NA,inf	NA,0.665449	0.000162317	0.000334562
2	chr17:5093620:AC:A	5093620	NA,A	NA,AC	NA,1	NA,inf	NA,inf	NA,0.665449	0.000162317	0.000334562
2	chr17:5144592:T:C	5144592	NA,C	NA,T	NA,1	NA,-inf	NA,inf	NA,0.741875	0.000162309	0.00033567
2	chr17:5376042:T:C	5376042	NA,C	NA,T	NA,1	NA,-inf	NA,inf	NA,0.46834	0.00016177	0.000333519
2	chr17:4766150:G:A	4766150	NA,A	NA,G	NA,1	NA,-inf	NA,inf	NA,0.71626	0.000161675	0.000333407
2	chr17:5429962:G:A	5429962	A,A	G,G	1,1	-inf,-inf	inf,inf	0.0381468,1.14248	0.000161618	0.000333525
2	chr17:4792677:C:T	4792677	NA,T	NA,C	NA,1	NA,inf	NA,inf	NA,0.262207	0.000161303	0.000332428
2	chr17:4562381:A:G	4562381	NA,G	NA,A	NA,1	NA,-inf	NA,inf	NA,0.460154	0.000161223	0.00033238
2	chr17:5260005:G:A	5260005	NA,A	NA,G	NA,1	NA,inf	NA,inf	NA,0.880866	0.00016118	0.000332493
2	chr17:4654975:C:T	4654975	NA,T	NA,C	NA,1	NA,-inf	NA,inf	NA,0.639956	0.000161163	0.000332154
2	chr17:4802005:A:G	4802005	NA,G	NA,A	NA,1	NA,inf	NA,inf	NA,0.629552	0.000161045	0.00033179
2	chr17:5000100:T:C	5000100	NA,C	NA,T	NA,1	NA,inf	NA,inf	NA,0.230942	0.000160923	0.000331809
2	chr17:4700353:G:A	4700353	NA,A	NA,G	NA,1	NA,-inf	NA,inf	NA,0.393644	0.000160774	0.000331438
2	chr17:4712995:T:A	4712995	A,A	T,T	1,1	inf,inf	inf,inf	0.100334,1.80737	0.000160717	0.000332401
2	chr17:5136975:G:A	5136975	NA,A	NA,G	NA,1	NA,-inf	NA,inf	NA,0.73011	0.000160672	0.000332269
2	chr17:5346303:G:A	5346303	NA,A	NA,G	NA,1	NA,inf	NA,inf	NA,0.475653	0.000160661	0.000332329
2	chr17:4676405:C:T	4676405	NA,T	NA,C	NA,1	NA,-inf	NA,inf	NA,0.340664	0.000160661	0.000331105
2	chr17:5252526:T:C	5252526	C,C	T,T	1,1	-inf,-inf	inf,inf	0.823768,1.17913	0.000160557	0.000331285
2	chr17:5377331:G:GAAA	5377331	NA,GAAA	NA,G	NA,1	NA,inf	NA,inf	NA,0.408821	0.000160316	0.000330431
2	chr17:4623933:T:G	4623933	G,NA	T,NA	1,NA	-inf,NA	inf,NA	0.61487,NA	0.000160215	0.000329828
2	chr17:5245654:GA:G	5245654	NA,G	NA,GA	NA,1	NA,-inf	NA,inf	NA,0.622685	0.000160053	0.000330314
2	chr17:5394477:C:T	5394477	NA,T	NA,C	NA,1	NA,-inf	NA,inf	NA,0.626796	0.000159893	0.000329685
2	chr17:5121622:G:A	5121622	NA,A	NA,G	NA,1	NA,-inf	NA,inf	NA,0.722559	0.000159859	0.000330581
2	chr17:5137260:G:T	5137260	NA,T	NA,G	NA,1	NA,-inf	NA,inf	NA,0.721271	0.000159757	0.000330369
2	chr17:5422750:C:T	5422750	NA,T	NA,C	NA,1	NA,inf	NA,inf	NA,0.244625	0.000159745	0.000329302
2	chr17:5125900:C:T	5125900	NA,T	NA,C	NA,1	NA,inf	NA,inf	NA,0.670517	0.000159654	0.00032944
2	chr17:4549855:C:T	4549855	NA,T	NA,C	NA,1	NA,inf	NA,inf	NA,0.377827	0.000159304	0.000328279
2	chr17:5096377:C:T	5096377	NA,T	NA,C	NA,1	NA,inf	NA,inf	NA,0.648434	0.000159131	0.000327998
2	chr17:5245659:A:C	5245659	NA,C	NA,A	NA,1	NA,-inf	NA,inf	NA,0.617011	0.000159126	0.000328399
2	chr17:5408045:C:T	5408045	NA,T	NA,C	NA,1	NA,inf	NA,inf	NA,0.480115	0.000159051	0.000327743
2	chr17:4675446:A:G	4675446	NA,G	NA,A	NA,1	NA,inf	NA,inf	NA,0.387316	0.00015881	0.000327378
2	chr17:4678525:G:A	4678525	NA,A	NA,G	NA,1	NA,inf	NA,inf	NA,0.387084	0.000158763	0.000327282
2	chr17:5414700:C:T	5414700	NA,T	NA,C	NA,1	NA,-inf	NA,inf	NA,0.489066	0.000158717	0.000327227
2	chr17:5382845:G:A	5382845	NA,A	NA,G	NA,1	NA,-inf	NA,inf	NA,0.626617	0.000158699	0.000327219
2	chr17:4787136:G:A	4787136	NA,A	NA,G	NA,1	NA,inf	NA,inf	NA,0.464643	0.000158693	0.000327225
2	chr17:4679424:TA:T	4679424	NA,T	NA,TA	NA,1	NA,inf	NA,inf	NA,0.384914	0.000158291	0.000326307
2	chr17:5410162:G:A	5410162	NA,A	NA,G	NA,1	NA,-inf	NA,inf	NA,0.485801	0.000158093	0.00032594
2	chr17:5258117:A:C	5258117	NA,C	NA,A	NA,1	NA,inf	NA,inf	NA,0.107889	0.000158058	0.000325804
2	chr17:4563852:C:T	4563852	NA,T	NA,C	NA,1	NA,inf	NA,inf	NA,0.325601	0.000157954	0.000325521
2	chr17:4922020:G:A	4922020	NA,A	NA,G	NA,1	NA,-inf	NA,inf	NA,1.44117	0.000157785	0.000325459
2	chr17:4670774:T:C	4670774	NA,C	NA,T	NA,1	NA,inf	NA,inf	NA,0.383001	0.000157495	0.000324671
2	chr17:5298815:C:T	5298815	NA,T	NA,C	NA,1	NA,-inf	NA,inf	NA,0.683345	0.0001574	0.000324361
2	chr17:5054032:C:T	5054032	NA,T	NA,C	NA,1	NA,-inf	NA,inf	NA,0.783816	0.000157285	0.000324093
2	chr17:5233207:C:T	5233207	NA,T	NA,C	NA,1	NA,-inf	NA,inf	NA,0.231407	0.000157276	0.0003244
2	chr17:5007944:T:C	5007944	C,NA	T,NA	1,NA	-inf,NA	inf,NA	0.418001,NA	0.000157149	0.000321924
2	chr17:5170106:A:AG	5170106	NA,AG	NA,A	NA,1	NA,-inf	NA,inf	NA,1.12215	0.000156997	0.000323842
2	chr17:5149494:A:G	5149494	NA,G	NA,A	NA,1	NA,-inf	NA,inf	NA,0.285356	0.000156871	0.000323123
2	chr17:4944554:C:T	4944554	NA,T	NA,C	NA,1	NA,inf	NA,inf	NA,0.671388	0.000156844	0.000323384
2	chr17:5021652:T:C	5021652	C,NA	T,NA	1,NA	inf,NA	inf,NA	0.990676,NA	0.00015682	0.000324425
2	chr17:5194216:G:A	5194216	A,NA	G,NA	1,NA	-inf,NA	inf,NA	0.611679,NA	0.00015679	0.000323411
2	chr17:5169876:T:C	5169876	NA,C	NA,T	NA,1	NA,inf	NA,inf	NA,0.0162385	0.000156503	0.000322604
2	chr17:5426255:A:G	5426255	NA,G	NA,A	NA,1	NA,-inf	NA,inf	NA,0.688528	0.000156438	0.00032287
2	chr17:5354205:G:A	5354205	A,NA	G,NA	1,NA	-inf,NA	inf,NA	1.36514,NA	0.000156123	0.000321783
2	chr17:4983344:G:A	4983344	NA,A	NA,G	NA,1	NA,-inf	NA,inf	NA,0.245406	0.000156088	0.000321679
2	chr17:4769210:G:A	4769210	NA,A	NA,G	NA,1	NA,-inf	NA,inf	NA,0.56125	0.000155997	0.000321591
2	chr17:5192194:TG:T	5192194	NA,T	NA,TG	NA,1	NA,inf	NA,inf	NA,0.648491	0.000155918	0.000321732
2	chr17:4644470:A:G	4644470	G,G	A,A	1,1	inf,-inf	inf,inf	0.00853791,1.75459	0.000155857	0.000321956
2	chr17:5186460:G:A	5186460	NA,A	NA,G	NA,1	NA,inf	NA,inf	NA,0.65504	0.000155825	0.000321541
2	chr17:4527690:T:C	4527690	NA,C	NA,T	NA,1	NA,inf	NA,inf	NA,0.29654	0.000155812	0.00032113
2	chr17:5416282:G:A	5416282	NA,A	NA,G	NA,1	NA,inf	NA,inf	NA,0.387165	0.000155768	0.000321057
2	chr17:5489837:A:C	5489837	NA,C	NA,A	NA,1	NA,inf	NA,inf	NA,0.46869	0.000155724	0.000320894
2	chr17:4539910:G:A	4539910	NA,A	NA,G	NA,1	NA,-inf	NA,inf	NA,0.36413	0.000155559	0.00032067
2	chr17:5459724:C:G	5459724	NA,G	NA,C	NA,1	NA,-inf	NA,inf	NA,0.993281	0.000155548	0.000320864
2	chr17:5062812:T:C	5062812	NA,C	NA,T	NA,1	NA,inf	NA,inf	NA,0.77698	0.000155545	0.000320516
2	chr17:5172571:G:A	5172571	NA,A	NA,G	NA,1	NA,inf	NA,inf	NA,0.188463	0.000155484	0.000320634
2	chr17:4845287:G:C	4845287	NA,C	NA,G	NA,1	NA,inf	NA,inf	NA,0.557568	0.000155115	0.000320253
2	chr17:4620893:C:T	4620893	NA,T	NA,C	NA,1	NA,-inf	NA,inf	NA,0.648379	0.000155102	0.000320098
2	chr17:5311292:T:A	5311292	NA,A	NA,T	NA,1	NA,-inf	NA,inf	NA,0.914468	0.000155097	0.000319948
2	chr17:4593601:C:T	4593601	T,T	C,C	1,1	-inf,inf	inf,inf	1.39681,0.445369	0.000154918	0.000317982
2	chr17:5260635:T:C	5260635	NA,C	NA,T	NA,1	NA,inf	NA,inf	NA,0.595139	0.000154906	0.000320048
2	chr17:5193781:C:G	5193781	NA,G	NA,C	NA,1	NA,-inf	NA,inf	NA,0.363339	0.000154893	0.000319214
2	chr17:4598938:G:A	4598938	A,NA	G,NA	1,NA	-inf,NA	inf,NA	0.599021,NA	0.000154888	0.000318776
2	chr17:5070378:T:C	5070378	NA,C	NA,T	NA,1	NA,inf	NA,inf	NA,0.493458	0.000154872	0.00031929
2	chr17:5121280:G:A	5121280	NA,A	NA,G	NA,1	NA,-inf	NA,inf	NA,0.692147	0.000154807	0.000320083
2	chr17:4781293:G:C	4781293	NA,C	NA,G	NA,1	NA,inf	NA,inf	NA,0.074142	0.000154583	0.000318662
2	chr17:4790106:T:C	4790106	NA,C	NA,T	NA,1	NA,-inf	NA,inf	NA,0.429084	0.00015427	0.000317982
2	chr17:4891235:C:T	4891235	NA,T	NA,C	NA,1	NA,-inf	NA,inf	NA,0.230946	0.000154264	0.000317924
2	chr17:5368039:A:G	5368039	G,NA	A,NA	1,NA	-inf,NA	inf,NA	1.28478,NA	0.000154244	0.000317943
2	chr17:5204261:A:G	5204261	G,NA	A,NA	1,NA	inf,NA	inf,NA	0.850067,NA	0.000154223	0.000318909
2	chr17:5164547:T:A	5164547	NA,A	NA,T	NA,1	NA,inf	NA,inf	NA,0.634682	0.000154196	0.000318158
2	chr17:4973380:C:G	4973380	NA,G	NA,C	NA,1	NA,inf	NA,inf	NA,0.585492	0.000154152	0.000317822
2	chr17:5368041:G:A	5368041	A,NA	G,NA	1,NA	-inf,NA	inf,NA	1.3064,NA	0.000153937	0.000317346
2	chr17:4530463:C:T	4530463	NA,T	NA,C	NA,1	NA,inf	NA,inf	NA,0.391704	0.000153886	0.000317161
2	chr17:4888413:G:A	4888413	NA,A	NA,G	NA,1	NA,inf	NA,inf	NA,0.55617	0.000153816	0.000317569
2	chr17:4634848:A:G	4634848	G,NA	A,NA	1,NA	-inf,NA	inf,NA	0.602553,NA	0.00015362	0.00031628
2	chr17:5149440:C:G	5149440	NA,G	NA,C	NA,1	NA,-inf	NA,inf	NA,0.270131	0.00015347	0.000316125
2	chr17:4839235:G:A	4839235	NA,A	NA,G	NA,1	NA,-inf	NA,inf	NA,0.416168	0.000153346	0.000317538
2	chr17:5415768:A:G	5415768	NA,G	NA,A	NA,1	NA,-inf	NA,inf	NA,0.551996	0.000153183	0.000315908
2	chr17:5204969:A:G	5204969	G,G	A,A	1,1	inf,inf	inf,inf	0.438184,1.69007	0.000153118	0.000317436
2	chr17:4876580:C:T	4876580	T,T	C,C	1,1	inf,inf	inf,inf	1.67586,0.572917	0.000153053	0.000318742
2	chr17:4977856:C:A	4977856	NA,A	NA,C	NA,1	NA,-inf	NA,inf	NA,0.107852	0.000152922	0.000315249
2	chr17:5082822:A:G	5082822	NA,G	NA,A	NA,1	NA,inf	NA,inf	NA,0.585711	0.000152833	0.000315011
2	chr17:5233752:G:A	5233752	A,A	G,G	1,1	inf,inf	inf,inf	0.440133,1.1421	0.000152791	0.000316791
2	chr17:5059579:C:G	5059579	NA,G	NA,C	NA,1	NA,inf	NA,inf	NA,0.612967	0.000152698	0.000315707
2	chr17:4656262:G:A	4656262	NA,A	NA,G	NA,1	NA,-inf	NA,inf	NA,0.591464	0.000152652	0.000314615
2	chr17:4833589:C:T	4833589	NA,T	NA,C	NA,1	NA,-inf	NA,inf	NA,0.316134	0.000152558	0.000314379
2	chr17:4785305:T:C	4785305	NA,C	NA,T	NA,1	NA,inf	NA,inf	NA,0.243883	0.000152386	0.000313883
2	chr17:5183741:TATA:T	5183741	NA,T	NA,TATA	NA,1	NA,-inf	NA,inf	NA,0.618807	0.000152251	0.000314711
2	chr17:5175248:C:T	5175248	NA,T	NA,C	NA,1	NA,-inf	NA,inf	NA,0.601324	0.000152124	0.000314418
2	chr17:5459355:A:T	5459355	NA,T	NA,A	NA,1	NA,inf	NA,inf	NA,0.334482	0.000152035	0.000313287
2	chr17:5398504:T:A	5398504	NA,A	NA,T	NA,1	NA,-inf	NA,inf	NA,0.650043	0.000152	0.000313693
2	chr17:4741196:A:G	4741196	G,G	A,A	1,1	inf,-inf	inf,inf	1.61774,0.0441948	0.000151967	0.000311621
2	chr17:4690460:A:G	4690460	NA,G	NA,A	NA,1	NA,-inf	NA,inf	NA,0.305621	0.000151792	0.000312844
2	chr17:4729148:C:G	4729148	NA,G	NA,C	NA,1	NA,-inf	NA,inf	NA,0.456377	0.000151748	0.000312765
2	chr17:4922834:C:A	4922834	NA,A	NA,C	NA,1	NA,inf	NA,inf	NA,0.986635	0.000151402	0.000312304
2	chr17:5465012:T:C	5465012	NA,C	NA,T	NA,1	NA,inf	NA,inf	NA,0.330982	0.000151314	0.000311802
2	chr17:4820354:G:A	4820354	NA,A	NA,G	NA,1	NA,inf	NA,inf	NA,0.35234	0.000151217	0.000311707
2	chr17:4634289:G:T	4634289	NA,T	NA,G	NA,1	NA,inf	NA,inf	NA,0.348941	0.000151171	0.000311607
2	chr17:5328590:G:C	5328590	C,NA	G,NA	1,NA	inf,NA	inf,NA	0.667091,NA	0.000151142	0.000313001
2	chr17:4678163:G:A	4678163	NA,A	NA,G	NA,1	NA,-inf	NA,inf	NA,0.29435	0.000151126	0.000311458
2	chr17:4933775:C:T	4933775	NA,T	NA,C	NA,1	NA,-inf	NA,inf	NA,0.110118	0.000151005	0.000311323
2	chr17:5060269:T:C	5060269	NA,C	NA,T	NA,1	NA,-inf	NA,inf	NA,0.13793	0.000150884	0.000311004
2	chr17:5443593:G:A	5443593	A,NA	G,NA	1,NA	inf,NA	inf,NA	0.804895,NA	0.000150769	0.000309634
2	chr17:4655929:G:A	4655929	NA,A	NA,G	NA,1	NA,-inf	NA,inf	NA,0.351317	0.000150679	0.000310598
2	chr17:4713351:G:A	4713351	NA,A	NA,G	NA,1	NA,-inf	NA,inf	NA,0.293932	0.000150589	0.000310369
2	chr17:4791618:G:A	4791618	NA,A	NA,G	NA,1	NA,-inf	NA,inf	NA,0.679629	0.000150527	0.000310357
2	chr17:4604534:T:C	4604534	NA,C	NA,T	NA,1	NA,inf	NA,inf	NA,0.264717	0.000150499	0.000310153
2	chr17:5195716:C:T	5195716	NA,T	NA,C	NA,1	NA,inf	NA,inf	NA,0.174299	0.000150221	0.000309718
2	chr17:5098863:A:G	5098863	NA,G	NA,A	NA,1	NA,-inf	NA,inf	NA,0.21595	0.00014994	0.000309005
2	chr17:4827473:G:A	4827473	NA,A	NA,G	NA,1	NA,inf	NA,inf	NA,0.662776	0.00014989	0.000308972
2	chr17:4893139:A:G	4893139	NA,G	NA,A	NA,1	NA,inf	NA,inf	NA,0.425132	0.000149803	0.000308803
2	chr17:5076844:G:A	5076844	NA,A	NA,G	NA,1	NA,inf	NA,inf	NA,0.463131	0.000149777	0.000308782
2	chr17:5025209:G:A	5025209	NA,A	NA,G	NA,1	NA,inf	NA,inf	NA,0.322213	0.000149642	0.000308457
2	chr17:5047310:G:A	5047310	NA,A	NA,G	NA,1	NA,inf	NA,inf	NA,0.573974	0.000149603	0.000308126
2	chr17:4848225:A:G	4848225	NA,G	NA,A	NA,1	NA,-inf	NA,inf	NA,0.521439	0.000149589	0.000308283
2	chr17:4722703:T:C	4722703	NA,C	NA,T	NA,1	NA,-inf	NA,inf	NA,0.276228	0.000149455	0.000308122
2	chr17:4644804:G:A	4644804	NA,A	NA,G	NA,1	NA,-inf	NA,inf	NA,0.379112	0.000149103	0.000307343
2	chr17:5175005:C:T	5175005	NA,T	NA,C	NA,1	NA,-inf	NA,inf	NA,0.268591	0.00014899	0.000306899
2	chr17:4629605:G:A	4629605	NA,A	NA,G	NA,1	NA,inf	NA,inf	NA,0.326071	0.000148988	0.000307083
2	chr17:5397163:A:G	5397163	NA,G	NA,A	NA,1	NA,-inf	NA,inf	NA,0.526475	0.000148987	0.000307245
2	chr17:4655866:TGGA:T	4655866	NA,T	NA,TGGA	NA,1	NA,-inf	NA,inf	NA,0.574787	0.000148973	0.00030703
2	chr17:5399255:T:TA	5399255	NA,TA	NA,T	NA,1	NA,-inf	NA,inf	NA,0.401114	0.000148966	0.000307139
2	chr17:5193835:T:C	5193835	C,C	T,T	1,1	inf,inf	inf,inf	0.360059,1.75531	0.000148914	0.000308604
2	chr17:5381261:C:T	5381261	NA,T	NA,C	NA,1	NA,-inf	NA,inf	NA,0.623548	0.000148903	0.000307286
2	chr17:4609768:A:G	4609768	NA,G	NA,A	NA,1	NA,-inf	NA,inf	NA,0.403682	0.000148895	0.000306986
2	chr17:5523381:C:T	5523381	NA,T	NA,C	NA,1	NA,inf	NA,inf	NA,0.414187	0.00014886	0.000306883
2	chr17:5073239:A:G	5073239	NA,G	NA,A	NA,1	NA,inf	NA,inf	NA,0.464644	0.00014859	0.000306341
2	chr17:5326878:T:C	5326878	NA,C	NA,T	NA,1	NA,-inf	NA,inf	NA,0.314802	0.000148393	0.000305134
2	chr17:5125461:T:C	5125461	C,NA	T,NA	1,NA	inf,NA	inf,NA	0.844672,NA	0.000148391	0.000306708
2	chr17:5409490:A:G	5409490	NA,G	NA,A	NA,1	NA,-inf	NA,inf	NA,0.22321	0.000148379	0.000305816
2	chr17:4898979:C:T	4898979	NA,T	NA,C	NA,1	NA,inf	NA,inf	NA,0.471673	0.000148318	0.000305739
2	chr17:4669505:T:C	4669505	NA,C	NA,T	NA,1	NA,-inf	NA,inf	NA,0.334546	0.000148177	0.000305603
2	chr17:5182511:G:A	5182511	NA,A	NA,G	NA,1	NA,inf	NA,inf	NA,0.621951	0.000148154	0.000305697
2	chr17:4622073:A:G	4622073	NA,G	NA,A	NA,1	NA,-inf	NA,inf	NA,0.375326	0.000148066	0.000305188
2	chr17:4801868:C:T	4801868	NA,T	NA,C	NA,1	NA,-inf	NA,inf	NA,0.599517	0.000148061	0.000305115
2	chr17:4654692:A:C	4654692	NA,C	NA,A	NA,1	NA,-inf	NA,inf	NA,0.282795	0.000147962	0.000304941
2	chr17:4718408:T:C	4718408	NA,C	NA,T	NA,1	NA,-inf	NA,inf	NA,0.317585	0.000147882	0.000305002
2	chr17:4865001:C:T	4865001	NA,T	NA,C	NA,1	NA,inf	NA,inf	NA,0.442812	0.000147776	0.000304632
2	chr17:5382372:G:A	5382372	NA,A	NA,G	NA,1	NA,-inf	NA,inf	NA,0.427334	0.000147684	0.000304474
2	chr17:5042978:G:A	5042978	NA,A	NA,G	NA,1	NA,-inf	NA,inf	NA,0.0827808	0.000147435	0.000303592
2	chr17:5265479:T:C	5265479	NA,C	NA,T	NA,1	NA,-inf	NA,inf	NA,0.175736	0.00014733	0.000303809
2	chr17:4548911:G:A	4548911	NA,A	NA,G	NA,1	NA,inf	NA,inf	NA,0.195617	0.000147277	0.000303425
2	chr17:4834422:G:A	4834422	NA,A	NA,G	NA,1	NA,inf	NA,inf	NA,0.678637	0.00014668	0.00030237
2	chr17:4883966:G:A	4883966	NA,A	NA,G	NA,1	NA,inf	NA,inf	NA,0.434678	0.000146603	0.000302209
2	chr17:4533905:C:A	4533905	NA,A	NA,C	NA,1	NA,inf	NA,inf	NA,0.229561	0.000146577	0.000302103
2	chr17:4883486:G:A	4883486	A,NA	G,NA	1,NA	-inf,NA	inf,NA	0.43991,NA	0.000146558	0.00030114
2	chr17:4563092:T:C	4563092	NA,C	NA,T	NA,1	NA,inf	NA,inf	NA,0.353082	0.000146556	0.000302042
2	chr17:4657151:C:T	4657151	NA,T	NA,C	NA,1	NA,-inf	NA,inf	NA,0.553525	0.000146553	0.000302045
2	chr17:4604002:A:G	4604002	G,NA	A,NA	1,NA	-inf,NA	inf,NA	0.687965,NA	0.00014638	0.000301629
2	chr17:4899850:G:A	4899850	NA,A	NA,G	NA,1	NA,-inf	NA,inf	NA,0.280879	0.00014635	0.000301633
2	chr17:5109888:C:T	5109888	NA,T	NA,C	NA,1	NA,-inf	NA,inf	NA,1.15236	0.000146163	0.000301299
2	chr17:4572289:G:A	4572289	A,A	G,G	1,1	-inf,inf	inf,inf	0.379598,1.4363	0.000146139	0.000301766
2	chr17:5228176:C:A	5228176	NA,A	NA,C	NA,1	NA,-inf	NA,inf	NA,0.258853	0.000146069	0.000301488
2	chr17:4844048:G:A	4844048	NA,A	NA,G	NA,1	NA,inf	NA,inf	NA,0.477343	0.000145971	0.0003009
2	chr17:4655706:A:G	4655706	NA,G	NA,A	NA,1	NA,-inf	NA,inf	NA,0.543429	0.00014592	0.000300742
2	chr17:4958554:C:T	4958554	NA,T	NA,C	NA,1	NA,inf	NA,inf	NA,0.731982	0.000145835	0.000300692
2	chr17:4903330:TCTC:T	4903330	NA,T	NA,TCTC	NA,1	NA,-inf	NA,inf	NA,0.223673	0.000145628	0.000300142
2	chr17:5279270:C:T	5279270	NA,T	NA,C	NA,1	NA,-inf	NA,inf	NA,0.613219	0.00014553	0.000300331
2	chr17:5508558:C:T	5508558	NA,T	NA,C	NA,1	NA,-inf	NA,inf	NA,0.321542	0.00014553	0.000300075
2	chr17:5357841:G:A	5357841	NA,A	NA,G	NA,1	NA,-inf	NA,inf	NA,0.202604	0.00014551	0.000299891
2	chr17:5337204:A:C	5337204	NA,C	NA,A	NA,1	NA,-inf	NA,inf	NA,0.202604	0.00014551	0.000299891
2	chr17:4983345:C:T	4983345	NA,T	NA,C	NA,1	NA,inf	NA,inf	NA,0.532149	0.000145361	0.000299519
2	chr17:4652525:C:T	4652525	NA,T	NA,C	NA,1	NA,-inf	NA,inf	NA,0.323888	0.000145328	0.000299565
2	chr17:4839036:C:T	4839036	NA,T	NA,C	NA,1	NA,inf	NA,inf	NA,0.46829	0.000145036	0.000298978
2	chr17:5371911:A:G	5371911	NA,G	NA,A	NA,1	NA,-inf	NA,inf	NA,0.253961	0.000144884	0.000298585
2	chr17:4757111:C:T	4757111	NA,T	NA,C	NA,1	NA,-inf	NA,inf	NA,0.304767	0.000144852	0.000299018
2	chr17:4780039:T:G	4780039	NA,G	NA,T	NA,1	NA,inf	NA,inf	NA,0.302875	0.000144781	0.00029792
2	chr17:5179116:T:C	5179116	NA,C	NA,T	NA,1	NA,-inf	NA,inf	NA,0.246453	0.000144692	0.000298056
2	chr17:4632019:G:A	4632019	A,NA	G,NA	1,NA	inf,NA	inf,NA	0.611902,NA	0.00014466	0.000299164
2	chr17:4651989:T:C	4651989	NA,C	NA,T	NA,1	NA,-inf	NA,inf	NA,0.319449	0.000144629	0.000298123
2	chr17:4540415:C:G	4540415	NA,G	NA,C	NA,1	NA,-inf	NA,inf	NA,0.356181	0.000144448	0.000297688
2	chr17:4708691:A:C	4708691	NA,C	NA,A	NA,1	NA,-inf	NA,inf	NA,0.289107	0.000144281	0.000297489
2	chr17:4553784:G:A	4553784	NA,A	NA,G	NA,1	NA,inf	NA,inf	NA,0.280724	0.00014422	0.000297194
2	chr17:5094240:T:G	5094240	NA,G	NA,T	NA,1	NA,-inf	NA,inf	NA,0.30375	0.000144192	0.000297232
2	chr17:4682735:CAATT:C	4682735	NA,C	NA,CAATT	NA,1	NA,inf	NA,inf	NA,0.243242	0.000144148	0.000297157
2	chr17:5272014:C:T	5272014	NA,T	NA,C	NA,1	NA,inf	NA,inf	NA,0.126115	0.000144087	0.000296943
2	chr17:5525787:C:T	5525787	NA,T	NA,C	NA,1	NA,-inf	NA,inf	NA,0.359392	0.000143836	0.000296571
2	chr17:5284977:A:T	5284977	NA,T	NA,A	NA,1	NA,inf	NA,inf	NA,0.00791631	0.000143701	0.000296166
2	chr17:4835614:G:A	4835614	A,A	G,G	1,1	inf,inf	inf,inf	1.71678,0.545148	0.000143696	0.000299359
2	chr17:4991682:A:G	4991682	NA,G	NA,A	NA,1	NA,inf	NA,inf	NA,0.516041	0.000143655	0.000296168
2	chr17:4728301:C:T	4728301	NA,T	NA,C	NA,1	NA,inf	NA,inf	NA,0.296998	0.000143585	0.000296039
2	chr17:5114403:T:G	5114403	G,G	T,T	1,1	inf,inf	inf,inf	0.827914,1.06528	0.000143513	0.000297599
2	chr17:4784335:G:A	4784335	A,NA	G,NA	1,NA	-inf,NA	inf,NA	0.839202,NA	0.000143192	0.000294321
2	chr17:5070412:G:A	5070412	NA,A	NA,G	NA,1	NA,-inf	NA,inf	NA,0.185652	0.000143109	0.000294969
2	chr17:5317433:G:C	5317433	NA,C	NA,G	NA,1	NA,-inf	NA,inf	NA,0.189556	0.000143092	0.000294909
2	chr17:5057164:G:T	5057164	NA,T	NA,G	NA,1	NA,inf	NA,inf	NA,0.547764	0.000143064	0.000295681
2	chr17:4944663:G:A	4944663	A,NA	G,NA	1,NA	inf,NA	inf,NA	0.821864,NA	0.000143037	0.000295619
2	chr17:4620960:G:A	4620960	NA,A	NA,G	NA,1	NA,-inf	NA,inf	NA,0.348241	0.000142947	0.000294623
2	chr17:5111853:A:G	5111853	NA,G	NA,A	NA,1	NA,-inf	NA,inf	NA,1.11922	0.000142936	0.000294634
2	chr17:5305103:T:G	5305103	NA,G	NA,T	NA,1	NA,inf	NA,inf	NA,0.127677	0.000142935	0.000294531
2	chr17:5116505:C:G	5116505	G,NA	C,NA	1,NA	-inf,NA	inf,NA	0.360631,NA	0.000142896	0.000294298
2	chr17:5272284:A:G	5272284	NA,G	NA,A	NA,1	NA,inf	NA,inf	NA,0.142067	0.000142882	0.000294426
2	chr17:4826451:C:T	4826451	NA,T	NA,C	NA,1	NA,inf	NA,inf	NA,0.6082	0.000142869	0.000294502
2	chr17:5233509:G:A	5233509	A,A	G,G	1,1	inf,inf	inf,inf	0.10574,1.60618	0.000142869	0.000298867
2	chr17:4642278:C:T	4642278	NA,T	NA,C	NA,1	NA,-inf	NA,inf	NA,0.391399	0.000142749	0.000294208
2	chr17:5463143:T:C	5463143	NA,C	NA,T	NA,1	NA,inf	NA,inf	NA,0.27917	0.000142705	0.000294094
2	chr17:4753121:T:G	4753121	NA,G	NA,T	NA,1	NA,inf	NA,inf	NA,0.111154	0.000142683	0.000294005
2	chr17:4916628:G:A	4916628	NA,A	NA,G	NA,1	NA,-inf	NA,inf	NA,0.17986	0.000142563	0.000293884
2	chr17:5476932:G:A	5476932	NA,A	NA,G	NA,1	NA,-inf	NA,inf	NA,0.574024	0.000142299	0.000293693
2	chr17:4655656:G:A	4655656	NA,A	NA,G	NA,1	NA,-inf	NA,inf	NA,0.306509	0.000142288	0.000293295
2	chr17:5050461:G:A	5050461	A,A	G,G	1,1	-inf,-inf	inf,inf	9.12403,0.0530655	0.00014228	0.000289394
2	chr17:5078893:A:G	5078893	NA,G	NA,A	NA,1	NA,-inf	NA,inf	NA,0.0545602	0.000142146	0.000293
2	chr17:4855914:C:T	4855914	NA,T	NA,C	NA,1	NA,-inf	NA,inf	NA,0.160142	0.00014214	0.000292931
2	chr17:5253127:T:G	5253127	NA,G	NA,T	NA,1	NA,inf	NA,inf	NA,1.20377	0.000142011	0.000292888
2	chr17:4781376:T:C	4781376	NA,C	NA,T	NA,1	NA,inf	NA,inf	NA,0.278769	0.000141984	0.000292174
2	chr17:4606875:G:A	4606875	NA,A	NA,G	NA,1	NA,-inf	NA,inf	NA,0.305295	0.000141928	0.000292579
2	chr17:5496241:C:T	5496241	NA,T	NA,C	NA,1	NA,inf	NA,inf	NA,0.0721833	0.000141804	0.000292273
2	chr17:5303091:G:T	5303091	T,NA	G,NA	1,NA	-inf,NA	inf,NA	1.29566,NA	0.000141727	0.000292108
2	chr17:5424658:A:G	5424658	NA,G	NA,A	NA,1	NA,-inf	NA,inf	NA,0.186649	0.000141673	0.000291991
2	chr17:5026820:G:A	5026820	A,A	G,G	1,1	-inf,-inf	inf,inf	12.2709,1.32903	0.000141666	0.00029377
2	chr17:4879349:A:G	4879349	G,NA	A,NA	1,NA	-inf,NA	inf,NA	0.434301,NA	0.000141665	0.000290987
2	chr17:4931259:G:A	4931259	A,NA	G,NA	1,NA	inf,NA	inf,NA	0.848781,NA	0.000141504	0.000292364
2	chr17:4675635:T:C	4675635	NA,C	NA,T	NA,1	NA,-inf	NA,inf	NA,0.456628	0.000141357	0.000291316
2	chr17:5143160:G:A	5143160	NA,A	NA,G	NA,1	NA,inf	NA,inf	NA,0.451883	0.000141322	0.00029132
2	chr17:4632519:G:A	4632519	NA,A	NA,G	NA,1	NA,-inf	NA,inf	NA,0.429315	0.000141305	0.000291268
2	chr17:4654394:G:A	4654394	NA,A	NA,G	NA,1	NA,-inf	NA,inf	NA,0.4939	0.000141298	0.000291219
2	chr17:4769435:C:A	4769435	NA,A	NA,C	NA,1	NA,inf	NA,inf	NA,0.420319	0.000141288	0.000291237
2	chr17:4929635:G:A	4929635	NA,A	NA,G	NA,1	NA,-inf	NA,inf	NA,0.0574418	0.000141116	0.000290971
2	chr17:5439971:A:G	5439971	NA,G	NA,A	NA,1	NA,-inf	NA,inf	NA,0.47295	0.000141112	0.000290819
2	chr17:5170134:AT:A	5170134	NA,A	NA,AT	NA,1	NA,-inf	NA,inf	NA,0.547825	0.000141096	0.00029155
2	chr17:5518588:A:T	5518588	NA,T	NA,A	NA,1	NA,-inf	NA,inf	NA,0.634368	0.00014106	0.000291033
2	chr17:4637060:G:A	4637060	A,A	G,G	1,1	-inf,-inf	inf,inf	0.00728218,1.62111	0.000140917	0.000290399
2	chr17:4942813:GGTT:G	4942813	NA,G	NA,GGTT	NA,1	NA,-inf	NA,inf	NA,0.792274	0.000140889	0.000290363
2	chr17:5483605:A:G	5483605	NA,G	NA,A	NA,1	NA,-inf	NA,inf	NA,0.284331	0.000140883	0.000290318
2	chr17:4660190:C:T	4660190	NA,T	NA,C	NA,1	NA,-inf	NA,inf	NA,0.245761	0.000140866	0.000290326
2	chr17:4708107:C:T	4708107	NA,T	NA,C	NA,1	NA,inf	NA,inf	NA,0.356015	0.000140831	0.000290365
2	chr17:4577561:C:T	4577561	NA,T	NA,C	NA,1	NA,inf	NA,inf	NA,0.234057	0.000140816	0.000290216
2	chr17:5076191:G:A	5076191	NA,A	NA,G	NA,1	NA,inf	NA,inf	NA,0.659578	0.000140727	0.000290151
2	chr17:5326099:A:G	5326099	G,NA	A,NA	1,NA	-inf,NA	inf,NA	1.28245,NA	0.000140722	0.000290038
2	chr17:5224978:G:T	5224978	NA,T	NA,G	NA,1	NA,-inf	NA,inf	NA,0.15688	0.00014063	0.00028983
2	chr17:5519056:A:G	5519056	NA,G	NA,A	NA,1	NA,-inf	NA,inf	NA,0.625902	0.000140581	0.000290024
2	chr17:5325658:TAGA:T	5325658	NA,T	NA,TAGA	NA,1	NA,inf	NA,inf	NA,0.118687	0.000140509	0.000289533
2	chr17:5184999:T:C	5184999	NA,C	NA,T	NA,1	NA,-inf	NA,inf	NA,0.542145	0.000140499	0.000290309
2	chr17:5225422:G:A	5225422	NA,A	NA,G	NA,1	NA,-inf	NA,inf	NA,0.155536	0.000140367	0.000289288
2	chr17:5179250:G:A	5179250	NA,A	NA,G	NA,1	NA,-inf	NA,inf	NA,0.538936	0.000140163	0.00028961
2	chr17:5050984:G:A	5050984	NA,A	NA,G	NA,1	NA,inf	NA,inf	NA,0.47553	0.000140102	0.00028879
2	chr17:4851345:A:C	4851345	NA,C	NA,A	NA,1	NA,-inf	NA,inf	NA,0.58276	0.000139978	0.000288733
2	chr17:4649614:T:C	4649614	NA,C	NA,T	NA,1	NA,-inf	NA,inf	NA,0.482148	0.000139853	0.000288244
2	chr17:5294746:T:C	5294746	NA,C	NA,T	NA,1	NA,inf	NA,inf	NA,0.106785	0.000139751	0.000288239
2	chr17:4655757:T:C	4655757	NA,C	NA,T	NA,1	NA,-inf	NA,inf	NA,0.495082	0.000139295	0.000287088
2	chr17:5085738:T:C	5085738	NA,C	NA,T	NA,1	NA,inf	NA,inf	NA,0.453801	0.000139256	0.000287052
2	chr17:5138682:A:T	5138682	T,NA	A,NA	1,NA	-inf,NA	inf,NA	0.541087,NA	0.00013917	0.000287057
2	chr17:5100803:C:T	5100803	T,T	C,C	1,1	inf,inf	inf,inf	0.843764,1.04469	0.000138864	0.000288028
2	chr17:4723229:A:G	4723229	G,NA	A,NA	1,NA	inf,NA	inf,NA	0.62893,NA	0.00013885	0.000286793
2	chr17:5400510:A:AC	5400510	AC,NA	A,NA	1,NA	inf,NA	inf,NA	0.760493,NA	0.000138842	0.000285973
2	chr17:5435800:T:C	5435800	NA,C	NA,T	NA,1	NA,inf	NA,inf	NA,0.0933075	0.000138812	0.000286169
2	chr17:5084973:A:G	5084973	NA,G	NA,A	NA,1	NA,-inf	NA,inf	NA,0.199427	0.000138781	0.000286047
2	chr17:5298677:A:G	5298677	NA,G	NA,A	NA,1	NA,-inf	NA,inf	NA,0.158332	0.000138764	0.000286661
2	chr17:5400502:A:AC	5400502	AC,NA	A,NA	1,NA	inf,NA	inf,NA	0.759673,NA	0.00013875	0.00028578
2	chr17:4917904:T:TGG	4917904	NA,TGG	NA,T	NA,1	NA,inf	NA,inf	NA,0.92868	0.000138748	0.000286166
2	chr17:5206192:C:T	5206192	NA,T	NA,C	NA,1	NA,inf	NA,inf	NA,0.621254	0.000138711	0.000286034
2	chr17:5367773:G:A	5367773	NA,A	NA,G	NA,1	NA,-inf	NA,inf	NA,0.273726	0.000138666	0.000285648
2	chr17:4604442:G:C	4604442	NA,C	NA,G	NA,1	NA,inf	NA,inf	NA,0.196277	0.000138608	0.000285656
2	chr17:4545501:C:T	4545501	NA,T	NA,C	NA,1	NA,inf	NA,inf	NA,0.154295	0.000138502	0.000285377
2	chr17:4762381:G:C	4762381	NA,C	NA,G	NA,1	NA,inf	NA,inf	NA,0.0807204	0.000138454	0.000285325
2	chr17:4752687:G:A	4752687	A,NA	G,NA	1,NA	-inf,NA	inf,NA	0.556904,NA	0.000138411	0.000284859
2	chr17:5174680:C:A	5174680	NA,A	NA,C	NA,1	NA,-inf	NA,inf	NA,0.525164	0.000138305	0.00028575
2	chr17:4729225:A:T	4729225	NA,T	NA,A	NA,1	NA,inf	NA,inf	NA,0.255743	0.000138258	0.000285046
2	chr17:4550471:C:T	4550471	NA,T	NA,C	NA,1	NA,inf	NA,inf	NA,0.259306	0.000138189	0.000284836
2	chr17:4970478:C:T	4970478	NA,T	NA,C	NA,1	NA,-inf	NA,inf	NA,0.16276	0.000138092	0.000284598
2	chr17:5248314:G:A	5248314	A,A	G,G	1,1	-inf,-inf	inf,inf	0.586081,1.49325	0.000138013	0.000284632
2	chr17:4599092:A:G	4599092	NA,G	NA,A	NA,1	NA,-inf	NA,inf	NA,0.281244	0.000137997	0.000284472
2	chr17:5165502:G:A	5165502	NA,A	NA,G	NA,1	NA,-inf	NA,inf	NA,0.523913	0.000137918	0.000284947
2	chr17:4541555:C:T	4541555	NA,T	NA,C	NA,1	NA,-inf	NA,inf	NA,0.401064	0.000137915	0.000284299
2	chr17:4868488:A:G	4868488	NA,G	NA,A	NA,1	NA,-inf	NA,inf	NA,0.445321	0.000137879	0.000284157
2	chr17:5213813:A:C	5213813	NA,C	NA,A	NA,1	NA,inf	NA,inf	NA,0.0841246	0.000137864	0.000284214
2	chr17:4701761:C:T	4701761	NA,T	NA,C	NA,1	NA,inf	NA,inf	NA,0.250824	0.00013782	0.000284066
2	chr17:5278576:T:C	5278576	NA,C	NA,T	NA,1	NA,-inf	NA,inf	NA,0.484683	0.000137819	0.000284028
2	chr17:4896258:C:T	4896258	NA,T	NA,C	NA,1	NA,inf	NA,inf	NA,0.433807	0.000137818	0.000284075
2	chr17:5179110:G:A	5179110	NA,A	NA,G	NA,1	NA,-inf	NA,inf	NA,0.127298	0.000137809	0.000284057
2	chr17:4643446:G:A	4643446	NA,A	NA,G	NA,1	NA,inf	NA,inf	NA,0.333215	0.000137761	0.000283882
2	chr17:5493367:G:A	5493367	NA,A	NA,G	NA,1	NA,-inf	NA,inf	NA,0.427518	0.000137672	0.000283743
2	chr17:4643605:G:T	4643605	NA,T	NA,G	NA,1	NA,inf	NA,inf	NA,0.334834	0.000137582	0.000283511
2	chr17:5505585:A:G	5505585	NA,G	NA,A	NA,1	NA,inf	NA,inf	NA,0.0829402	0.000137542	0.000283399
2	chr17:4548021:G:A	4548021	NA,A	NA,G	NA,1	NA,inf	NA,inf	NA,0.149171	0.000137425	0.000283151
2	chr17:5084367:T:C	5084367	NA,C	NA,T	NA,1	NA,inf	NA,inf	NA,0.496925	0.00013712	0.000282625
2	chr17:5334063:T:C	5334063	NA,C	NA,T	NA,1	NA,inf	NA,inf	NA,0.100822	0.000137026	0.000282347
2	chr17:4759526:C:T	4759526	NA,T	NA,C	NA,1	NA,inf	NA,inf	NA,0.280474	0.000136969	0.000282102
2	chr17:5461341:C:T	5461341	NA,T	NA,C	NA,1	NA,inf	NA,inf	NA,0.194017	0.000136946	0.000282232
2	chr17:4571099:T:G	4571099	NA,G	NA,T	NA,1	NA,-inf	NA,inf	NA,0.312228	0.000136912	0.000282249
2	chr17:5214656:C:T	5214656	NA,T	NA,C	NA,1	NA,inf	NA,inf	NA,0.0821018	0.000136879	0.000282181
2	chr17:4624612:A:G	4624612	NA,G	NA,A	NA,1	NA,inf	NA,inf	NA,0.262915	0.000136777	0.000281925
2	chr17:5498565:G:A	5498565	NA,A	NA,G	NA,1	NA,-inf	NA,inf	NA,0.202659	0.0001367	0.000282447
2	chr17:5017579:T:C	5017579	NA,C	NA,T	NA,1	NA,inf	NA,inf	NA,0.881753	0.000136659	0.00028188
2	chr17:5043622:C:T	5043622	NA,T	NA,C	NA,1	NA,inf	NA,inf	NA,0.700318	0.000136614	0.000282111
2	chr17:4617804:A:G	4617804	NA,G	NA,A	NA,1	NA,-inf	NA,inf	NA,0.299918	0.000136611	0.000281702
2	chr17:5523317:T:A	5523317	NA,A	NA,T	NA,1	NA,-inf	NA,inf	NA,0.589002	0.000136586	0.000281765
2	chr17:5321492:C:T	5321492	NA,T	NA,C	NA,1	NA,-inf	NA,inf	NA,0.145287	0.000136554	0.000282069
2	chr17:5295276:A:G	5295276	NA,G	NA,A	NA,1	NA,-inf	NA,inf	NA,0.143884	0.000136361	0.000281668
2	chr17:4608896:G:A	4608896	NA,A	NA,G	NA,1	NA,-inf	NA,inf	NA,0.265491	0.000136342	0.000281055
2	chr17:4526914:T:C	4526914	NA,C	NA,T	NA,1	NA,-inf	NA,inf	NA,0.227099	0.000136283	0.000280893
2	chr17:4763216:T:C	4763216	NA,C	NA,T	NA,1	NA,-inf	NA,inf	NA,0.401993	0.000136268	0.000280825
2	chr17:4919303:C:T	4919303	NA,T	NA,C	NA,1	NA,-inf	NA,inf	NA,0.0861539	0.000136227	0.000280705
2	chr17:5493547:T:C	5493547	NA,C	NA,T	NA,1	NA,-inf	NA,inf	NA,0.209341	0.000136226	0.000281422
2	chr17:4632632:G:A	4632632	NA,A	NA,G	NA,1	NA,-inf	NA,inf	NA,0.295364	0.000136193	0.000280698
2	chr17:5232833:C:T	5232833	NA,T	NA,C	NA,1	NA,-inf	NA,inf	NA,0.390282	0.000136185	0.000280796
2	chr17:5204512:G:A	5204512	NA,A	NA,G	NA,1	NA,-inf	NA,inf	NA,0.41654	0.000136182	0.00028134
2	chr17:4760859:C:T	4760859	NA,T	NA,C	NA,1	NA,inf	NA,inf	NA,0.319013	0.000136177	0.000280708
2	chr17:4783045:T:G	4783045	NA,G	NA,T	NA,1	NA,-inf	NA,inf	NA,0.0796379	0.000136167	0.000280651
2	chr17:5068306:C:T	5068306	NA,T	NA,C	NA,1	NA,-inf	NA,inf	NA,0.0476843	0.000136143	0.000281097
2	chr17:5230074:G:A	5230074	NA,A	NA,G	NA,1	NA,inf	NA,inf	NA,0.0810366	0.000136134	0.000280645
2	chr17:5035635:C:T	5035635	NA,T	NA,C	NA,1	NA,inf	NA,inf	NA,0.221344	0.000136085	0.000280498
2	chr17:4647936:A:C	4647936	NA,C	NA,A	NA,1	NA,-inf	NA,inf	NA,0.452408	0.000136069	0.000280445
2	chr17:5442131:C:G	5442131	NA,G	NA,C	NA,1	NA,inf	NA,inf	NA,0.336655	0.000136057	0.000280433
2	chr17:4849540:GCTAACTCTTGC:G	4849540	G,NA	GCTAACTCTTGC,NA	1,NA	-inf,NA	inf,NA	0.818064,NA	0.000135883	0.000281042
2	chr17:5452947:G:A	5452947	A,NA	G,NA	1,NA	inf,NA	inf,NA	0.731816,NA	0.000135869	0.000279099
2	chr17:4994015:G:A	4994015	NA,A	NA,G	NA,1	NA,inf	NA,inf	NA,0.421753	0.000135792	0.000279924
2	chr17:4984836:T:G	4984836	NA,G	NA,T	NA,1	NA,-inf	NA,inf	NA,1.18017	0.000135766	0.000279986
2	chr17:4661344:C:CA	4661344	NA,CA	NA,C	NA,1	NA,-inf	NA,inf	NA,0.273848	0.00013567	0.000279658
2	chr17:4757932:C:T	4757932	NA,T	NA,C	NA,1	NA,-inf	NA,inf	NA,0.363028	0.000135643	0.00027953
2	chr17:4915703:G:A	4915703	NA,A	NA,G	NA,1	NA,inf	NA,inf	NA,0.372435	0.000135617	0.000279549
2	chr17:5097726:C:T	5097726	NA,T	NA,C	NA,1	NA,-inf	NA,inf	NA,0.215787	0.000135519	0.000279325
2	chr17:4633885:A:G	4633885	NA,G	NA,A	NA,1	NA,-inf	NA,inf	NA,0.546728	0.000135456	0.000279573
2	chr17:5325766:C:T	5325766	NA,T	NA,C	NA,1	NA,-inf	NA,inf	NA,0.148909	0.000135444	0.00027915
2	chr17:5068061:G:A	5068061	NA,A	NA,G	NA,1	NA,-inf	NA,inf	NA,0.0436349	0.00013539	0.000279534
2	chr17:4612832:G:A	4612832	NA,A	NA,G	NA,1	NA,-inf	NA,inf	NA,0.253343	0.000135339	0.000278912
2	chr17:4719061:G:A	4719061	NA,A	NA,G	NA,1	NA,-inf	NA,inf	NA,0.214333	0.000135277	0.000278975
2	chr17:4628587:T:C	4628587	C,C	T,T	1,1	-inf,-inf	inf,inf	1.37887,0.280487	0.000135263	0.000278075
2	chr17:5466061:C:G	5466061	NA,G	NA,C	NA,1	NA,inf	NA,inf	NA,0.184776	0.00013526	0.000278756
2	chr17:5291539:C:T	5291539	NA,T	NA,C	NA,1	NA,-inf	NA,inf	NA,0.525028	0.000135178	0.000278899
2	chr17:5045428:G:A	5045428	NA,A	NA,G	NA,1	NA,inf	NA,inf	NA,0.416566	0.000135162	0.000278379
2	chr17:4655549:A:G	4655549	NA,G	NA,A	NA,1	NA,-inf	NA,inf	NA,0.462131	0.000135156	0.000278557
2	chr17:4990377:C:T	4990377	NA,T	NA,C	NA,1	NA,inf	NA,inf	NA,0.501984	0.000135122	0.000278564
2	chr17:5068619:ATAAAT:A	5068619	NA,A	NA,ATAAAT	NA,1	NA,-inf	NA,inf	NA,0.0426181	0.000135089	0.000278909
2	chr17:4534882:A:G	4534882	NA,G	NA,A	NA,1	NA,inf	NA,inf	NA,0.253703	0.000135034	0.000278309
2	chr17:5056280:C:A	5056280	NA,A	NA,C	NA,1	NA,inf	NA,inf	NA,0.481032	0.000135013	0.00027893
2	chr17:4578353:A:G	4578353	NA,G	NA,A	NA,1	NA,inf	NA,inf	NA,0.279262	0.000135003	0.000278229
2	chr17:5246715:T:G	5246715	NA,G	NA,T	NA,1	NA,inf	NA,inf	NA,0.205621	0.000134821	0.00027794
2	chr17:4599015:T:G	4599015	G,G	T,T	1,1	inf,-inf	inf,inf	1.3414,0.453155	0.000134767	0.000277126
2	chr17:4751267:GT:G	4751267	NA,G	NA,GT	NA,1	NA,inf	NA,inf	NA,0.0686985	0.000134719	0.000277604
2	chr17:4937318:C:T	4937318	NA,T	NA,C	NA,1	NA,-inf	NA,inf	NA,1.06533	0.000134689	0.000277762
2	chr17:4809087:A:G	4809087	NA,G	NA,A	NA,1	NA,inf	NA,inf	NA,0.162651	0.000134688	0.00027747
2	chr17:5255942:T:C	5255942	NA,C	NA,T	NA,1	NA,inf	NA,inf	NA,1.14936	0.000134641	0.000277662
2	chr17:4831236:G:C	4831236	C,C	G,G	1,1	inf,inf	inf,inf	2.79532,0.105237	0.000134612	0.000245152
2	chr17:4662416:T:A	4662416	NA,A	NA,T	NA,1	NA,-inf	NA,inf	NA,0.271441	0.000134554	0.000277361
2	chr17:4974618:C:T	4974618	NA,T	NA,C	NA,1	NA,inf	NA,inf	NA,0.499067	0.00013449	0.000277261
2	chr17:4650764:C:T	4650764	NA,T	NA,C	NA,1	NA,-inf	NA,inf	NA,0.439999	0.00013449	0.000277188
2	chr17:5089662:C:A	5089662	NA,A	NA,C	NA,1	NA,inf	NA,inf	NA,0.5747	0.00013445	0.000277181
2	chr17:5507694:C:T	5507694	NA,T	NA,C	NA,1	NA,-inf	NA,inf	NA,0.379065	0.000134362	0.000276912
2	chr17:4993486:T:A	4993486	NA,A	NA,T	NA,1	NA,inf	NA,inf	NA,0.496733	0.000134361	0.000276995
2	chr17:5312992:C:T	5312992	NA,T	NA,C	NA,1	NA,-inf	NA,inf	NA,0.132861	0.00013433	0.000277448
2	chr17:4552282:C:T	4552282	NA,T	NA,C	NA,1	NA,-inf	NA,inf	NA,0.284118	0.000134227	0.000276735
2	chr17:5427757:G:C	5427757	NA,C	NA,G	NA,1	NA,inf	NA,inf	NA,0.127878	0.000134212	0.000276654
2	chr17:4822188:C:CA	4822188	NA,CA	NA,C	NA,1	NA,-inf	NA,inf	NA,0.0458688	0.000134124	0.000276461
2	chr17:5496677:T:A	5496677	NA,A	NA,T	NA,1	NA,-inf	NA,inf	NA,0.402092	0.0001341	0.000276388
2	chr17:5055504:AC:A	5055504	NA,A	NA,AC	NA,1	NA,inf	NA,inf	NA,0.364736	0.000134052	0.00027634
2	chr17:5008743:G:C	5008743	NA,C	NA,G	NA,1	NA,inf	NA,inf	NA,0.498565	0.00013402	0.00027627
2	chr17:5096092:T:G	5096092	NA,G	NA,T	NA,1	NA,-inf	NA,inf	NA,0.228108	0.000134003	0.0002762
2	chr17:4681528:G:A	4681528	NA,A	NA,G	NA,1	NA,inf	NA,inf	NA,0.274776	0.000133954	0.000276081
2	chr17:4572670:C:T	4572670	NA,T	NA,C	NA,1	NA,-inf	NA,inf	NA,0.291734	0.000133911	0.000276066
2	chr17:5347231:G:A	5347231	NA,A	NA,G	NA,1	NA,-inf	NA,inf	NA,0.0347915	0.000133904	0.000275989
2	chr17:4650360:C:T	4650360	NA,T	NA,C	NA,1	NA,-inf	NA,inf	NA,0.436825	0.000133893	0.000275959
2	chr17:5255936:T:C	5255936	NA,C	NA,T	NA,1	NA,inf	NA,inf	NA,1.14272	0.00013389	0.000276111
2	chr17:5114198:C:T	5114198	T,T	C,C	1,1	inf,inf	inf,inf	0.818361,1.03412	0.000133848	0.00027754
2	chr17:4599935:A:C	4599935	C,NA	A,NA	1,NA	-inf,NA	inf,NA	0.704051,NA	0.000133761	0.000274949
2	chr17:5261466:G:A	5261466	NA,A	NA,G	NA,1	NA,-inf	NA,inf	NA,0.129573	0.000133599	0.000275346
2	chr17:5520711:T:G	5520711	NA,G	NA,T	NA,1	NA,inf	NA,inf	NA,0.313371	0.000133559	0.000275331
2	chr17:4588777:C:T	4588777	NA,T	NA,C	NA,1	NA,inf	NA,inf	NA,0.234172	0.000133544	0.000275244
2	chr17:4846728:C:T	4846728	NA,T	NA,C	NA,1	NA,inf	NA,inf	NA,0.371586	0.000133448	0.000274997
2	chr17:4660898:G:A	4660898	NA,A	NA,G	NA,1	NA,-inf	NA,inf	NA,0.256891	0.000133312	0.000274796
2	chr17:5435773:T:A	5435773	NA,A	NA,T	NA,1	NA,inf	NA,inf	NA,0.0688741	0.000133299	0.000274793
2	chr17:4758478:G:A	4758478	NA,A	NA,G	NA,1	NA,inf	NA,inf	NA,0.307991	0.000133256	0.00027468
2	chr17:4657979:A:G	4657979	NA,G	NA,A	NA,1	NA,-inf	NA,inf	NA,0.267889	0.000133218	0.000274602
2	chr17:4964545:T:C	4964545	NA,C	NA,T	NA,1	NA,-inf	NA,inf	NA,0.346378	0.000133201	0.000274481
2	chr17:4661955:G:A	4661955	NA,A	NA,G	NA,1	NA,-inf	NA,inf	NA,0.256628	0.000133149	0.000274462
2	chr17:5109992:C:T	5109992	NA,T	NA,C	NA,1	NA,inf	NA,inf	NA,0.0411632	0.000133107	0.00027403
2	chr17:4789870:G:A	4789870	NA,A	NA,G	NA,1	NA,-inf	NA,inf	NA,0.529388	0.000133022	0.000274251
2	chr17:5254252:T:A	5254252	NA,A	NA,T	NA,1	NA,inf	NA,inf	NA,1.12888	0.000133017	0.000274306
2	chr17:4661711:A:C	4661711	NA,C	NA,A	NA,1	NA,-inf	NA,inf	NA,0.255643	0.000133007	0.000274167
2	chr17:4821959:A:T	4821959	NA,T	NA,A	NA,1	NA,inf	NA,inf	NA,0.532584	0.000132951	0.000274055
2	chr17:4662468:A:T	4662468	NA,T	NA,A	NA,1	NA,-inf	NA,inf	NA,0.25519	0.000132944	0.000274039
2	chr17:5027118:GTTTA:G	5027118	NA,G	NA,GTTTA	NA,1	NA,inf	NA,inf	NA,0.38584	0.000132943	0.000273935
2	chr17:4662605:C:T	4662605	NA,T	NA,C	NA,1	NA,-inf	NA,inf	NA,0.255098	0.000132929	0.000274006
2	chr17:5107640:G:C	5107640	NA,C	NA,G	NA,1	NA,inf	NA,inf	NA,0.368193	0.000132903	0.000273971
2	chr17:5480689:A:G	5480689	NA,G	NA,A	NA,1	NA,-inf	NA,inf	NA,0.40207	0.000132873	0.000273849
2	chr17:4661728:T:TATC	4661728	NA,TATC	NA,T	NA,1	NA,-inf	NA,inf	NA,0.254527	0.000132851	0.000273847
2	chr17:5449467:C:T	5449467	NA,T	NA,C	NA,1	NA,-inf	NA,inf	NA,0.185472	0.000132834	0.000274446
2	chr17:4552953:G:C	4552953	NA,C	NA,G	NA,1	NA,inf	NA,inf	NA,0.215016	0.000132766	0.000273594
2	chr17:5327114:G:A	5327114	NA,A	NA,G	NA,1	NA,inf	NA,inf	NA,0.0775402	0.000132758	0.00027356
2	chr17:5254185:A:G	5254185	NA,G	NA,A	NA,1	NA,inf	NA,inf	NA,1.12631	0.000132753	0.000273765
2	chr17:4561696:G:A	4561696	NA,A	NA,G	NA,1	NA,-inf	NA,inf	NA,0.300128	0.000132689	0.000273539
2	chr17:5452634:C:T	5452634	T,NA	C,NA	1,NA	inf,NA	inf,NA	0.715502,NA	0.000132643	0.000272494
2	chr17:5028805:TTTA:T	5028805	NA,T	NA,TTTA	NA,1	NA,-inf	NA,inf	NA,0.286571	0.000132598	0.000273245
2	chr17:5295452:T:C	5295452	C,NA	T,NA	1,NA	-inf,NA	inf,NA	1.23379,NA	0.000132543	0.000273178
2	chr17:4862986:A:G	4862986	NA,G	NA,A	NA,1	NA,-inf	NA,inf	NA,0.60659	0.000132458	0.000273162
2	chr17:4848180:A:G	4848180	NA,G	NA,A	NA,1	NA,inf	NA,inf	NA,0.3623	0.000132244	0.000272519
2	chr17:5521616:C:T	5521616	NA,T	NA,C	NA,1	NA,inf	NA,inf	NA,0.302323	0.000132165	0.000272455
2	chr17:5266072:A:G	5266072	NA,G	NA,A	NA,1	NA,inf	NA,inf	NA,0.346463	0.000132153	0.000272622
2	chr17:4653474:T:TGCA	4653474	NA,TGCA	NA,T	NA,1	NA,-inf	NA,inf	NA,0.420006	0.00013201	0.000272079
2	chr17:5060287:T:C	5060287	NA,C	NA,T	NA,1	NA,inf	NA,inf	NA,0.357475	0.000131956	0.0002719
2	chr17:4808974:G:A	4808974	NA,A	NA,G	NA,1	NA,-inf	NA,inf	NA,0.624302	0.000131956	0.00027208
2	chr17:4650626:A:T	4650626	NA,T	NA,A	NA,1	NA,-inf	NA,inf	NA,0.41839	0.00013189	0.00027183
2	chr17:5218812:C:T	5218812	NA,T	NA,C	NA,1	NA,inf	NA,inf	NA,0.0544508	0.000131791	0.000271684
2	chr17:4915091:C:T	4915091	NA,T	NA,C	NA,1	NA,-inf	NA,inf	NA,0.470935	0.000131765	0.000271688
2	chr17:4653312:T:C	4653312	NA,C	NA,T	NA,1	NA,-inf	NA,inf	NA,0.418117	0.000131761	0.000271565
2	chr17:4532719:A:G	4532719	NA,G	NA,A	NA,1	NA,inf	NA,inf	NA,0.24871	0.000131759	0.000271567
2	chr17:5406868:G:A	5406868	NA,A	NA,G	NA,1	NA,inf	NA,inf	NA,0.0691736	0.000131753	0.000271499
2	chr17:5122083:T:C	5122083	NA,C	NA,T	NA,1	NA,inf	NA,inf	NA,0.10435	0.000131734	0.000271574
2	chr17:4654028:A:C	4654028	NA,C	NA,A	NA,1	NA,-inf	NA,inf	NA,0.41732	0.000131691	0.000271421
2	chr17:4627942:A:G	4627942	NA,G	NA,A	NA,1	NA,inf	NA,inf	NA,0.223722	0.000131678	0.000271417
2	chr17:5272547:C:T	5272547	NA,T	NA,C	NA,1	NA,-inf	NA,inf	NA,0.499781	0.000131669	0.000271635
2	chr17:4650696:A:G	4650696	NA,G	NA,A	NA,1	NA,-inf	NA,inf	NA,0.416334	0.00013166	0.000271356
2	chr17:5518811:A:T	5518811	NA,T	NA,A	NA,1	NA,-inf	NA,inf	NA,0.544056	0.000131632	0.000271521
2	chr17:4882552:T:A	4882552	NA,A	NA,T	NA,1	NA,-inf	NA,inf	NA,0.79372	0.000131627	0.000271439
2	chr17:5453317:A:C	5453317	NA,C	NA,A	NA,1	NA,-inf	NA,inf	NA,0.236513	0.000131624	0.000271293
2	chr17:4607394:G:A	4607394	NA,A	NA,G	NA,1	NA,inf	NA,inf	NA,0.240573	0.000131537	0.000271083
2	chr17:5366016:T:A	5366016	NA,A	NA,T	NA,1	NA,-inf	NA,inf	NA,0.284654	0.00013152	0.000271124
2	chr17:4895607:C:G	4895607	NA,G	NA,C	NA,1	NA,inf	NA,inf	NA,0.334166	0.00013141	0.000270882
2	chr17:5254808:C:T	5254808	NA,T	NA,C	NA,1	NA,inf	NA,inf	NA,1.11218	0.000131405	0.000270979
2	chr17:4647600:TAAAAAC:T	4647600	NA,T	NA,TAAAAAC	NA,1	NA,-inf	NA,inf	NA,0.41716	0.000131339	0.000270697
2	chr17:5216631:A:G	5216631	NA,G	NA,A	NA,1	NA,inf	NA,inf	NA,0.0548051	0.000131339	0.000270753
2	chr17:5254065:A:G	5254065	NA,G	NA,A	NA,1	NA,inf	NA,inf	NA,1.10885	0.000131296	0.000270753
2	chr17:4597693:C:T	4597693	NA,T	NA,C	NA,1	NA,inf	NA,inf	NA,0.179883	0.000131296	0.000270579
2	chr17:5264254:C:T	5264254	NA,T	NA,C	NA,1	NA,-inf	NA,inf	NA,0.230292	0.000131295	0.000270843
2	chr17:4651014:G:A	4651014	NA,A	NA,G	NA,1	NA,-inf	NA,inf	NA,0.412856	0.000131265	0.000270543
2	chr17:4650581:T:C	4650581	NA,C	NA,T	NA,1	NA,-inf	NA,inf	NA,0.419082	0.000131231	0.000270473
2	chr17:4729076:C:T	4729076	NA,T	NA,C	NA,1	NA,inf	NA,inf	NA,0.368855	0.000131182	0.000270388
2	chr17:4909846:G:A	4909846	NA,A	NA,G	NA,1	NA,-inf	NA,inf	NA,0.1752	0.000131144	0.000270267
2	chr17:4559728:G:A	4559728	A,A	G,G	1,1	-inf,inf	inf,inf	0.802049,0.975577	0.000131122	0.000270399
2	chr17:4661832:A:G	4661832	NA,G	NA,A	NA,1	NA,-inf	NA,inf	NA,0.241538	0.00013107	0.000270174
2	chr17:4661976:T:C	4661976	NA,C	NA,T	NA,1	NA,-inf	NA,inf	NA,0.24271	0.000131038	0.000270108
2	chr17:5234154:C:T	5234154	NA,T	NA,C	NA,1	NA,inf	NA,inf	NA,0.138369	0.000130983	0.000270048
2	chr17:5289436:A:T	5289436	NA,T	NA,A	NA,1	NA,inf	NA,inf	NA,0.339742	0.000130942	0.000269917
2	chr17:5450952:T:G	5450952	NA,G	NA,T	NA,1	NA,-inf	NA,inf	NA,0.18009	0.000130927	0.000269836
2	chr17:5232792:C:T	5232792	NA,T	NA,C	NA,1	NA,-inf	NA,inf	NA,0.346787	0.00013089	0.000269868
2	chr17:5269104:C:G	5269104	NA,G	NA,C	NA,1	NA,inf	NA,inf	NA,0.279521	0.000130855	0.000269736
2	chr17:4597092:G:A	4597092	A,NA	G,NA	1,NA	-inf,NA	inf,NA	0.623171,NA	0.000130845	0.000270678
2	chr17:5270435:G:A	5270435	NA,A	NA,G	NA,1	NA,-inf	NA,inf	NA,0.396403	0.000130843	0.000269649
2	chr17:4661452:A:G	4661452	NA,G	NA,A	NA,1	NA,-inf	NA,inf	NA,0.239432	0.000130801	0.000269619
2	chr17:4653336:A:ATGCCT	4653336	NA,ATGCCT	NA,A	NA,1	NA,-inf	NA,inf	NA,0.408745	0.000130739	0.000269459
2	chr17:4608547:C:T	4608547	NA,T	NA,C	NA,1	NA,inf	NA,inf	NA,0.187078	0.000130724	0.000269394
2	chr17:4665103:G:C	4665103	NA,C	NA,G	NA,1	NA,-inf	NA,inf	NA,0.243833	0.000130691	0.000269394
2	chr17:5254739:T:C	5254739	NA,C	NA,T	NA,1	NA,inf	NA,inf	NA,1.10135	0.000130587	0.000269289
2	chr17:4909795:A:G	4909795	NA,G	NA,A	NA,1	NA,-inf	NA,inf	NA,0.541507	0.000130563	0.000269228
2	chr17:5254690:T:A	5254690	NA,A	NA,T	NA,1	NA,inf	NA,inf	NA,1.10072	0.000130519	0.000269148
2	chr17:5423647:T:G	5423647	NA,G	NA,T	NA,1	NA,-inf	NA,inf	NA,0.437396	0.000130516	0.000268938
2	chr17:5250348:G:A	5250348	A,A	G,G	1,1	-inf,-inf	inf,inf	0.49014,1.25419	0.000130456	0.00026919
2	chr17:5500282:C:A	5500282	NA,A	NA,C	NA,1	NA,-inf	NA,inf	NA,0.490145	0.00013044	0.000269097
2	chr17:4907267:C:G	4907267	NA,G	NA,C	NA,1	NA,-inf	NA,inf	NA,0.292994	0.000130435	0.000268883
2	chr17:4783655:T:C	4783655	NA,C	NA,T	NA,1	NA,-inf	NA,inf	NA,0.172782	0.000130434	0.000268863
2	chr17:5082027:C:A	5082027	NA,A	NA,C	NA,1	NA,-inf	NA,inf	NA,0.89877	0.000130412	0.000268931
2	chr17:5257037:A:G	5257037	NA,G	NA,A	NA,1	NA,inf	NA,inf	NA,1.09673	0.000130326	0.00026875
2	chr17:4779509:A:G	4779509	NA,G	NA,A	NA,1	NA,inf	NA,inf	NA,0.244226	0.000130306	0.000268231
2	chr17:4804836:G:A	4804836	NA,A	NA,G	NA,1	NA,-inf	NA,inf	NA,0.158982	0.000130306	0.000268618
2	chr17:5254520:A:G	5254520	NA,G	NA,A	NA,1	NA,inf	NA,inf	NA,1.09764	0.000130297	0.000268691
2	chr17:4687190:C:G	4687190	NA,G	NA,C	NA,1	NA,inf	NA,inf	NA,0.25482	0.000130292	0.000268542
2	chr17:4906321:A:G	4906321	G,G	A,A	1,1	inf,inf	inf,inf	1.9079,0.348876	0.000130288	0.000271597
2	chr17:4652724:A:G	4652724	NA,G	NA,A	NA,1	NA,-inf	NA,inf	NA,0.408321	0.000130276	0.000268505
2	chr17:5358226:C:T	5358226	NA,T	NA,C	NA,1	NA,inf	NA,inf	NA,0.0631668	0.000130118	0.000268122
2	chr17:4845893:T:C	4845893	NA,C	NA,T	NA,1	NA,inf	NA,inf	NA,0.350151	0.000130057	0.000268014
2	chr17:5255518:A:G	5255518	NA,G	NA,A	NA,1	NA,inf	NA,inf	NA,1.0925	0.000129928	0.000267927
2	chr17:5172271:C:T	5172271	NA,T	NA,C	NA,1	NA,inf	NA,inf	NA,0.538415	0.000129907	0.000267857
2	chr17:4749641:G:T	4749641	T,T	G,G	1,1	inf,-inf	inf,inf	1.46512,0.512963	0.000129884	0.00026441
2	chr17:4596813:A:T	4596813	T,T	A,A	1,1	-inf,inf	inf,inf	1.43295,0.162056	0.000129865	0.000266575
2	chr17:4984179:C:T	4984179	NA,T	NA,C	NA,1	NA,-inf	NA,inf	NA,1.01285	0.000129833	0.000267732
2	chr17:5384062:A:G	5384062	NA,G	NA,A	NA,1	NA,-inf	NA,inf	NA,0.10353	0.000129817	0.000268056
2	chr17:4569632:T:C	4569632	NA,C	NA,T	NA,1	NA,inf	NA,inf	NA,0.261412	0.000129804	0.000267526
2	chr17:5254297:A:G	5254297	NA,G	NA,A	NA,1	NA,inf	NA,inf	NA,1.09	0.000129732	0.000267522
2	chr17:5304875:C:G	5304875	NA,G	NA,C	NA,1	NA,-inf	NA,inf	NA,0.47126	0.000129725	0.000267613
2	chr17:4655797:G:C	4655797	NA,C	NA,G	NA,1	NA,-inf	NA,inf	NA,0.408726	0.00012968	0.000267273
2	chr17:5395525:T:G	5395525	NA,G	NA,T	NA,1	NA,-inf	NA,inf	NA,0.455381	0.000129676	0.000267216
2	chr17:5368025:G:A	5368025	A,NA	G,NA	1,NA	-inf,NA	inf,NA	1.16014,NA	0.000129478	0.000266909
3	chr17:4858100:T:C	4858100	C,NA	T,NA	1,NA	inf,NA	inf,NA	5.31425,NA	0.0451863	0.119819
3	chr17:5039221:G:T	5039221	T,NA	G,NA	1,NA	inf,NA	inf,NA	4.48541,NA	0.0377587	0.082506
3	chr17:4867566:A:G	4867566	G,NA	A,NA	1,NA	inf,NA	inf,NA	4.31406,NA	0.023661	0.0569071
3	chr17:4867388:A:G	4867388	NA,G	NA,A	NA,1	NA,-inf	NA,inf	NA,3.63414	0.0176588	0.0338166
3	chr17:5482245:C:G	5482245	G,NA	C,NA	1,NA	-inf,NA	inf,NA	4.95903,NA	0.0132875	0.0256502
3	chr17:5496561:C:T	5496561	NA,T	NA,C	NA,1	NA,inf	NA,inf	NA,3.00785	0.0122774	0.0233709
3	chr17:4947777:A:G	4947777	G,NA	A,NA	1,NA	-inf,NA	inf,NA	3.99439,NA	0.0121704	0.0266082
3	chr17:5403643:G:C	5403643	NA,C	NA,G	NA,1	NA,inf	NA,inf	NA,2.99929	0.00939786	0.0179194
3	chr17:4954126:C:T	4954126	NA,T	NA,C	NA,1	NA,-inf	NA,inf	NA,2.15619	0.00886604	0.0166668
3	chr17:4817012:G:A	4817012	NA,A	NA,G	NA,1	NA,inf	NA,inf	NA,2.33632	0.00817393	0.015754
3	chr17:4739793:G:T	4739793	NA,T	NA,G	NA,1	NA,inf	NA,inf	NA,2.51295	0.00787893	0.0152037
3	chr17:4956070:G:A	4956070	NA,A	NA,G	NA,1	NA,-inf	NA,inf	NA,2.08691	0.00763019	0.0143599
3	chr17:5180183:C:T	5180183	NA,T	NA,C	NA,1	NA,-inf	NA,inf	NA,2.13069	0.00592278	0.0111571
3	chr17:4897404:C:G	4897404	NA,G	NA,C	NA,1	NA,inf	NA,inf	NA,2.69052	0.00572986	0.0110338
3	chr17:5418093:G:A	5418093	A,NA	G,NA	1,NA	inf,NA	inf,NA	2.69978,NA	0.00553524	0.0106539
3	chr17:5163527:G:A	5163527	NA,A	NA,G	NA,1	NA,-inf	NA,inf	NA,2.98331	0.00517991	0.00997098
3	chr17:5525304:C:T	5525304	T,NA	C,NA	1,NA	-inf,NA	inf,NA	3.98497,NA	0.00461047	0.00892084
3	chr17:4706665:T:C	4706665	NA,C	NA,T	NA,1	NA,inf	NA,inf	NA,1.93431	0.00446734	0.00864382
3	chr17:5161754:G:A	5161754	NA,A	NA,G	NA,1	NA,-inf	NA,inf	NA,2.92044	0.00444266	0.00855661
3	chr17:5149106:A:G	5149106	NA,G	NA,A	NA,1	NA,-inf	NA,inf	NA,2.88829	0.0041566	0.00800735
3	chr17:5231924:C:T	5231924	NA,T	NA,C	NA,1	NA,-inf	NA,inf	NA,1.95732	0.00411488	0.00777601
3	chr17:4586331:G:A	4586331	NA,A	NA,G	NA,1	NA,-inf	NA,inf	NA,2.30334	0.00410258	0.00793495
3	chr17:5112065:G:A	5112065	NA,A	NA,G	NA,1	NA,-inf	NA,inf	NA,1.91049	0.00403363	0.00761514
3	chr17:5195744:C:T	5195744	NA,T	NA,C	NA,1	NA,-inf	NA,inf	NA,2.84646	0.00392311	0.00755874
3	chr17:4878099:C:T	4878099	NA,T	NA,C	NA,1	NA,-inf	NA,inf	NA,1.8887	0.00389953	0.00741356
3	chr17:4841325:C:T	4841325	T,NA	C,NA	1,NA	-inf,NA	inf,NA	2.05425,NA	0.00385298	0.00751192
3	chr17:5191069:C:T	5191069	NA,T	NA,C	NA,1	NA,-inf	NA,inf	NA,1.92469	0.00384065	0.0072598
3	chr17:5215634:C:CA	5215634	NA,CA	NA,C	NA,1	NA,-inf	NA,inf	NA,1.89741	0.00361474	0.00683484
3	chr17:4573293:T:TG	4573293	NA,TG	NA,T	NA,1	NA,-inf	NA,inf	NA,2.15768	0.00355818	0.00688653
3	chr17:4827161:G:T	4827161	NA,T	NA,G	NA,1	NA,inf	NA,inf	NA,2.12843	0.00334135	0.00647461
3	chr17:4707059:C:T	4707059	NA,T	NA,C	NA,1	NA,-inf	NA,inf	NA,2.10615	0.00318852	0.00617284
3	chr17:5056901:C:G	5056901	NA,G	NA,C	NA,1	NA,-inf	NA,inf	NA,1.74193	0.00305277	0.00577199
3	chr17:5039011:T:C	5039011	NA,C	NA,T	NA,1	NA,-inf	NA,inf	NA,1.70211	0.00304926	0.00576715
3	chr17:4583823:G:A	4583823	NA,A	NA,G	NA,1	NA,-inf	NA,inf	NA,2.14819	0.00299525	0.00579409
3	chr17:5060020:C:T	5060020	NA,T	NA,C	NA,1	NA,-inf	NA,inf	NA,2.30195	0.00295019	0.00563037
3	chr17:4715925:C:G	4715925	NA,G	NA,C	NA,1	NA,-inf	NA,inf	NA,2.02433	0.00267714	0.00518433
3	chr17:5101468:G:GGAC	5101468	NA,GGAC	NA,G	NA,1	NA,-inf	NA,inf	NA,1.70915	0.00265702	0.00502748
3	chr17:5072944:C:T	5072944	NA,T	NA,C	NA,1	NA,-inf	NA,inf	NA,1.67924	0.00254607	0.00481853
3	chr17:4705628:C:T	4705628	NA,T	NA,C	NA,1	NA,-inf	NA,inf	NA,1.98665	0.00250574	0.00485284
3	chr17:5076474:G:C	5076474	NA,C	NA,G	NA,1	NA,-inf	NA,inf	NA,1.67138	0.00249278	0.00471815
3	chr17:4938088:C:T	4938088	NA,T	NA,C	NA,1	NA,inf	NA,inf	NA,2.59403	0.00247162	0.00475239
3	chr17:4798773:G:T	4798773	NA,T	NA,G	NA,1	NA,inf	NA,inf	NA,2.17349	0.00244375	0.00473542
3	chr17:5064978:C:T	5064978	NA,T	NA,C	NA,1	NA,-inf	NA,inf	NA,1.64079	0.00241585	0.00457317
3	chr17:5052730:T:C	5052730	NA,C	NA,T	NA,1	NA,-inf	NA,inf	NA,1.74473	0.00238912	0.00454333
3	chr17:5072472:C:T	5072472	NA,T	NA,C	NA,1	NA,-inf	NA,inf	NA,1.62998	0.00232216	0.00439706
3	chr17:4975630:G:A	4975630	A,NA	G,NA	1,NA	-inf,NA	inf,NA	2.73439,NA	0.0022673	0.00464865
3	chr17:5053645:G:A	5053645	NA,A	NA,G	NA,1	NA,-inf	NA,inf	NA,1.71256	0.00224081	0.00426248
3	chr17:5072021:A:G	5072021	NA,G	NA,A	NA,1	NA,-inf	NA,inf	NA,1.60451	0.00222806	0.00421939
3	chr17:5050815:T:C	5050815	NA,C	NA,T	NA,1	NA,-inf	NA,inf	NA,1.57032	0.00221003	0.00420058
3	chr17:4904699:G:A	4904699	NA,A	NA,G	NA,1	NA,-inf	NA,inf	NA,1.54783	0.00217487	0.00413924
3	chr17:4633055:C:T	4633055	NA,T	NA,C	NA,1	NA,inf	NA,inf	NA,1.97773	0.00216544	0.00419273
3	chr17:5397370:G:A	5397370	NA,A	NA,G	NA,1	NA,inf	NA,inf	NA,1.88586	0.00216451	0.0041591
3	chr17:5026585:A:G	5026585	NA,G	NA,A	NA,1	NA,inf	NA,inf	NA,2.47193	0.00213759	0.00411043
3	chr17:4725549:C:T	4725549	T,T	C,C	1,1	inf,inf	inf,inf	1.15121,2.62299	0.00213133	0.00414301
3	chr17:4804864:G:A	4804864	A,NA	G,NA	1,NA	inf,NA	inf,NA	1.45634,NA	0.00207645	0.00399688
3	chr17:5062127:C:T	5062127	NA,T	NA,C	NA,1	NA,-inf	NA,inf	NA,1.58656	0.00204597	0.00397045
3	chr17:4988985:C:T	4988985	NA,T	NA,C	NA,1	NA,inf	NA,inf	NA,2.44582	0.00199494	0.00383752
3	chr17:5193084:A:G	5193084	NA,G	NA,A	NA,1	NA,inf	NA,inf	NA,2.0966	0.00199447	0.0038554
3	chr17:5355156:A:G	5355156	G,NA	A,NA	1,NA	-inf,NA	inf,NA	3.89759,NA	0.00197955	0.00384389
3	chr17:4606365:G:A	4606365	NA,A	NA,G	NA,1	NA,inf	NA,inf	NA,1.75423	0.00197443	0.00383286
3	chr17:4780131:C:T	4780131	NA,T	NA,C	NA,1	NA,inf	NA,inf	NA,1.95399	0.00192039	0.00372041
3	chr17:4828223:A:C	4828223	NA,C	NA,A	NA,1	NA,inf	NA,inf	NA,1.83009	0.00191309	0.00370806
3	chr17:4941405:C:T	4941405	NA,T	NA,C	NA,1	NA,inf	NA,inf	NA,2.44056	0.00191266	0.00367989
3	chr17:4841762:T:C	4841762	C,NA	T,NA	1,NA	-inf,NA	inf,NA	1.63839,NA	0.00184694	0.00360617
3	chr17:4940114:G:A	4940114	NA,A	NA,G	NA,1	NA,inf	NA,inf	NA,2.3943	0.00177665	0.00341891
3	chr17:4586097:A:G	4586097	NA,G	NA,A	NA,1	NA,-inf	NA,inf	NA,1.85003	0.00173022	0.00335043
3	chr17:5047998:C:T	5047998	NA,T	NA,C	NA,1	NA,inf	NA,inf	NA,2.33466	0.00172598	0.0033208
3	chr17:5399171:G:A	5399171	NA,A	NA,G	NA,1	NA,inf	NA,inf	NA,1.7568	0.00169456	0.00325808
3	chr17:5388777:A:C	5388777	NA,C	NA,A	NA,1	NA,inf	NA,inf	NA,1.75723	0.00169411	0.00325726
3	chr17:4610925:A:G	4610925	NA,G	NA,A	NA,1	NA,-inf	NA,inf	NA,1.85073	0.00165278	0.00320597
3	chr17:4922411:A:C	4922411	NA,C	NA,A	NA,1	NA,inf	NA,inf	NA,2.35634	0.00164438	0.00316471
3	chr17:4605714:T:A	4605714	NA,A	NA,T	NA,1	NA,inf	NA,inf	NA,1.65859	0.00164341	0.00319071
3	chr17:5258471:A:G	5258471	NA,G	NA,A	NA,1	NA,inf	NA,inf	NA,1.4016	0.00161962	0.00313439
3	chr17:5247777:C:G	5247777	NA,G	NA,C	NA,1	NA,inf	NA,inf	NA,1.40929	0.00160024	0.00309689
3	chr17:5040538:G:A	5040538	NA,A	NA,G	NA,1	NA,inf	NA,inf	NA,2.2824	0.00159658	0.0030724
3	chr17:4879215:C:G	4879215	G,NA	C,NA	1,NA	-inf,NA	inf,NA	6.47955,NA	0.00157832	0.0030837
3	chr17:4931820:C:T	4931820	NA,T	NA,C	NA,1	NA,inf	NA,inf	NA,2.30975	0.00154594	0.00297589
3	chr17:5049143:G:A	5049143	NA,A	NA,G	NA,1	NA,inf	NA,inf	NA,2.25218	0.0015372	0.00295803
3	chr17:4737967:T:TAA	4737967	NA,TAA	NA,T	NA,1	NA,-inf	NA,inf	NA,1.67619	0.00153342	0.00297496
3	chr17:4568262:C:T	4568262	NA,T	NA,C	NA,1	NA,-inf	NA,inf	NA,1.80939	0.00153183	0.00296656
3	chr17:4831532:G:A	4831532	NA,A	NA,G	NA,1	NA,inf	NA,inf	NA,1.96914	0.00149187	0.00289063
3	chr17:5043600:C:T	5043600	NA,T	NA,C	NA,1	NA,inf	NA,inf	NA,2.2375	0.00147351	0.00283612
3	chr17:5245208:C:T	5245208	NA,T	NA,C	NA,1	NA,inf	NA,inf	NA,1.34031	0.00144327	0.00279353
3	chr17:4852207:G:C	4852207	C,NA	G,NA	1,NA	-inf,NA	inf,NA	6.36846,NA	0.00142852	0.00279086
3	chr17:4833747:T:C	4833747	C,C	T,T	1,1	inf,inf	inf,inf	4.30251,0.833673	0.00142642	0.00317501
3	chr17:4915516:C:T	4915516	NA,T	NA,C	NA,1	NA,-inf	NA,inf	NA,1.20343	0.0014209	0.0027167
3	chr17:5083684:G:A	5083684	A,NA	G,NA	1,NA	inf,NA	inf,NA	2.2631,NA	0.00141247	0.00294516
3	chr17:4820734:G:A	4820734	NA,A	NA,G	NA,1	NA,inf	NA,inf	NA,1.726	0.00138795	0.00269004
3	chr17:5228505:C:T	5228505	NA,T	NA,C	NA,1	NA,-inf	NA,inf	NA,2.11195	0.00137492	0.00263533
3	chr17:5509659:G:A	5509659	A,A	G,G	1,1	inf,inf	inf,inf	0.00310807,2.86696	0.00132235	0.00256753
3	chr17:4646894:C:T	4646894	T,T	C,C	1,1	-inf,inf	inf,inf	0.0631466,2.97584	0.00131453	0.00253928
3	chr17:5374582:G:A	5374582	NA,A	NA,G	NA,1	NA,inf	NA,inf	NA,1.50059	0.0013127	0.00252591
3	chr17:5457922:C:T	5457922	NA,T	NA,C	NA,1	NA,-inf	NA,inf	NA,1.66936	0.00129938	0.00252176
3	chr17:4921551:T:C	4921551	C,NA	T,NA	1,NA	inf,NA	inf,NA	2.39523,NA	0.00125524	0.0027254
3	chr17:5436830:C:T	5436830	NA,T	NA,C	NA,1	NA,-inf	NA,inf	NA,1.39167	0.00124771	0.00241761
3	chr17:5237418:A:G	5237418	NA,G	NA,A	NA,1	NA,inf	NA,inf	NA,1.26582	0.00123586	0.00239253
3	chr17:4895939:C:T	4895939	NA,T	NA,C	NA,1	NA,inf	NA,inf	NA,1.84983	0.00123547	0.00239467
3	chr17:5190604:T:C	5190604	NA,C	NA,T	NA,1	NA,inf	NA,inf	NA,1.83269	0.00122803	0.00237582
3	chr17:4574589:G:A	4574589	NA,A	NA,G	NA,1	NA,-inf	NA,inf	NA,1.59367	0.00121906	0.00236297
3	chr17:5510532:G:T	5510532	NA,T	NA,G	NA,1	NA,inf	NA,inf	NA,1.75839	0.00119685	0.00230212
3	chr17:4909246:C:A	4909246	NA,A	NA,C	NA,1	NA,-inf	NA,inf	NA,1.12292	0.00118556	0.00226834
3	chr17:4772465:C:T	4772465	NA,T	NA,C	NA,1	NA,inf	NA,inf	NA,1.012	0.00116576	0.00226127
3	chr17:5500691:T:C	5500691	NA,C	NA,T	NA,1	NA,-inf	NA,inf	NA,1.69494	0.00108817	0.00209471
3	chr17:4867829:G:T	4867829	T,T	G,G	1,1	inf,-inf	inf,inf	2.0949,0.0891295	0.00107631	0.00207021
3	chr17:4587733:C:T	4587733	NA,T	NA,C	NA,1	NA,-inf	NA,inf	NA,1.57802	0.00106354	0.0020618
3	chr17:4936532:C:T	4936532	NA,T	NA,C	NA,1	NA,-inf	NA,inf	NA,1.01319	0.00106063	0.00205839
3	chr17:5470722:AAG:A	5470722	NA,A	NA,AAG	NA,1	NA,inf	NA,inf	NA,1.15917	0.00105884	0.00205449
3	chr17:4633956:T:C	4633956	NA,C	NA,T	NA,1	NA,-inf	NA,inf	NA,1.50173	0.00105418	0.00204448
3	chr17:4768271:T:C	4768271	C,C	T,T	1,1	-inf,-inf	inf,inf	2.84052,0.161103	0.00102404	0.00196584
3	chr17:4928401:C:T	4928401	NA,T	NA,C	NA,1	NA,-inf	NA,inf	NA,0.990799	0.00100995	0.00196006
3	chr17:4620110:G:A	4620110	NA,A	NA,G	NA,1	NA,inf	NA,inf	NA,1.56168	0.00100651	0.00195363
3	chr17:5225563:C:G	5225563	G,NA	C,NA	1,NA	inf,NA	inf,NA	1.99986,NA	0.000985962	0.00206472
3	chr17:5520004:A:G	5520004	G,G	A,A	1,1	-inf,inf	inf,inf	0.265149,2.64053	0.000982558	0.00189565
3	chr17:4531289:C:T	4531289	NA,T	NA,C	NA,1	NA,inf	NA,inf	NA,1.28493	0.000972802	0.00188881
3	chr17:5475219:C:G	5475219	NA,G	NA,C	NA,1	NA,inf	NA,inf	NA,1.11754	0.000966158	0.00187477
3	chr17:5478990:T:G	5478990	NA,G	NA,T	NA,1	NA,inf	NA,inf	NA,1.11669	0.000964684	0.00187191
3	chr17:5249400:A:T	5249400	NA,T	NA,A	NA,1	NA,-inf	NA,inf	NA,1.35749	0.000951648	0.00182239
3	chr17:4601377:T:C	4601377	NA,C	NA,T	NA,1	NA,inf	NA,inf	NA,1.42283	0.000950939	0.00184669
3	chr17:4922521:G:T	4922521	NA,T	NA,G	NA,1	NA,-inf	NA,inf	NA,0.855756	0.000950632	0.00182119
3	chr17:4564846:G:A	4564846	NA,A	NA,G	NA,1	NA,inf	NA,inf	NA,1.40377	0.00094771	0.00183793
3	chr17:4811404:G:GT	4811404	NA,GT	NA,G	NA,1	NA,inf	NA,inf	NA,1.43287	0.000940256	0.0018244
3	chr17:5183759:T:G	5183759	NA,G	NA,T	NA,1	NA,-inf	NA,inf	NA,0.946153	0.000919829	0.00176407
3	chr17:5066737:A:G	5066737	NA,G	NA,A	NA,1	NA,inf	NA,inf	NA,1.08074	0.000910865	0.00176613
3	chr17:4768168:A:T	4768168	NA,T	NA,A	NA,1	NA,inf	NA,inf	NA,1.40216	0.0009068	0.00175699
3	chr17:5500403:C:T	5500403	NA,T	NA,C	NA,1	NA,-inf	NA,inf	NA,1.58882	0.000906371	0.00174551
3	chr17:5192381:A:G	5192381	NA,G	NA,A	NA,1	NA,-inf	NA,inf	NA,0.938411	0.000906157	0.00173798
3	chr17:5041329:T:C	5041329	C,NA	T,NA	1,NA	inf,NA	inf,NA	1.92527,NA	0.000898675	0.00173459
3	chr17:4809594:C:G	4809594	NA,G	NA,C	NA,1	NA,inf	NA,inf	NA,1.6172	0.000893721	0.00173335
3	chr17:5116373:C:T	5116373	NA,T	NA,C	NA,1	NA,inf	NA,inf	NA,1.79442	0.000884858	0.00171099
3	chr17:4865082:ATTTTTATCTTTACT:A	4865082	A,A	ATTTTTATCTTTACT,ATTTTTATCTTTACT	1,1	inf,-inf	inf,inf	2.01605,0.0243089	0.000878413	0.00169012
3	chr17:4833070:C:T	4833070	NA,T	NA,C	NA,1	NA,-inf	NA,inf	NA,1.44353	0.000874393	0.00168259
3	chr17:4905983:G:A	4905983	NA,A	NA,G	NA,1	NA,inf	NA,inf	NA,1.60953	0.00087188	0.00168592
3	chr17:5367313:C:T	5367313	NA,T	NA,C	NA,1	NA,-inf	NA,inf	NA,1.67503	0.00086517	0.00167916
3	chr17:5185407:G:A	5185407	NA,A	NA,G	NA,1	NA,-inf	NA,inf	NA,0.916836	0.000861335	0.00165226
3	chr17:4580131:C:T	4580131	NA,T	NA,C	NA,1	NA,inf	NA,inf	NA,1.46251	0.000859406	0.00166596
3	chr17:5057955:T:C	5057955	NA,C	NA,T	NA,1	NA,-inf	NA,inf	NA,1.85987	0.000857213	0.00165157
3	chr17:4916230:A:G	4916230	NA,G	NA,A	NA,1	NA,-inf	NA,inf	NA,0.955916	0.000852938	0.00163417
3	chr17:4756301:GC:G	4756301	G,G	GC,GC	1,1	inf,-inf	inf,inf	1.98674,0.417065	0.000848505	0.00165
3	chr17:5124434:G:A	5124434	A,NA	G,NA	1,NA	inf,NA	inf,NA	1.91047,NA	0.0008392	0.00173442
3	chr17:5418553:T:C	5418553	NA,C	NA,T	NA,1	NA,inf	NA,inf	NA,1.39185	0.000838414	0.00161425
3	chr17:5271443:C:A	5271443	NA,A	NA,C	NA,1	NA,inf	NA,inf	NA,1.58201	0.000819816	0.00158673
3	chr17:4869033:C:T	4869033	T,T	C,C	1,1	inf,-inf	inf,inf	1.97473,0.0608504	0.000813403	0.0015652
3	chr17:5488923:A:G	5488923	NA,G	NA,A	NA,1	NA,inf	NA,inf	NA,1.29142	0.000803236	0.0015599
3	chr17:5235833:G:A	5235833	NA,A	NA,G	NA,1	NA,-inf	NA,inf	NA,1.24518	0.000798772	0.00153024
3	chr17:4588234:A:G	4588234	NA,G	NA,A	NA,1	NA,inf	NA,inf	NA,1.43069	0.000797859	0.00154679
3	chr17:5049745:C:T	5049745	NA,T	NA,C	NA,1	NA,inf	NA,inf	NA,1.8375	0.000789624	0.00152199
3	chr17:4605269:C:T	4605269	T,NA	C,NA	1,NA	inf,NA	inf,NA	1.56985,NA	0.000787651	0.00151953
3	chr17:5431653:G:A	5431653	A,NA	G,NA	1,NA	inf,NA	inf,NA	1.42983,NA	0.00078255	0.00151301
3	chr17:4869345:C:T	4869345	T,T	C,C	1,1	inf,-inf	inf,inf	1.95727,0.0507319	0.000778528	0.00149819
3	chr17:5233181:T:C	5233181	NA,C	NA,T	NA,1	NA,inf	NA,inf	NA,1.59377	0.000771709	0.00148975
3	chr17:5081312:G:C	5081312	NA,C	NA,G	NA,1	NA,-inf	NA,inf	NA,1.72153	0.00076207	0.00147673
3	chr17:4935827:C:G	4935827	NA,G	NA,C	NA,1	NA,inf	NA,inf	NA,1.69832	0.000761011	0.00147649
3	chr17:5199008:A:T	5199008	NA,T	NA,A	NA,1	NA,-inf	NA,inf	NA,0.859911	0.000754423	0.00144788
3	chr17:4959666:G:A	4959666	A,A	G,G	1,1	-inf,inf	inf,inf	1.8668,0.155626	0.000744766	0.00146131
3	chr17:5109320:C:T	5109320	T,NA	C,NA	1,NA	inf,NA	inf,NA	1.87179,NA	0.000737957	0.00152412
3	chr17:4777239:C:T	4777239	T,NA	C,NA	1,NA	-inf,NA	inf,NA	1.4745,NA	0.000736515	0.00140834
3	chr17:5061789:G:A	5061789	NA,A	NA,G	NA,1	NA,-inf	NA,inf	NA,1.04203	0.000734522	0.00141967
3	chr17:5101056:C:T	5101056	T,NA	C,NA	1,NA	inf,NA	inf,NA	1.87266,NA	0.000733877	0.00151557
3	chr17:5006841:C:T	5006841	NA,T	NA,C	NA,1	NA,inf	NA,inf	NA,1.78672	0.000725291	0.00139828
3	chr17:5263284:C:A	5263284	NA,A	NA,C	NA,1	NA,inf	NA,inf	NA,1.04689	0.000721069	0.00139694
3	chr17:5111931:C:T	5111931	T,NA	C,NA	1,NA	inf,NA	inf,NA	1.82729,NA	0.000718427	0.00148256
3	chr17:5394412:C:A	5394412	NA,A	NA,C	NA,1	NA,inf	NA,inf	NA,1.29993	0.00071826	0.00138338
3	chr17:5469626:A:T	5469626	NA,T	NA,A	NA,1	NA,inf	NA,inf	NA,0.969879	0.00071622	0.00139
3	chr17:4582136:AG:A	4582136	NA,A	NA,AG	NA,1	NA,inf	NA,inf	NA,1.34536	0.000707903	0.00137253
3	chr17:4889337:C:T	4889337	NA,T	NA,C	NA,1	NA,-inf	NA,inf	NA,2.24872	0.000707233	0.00137071
3	chr17:4582142:G:T	4582142	NA,T	NA,G	NA,1	NA,inf	NA,inf	NA,1.34269	0.000704635	0.0013662
3	chr17:4582307:C:A	4582307	NA,A	NA,C	NA,1	NA,inf	NA,inf	NA,1.34269	0.000704635	0.0013662
3	chr17:5208791:A:G	5208791	NA,G	NA,A	NA,1	NA,-inf	NA,inf	NA,1.82387	0.000700316	0.00135747
3	chr17:4584926:G:A	4584926	NA,A	NA,G	NA,1	NA,inf	NA,inf	NA,1.33857	0.000699745	0.00135672
3	chr17:5369655:G:A	5369655	NA,A	NA,G	NA,1	NA,inf	NA,inf	NA,1.30556	0.000699602	0.00134729
3	chr17:5511202:G:A	5511202	NA,A	NA,G	NA,1	NA,-inf	NA,inf	NA,1.44457	0.000691914	0.00134334
3	chr17:5100190:C:T	5100190	NA,T	NA,C	NA,1	NA,-inf	NA,inf	NA,2.30483	0.000690871	0.00132937
3	chr17:4980891:A:AT	4980891	AT,NA	A,NA	1,NA	inf,NA	inf,NA	1.82437,NA	0.000688282	0.00132665
3	chr17:5499915:AC:A	5499915	NA,A	NA,AC	NA,1	NA,-inf	NA,inf	NA,1.32146	0.000682497	0.00131595
3	chr17:4591035:C:T	4591035	T,NA	C,NA	1,NA	inf,NA	inf,NA	1.26257,NA	0.000679624	0.00131225
3	chr17:4701737:A:G	4701737	NA,G	NA,A	NA,1	NA,-inf	NA,inf	NA,1.31431	0.000678871	0.00131609
3	chr17:5467407:T:C	5467407	NA,C	NA,T	NA,1	NA,inf	NA,inf	NA,0.954268	0.000670554	0.00130138
3	chr17:4906794:A:G	4906794	NA,G	NA,A	NA,1	NA,inf	NA,inf	NA,1.51151	0.000666836	0.00128982
3	chr17:5391670:AAC:A	5391670	NA,A	NA,AAC	NA,1	NA,inf	NA,inf	NA,1.24864	0.000663545	0.0012783
3	chr17:5317734:G:A	5317734	NA,A	NA,G	NA,1	NA,-inf	NA,inf	NA,1.28558	0.000660103	0.00128106
3	chr17:4829172:A:T	4829172	T,T	A,A	1,1	inf,inf	inf,inf	4.53504,0.19527	0.000659628	0.00141593
3	chr17:4871046:G:A	4871046	A,A	G,G	1,1	inf,-inf	inf,inf	1.86548,0.0354282	0.000658099	0.00126684
3	chr17:5444681:T:C	5444681	NA,C	NA,T	NA,1	NA,-inf	NA,inf	NA,1.36578	0.000654262	0.00126953
3	chr17:5224692:T:A	5224692	NA,A	NA,T	NA,1	NA,-inf	NA,inf	NA,1.91508	0.000653918	0.00126783
3	chr17:5096234:T:C	5096234	NA,C	NA,T	NA,1	NA,-inf	NA,inf	NA,2.30218	0.000653821	0.00125849
3	chr17:5484528:G:A	5484528	NA,A	NA,G	NA,1	NA,inf	NA,inf	NA,0.942704	0.000645084	0.00125215
3	chr17:4685561:G:A	4685561	A,A	G,G	1,1	inf,inf	inf,inf	0.8267,2.26427	0.000644232	0.00124293
3	chr17:4876202:C:G	4876202	G,G	C,C	1,1	inf,-inf	inf,inf	1.88396,0.0089992	0.000643614	0.00123885
3	chr17:5332298:AAG:A	5332298	NA,A	NA,AAG	NA,1	NA,inf	NA,inf	NA,0.986391	0.00064087	0.00124332
3	chr17:5507451:C:T	5507451	NA,T	NA,C	NA,1	NA,-inf	NA,inf	NA,1.39121	0.000640225	0.00123408
3	chr17:4866659:C:T	4866659	T,T	C,C	1,1	inf,-inf	inf,inf	1.86848,0.0488551	0.000636216	0.00122468
3	chr17:5507506:G:A	5507506	NA,A	NA,G	NA,1	NA,-inf	NA,inf	NA,1.38458	0.000634636	0.00122333
3	chr17:5108841:C:G	5108841	NA,G	NA,C	NA,1	NA,-inf	NA,inf	NA,2.21897	0.000631748	0.00121591
3	chr17:5098776:G:A	5098776	NA,A	NA,G	NA,1	NA,-inf	NA,inf	NA,2.25355	0.000629128	0.00121115
3	chr17:5068371:G:A	5068371	NA,A	NA,G	NA,1	NA,inf	NA,inf	NA,1.65344	0.000624748	0.00120455
3	chr17:4790047:C:A	4790047	NA,A	NA,C	NA,1	NA,-inf	NA,inf	NA,0.870646	0.000624648	0.00121192
3	chr17:4762328:A:G	4762328	G,G	A,A	1,1	-inf,-inf	inf,inf	1.98381,0.452442	0.000623404	0.00120341
3	chr17:4960819:T:C	4960819	C,C	T,T	1,1	-inf,inf	inf,inf	1.71896,0.266102	0.000623084	0.00122261
3	chr17:5074353:A:C	5074353	NA,C	NA,A	NA,1	NA,-inf	NA,inf	NA,0.958704	0.000621162	0.00120579
3	chr17:4773287:C:T	4773287	NA,T	NA,C	NA,1	NA,inf	NA,inf	NA,0.807803	0.000619074	0.00120151
3	chr17:4925175:C:T	4925175	NA,T	NA,C	NA,1	NA,inf	NA,inf	NA,1.56012	0.00061003	0.00118362
3	chr17:4619172:A:G	4619172	NA,G	NA,A	NA,1	NA,-inf	NA,inf	NA,1.17714	0.000606822	0.00117718
3	chr17:4712489:G:C	4712489	NA,C	NA,G	NA,1	NA,-inf	NA,inf	NA,1.27305	0.000606223	0.00117535
3	chr17:5202798:G:A	5202798	NA,A	NA,G	NA,1	NA,-inf	NA,inf	NA,0.761208	0.000605485	0.00116299
3	chr17:5217498:A:G	5217498	NA,G	NA,A	NA,1	NA,-inf	NA,inf	NA,1.6226	0.000601335	0.00115578
3	chr17:5214772:G:A	5214772	NA,A	NA,G	NA,1	NA,inf	NA,inf	NA,1.44022	0.00059642	0.00115594
3	chr17:4940269:GAC:G	4940269	NA,G	NA,GAC	NA,1	NA,inf	NA,inf	NA,1.54682	0.000596395	0.00115728
3	chr17:5208468:A:G	5208468	G,G	A,A	1,1	-inf,inf	inf,inf	0.115269,3.3686	0.000588238	0.00112563
3	chr17:5220919:A:G	5220919	NA,G	NA,A	NA,1	NA,inf	NA,inf	NA,1.4304	0.000586556	0.00113684
3	chr17:4588411:C:T	4588411	NA,T	NA,C	NA,1	NA,inf	NA,inf	NA,1.24853	0.000586269	0.00113685
3	chr17:5342293:A:T	5342293	NA,T	NA,A	NA,1	NA,inf	NA,inf	NA,0.964325	0.000586102	0.00113749
3	chr17:5357596:C:G	5357596	NA,G	NA,C	NA,1	NA,inf	NA,inf	NA,1.46848	0.000582148	0.00112201
3	chr17:5107135:C:T	5107135	NA,T	NA,C	NA,1	NA,-inf	NA,inf	NA,1.2562	0.000581638	0.00112658
3	chr17:4627111:G:A	4627111	NA,A	NA,G	NA,1	NA,-inf	NA,inf	NA,1.31865	0.000581496	0.00112824
3	chr17:4932710:A:G	4932710	NA,G	NA,A	NA,1	NA,inf	NA,inf	NA,1.51582	0.000580141	0.00112579
3	chr17:4594028:A:C	4594028	NA,C	NA,A	NA,1	NA,inf	NA,inf	NA,1.0692	0.000579481	0.00112558
3	chr17:4732250:T:C	4732250	NA,C	NA,T	NA,1	NA,-inf	NA,inf	NA,1.18224	0.000578282	0.00112246
3	chr17:5078305:G:A	5078305	NA,A	NA,G	NA,1	NA,inf	NA,inf	NA,1.59981	0.000576029	0.00111084
3	chr17:4725391:G:A	4725391	NA,A	NA,G	NA,1	NA,-inf	NA,inf	NA,1.08193	0.00057598	0.00111816
3	chr17:4618946:G:A	4618946	A,NA	G,NA	1,NA	-inf,NA	inf,NA	1.56649,NA	0.000575252	0.00111985
3	chr17:5015039:A:G	5015039	G,G	A,A	1,1	-inf,inf	inf,inf	1.65892,0.0276317	0.000572883	0.00112446
3	chr17:4898126:G:A	4898126	NA,A	NA,G	NA,1	NA,inf	NA,inf	NA,1.41944	0.000569941	0.00110378
3	chr17:4870134:G:A	4870134	A,A	G,G	1,1	inf,-inf	inf,inf	1.87345,0.0591846	0.000569754	0.00109847
3	chr17:4732252:C:T	4732252	NA,T	NA,C	NA,1	NA,-inf	NA,inf	NA,1.17256	0.000569401	0.00110523
3	chr17:4755253:G:A	4755253	A,NA	G,NA	1,NA	-inf,NA	inf,NA	1.23977,NA	0.000566388	0.00107965
3	chr17:4868256:C:T	4868256	T,T	C,C	1,1	inf,inf	inf,inf	1.82071,0.0797869	0.000565834	0.00108908
3	chr17:4948079:G:A	4948079	NA,A	NA,G	NA,1	NA,inf	NA,inf	NA,1.48511	0.000565655	0.00109773
3	chr17:4910293:G:A	4910293	NA,A	NA,G	NA,1	NA,inf	NA,inf	NA,1.42841	0.000565339	0.00109395
3	chr17:5500004:C:G	5500004	G,NA	C,NA	1,NA	inf,NA	inf,NA	0.920003,NA	0.000564553	0.00113214
3	chr17:4924034:T:C	4924034	C,C	T,T	1,1	inf,inf	inf,inf	1.48803,3.73095	0.000558076	0.00106903
3	chr17:5064263:C:T	5064263	NA,T	NA,C	NA,1	NA,inf	NA,inf	NA,1.58752	0.000554708	0.00106991
3	chr17:4949575:C:T	4949575	T,T	C,C	1,1	inf,-inf	inf,inf	2.04647,2.50492	0.000553996	0.00106142
3	chr17:4782618:G:A	4782618	NA,A	NA,G	NA,1	NA,inf	NA,inf	NA,1.14394	0.000551636	0.00107038
3	chr17:5181609:G:A	5181609	NA,A	NA,G	NA,1	NA,-inf	NA,inf	NA,0.713767	0.000550571	0.0010577
3	chr17:4724269:G:C	4724269	NA,C	NA,G	NA,1	NA,inf	NA,inf	NA,1.19666	0.000546553	0.00106114
3	chr17:4739812:G:A	4739812	NA,A	NA,G	NA,1	NA,-inf	NA,inf	NA,1.0506	0.000543462	0.00105406
3	chr17:5227394:C:A	5227394	NA,A	NA,C	NA,1	NA,inf	NA,inf	NA,1.38335	0.000543247	0.00105297
3	chr17:5068454:T:A	5068454	NA,A	NA,T	NA,1	NA,inf	NA,inf	NA,1.55886	0.000539637	0.00104083
3	chr17:5115872:C:T	5115872	NA,T	NA,C	NA,1	NA,-inf	NA,inf	NA,1.52919	0.00053571	0.0010404
3	chr17:4612254:G:A	4612254	NA,A	NA,G	NA,1	NA,-inf	NA,inf	NA,1.06105	0.000534528	0.00103695
3	chr17:5145490:CAT:C	5145490	NA,C	NA,CAT	NA,1	NA,inf	NA,inf	NA,1.35769	0.000530688	0.00102858
3	chr17:4645349:T:C	4645349	NA,C	NA,T	NA,1	NA,-inf	NA,inf	NA,1.32377	0.00053028	0.00102899
3	chr17:5214728:T:G	5214728	NA,G	NA,T	NA,1	NA,inf	NA,inf	NA,1.36851	0.000529985	0.00102728
3	chr17:4901397:AG:A	4901397	A,NA	AG,NA	1,NA	inf,NA	inf,NA	1.80714,NA	0.000523804	0.00109076
3	chr17:4768517:T:C	4768517	NA,C	NA,T	NA,1	NA,inf	NA,inf	NA,1.06176	0.000523427	0.00101487
3	chr17:5273762:T:A	5273762	NA,A	NA,T	NA,1	NA,inf	NA,inf	NA,1.3358	0.000523329	0.00101337
3	chr17:4631062:C:T	4631062	NA,T	NA,C	NA,1	NA,-inf	NA,inf	NA,1.52717	0.000522651	0.0010116
3	chr17:4631740:G:A	4631740	A,NA	G,NA	1,NA	-inf,NA	inf,NA	1.58011,NA	0.000521261	0.00101386
3	chr17:5444256:G:A	5444256	NA,A	NA,G	NA,1	NA,inf	NA,inf	NA,1.2578	0.000515071	0.000999333
3	chr17:5507189:G:A	5507189	NA,A	NA,G	NA,1	NA,-inf	NA,inf	NA,1.28229	0.000513874	0.000991124
3	chr17:5228586:A:G	5228586	NA,G	NA,A	NA,1	NA,inf	NA,inf	NA,1.33297	0.000511768	0.000991943
3	chr17:4955631:C:G	4955631	NA,G	NA,C	NA,1	NA,inf	NA,inf	NA,1.41703	0.000511537	0.000992759
3	chr17:4985285:G:A	4985285	A,A	G,G	1,1	-inf,inf	inf,inf	1.6393,0.120625	0.000509571	0.000999761
3	chr17:4641837:C:G	4641837	G,G	C,C	1,1	-inf,inf	inf,inf	1.02732,1.46773	0.000508856	0.000985553
3	chr17:4746495:C:T	4746495	NA,T	NA,C	NA,1	NA,inf	NA,inf	NA,1.18179	0.00050592	0.000981116
3	chr17:5449409:CCAGT:C	5449409	NA,C	NA,CCAGT	NA,1	NA,inf	NA,inf	NA,1.24977	0.000504445	0.000978735
3	chr17:5375452:G:A	5375452	A,NA	G,NA	1,NA	-inf,NA	inf,NA	1.06823,NA	0.000495813	0.000946884
3	chr17:4789440:G:A	4789440	NA,A	NA,G	NA,1	NA,-inf	NA,inf	NA,0.905695	0.000494362	0.000955987
3	chr17:4909851:CA:C	4909851	NA,C	NA,CA	NA,1	NA,inf	NA,inf	NA,1.2609	0.000493761	0.000955605
3	chr17:4959030:C:T	4959030	T,T	C,C	1,1	-inf,inf	inf,inf	1.61928,0.233487	0.000491496	0.000964094
3	chr17:4668270:C:T	4668270	NA,T	NA,C	NA,1	NA,-inf	NA,inf	NA,1.20383	0.000487523	0.000946004
3	chr17:5376798:G:C	5376798	NA,C	NA,G	NA,1	NA,inf	NA,inf	NA,1.10232	0.00048602	0.00093692
3	chr17:5437193:A:G	5437193	NA,G	NA,A	NA,1	NA,-inf	NA,inf	NA,1.18258	0.000485878	0.000942941
3	chr17:5231278:A:G	5231278	NA,G	NA,A	NA,1	NA,inf	NA,inf	NA,1.29728	0.000485036	0.000940176
3	chr17:4631231:TAAC:T	4631231	NA,T	NA,TAAC	NA,1	NA,-inf	NA,inf	NA,1.05518	0.000485036	0.000937269
3	chr17:4646858:G:A	4646858	A,A	G,G	1,1	-inf,inf	inf,inf	0.135061,2.13252	0.000484514	0.000941783
3	chr17:4733342:GA:G	4733342	NA,G	NA,GA	NA,1	NA,inf	NA,inf	NA,1.12544	0.000484008	0.000939748
3	chr17:5020485:T:A	5020485	A,NA	T,NA	1,NA	-inf,NA	inf,NA	1.0692,NA	0.000482356	0.000939941
3	chr17:5096528:A:ACATT	5096528	NA,ACATT	NA,A	NA,1	NA,-inf	NA,inf	NA,0.84703	0.000481727	0.000935196
3	chr17:5241956:G:T	5241956	NA,T	NA,G	NA,1	NA,-inf	NA,inf	NA,1.01972	0.000479394	0.000921158
3	chr17:5099641:A:G	5099641	G,NA	A,NA	1,NA	-inf,NA	inf,NA	3.38646,NA	0.000476821	0.000925431
3	chr17:4737437:G:A	4737437	NA,A	NA,G	NA,1	NA,-inf	NA,inf	NA,1.08499	0.00047681	0.00092553
3	chr17:5093199:T:C	5093199	NA,C	NA,T	NA,1	NA,-inf	NA,inf	NA,0.841096	0.000476645	0.000925334
3	chr17:4627542:C:T	4627542	NA,T	NA,C	NA,1	NA,-inf	NA,inf	NA,1.46756	0.000475519	0.000920525
3	chr17:5219693:G:A	5219693	NA,A	NA,G	NA,1	NA,inf	NA,inf	NA,1.28303	0.000473356	0.000917556
3	chr17:4565826:T:C	4565826	NA,C	NA,T	NA,1	NA,-inf	NA,inf	NA,0.908817	0.000468978	0.000910723
3	chr17:5490535:G:A	5490535	NA,A	NA,G	NA,1	NA,inf	NA,inf	NA,1.10474	0.000467167	0.000901358
3	chr17:5020710:C:T	5020710	T,T	C,C	1,1	-inf,inf	inf,inf	1.57933,0.0489504	0.000465942	0.000914201
3	chr17:4609220:T:C	4609220	C,C	T,T	1,1	-inf,inf	inf,inf	2.05788,0.146843	0.000464196	0.000904918
3	chr17:4919883:A:G	4919883	G,G	A,A	1,1	inf,inf	inf,inf	2.14273,1.37063	0.000461829	0.000888094
3	chr17:5206641:G:A	5206641	NA,A	NA,G	NA,1	NA,-inf	NA,inf	NA,1.15153	0.00046077	0.000894383
3	chr17:4678051:T:C	4678051	NA,C	NA,T	NA,1	NA,-inf	NA,inf	NA,1.01467	0.000455544	0.000879963
3	chr17:5237584:A:G	5237584	NA,G	NA,A	NA,1	NA,inf	NA,inf	NA,0.784486	0.000454208	0.000881461
3	chr17:5257012:C:A	5257012	NA,A	NA,C	NA,1	NA,-inf	NA,inf	NA,1.0827	0.000453152	0.000878293
3	chr17:5503949:C:T	5503949	T,T	C,C	1,1	-inf,-inf	inf,inf	1.14365,1.36191	0.000451978	0.000879782
3	chr17:5273073:A:G	5273073	NA,G	NA,A	NA,1	NA,inf	NA,inf	NA,1.24792	0.00045004	0.000871612
3	chr17:5083991:C:T	5083991	T,NA	C,NA	1,NA	-inf,NA	inf,NA	3.35517,NA	0.000448809	0.000871732
3	chr17:4739441:G:A	4739441	NA,A	NA,G	NA,1	NA,-inf	NA,inf	NA,1.1007	0.000445822	0.000865117
3	chr17:5182235:A:G	5182235	NA,G	NA,A	NA,1	NA,-inf	NA,inf	NA,0.60133	0.00044448	0.000854804
3	chr17:4644429:G:A	4644429	NA,A	NA,G	NA,1	NA,-inf	NA,inf	NA,0.994026	0.00044417	0.000861989
3	chr17:4542175:A:C	4542175	NA,C	NA,A	NA,1	NA,inf	NA,inf	NA,0.962549	0.000444057	0.0008621
3	chr17:4823312:G:A	4823312	NA,A	NA,G	NA,1	NA,inf	NA,inf	NA,1.0459	0.000443955	0.000861813
3	chr17:5134775:A:G	5134775	NA,G	NA,A	NA,1	NA,-inf	NA,inf	NA,1.19871	0.000442646	0.000859225
3	chr17:4577134:C:CT	4577134	NA,CT	NA,C	NA,1	NA,inf	NA,inf	NA,1.0438	0.000438577	0.000850682
3	chr17:5000694:G:A	5000694	NA,A	NA,G	NA,1	NA,inf	NA,inf	NA,1.31094	0.000438481	0.000851312
3	chr17:4568662:G:A	4568662	NA,A	NA,G	NA,1	NA,-inf	NA,inf	NA,1.02861	0.000436908	0.00084759
3	chr17:5306560:G:A	5306560	NA,A	NA,G	NA,1	NA,-inf	NA,inf	NA,1.3731	0.000436245	0.000845072
3	chr17:4807043:G:A	4807043	A,NA	G,NA	1,NA	inf,NA	inf,NA	1.31565,NA	0.000435623	0.0008878
3	chr17:4926826:G:A	4926826	A,A	G,G	1,1	inf,inf	inf,inf	2.10119,1.38181	0.000434704	0.000836042
3	chr17:4646126:A:G	4646126	NA,G	NA,A	NA,1	NA,-inf	NA,inf	NA,0.981931	0.000431318	0.000837059
3	chr17:4751590:G:A	4751590	NA,A	NA,G	NA,1	NA,inf	NA,inf	NA,1.09179	0.000429574	0.000833137
3	chr17:4751809:A:G	4751809	NA,G	NA,A	NA,1	NA,inf	NA,inf	NA,1.0898	0.000428142	0.000830361
3	chr17:5215997:A:G	5215997	NA,G	NA,A	NA,1	NA,-inf	NA,inf	NA,1.41332	0.000426755	0.000827342
3	chr17:4640565:G:A	4640565	A,NA	G,NA	1,NA	-inf,NA	inf,NA	1.35865,NA	0.000425934	0.000829369
3	chr17:5081275:C:G	5081275	NA,G	NA,C	NA,1	NA,inf	NA,inf	NA,0.767625	0.000425407	0.000825924
3	chr17:5026951:T:C	5026951	C,C	T,T	1,1	-inf,inf	inf,inf	1.55088,0.0771914	0.000423391	0.00083074
3	chr17:4925421:G:A	4925421	NA,A	NA,G	NA,1	NA,inf	NA,inf	NA,1.23774	0.000422514	0.000820005
3	chr17:5166622:G:A	5166622	A,A	G,G	1,1	inf,inf	inf,inf	0.535259,2.19014	0.000422297	0.00081464
3	chr17:5252518:C:T	5252518	T,NA	C,NA	1,NA	inf,NA	inf,NA	1.40269,NA	0.000421732	0.000815724
3	chr17:5508612:C:G	5508612	NA,G	NA,C	NA,1	NA,-inf	NA,inf	NA,1.154	0.00042134	0.000813029
3	chr17:5374129:T:G	5374129	NA,G	NA,T	NA,1	NA,inf	NA,inf	NA,0.780671	0.000419807	0.000814856
3	chr17:5334915:A:G	5334915	NA,G	NA,A	NA,1	NA,inf	NA,inf	NA,0.333482	0.000418046	0.000811308
3	chr17:4805755:T:C	4805755	NA,C	NA,T	NA,1	NA,inf	NA,inf	NA,0.909337	0.000417356	0.00081003
3	chr17:5474459:T:C	5474459	NA,C	NA,T	NA,1	NA,inf	NA,inf	NA,1.04462	0.000416405	0.000803678
3	chr17:5502423:G:C	5502423	NA,C	NA,G	NA,1	NA,inf	NA,inf	NA,0.700582	0.00041465	0.000804984
3	chr17:4755199:A:AG	4755199	NA,AG	NA,A	NA,1	NA,-inf	NA,inf	NA,1.17236	0.0004124	0.00080065
3	chr17:4645826:C:T	4645826	NA,T	NA,C	NA,1	NA,-inf	NA,inf	NA,1.1643	0.000410593	0.000796872
3	chr17:5228909:C:G	5228909	NA,G	NA,C	NA,1	NA,-inf	NA,inf	NA,1.38404	0.000409978	0.000794844
3	chr17:5225917:T:A	5225917	NA,A	NA,T	NA,1	NA,-inf	NA,inf	NA,1.3818	0.000409311	0.000793552
3	chr17:5475224:G:A	5475224	NA,A	NA,G	NA,1	NA,inf	NA,inf	NA,1.03434	0.000409032	0.000789479
3	chr17:4941559:C:A	4941559	NA,A	NA,C	NA,1	NA,inf	NA,inf	NA,1.22498	0.000404968	0.00078595
3	chr17:4960432:T:C	4960432	NA,C	NA,T	NA,1	NA,inf	NA,inf	NA,1.20201	0.000404755	0.000784838
3	chr17:4894780:G:A	4894780	NA,A	NA,G	NA,1	NA,inf	NA,inf	NA,1.13502	0.000403794	0.00078326
3	chr17:4903677:C:G	4903677	NA,G	NA,C	NA,1	NA,-inf	NA,inf	NA,0.739517	0.000403515	0.000783875
3	chr17:4878595:G:A	4878595	A,A	G,G	1,1	-inf,-inf	inf,inf	4.22387,0.163478	0.00040335	0.000863372
3	chr17:4548587:T:C	4548587	NA,C	NA,T	NA,1	NA,inf	NA,inf	NA,0.992301	0.000399606	0.000775531
3	chr17:4862791:T:C	4862791	C,C	T,T	1,1	-inf,-inf	inf,inf	3.84379,0.448351	0.000398644	0.000877525
3	chr17:4946089:C:T	4946089	T,T	C,C	1,1	inf,-inf	inf,inf	1.85866,2.80064	0.000394197	0.000755606
3	chr17:4565054:T:G	4565054	G,NA	T,NA	1,NA	-inf,NA	inf,NA	1.13533,NA	0.000393614	0.000765563
3	chr17:5217993:C:T	5217993	NA,T	NA,C	NA,1	NA,-inf	NA,inf	NA,1.35115	0.000392963	0.000761885
3	chr17:4634717:G:A	4634717	NA,A	NA,G	NA,1	NA,inf	NA,inf	NA,1.01723	0.000392629	0.00076225
3	chr17:5190283:G:A	5190283	NA,A	NA,G	NA,1	NA,-inf	NA,inf	NA,1.06395	0.000392245	0.000761419
3	chr17:5511053:A:G	5511053	G,NA	A,NA	1,NA	inf,NA	inf,NA	1.41978,NA	0.000391637	0.000760716
3	chr17:5103993:G:A	5103993	A,NA	G,NA	1,NA	-inf,NA	inf,NA	1.45914,NA	0.000386115	0.000749944
3	chr17:5155863:A:T	5155863	NA,T	NA,A	NA,1	NA,-inf	NA,inf	NA,1.04982	0.00038497	0.000747303
3	chr17:4834810:G:A	4834810	NA,A	NA,G	NA,1	NA,inf	NA,inf	NA,0.386152	0.000381407	0.000740269
3	chr17:5130304:C:T	5130304	NA,T	NA,C	NA,1	NA,inf	NA,inf	NA,0.316443	0.000377056	0.000731574
3	chr17:5009339:C:T	5009339	T,T	C,C	1,1	-inf,inf	inf,inf	1.48113,0.0231751	0.000376815	0.000739202
3	chr17:5462952:C:T	5462952	T,NA	C,NA	1,NA	inf,NA	inf,NA	1.04569,NA	0.000374917	0.00072423
3	chr17:5457555:C:T	5457555	NA,T	NA,C	NA,1	NA,-inf	NA,inf	NA,0.989932	0.000373944	0.000724942
3	chr17:4868252:C:T	4868252	T,NA	C,NA	1,NA	inf,NA	inf,NA	1.32754,NA	0.000372234	0.000719521
3	chr17:5030240:A:G	5030240	G,G	A,A	1,1	-inf,inf	inf,inf	1.50342,0.142522	0.000370917	0.000727028
3	chr17:4584566:C:A	4584566	NA,A	NA,C	NA,1	NA,-inf	NA,inf	NA,0.989447	0.00037002	0.000717749
3	chr17:4573637:G:A	4573637	NA,A	NA,G	NA,1	NA,inf	NA,inf	NA,0.94884	0.000368732	0.000715298
3	chr17:5052498:T:C	5052498	NA,C	NA,T	NA,1	NA,-inf	NA,inf	NA,1.32297	0.000367644	0.000709916
3	chr17:4774114:G:A	4774114	A,A	G,G	1,1	-inf,-inf	inf,inf	1.82218,0.199216	0.000367303	0.000699605
3	chr17:5400922:T:C	5400922	NA,C	NA,T	NA,1	NA,inf	NA,inf	NA,1.03239	0.000366435	0.000711419
3	chr17:4785600:G:A	4785600	NA,A	NA,G	NA,1	NA,inf	NA,inf	NA,0.921123	0.000365202	0.000708758
3	chr17:4785667:G:T	4785667	NA,T	NA,G	NA,1	NA,inf	NA,inf	NA,0.921123	0.000365202	0.000708758
3	chr17:4858467:A:T	4858467	T,T	A,A	1,1	-inf,-inf	inf,inf	4.07494,0.514133	0.000363333	0.00077791
3	chr17:5207131:A:G	5207131	NA,G	NA,A	NA,1	NA,-inf	NA,inf	NA,1.64166	0.000362434	0.000702727
3	chr17:5374123:A:G	5374123	NA,G	NA,A	NA,1	NA,inf	NA,inf	NA,0.707893	0.00036174	0.00070218
3	chr17:5348457:T:C	5348457	NA,C	NA,T	NA,1	NA,inf	NA,inf	NA,0.599061	0.000361677	0.00070183
3	chr17:4574305:C:T	4574305	NA,T	NA,C	NA,1	NA,inf	NA,inf	NA,0.936185	0.00036092	0.000700155
3	chr17:5185892:T:G	5185892	NA,G	NA,T	NA,1	NA,-inf	NA,inf	NA,1.54836	0.000355541	0.000689668
3	chr17:5492667:C:T	5492667	NA,T	NA,C	NA,1	NA,inf	NA,inf	NA,0.97399	0.000355002	0.000689144
3	chr17:4666276:C:T	4666276	NA,T	NA,C	NA,1	NA,-inf	NA,inf	NA,1.06424	0.000354789	0.000688673
3	chr17:4912668:A:G	4912668	NA,G	NA,A	NA,1	NA,inf	NA,inf	NA,1.08423	0.000354746	0.000687081
3	chr17:4697751:T:C	4697751	NA,C	NA,T	NA,1	NA,-inf	NA,inf	NA,0.868902	0.000354573	0.00068497
3	chr17:5201895:G:A	5201895	NA,A	NA,G	NA,1	NA,inf	NA,inf	NA,0.974206	0.00035427	0.000686618
3	chr17:4670377:A:C	4670377	NA,C	NA,A	NA,1	NA,-inf	NA,inf	NA,0.859514	0.000353781	0.000686635
3	chr17:4786454:A:G	4786454	NA,G	NA,A	NA,1	NA,inf	NA,inf	NA,0.902655	0.00035215	0.00068344
3	chr17:5201584:C:T	5201584	NA,T	NA,C	NA,1	NA,-inf	NA,inf	NA,1.6311	0.000352125	0.000682748
3	chr17:5023088:C:T	5023088	NA,T	NA,C	NA,1	NA,inf	NA,inf	NA,1.26636	0.000350176	0.00067959
3	chr17:5205919:T:C	5205919	NA,C	NA,T	NA,1	NA,-inf	NA,inf	NA,1.60967	0.000348234	0.00067522
3	chr17:4561884:T:A	4561884	NA,A	NA,T	NA,1	NA,-inf	NA,inf	NA,0.890326	0.000347448	0.00067437
3	chr17:4559946:A:T	4559946	NA,T	NA,A	NA,1	NA,-inf	NA,inf	NA,0.900476	0.000346624	0.000672767
3	chr17:4633861:C:G	4633861	NA,G	NA,C	NA,1	NA,inf	NA,inf	NA,0.924674	0.000345995	0.000671698
3	chr17:5160118:C:T	5160118	NA,T	NA,C	NA,1	NA,-inf	NA,inf	NA,0.984163	0.000345474	0.000670663
3	chr17:4851732:G:A	4851732	A,A	G,G	1,1	-inf,-inf	inf,inf	4.23054,0.26888	0.000344924	0.000736586
3	chr17:5495727:A:G	5495727	NA,G	NA,A	NA,1	NA,inf	NA,inf	NA,0.65409	0.000344282	0.000668431
3	chr17:4572579:A:C	4572579	NA,C	NA,A	NA,1	NA,inf	NA,inf	NA,0.909036	0.000343966	0.000667293
3	chr17:5137565:G:A	5137565	NA,A	NA,G	NA,1	NA,inf	NA,inf	NA,0.28078	0.000343729	0.000666952
3	chr17:5190662:G:A	5190662	NA,A	NA,G	NA,1	NA,inf	NA,inf	NA,0.588166	0.000343674	0.000667005
3	chr17:5182562:C:T	5182562	NA,T	NA,C	NA,1	NA,-inf	NA,inf	NA,0.627316	0.000342716	0.000665617
3	chr17:4947784:C:A	4947784	A,NA	C,NA	1,NA	inf,NA	inf,NA	1.48903,NA	0.000342632	0.000702741
3	chr17:4667647:C:T	4667647	NA,T	NA,C	NA,1	NA,-inf	NA,inf	NA,1.04374	0.000342221	0.000664286
3	chr17:4667421:A:G	4667421	NA,G	NA,A	NA,1	NA,-inf	NA,inf	NA,1.04396	0.000342001	0.000663859
3	chr17:5489848:C:T	5489848	NA,T	NA,C	NA,1	NA,-inf	NA,inf	NA,1.00196	0.000341708	0.000659744
3	chr17:5212629:A:G	5212629	NA,G	NA,A	NA,1	NA,inf	NA,inf	NA,0.802294	0.00034065	0.000661543
3	chr17:5248377:C:T	5248377	NA,T	NA,C	NA,1	NA,-inf	NA,inf	NA,1.30775	0.000340547	0.000661579
3	chr17:5436673:T:C	5436673	C,NA	T,NA	1,NA	inf,NA	inf,NA	0.0116598,NA	0.000340533	0.000661068
3	chr17:5199231:C:T	5199231	NA,T	NA,C	NA,1	NA,inf	NA,inf	NA,0.598538	0.000339536	0.000658977
3	chr17:5257307:G:A	5257307	NA,A	NA,G	NA,1	NA,-inf	NA,inf	NA,1.29999	0.000338538	0.000657675
3	chr17:5513607:C:T	5513607	NA,T	NA,C	NA,1	NA,-inf	NA,inf	NA,1.07881	0.000337809	0.000656144
3	chr17:5108441:G:A	5108441	NA,A	NA,G	NA,1	NA,-inf	NA,inf	NA,0.623747	0.000335767	0.000652113
3	chr17:5497595:G:C	5497595	NA,C	NA,G	NA,1	NA,-inf	NA,inf	NA,0.80117	0.000332632	0.000645323
3	chr17:4771863:C:A	4771863	NA,A	NA,C	NA,1	NA,-inf	NA,inf	NA,0.890094	0.000331518	0.000640279
3	chr17:5225731:C:A	5225731	NA,A	NA,C	NA,1	NA,inf	NA,inf	NA,1.21456	0.000331466	0.000640948
3	chr17:4575632:T:G	4575632	NA,G	NA,T	NA,1	NA,inf	NA,inf	NA,0.876982	0.000331248	0.000642639
3	chr17:4648900:T:C	4648900	NA,C	NA,T	NA,1	NA,-inf	NA,inf	NA,0.824343	0.000330618	0.00064169
3	chr17:4670738:A:C	4670738	NA,C	NA,A	NA,1	NA,-inf	NA,inf	NA,0.799276	0.000330549	0.000641465
3	chr17:5154926:G:A	5154926	NA,A	NA,G	NA,1	NA,inf	NA,inf	NA,0.263118	0.000330194	0.000640709
3	chr17:5363862:A:G	5363862	NA,G	NA,A	NA,1	NA,-inf	NA,inf	NA,0.629136	0.000330152	0.000640353
3	chr17:5241401:A:G	5241401	G,G	A,A	1,1	inf,inf	inf,inf	0.441839,1.68004	0.000329414	0.000633825
3	chr17:4633137:T:C	4633137	NA,C	NA,T	NA,1	NA,inf	NA,inf	NA,0.820975	0.000328765	0.000638103
3	chr17:5328697:A:T	5328697	NA,T	NA,A	NA,1	NA,-inf	NA,inf	NA,1.30936	0.000328604	0.000637194
3	chr17:5208542:A:G	5208542	NA,G	NA,A	NA,1	NA,-inf	NA,inf	NA,1.5746	0.000327003	0.000634075
3	chr17:5461582:C:T	5461582	NA,T	NA,C	NA,1	NA,-inf	NA,inf	NA,0.914057	0.000326124	0.000632286
3	chr17:4757368:T:C	4757368	NA,C	NA,T	NA,1	NA,-inf	NA,inf	NA,0.983671	0.000325419	0.000631807
3	chr17:4765336:T:C	4765336	NA,C	NA,T	NA,1	NA,-inf	NA,inf	NA,0.962117	0.000324697	0.000630424
3	chr17:4623384:A:G	4623384	NA,G	NA,A	NA,1	NA,-inf	NA,inf	NA,0.773406	0.000324399	0.000629587
3	chr17:5195479:C:T	5195479	T,T	C,C	1,1	-inf,inf	inf,inf	0.174739,2.67205	0.000324395	0.000626957
3	chr17:5395837:G:A	5395837	NA,A	NA,G	NA,1	NA,-inf	NA,inf	NA,0.758223	0.000324257	0.000626032
3	chr17:5100415:T:G	5100415	G,G	T,T	1,1	inf,inf	inf,inf	0.768359,1.7085	0.000322783	0.000623331
3	chr17:4635205:C:T	4635205	NA,T	NA,C	NA,1	NA,-inf	NA,inf	NA,1.19508	0.000322598	0.000624465
3	chr17:5140105:G:A	5140105	NA,A	NA,G	NA,1	NA,-inf	NA,inf	NA,1.93138	0.000322382	0.00062517
3	chr17:4835728:G:A	4835728	A,NA	G,NA	1,NA	inf,NA	inf,NA	1.35857,NA	0.0003223	0.000623008
3	chr17:4933678:A:G	4933678	G,G	A,A	1,1	inf,inf	inf,inf	2.32037,0.771092	0.000322291	0.000619921
3	chr17:5238505:A:G	5238505	G,G	A,A	1,1	-inf,inf	inf,inf	0.272139,1.38659	0.000322178	0.000619372
3	chr17:5504075:A:G	5504075	NA,G	NA,A	NA,1	NA,inf	NA,inf	NA,0.590993	0.000322072	0.000625348
3	chr17:4643264:A:G	4643264	G,G	A,A	1,1	inf,inf	inf,inf	0.116868,2.3769	0.000320575	0.000620591
3	chr17:5001603:TG:T	5001603	T,T	TG,TG	1,1	-inf,inf	inf,inf	1.43045,0.105332	0.000320077	0.000627791
3	chr17:4574583:T:C	4574583	NA,C	NA,T	NA,1	NA,inf	NA,inf	NA,0.852173	0.000318376	0.000617669
3	chr17:4813960:T:C	4813960	C,NA	T,NA	1,NA	-inf,NA	inf,NA	0.853803,NA	0.000318071	0.000619903
3	chr17:5352385:G:T	5352385	NA,T	NA,G	NA,1	NA,-inf	NA,inf	NA,1.05988	0.000316542	0.000614617
3	chr17:5505070:T:C	5505070	NA,C	NA,T	NA,1	NA,inf	NA,inf	NA,0.875182	0.000316542	0.00061479
3	chr17:4573596:C:T	4573596	NA,T	NA,C	NA,1	NA,-inf	NA,inf	NA,0.862662	0.000316284	0.000613508
3	chr17:4556962:C:T	4556962	NA,T	NA,C	NA,1	NA,-inf	NA,inf	NA,0.867489	0.000316245	0.000613937
3	chr17:5205023:C:T	5205023	NA,T	NA,C	NA,1	NA,-inf	NA,inf	NA,1.27375	0.000315148	0.000610499
3	chr17:4656776:GC:G	4656776	NA,G	NA,GC	NA,1	NA,-inf	NA,inf	NA,0.793901	0.000314834	0.000611061
3	chr17:5150207:G:A	5150207	NA,A	NA,G	NA,1	NA,inf	NA,inf	NA,0.244261	0.000314341	0.000609963
3	chr17:4530882:G:A	4530882	NA,A	NA,G	NA,1	NA,-inf	NA,inf	NA,0.910539	0.000314261	0.000610215
3	chr17:4648512:G:A	4648512	NA,A	NA,G	NA,1	NA,-inf	NA,inf	NA,0.795093	0.0003142	0.000609837
3	chr17:5207963:C:T	5207963	NA,T	NA,C	NA,1	NA,-inf	NA,inf	NA,1.26724	0.000312362	0.000605109
3	chr17:4532051:C:T	4532051	T,NA	C,NA	1,NA	-inf,NA	inf,NA	1.14828,NA	0.000312135	0.000607134
3	chr17:4910336:A:G	4910336	NA,G	NA,A	NA,1	NA,-inf	NA,inf	NA,0.881136	0.000310211	0.000602104
3	chr17:5144304:ATATT:A	5144304	NA,A	NA,ATATT	NA,1	NA,-inf	NA,inf	NA,0.576958	0.000309945	0.000601978
3	chr17:5431581:TCCA:T	5431581	T,NA	TCCA,NA	1,NA	inf,NA	inf,NA	1.23274,NA	0.000309857	0.000604137
3	chr17:5138401:G:A	5138401	NA,A	NA,G	NA,1	NA,-inf	NA,inf	NA,0.575595	0.000309054	0.000600246
3	chr17:4956117:C:T	4956117	NA,T	NA,C	NA,1	NA,inf	NA,inf	NA,1.18248	0.000308401	0.000598652
3	chr17:5057948:C:T	5057948	NA,T	NA,C	NA,1	NA,inf	NA,inf	NA,0.549065	0.00030832	0.00059504
3	chr17:4775905:C:T	4775905	T,T	C,C	1,1	-inf,inf	inf,inf	1.8159,0.179635	0.000308249	0.000589241
3	chr17:4692860:A:G	4692860	NA,G	NA,A	NA,1	NA,-inf	NA,inf	NA,0.772951	0.00030819	0.000598344
3	chr17:4543319:T:G	4543319	NA,G	NA,T	NA,1	NA,inf	NA,inf	NA,0.824704	0.000306306	0.000594528
3	chr17:4688501:G:A	4688501	NA,A	NA,G	NA,1	NA,-inf	NA,inf	NA,0.767521	0.000305334	0.000592802
3	chr17:5232029:C:A	5232029	NA,A	NA,C	NA,1	NA,inf	NA,inf	NA,1.07398	0.0003049	0.000589688
3	chr17:5020462:G:A	5020462	A,A	G,G	1,1	-inf,inf	inf,inf	1.51652,0.213093	0.000304768	0.000598053
3	chr17:5499804:C:T	5499804	NA,T	NA,C	NA,1	NA,-inf	NA,inf	NA,0.658984	0.00030398	0.000590403
3	chr17:5360188:A:G	5360188	NA,G	NA,A	NA,1	NA,-inf	NA,inf	NA,0.874233	0.000303557	0.000589267
3	chr17:4534163:C:T	4534163	NA,T	NA,C	NA,1	NA,-inf	NA,inf	NA,0.826243	0.00030351	0.000589139
3	chr17:4818148:C:T	4818148	NA,T	NA,C	NA,1	NA,inf	NA,inf	NA,0.555713	0.000302119	0.000586731
3	chr17:4949592:C:T	4949592	NA,T	NA,C	NA,1	NA,inf	NA,inf	NA,1.20132	0.000302063	0.000586255
3	chr17:4658542:C:T	4658542	NA,T	NA,C	NA,1	NA,-inf	NA,inf	NA,0.768352	0.000301825	0.000585826
3	chr17:5374132:T:A	5374132	NA,A	NA,T	NA,1	NA,inf	NA,inf	NA,0.611694	0.000301537	0.000585383
3	chr17:5298951:G:A	5298951	NA,A	NA,G	NA,1	NA,-inf	NA,inf	NA,0.582166	0.000301415	0.000584667
3	chr17:4754880:C:T	4754880	T,T	C,C	1,1	-inf,inf	inf,inf	0.786711,1.69041	0.000300413	0.000586086
3	chr17:5149276:G:A	5149276	NA,A	NA,G	NA,1	NA,-inf	NA,inf	NA,0.62819	0.000299739	0.000582158
3	chr17:5179911:A:G	5179911	NA,G	NA,A	NA,1	NA,-inf	NA,inf	NA,0.961905	0.000299729	0.000581729
3	chr17:4568094:T:G	4568094	NA,G	NA,T	NA,1	NA,inf	NA,inf	NA,0.819673	0.000299684	0.000581437
3	chr17:4651223:G:A	4651223	NA,A	NA,G	NA,1	NA,-inf	NA,inf	NA,0.781008	0.000299145	0.000580977
3	chr17:5213721:G:A	5213721	NA,A	NA,G	NA,1	NA,-inf	NA,inf	NA,0.735577	0.000297919	0.000578624
3	chr17:5374133:CT:C	5374133	NA,C	NA,CT	NA,1	NA,inf	NA,inf	NA,0.601066	0.000297598	0.000577728
3	chr17:4774416:C:T	4774416	NA,T	NA,C	NA,1	NA,inf	NA,inf	NA,0.384632	0.00029735	0.000577237
3	chr17:5207919:T:C	5207919	NA,C	NA,T	NA,1	NA,inf	NA,inf	NA,0.512025	0.000297132	0.00057672
3	chr17:5184183:T:C	5184183	NA,C	NA,T	NA,1	NA,-inf	NA,inf	NA,0.955728	0.000296933	0.000576305
3	chr17:4867154:T:G	4867154	G,G	T,T	1,1	inf,inf	inf,inf	1.65202,1.39243	0.000296832	0.000571092
3	chr17:4641975:T:TG	4641975	NA,TG	NA,T	NA,1	NA,-inf	NA,inf	NA,0.752685	0.000296785	0.000576208
3	chr17:5322072:T:C	5322072	NA,C	NA,T	NA,1	NA,-inf	NA,inf	NA,0.595857	0.000296255	0.00057517
3	chr17:4806293:C:T	4806293	T,NA	C,NA	1,NA	-inf,NA	inf,NA	1.18337,NA	0.000296033	0.000604149
3	chr17:5379927:G:A	5379927	NA,A	NA,G	NA,1	NA,-inf	NA,inf	NA,0.660956	0.000294591	0.000572201
3	chr17:4775282:G:A	4775282	NA,A	NA,G	NA,1	NA,-inf	NA,inf	NA,0.841234	0.000293421	0.000569758
3	chr17:4546641:A:C	4546641	NA,C	NA,A	NA,1	NA,-inf	NA,inf	NA,0.811924	0.000292953	0.000568775
3	chr17:5300713:G:A	5300713	NA,A	NA,G	NA,1	NA,-inf	NA,inf	NA,0.559642	0.000292809	0.000567981
3	chr17:4733536:G:A	4733536	A,NA	G,NA	1,NA	-inf,NA	inf,NA	0.808208,NA	0.000292653	0.000570166
3	chr17:5278927:C:G	5278927	G,NA	C,NA	1,NA	-inf,NA	inf,NA	0.664943,NA	0.000291799	0.000562148
3	chr17:4737436:T:C	4737436	NA,C	NA,T	NA,1	NA,-inf	NA,inf	NA,0.791758	0.000291204	0.000565354
3	chr17:4637612:C:T	4637612	NA,T	NA,C	NA,1	NA,inf	NA,inf	NA,0.836334	0.000290961	0.000564924
3	chr17:4629015:G:A	4629015	NA,A	NA,G	NA,1	NA,-inf	NA,inf	NA,0.894245	0.000290811	0.000564382
3	chr17:4645113:C:G	4645113	NA,G	NA,C	NA,1	NA,-inf	NA,inf	NA,0.761555	0.000288131	0.000559586
3	chr17:5507907:G:A	5507907	NA,A	NA,G	NA,1	NA,-inf	NA,inf	NA,0.89341	0.00028797	0.000559241
3	chr17:4760437:G:T	4760437	T,NA	G,NA	1,NA	inf,NA	inf,NA	1.26726,NA	0.000287834	0.000586168
3	chr17:4722771:G:A	4722771	NA,A	NA,G	NA,1	NA,-inf	NA,inf	NA,0.670763	0.000287617	0.000558627
3	chr17:4829596:G:A	4829596	A,NA	G,NA	1,NA	-inf,NA	inf,NA	0.576466,NA	0.000287517	0.000563485
3	chr17:4652118:G:A	4652118	NA,A	NA,G	NA,1	NA,-inf	NA,inf	NA,0.745808	0.000287191	0.000557436
3	chr17:4726925:G:A	4726925	NA,A	NA,G	NA,1	NA,-inf	NA,inf	NA,0.774709	0.000287076	0.000557336
3	chr17:5123902:T:C	5123902	NA,C	NA,T	NA,1	NA,-inf	NA,inf	NA,0.904996	0.000286098	0.000554879
3	chr17:5121256:C:G	5121256	NA,G	NA,C	NA,1	NA,-inf	NA,inf	NA,0.74496	0.000285159	0.000553844
3	chr17:5474416:A:G	5474416	NA,G	NA,A	NA,1	NA,-inf	NA,inf	NA,0.616979	0.000284564	0.000552697
3	chr17:4820246:G:A	4820246	A,A	G,G	1,1	inf,inf	inf,inf	1.64272,0.971109	0.000283386	0.000545005
3	chr17:5097693:GA:G	5097693	NA,G	NA,GA	NA,1	NA,inf	NA,inf	NA,0.318071	0.000282969	0.000549277
3	chr17:4763109:G:A	4763109	NA,A	NA,G	NA,1	NA,-inf	NA,inf	NA,0.913474	0.000282812	0.000548941
3	chr17:4535777:C:T	4535777	NA,T	NA,C	NA,1	NA,-inf	NA,inf	NA,0.768514	0.000282685	0.000548617
3	chr17:5335779:T:C	5335779	NA,C	NA,T	NA,1	NA,-inf	NA,inf	NA,0.984233	0.000282521	0.000548572
3	chr17:4798890:C:T	4798890	NA,T	NA,C	NA,1	NA,inf	NA,inf	NA,0.759124	0.000282386	0.000548094
3	chr17:4806292:AC:A	4806292	A,NA	AC,NA	1,NA	inf,NA	inf,NA	1.17556,NA	0.000282203	0.000576072
3	chr17:5008576:T:G	5008576	G,NA	T,NA	1,NA	-inf,NA	inf,NA	0.619425,NA	0.000282142	0.000552607
3	chr17:4608997:C:T	4608997	T,T	C,C	1,1	-inf,inf	inf,inf	1.82916,0.129452	0.000281901	0.000549473
3	chr17:4725789:G:A	4725789	NA,A	NA,G	NA,1	NA,-inf	NA,inf	NA,0.761103	0.000281832	0.000547157
3	chr17:5356643:A:G	5356643	NA,G	NA,A	NA,1	NA,-inf	NA,inf	NA,0.817133	0.000281014	0.000545512
3	chr17:4530667:G:A	4530667	NA,A	NA,G	NA,1	NA,inf	NA,inf	NA,0.763709	0.00027989	0.000543467
3	chr17:5476234:C:G	5476234	G,NA	C,NA	1,NA	inf,NA	inf,NA	1.12861,NA	0.000279535	0.000560952
3	chr17:4533007:G:A	4533007	NA,A	NA,G	NA,1	NA,-inf	NA,inf	NA,0.71298	0.000279347	0.000542354
3	chr17:5447015:C:T	5447015	NA,T	NA,C	NA,1	NA,-inf	NA,inf	NA,0.839818	0.000278793	0.000541196
3	chr17:5012133:T:TC	5012133	NA,TC	NA,T	NA,1	NA,inf	NA,inf	NA,0.987184	0.000278455	0.000540682
3	chr17:4868125:C:T	4868125	T,T	C,C	1,1	-inf,-inf	inf,inf	3.90702,0.185953	0.000278276	0.000592658
3	chr17:5128141:C:A	5128141	NA,A	NA,C	NA,1	NA,-inf	NA,inf	NA,0.523277	0.000278069	0.000540069
3	chr17:5327718:C:T	5327718	NA,T	NA,C	NA,1	NA,-inf	NA,inf	NA,0.972923	0.000278041	0.000539877
3	chr17:5294093:C:T	5294093	NA,T	NA,C	NA,1	NA,-inf	NA,inf	NA,0.540152	0.000277873	0.000539034
3	chr17:5231525:C:T	5231525	NA,T	NA,C	NA,1	NA,-inf	NA,inf	NA,0.726205	0.000277418	0.000538809
3	chr17:5129250:C:T	5129250	NA,T	NA,C	NA,1	NA,-inf	NA,inf	NA,0.522091	0.000277308	0.000538593
3	chr17:5340511:A:G	5340511	NA,G	NA,A	NA,1	NA,inf	NA,inf	NA,0.550962	0.000275166	0.000534231
3	chr17:5114079:ATAGT:A	5114079	NA,A	NA,ATAGT	NA,1	NA,-inf	NA,inf	NA,1.13073	0.000275019	0.000533698
3	chr17:5521335:G:A	5521335	NA,A	NA,G	NA,1	NA,inf	NA,inf	NA,0.770933	0.000274578	0.000533307
3	chr17:4648378:G:A	4648378	NA,A	NA,G	NA,1	NA,-inf	NA,inf	NA,0.733427	0.000274321	0.000532765
3	chr17:5325379:A:C	5325379	NA,C	NA,A	NA,1	NA,inf	NA,inf	NA,0.855756	0.000273709	0.000531437
3	chr17:4737831:A:G	4737831	NA,G	NA,A	NA,1	NA,inf	NA,inf	NA,0.782112	0.000273569	0.000531261
3	chr17:4998687:C:T	4998687	T,NA	C,NA	1,NA	inf,NA	inf,NA	1.30458,NA	0.000273428	0.000527709
3	chr17:5439200:C:T	5439200	NA,T	NA,C	NA,1	NA,inf	NA,inf	NA,0.731836	0.000273371	0.000530905
3	chr17:5507928:G:A	5507928	NA,A	NA,G	NA,1	NA,-inf	NA,inf	NA,0.903672	0.000273044	0.000527503
3	chr17:4650038:T:C	4650038	NA,C	NA,T	NA,1	NA,-inf	NA,inf	NA,0.714051	0.000272972	0.000529855
3	chr17:4841942:C:T	4841942	T,NA	C,NA	1,NA	inf,NA	inf,NA	1.27503,NA	0.000272919	0.000527608
3	chr17:4731212:C:T	4731212	NA,T	NA,C	NA,1	NA,inf	NA,inf	NA,0.7752	0.000272881	0.000529869
3	chr17:4564981:G:A	4564981	NA,A	NA,G	NA,1	NA,inf	NA,inf	NA,0.744046	0.000272863	0.000530018
3	chr17:4553030:C:A	4553030	NA,A	NA,C	NA,1	NA,inf	NA,inf	NA,0.667494	0.000272448	0.000529104
3	chr17:4899390:G:A	4899390	A,A	G,G	1,1	inf,inf	inf,inf	1.91714,0.684939	0.000272252	0.000523042
3	chr17:5284961:T:C	5284961	NA,C	NA,T	NA,1	NA,-inf	NA,inf	NA,1.06745	0.000271253	0.000525699
3	chr17:4657562:C:T	4657562	NA,T	NA,C	NA,1	NA,-inf	NA,inf	NA,0.701093	0.000270847	0.000525717
3	chr17:5113482:T:C	5113482	NA,C	NA,T	NA,1	NA,inf	NA,inf	NA,1.00421	0.000270422	0.000524963
3	chr17:5294580:CT:C	5294580	NA,C	NA,CT	NA,1	NA,inf	NA,inf	NA,0.716917	0.000270236	0.000523373
3	chr17:5509577:G:A	5509577	NA,A	NA,G	NA,1	NA,-inf	NA,inf	NA,0.956877	0.000269799	0.00052255
3	chr17:5374909:G:A	5374909	NA,A	NA,G	NA,1	NA,inf	NA,inf	NA,0.877744	0.000269632	0.000523528
3	chr17:5271997:AAG:A	5271997	NA,A	NA,AAG	NA,1	NA,-inf	NA,inf	NA,0.509778	0.000268474	0.00052081
3	chr17:4741314:GA:G	4741314	NA,G	NA,GA	NA,1	NA,-inf	NA,inf	NA,0.647137	0.000266979	0.000518489
3	chr17:4739388:C:T	4739388	NA,T	NA,C	NA,1	NA,inf	NA,inf	NA,0.704719	0.00026679	0.000518067
3	chr17:5280853:A:G	5280853	NA,G	NA,A	NA,1	NA,-inf	NA,inf	NA,1.07974	0.000266459	0.000516361
3	chr17:5495197:A:G	5495197	NA,G	NA,A	NA,1	NA,-inf	NA,inf	NA,0.841754	0.000265929	0.000513956
3	chr17:5006741:G:A	5006741	NA,A	NA,G	NA,1	NA,inf	NA,inf	NA,0.971784	0.000265042	0.000514649
3	chr17:5379781:C:T	5379781	NA,T	NA,C	NA,1	NA,inf	NA,inf	NA,0.531235	0.000264781	0.000514041
3	chr17:4534800:C:T	4534800	NA,T	NA,C	NA,1	NA,inf	NA,inf	NA,0.721807	0.000264497	0.000513689
3	chr17:4534605:G:GCCAGGC	4534605	NA,GCCAGGC	NA,G	NA,1	NA,-inf	NA,inf	NA,0.765064	0.000264345	0.000513364
3	chr17:5176970:C:T	5176970	NA,T	NA,C	NA,1	NA,-inf	NA,inf	NA,0.693276	0.000264317	0.000513375
3	chr17:4795980:T:G	4795980	G,NA	T,NA	1,NA	-inf,NA	inf,NA	1.03255,NA	0.00026428	0.00051441
3	chr17:5231909:A:G	5231909	G,NA	A,NA	1,NA	-inf,NA	inf,NA	0.757787,NA	0.0002637	0.000513927
3	chr17:5153725:G:A	5153725	NA,A	NA,G	NA,1	NA,-inf	NA,inf	NA,0.874992	0.000263017	0.000510509
3	chr17:5060766:T:C	5060766	NA,C	NA,T	NA,1	NA,-inf	NA,inf	NA,1.10408	0.000262989	0.000510949
3	chr17:5453056:C:G	5453056	NA,G	NA,C	NA,1	NA,inf	NA,inf	NA,0.886712	0.000262801	0.000510026
3	chr17:4540125:G:A	4540125	NA,A	NA,G	NA,1	NA,inf	NA,inf	NA,0.710763	0.000262084	0.000508745
3	chr17:4987149:G:A	4987149	NA,A	NA,G	NA,1	NA,inf	NA,inf	NA,0.936509	0.000262037	0.000508838
3	chr17:5057666:T:C	5057666	NA,C	NA,T	NA,1	NA,-inf	NA,inf	NA,1.06824	0.000261513	0.0005055
3	chr17:5260200:A:G	5260200	NA,G	NA,A	NA,1	NA,inf	NA,inf	NA,0.876448	0.000261219	0.000507227
3	chr17:5358627:C:T	5358627	NA,T	NA,C	NA,1	NA,-inf	NA,inf	NA,0.802039	0.000260201	0.00050508
3	chr17:5311090:G:A	5311090	NA,A	NA,G	NA,1	NA,-inf	NA,inf	NA,0.524517	0.000259359	0.00050368
3	chr17:4892976:C:T	4892976	T,T	C,C	1,1	inf,inf	inf,inf	1.8081,0.769946	0.000259203	0.000498217
3	chr17:5008593:T:C	5008593	NA,C	NA,T	NA,1	NA,-inf	NA,inf	NA,0.468753	0.000258409	0.000501914
3	chr17:5179831:T:C	5179831	C,NA	T,NA	1,NA	inf,NA	inf,NA	1.1783,NA	0.000257957	0.000528079
3	chr17:4779446:A:G	4779446	NA,G	NA,A	NA,1	NA,-inf	NA,inf	NA,0.754176	0.000257358	0.000499736
3	chr17:5301499:C:G	5301499	NA,G	NA,C	NA,1	NA,-inf	NA,inf	NA,1.03392	0.000257223	0.000498588
3	chr17:5496098:G:A	5496098	NA,A	NA,G	NA,1	NA,-inf	NA,inf	NA,0.937034	0.000256995	0.000497757
3	chr17:5146628:A:G	5146628	NA,G	NA,A	NA,1	NA,-inf	NA,inf	NA,0.67482	0.00025683	0.000498835
3	chr17:4798525:G:T	4798525	NA,T	NA,G	NA,1	NA,inf	NA,inf	NA,0.862109	0.000256678	0.000498626
3	chr17:4646605:G:A	4646605	NA,A	NA,G	NA,1	NA,-inf	NA,inf	NA,0.671182	0.000256131	0.00049733
3	chr17:5480381:C:T	5480381	NA,T	NA,C	NA,1	NA,-inf	NA,inf	NA,0.597809	0.000256004	0.0004966
3	chr17:5360733:G:A	5360733	NA,A	NA,G	NA,1	NA,-inf	NA,inf	NA,0.83371	0.000255933	0.00049685
3	chr17:5525889:T:C	5525889	NA,C	NA,T	NA,1	NA,-inf	NA,inf	NA,0.659114	0.000255377	0.00049386
3	chr17:5471767:T:C	5471767	NA,C	NA,T	NA,1	NA,inf	NA,inf	NA,0.780853	0.000254898	0.000494888
3	chr17:5182737:C:T	5182737	NA,T	NA,C	NA,1	NA,-inf	NA,inf	NA,1.11146	0.000254465	0.000493093
3	chr17:5316268:T:C	5316268	NA,C	NA,T	NA,1	NA,-inf	NA,inf	NA,0.508246	0.000253906	0.000492973
3	chr17:4679529:G:A	4679529	NA,A	NA,G	NA,1	NA,-inf	NA,inf	NA,0.65374	0.000253527	0.000492141
3	chr17:5330027:C:T	5330027	NA,T	NA,C	NA,1	NA,-inf	NA,inf	NA,0.749083	0.000252228	0.000489666
3	chr17:4566639:T:C	4566639	NA,C	NA,T	NA,1	NA,-inf	NA,inf	NA,0.711779	0.000252181	0.000489463
3	chr17:5238470:A:G	5238470	G,NA	A,NA	1,NA	-inf,NA	inf,NA	0.773633,NA	0.000251271	0.000489701
3	chr17:5423941:T:G	5423941	G,NA	T,NA	1,NA	-inf,NA	inf,NA	0.0526104,NA	0.000250629	0.000486427
3	chr17:5279394:G:A	5279394	NA,A	NA,G	NA,1	NA,-inf	NA,inf	NA,1.03376	0.000250605	0.000485685
3	chr17:5170868:A:G	5170868	NA,G	NA,A	NA,1	NA,-inf	NA,inf	NA,1.09082	0.000249436	0.000483367
3	chr17:5180757:T:G	5180757	NA,G	NA,T	NA,1	NA,-inf	NA,inf	NA,1.09378	0.000248769	0.000482077
3	chr17:5352555:G:T	5352555	NA,T	NA,G	NA,1	NA,-inf	NA,inf	NA,0.734889	0.000248658	0.00048274
3	chr17:5464230:T:C	5464230	C,NA	T,NA	1,NA	inf,NA	inf,NA	1.12218,NA	0.000248459	0.000480796
3	chr17:4979378:C:T	4979378	NA,T	NA,C	NA,1	NA,inf	NA,inf	NA,0.579955	0.000247458	0.000480257
3	chr17:5177049:A:C	5177049	C,C	A,A	1,1	inf,inf	inf,inf	0.391406,1.95467	0.000247442	0.000477909
3	chr17:4797256:A:G	4797256	NA,G	NA,A	NA,1	NA,-inf	NA,inf	NA,0.831753	0.000247377	0.000479806
3	chr17:4666298:G:A	4666298	NA,A	NA,G	NA,1	NA,-inf	NA,inf	NA,0.641688	0.00024722	0.000479886
3	chr17:4529093:A:G	4529093	NA,G	NA,A	NA,1	NA,inf	NA,inf	NA,0.524806	0.000246464	0.00047886
3	chr17:5502671:G:A	5502671	NA,A	NA,G	NA,1	NA,-inf	NA,inf	NA,0.869165	0.000246252	0.000476076
3	chr17:4799308:T:G	4799308	NA,G	NA,T	NA,1	NA,-inf	NA,inf	NA,0.817542	0.000246163	0.000477431
3	chr17:5232549:C:T	5232549	T,NA	C,NA	1,NA	-inf,NA	inf,NA	0.637113,NA	0.000245454	0.000478912
3	chr17:5082065:A:C	5082065	NA,C	NA,A	NA,1	NA,-inf	NA,inf	NA,1.04804	0.000244475	0.000474834
3	chr17:4678731:G:C	4678731	NA,C	NA,G	NA,1	NA,-inf	NA,inf	NA,0.633628	0.000244091	0.000473827
3	chr17:5208984:C:T	5208984	NA,T	NA,C	NA,1	NA,-inf	NA,inf	NA,1.08458	0.000244087	0.000473027
3	chr17:5009214:C:T	5009214	NA,T	NA,C	NA,1	NA,inf	NA,inf	NA,0.909289	0.000243922	0.000473649
3	chr17:5262382:C:T	5262382	NA,T	NA,C	NA,1	NA,-inf	NA,inf	NA,0.563973	0.000243918	0.000470653
3	chr17:4648267:C:T	4648267	NA,T	NA,C	NA,1	NA,-inf	NA,inf	NA,0.64258	0.000243818	0.000473241
3	chr17:5306723:G:T	5306723	T,NA	G,NA	1,NA	-inf,NA	inf,NA	0.736965,NA	0.00024364	0.000474682
3	chr17:4908250:C:G	4908250	G,G	C,C	1,1	inf,inf	inf,inf	4.01506,0.198741	0.000243197	0.000517578
3	chr17:4976357:TAATG:T	4976357	NA,T	NA,TAATG	NA,1	NA,inf	NA,inf	NA,0.878892	0.000242326	0.000470569
3	chr17:4974037:C:T	4974037	NA,T	NA,C	NA,1	NA,inf	NA,inf	NA,0.878892	0.000242326	0.000470569
3	chr17:5447549:G:A	5447549	NA,A	NA,G	NA,1	NA,inf	NA,inf	NA,0.732045	0.000242219	0.00046846
3	chr17:4642286:C:T	4642286	T,T	C,C	1,1	inf,inf	inf,inf	0.163623,2.14838	0.00024215	0.000468968
3	chr17:4974940:A:G	4974940	NA,G	NA,A	NA,1	NA,inf	NA,inf	NA,0.563124	0.000241842	0.000469358
3	chr17:4729742:T:C	4729742	NA,C	NA,T	NA,1	NA,inf	NA,inf	NA,0.584289	0.00024175	0.000469186
3	chr17:4742170:G:A	4742170	NA,A	NA,G	NA,1	NA,-inf	NA,inf	NA,0.674108	0.000241687	0.000469393
3	chr17:5289584:A:G	5289584	NA,G	NA,A	NA,1	NA,-inf	NA,inf	NA,1.00169	0.000241606	0.000468301
3	chr17:4745039:A:G	4745039	NA,G	NA,A	NA,1	NA,-inf	NA,inf	NA,0.581913	0.000241498	0.000469004
3	chr17:5338832:T:A	5338832	NA,A	NA,T	NA,1	NA,-inf	NA,inf	NA,0.718606	0.000241188	0.000468246
3	chr17:5194666:CTT:C	5194666	NA,C	NA,CTT	NA,1	NA,-inf	NA,inf	NA,1.06926	0.000241123	0.000467291
3	chr17:4870832:AAACT:A	4870832	NA,A	NA,AAACT	NA,1	NA,inf	NA,inf	NA,0.153996	0.000241018	0.000467986
3	chr17:4925778:T:C	4925778	NA,C	NA,T	NA,1	NA,inf	NA,inf	NA,0.878645	0.000240932	0.000468108
3	chr17:4980293:G:A	4980293	A,NA	G,NA	1,NA	inf,NA	inf,NA	1.21244,NA	0.000240755	0.000485831
3	chr17:4618193:G:A	4618193	NA,A	NA,G	NA,1	NA,-inf	NA,inf	NA,0.804003	0.000240418	0.000466946
3	chr17:4935013:A:G	4935013	NA,G	NA,A	NA,1	NA,inf	NA,inf	NA,0.906102	0.000240164	0.000466273
3	chr17:5196707:G:A	5196707	A,A	G,G	1,1	inf,inf	inf,inf	0.353525,1.98359	0.00024006	0.000463741
3	chr17:4603578:G:A	4603578	A,A	G,G	1,1	-inf,inf	inf,inf	1.72898,0.180947	0.000239724	0.000467397
3	chr17:5510348:G:A	5510348	NA,A	NA,G	NA,1	NA,-inf	NA,inf	NA,0.519455	0.000239072	0.000464363
3	chr17:4707655:T:G	4707655	NA,G	NA,T	NA,1	NA,-inf	NA,inf	NA,0.666169	0.000238509	0.000463257
3	chr17:5352278:C:T	5352278	NA,T	NA,C	NA,1	NA,-inf	NA,inf	NA,0.71062	0.000238128	0.000462307
3	chr17:4613748:G:A	4613748	NA,A	NA,G	NA,1	NA,inf	NA,inf	NA,0.61478	0.000237832	0.000461889
3	chr17:5418197:T:C	5418197	NA,C	NA,T	NA,1	NA,inf	NA,inf	NA,0.156544	0.000237831	0.00046186
3	chr17:5437251:C:T	5437251	NA,T	NA,C	NA,1	NA,inf	NA,inf	NA,0.618195	0.000237477	0.000461119
3	chr17:4545955:T:C	4545955	NA,C	NA,T	NA,1	NA,inf	NA,inf	NA,0.654012	0.000237388	0.000461064
3	chr17:4615439:G:A	4615439	NA,A	NA,G	NA,1	NA,inf	NA,inf	NA,0.662507	0.000237031	0.000459957
3	chr17:5276689:A:G	5276689	NA,G	NA,A	NA,1	NA,inf	NA,inf	NA,0.550574	0.000236952	0.000459849
3	chr17:5363644:T:C	5363644	NA,C	NA,T	NA,1	NA,-inf	NA,inf	NA,0.707501	0.0002367	0.000459535
3	chr17:4926284:C:T	4926284	NA,T	NA,C	NA,1	NA,inf	NA,inf	NA,0.867548	0.000236625	0.000459732
3	chr17:4829240:T:C	4829240	C,C	T,T	1,1	inf,inf	inf,inf	3.32204,0.0924158	0.000235985	0.000534183
3	chr17:4799218:C:G	4799218	NA,G	NA,C	NA,1	NA,inf	NA,inf	NA,0.422145	0.000235166	0.000456612
3	chr17:5152411:A:AT	5152411	AT,NA	A,NA	1,NA	inf,NA	inf,NA	1.05714,NA	0.000234738	0.000453965
3	chr17:5125819:A:T	5125819	NA,T	NA,A	NA,1	NA,-inf	NA,inf	NA,1.3883	0.000234649	0.000455029
3	chr17:4711680:T:G	4711680	NA,G	NA,T	NA,1	NA,-inf	NA,inf	NA,0.644132	0.000234391	0.000455261
3	chr17:4703303:C:T	4703303	NA,T	NA,C	NA,1	NA,-inf	NA,inf	NA,0.650036	0.000233914	0.000454344
3	chr17:4590704:G:A	4590704	NA,A	NA,G	NA,1	NA,-inf	NA,inf	NA,0.615063	0.000233546	0.000453597
3	chr17:5086179:T:C	5086179	NA,C	NA,T	NA,1	NA,inf	NA,inf	NA,0.959463	0.000233308	0.000451079
3	chr17:4801224:G:A	4801224	NA,A	NA,G	NA,1	NA,-inf	NA,inf	NA,0.781783	0.000233017	0.000451956
3	chr17:4782327:C:A	4782327	A,A	C,C	1,1	-inf,-inf	inf,inf	1.7636,0.0476827	0.000232908	0.000444006
3	chr17:5426729:C:T	5426729	T,NA	C,NA	1,NA	inf,NA	inf,NA	1.04378,NA	0.000232801	0.00045078
3	chr17:5458547:C:T	5458547	NA,T	NA,C	NA,1	NA,-inf	NA,inf	NA,0.720321	0.000232669	0.000451866
3	chr17:4735723:A:AG	4735723	NA,AG	NA,A	NA,1	NA,inf	NA,inf	NA,0.849869	0.000232526	0.000451458
3	chr17:5370977:T:TC	5370977	NA,TC	NA,T	NA,1	NA,-inf	NA,inf	NA,0.664347	0.00023223	0.000450552
3	chr17:5505886:A:C	5505886	NA,C	NA,A	NA,1	NA,-inf	NA,inf	NA,0.585317	0.000231499	0.000449254
3	chr17:4699647:C:T	4699647	NA,T	NA,C	NA,1	NA,-inf	NA,inf	NA,0.625687	0.000231429	0.000449491
3	chr17:5449199:C:T	5449199	NA,T	NA,C	NA,1	NA,inf	NA,inf	NA,0.698143	0.000231127	0.000447072
3	chr17:4746492:C:T	4746492	T,NA	C,NA	1,NA	inf,NA	inf,NA	0.774931,NA	0.000231035	0.000447295
3	chr17:5255899:A:G	5255899	G,G	A,A	1,1	-inf,-inf	inf,inf	0.803237,1.21707	0.000230566	0.000447145
3	chr17:5063625:C:T	5063625	NA,T	NA,C	NA,1	NA,-inf	NA,inf	NA,0.831155	0.000230304	0.000447289
3	chr17:5087209:T:G	5087209	NA,G	NA,T	NA,1	NA,inf	NA,inf	NA,0.948902	0.000230273	0.000445229
3	chr17:4789538:G:A	4789538	NA,A	NA,G	NA,1	NA,-inf	NA,inf	NA,0.78381	0.00022947	0.000445209
3	chr17:5177860:C:T	5177860	NA,T	NA,C	NA,1	NA,-inf	NA,inf	NA,0.605033	0.000229469	0.000445695
3	chr17:4770169:T:G	4770169	NA,G	NA,T	NA,1	NA,inf	NA,inf	NA,0.639221	0.000229237	0.000445677
3	chr17:5084432:C:T	5084432	NA,T	NA,C	NA,1	NA,inf	NA,inf	NA,0.946347	0.000229216	0.000443195
3	chr17:5182094:C:T	5182094	NA,T	NA,C	NA,1	NA,-inf	NA,inf	NA,0.653464	0.000229139	0.000445062
3	chr17:4713355:G:A	4713355	NA,A	NA,G	NA,1	NA,-inf	NA,inf	NA,0.629921	0.000229138	0.000445056
3	chr17:4979264:A:C	4979264	NA,C	NA,A	NA,1	NA,inf	NA,inf	NA,0.531668	0.000228769	0.000444003
3	chr17:5155343:CA:C	5155343	NA,C	NA,CA	NA,1	NA,inf	NA,inf	NA,0.962774	0.000228705	0.000442631
3	chr17:4593330:C:T	4593330	NA,T	NA,C	NA,1	NA,inf	NA,inf	NA,0.622146	0.000228524	0.000443803
3	chr17:4790607:G:C	4790607	NA,C	NA,G	NA,1	NA,-inf	NA,inf	NA,0.563641	0.000228337	0.000442169
3	chr17:5026978:T:C	5026978	NA,C	NA,T	NA,1	NA,inf	NA,inf	NA,0.404875	0.000228336	0.000443189
3	chr17:4822848:T:G	4822848	G,NA	T,NA	1,NA	-inf,NA	inf,NA	0.390827,NA	0.000228204	0.000441503
3	chr17:4948480:C:T	4948480	T,NA	C,NA	1,NA	inf,NA	inf,NA	1.13079,NA	0.000228124	0.000441016
3	chr17:4608342:TAGG:T	4608342	T,T	TAGG,TAGG	1,1	-inf,inf	inf,inf	1.71168,0.176741	0.000227921	0.000444194
3	chr17:5440872:T:A	5440872	NA,A	NA,T	NA,1	NA,inf	NA,inf	NA,0.587127	0.000227878	0.0004425
3	chr17:4994227:T:C	4994227	NA,C	NA,T	NA,1	NA,inf	NA,inf	NA,0.527303	0.000227794	0.00044211
3	chr17:5224523:C:T	5224523	NA,T	NA,C	NA,1	NA,inf	NA,inf	NA,0.744641	0.000227673	0.000441808
3	chr17:4918329:A:T	4918329	NA,T	NA,A	NA,1	NA,inf	NA,inf	NA,0.838673	0.000227567	0.000442128
3	chr17:4705288:G:T	4705288	NA,T	NA,G	NA,1	NA,-inf	NA,inf	NA,0.63013	0.000227552	0.000441981
3	chr17:5109800:G:A	5109800	NA,A	NA,G	NA,1	NA,inf	NA,inf	NA,1.03329	0.000226389	0.000438113
3	chr17:4930816:A:T	4930816	NA,T	NA,A	NA,1	NA,inf	NA,inf	NA,1.35722	0.000226361	0.000438957
3	chr17:4733721:C:T	4733721	NA,T	NA,C	NA,1	NA,inf	NA,inf	NA,0.880125	0.000225942	0.000438688
3	chr17:4560688:T:G	4560688	NA,G	NA,T	NA,1	NA,inf	NA,inf	NA,0.566281	0.000225709	0.000438341
3	chr17:4568697:G:A	4568697	NA,A	NA,G	NA,1	NA,-inf	NA,inf	NA,0.607331	0.000225554	0.000437843
3	chr17:4909889:C:G	4909889	NA,G	NA,C	NA,1	NA,-inf	NA,inf	NA,0.377284	0.000225307	0.000437722
3	chr17:4706071:A:G	4706071	NA,G	NA,A	NA,1	NA,-inf	NA,inf	NA,0.52489	0.000225277	0.000437537
3	chr17:5430717:A:G	5430717	G,NA	A,NA	1,NA	-inf,NA	inf,NA	0.0770815,NA	0.000224337	0.000435458
3	chr17:5128651:G:A	5128651	NA,A	NA,G	NA,1	NA,-inf	NA,inf	NA,0.405876	0.000224033	0.000435128
3	chr17:5199971:A:C	5199971	NA,C	NA,A	NA,1	NA,inf	NA,inf	NA,0.468699	0.00022383	0.000434441
3	chr17:4754842:G:A	4754842	A,A	G,G	1,1	inf,-inf	inf,inf	1.45269,0.754579	0.00022377	0.000440691
3	chr17:4824307:A:G	4824307	NA,G	NA,A	NA,1	NA,-inf	NA,inf	NA,0.745568	0.000223526	0.000432294
3	chr17:4911906:A:G	4911906	NA,G	NA,A	NA,1	NA,inf	NA,inf	NA,0.64006	0.000222875	0.000432698
3	chr17:4772106:A:C	4772106	NA,C	NA,A	NA,1	NA,inf	NA,inf	NA,0.66839	0.000222553	0.000432148
3	chr17:4971768:A:C	4971768	NA,C	NA,A	NA,1	NA,inf	NA,inf	NA,0.358249	0.000222222	0.00043138
3	chr17:5509636:C:T	5509636	T,NA	C,NA	1,NA	inf,NA	inf,NA	1.02287,NA	0.000222196	0.000429973
3	chr17:5493197:C:A	5493197	NA,A	NA,C	NA,1	NA,-inf	NA,inf	NA,0.794259	0.000222095	0.000430292
3	chr17:5519203:T:C	5519203	NA,C	NA,T	NA,1	NA,-inf	NA,inf	NA,0.450262	0.000221805	0.000430375
3	chr17:4650470:T:G	4650470	NA,G	NA,T	NA,1	NA,-inf	NA,inf	NA,0.769645	0.000221689	0.000430408
3	chr17:5322156:C:T	5322156	NA,T	NA,C	NA,1	NA,-inf	NA,inf	NA,0.409651	0.000221562	0.000429885
3	chr17:5219728:G:T	5219728	NA,T	NA,G	NA,1	NA,inf	NA,inf	NA,0.723675	0.000221543	0.000429923
3	chr17:4584560:T:C	4584560	NA,C	NA,T	NA,1	NA,-inf	NA,inf	NA,0.623161	0.000221421	0.000429782
3	chr17:4944441:G:A	4944441	NA,A	NA,G	NA,1	NA,-inf	NA,inf	NA,0.367885	0.000221255	0.000429735
3	chr17:5282326:G:A	5282326	NA,A	NA,G	NA,1	NA,-inf	NA,inf	NA,0.636862	0.00022118	0.000429351
3	chr17:4723461:G:A	4723461	A,NA	G,NA	1,NA	inf,NA	inf,NA	0.710315,NA	0.000221143	0.000429217
3	chr17:4913127:G:A	4913127	NA,A	NA,G	NA,1	NA,-inf	NA,inf	NA,0.281903	0.000220923	0.000429449
3	chr17:4766452:T:A	4766452	A,A	T,T	1,1	-inf,-inf	inf,inf	1.62043,0.144504	0.000220647	0.000421963
3	chr17:5128538:C:T	5128538	T,NA	C,NA	1,NA	-inf,NA	inf,NA	0.679231,NA	0.000220521	0.000429969
3	chr17:4822249:A:G	4822249	NA,G	NA,A	NA,1	NA,inf	NA,inf	NA,0.510537	0.000220432	0.000428166
3	chr17:4545855:T:C	4545855	NA,C	NA,T	NA,1	NA,inf	NA,inf	NA,0.604044	0.000220335	0.000427945
3	chr17:4745445:A:G	4745445	NA,G	NA,A	NA,1	NA,-inf	NA,inf	NA,0.701985	0.00022023	0.000427682
3	chr17:4914134:G:A	4914134	NA,A	NA,G	NA,1	NA,inf	NA,inf	NA,1.04592	0.000220088	0.000427223
3	chr17:4621299:G:A	4621299	A,A	G,G	1,1	-inf,-inf	inf,inf	1.45266,0.535972	0.000219233	0.00042696
3	chr17:5097082:G:A	5097082	NA,A	NA,G	NA,1	NA,-inf	NA,inf	NA,0.94923	0.000219185	0.000425718
3	chr17:5219187:C:T	5219187	NA,T	NA,C	NA,1	NA,inf	NA,inf	NA,0.863473	0.000219098	0.000424154
3	chr17:5088123:G:A	5088123	NA,A	NA,G	NA,1	NA,-inf	NA,inf	NA,0.948043	0.000218875	0.000425116
3	chr17:5227482:C:T	5227482	NA,T	NA,C	NA,1	NA,inf	NA,inf	NA,0.860848	0.000218845	0.000423661
3	chr17:4771454:TCA:T	4771454	NA,T	NA,TCA	NA,1	NA,inf	NA,inf	NA,0.578474	0.000218481	0.00042475
3	chr17:5156579:T:G	5156579	NA,G	NA,T	NA,1	NA,inf	NA,inf	NA,0.120051	0.000218412	0.000424096
3	chr17:4983219:C:T	4983219	NA,T	NA,C	NA,1	NA,inf	NA,inf	NA,0.800793	0.000218213	0.000423759
3	chr17:5129725:A:C	5129725	NA,C	NA,A	NA,1	NA,inf	NA,inf	NA,0.107996	0.000218077	0.000423454
3	chr17:5179022:C:T	5179022	NA,T	NA,C	NA,1	NA,inf	NA,inf	NA,0.107696	0.000217547	0.000422426
3	chr17:4881078:G:T	4881078	NA,T	NA,G	NA,1	NA,-inf	NA,inf	NA,0.413016	0.000217289	0.00042204
3	chr17:4565156:T:G	4565156	NA,G	NA,T	NA,1	NA,-inf	NA,inf	NA,0.600572	0.000217186	0.000421619
3	chr17:5041902:G:A	5041902	NA,A	NA,G	NA,1	NA,inf	NA,inf	NA,0.42706	0.000217077	0.000421286
3	chr17:5139959:T:C	5139959	C,C	T,T	1,1	-inf,-inf	inf,inf	0.0390396,1.28526	0.000216997	0.000421498
3	chr17:4921548:G:A	4921548	A,A	G,G	1,1	-inf,-inf	inf,inf	0.027679,1.0124	0.00021692	0.000421683
3	chr17:4794795:G:A	4794795	NA,A	NA,G	NA,1	NA,inf	NA,inf	NA,0.640575	0.000216749	0.000420822
3	chr17:4733369:T:C	4733369	NA,C	NA,T	NA,1	NA,inf	NA,inf	NA,0.849457	0.00021623	0.000419834
3	chr17:4785224:A:T	4785224	NA,T	NA,A	NA,1	NA,-inf	NA,inf	NA,0.899029	0.000215778	0.000418855
3	chr17:4626650:C:T	4626650	NA,T	NA,C	NA,1	NA,-inf	NA,inf	NA,0.721878	0.000215769	0.000418836
3	chr17:4763046:A:G	4763046	NA,G	NA,A	NA,1	NA,-inf	NA,inf	NA,0.902724	0.000214889	0.000417037
3	chr17:4545029:C:T	4545029	NA,T	NA,C	NA,1	NA,inf	NA,inf	NA,0.557846	0.000214786	0.000417232
3	chr17:4612241:G:A	4612241	NA,A	NA,G	NA,1	NA,-inf	NA,inf	NA,0.530876	0.000214756	0.000416838
3	chr17:5379872:A:ACAC	5379872	NA,ACAC	NA,A	NA,1	NA,-inf	NA,inf	NA,0.829625	0.000214567	0.000416503
3	chr17:5484556:C:T	5484556	NA,T	NA,C	NA,1	NA,-inf	NA,inf	NA,0.480703	0.000214265	0.000415751
3	chr17:4789875:T:C	4789875	NA,C	NA,T	NA,1	NA,-inf	NA,inf	NA,0.240465	0.000214153	0.000415832
3	chr17:4694390:G:A	4694390	NA,A	NA,G	NA,1	NA,-inf	NA,inf	NA,0.491693	0.000214089	0.000415809
3	chr17:5053435:A:G	5053435	NA,G	NA,A	NA,1	NA,inf	NA,inf	NA,0.319683	0.000214042	0.000413764
3	chr17:4839680:A:G	4839680	G,NA	A,NA	1,NA	inf,NA	inf,NA	0.00982705,NA	0.000213857	0.000413668
3	chr17:5140772:A:G	5140772	NA,G	NA,A	NA,1	NA,inf	NA,inf	NA,0.0999292	0.000213619	0.0004148
3	chr17:5259391:C:G	5259391	G,NA	C,NA	1,NA	inf,NA	inf,NA	0.77534,NA	0.000213519	0.000412844
3	chr17:4590070:G:A	4590070	A,A	G,G	1,1	-inf,inf	inf,inf	0.0212415,1.87805	0.000213518	0.000414018
3	chr17:5395398:C:G	5395398	NA,G	NA,C	NA,1	NA,inf	NA,inf	NA,0.112484	0.000212824	0.000413304
3	chr17:5009341:G:A	5009341	NA,A	NA,G	NA,1	NA,inf	NA,inf	NA,0.804161	0.000212803	0.000413238
3	chr17:5079859:G:A	5079859	A,A	G,G	1,1	-inf,-inf	inf,inf	0.867804,0.59353	0.000212726	0.000415541
3	chr17:4773987:G:A	4773987	NA,A	NA,G	NA,1	NA,-inf	NA,inf	NA,0.375444	0.000212592	0.000412002
3	chr17:5250178:T:C	5250178	C,C	T,T	1,1	-inf,-inf	inf,inf	0.604127,1.26597	0.000212548	0.000411295
3	chr17:4787020:T:C	4787020	NA,C	NA,T	NA,1	NA,-inf	NA,inf	NA,0.206123	0.000212338	0.000412311
3	chr17:4576649:T:C	4576649	C,C	T,T	1,1	inf,-inf	inf,inf	0.201848,1.70964	0.000211986	0.00041024
3	chr17:4953126:G:A	4953126	NA,A	NA,G	NA,1	NA,inf	NA,inf	NA,0.388038	0.00021189	0.000411359
3	chr17:5451678:A:T	5451678	NA,T	NA,A	NA,1	NA,inf	NA,inf	NA,0.637912	0.000211865	0.000409933
3	chr17:4686879:G:A	4686879	NA,A	NA,G	NA,1	NA,-inf	NA,inf	NA,0.58091	0.000211596	0.000410992
3	chr17:4967559:G:A	4967559	NA,A	NA,G	NA,1	NA,inf	NA,inf	NA,0.317397	0.000211314	0.000410218
3	chr17:4577262:T:C	4577262	NA,C	NA,T	NA,1	NA,-inf	NA,inf	NA,0.616371	0.000211299	0.000410408
3	chr17:4798452:T:C	4798452	NA,C	NA,T	NA,1	NA,-inf	NA,inf	NA,0.711827	0.000211172	0.000409639
3	chr17:5300714:C:A	5300714	NA,A	NA,C	NA,1	NA,inf	NA,inf	NA,0.717482	0.000211018	0.000409729
3	chr17:4690557:A:G	4690557	NA,G	NA,A	NA,1	NA,-inf	NA,inf	NA,0.573996	0.000210976	0.000409786
3	chr17:4574878:T:C	4574878	C,NA	T,NA	1,NA	-inf,NA	inf,NA	0.783363,NA	0.000210342	0.000406747
3	chr17:5053297:A:G	5053297	NA,G	NA,A	NA,1	NA,inf	NA,inf	NA,0.309072	0.000209839	0.000405676
3	chr17:4717341:C:G	4717341	NA,G	NA,C	NA,1	NA,-inf	NA,inf	NA,0.568945	0.000209817	0.000407533
3	chr17:5395614:C:T	5395614	NA,T	NA,C	NA,1	NA,inf	NA,inf	NA,0.106101	0.000209517	0.000406882
3	chr17:5025822:G:C	5025822	NA,C	NA,G	NA,1	NA,-inf	NA,inf	NA,0.340391	0.000209268	0.000406466
3	chr17:5446544:A:G	5446544	NA,G	NA,A	NA,1	NA,-inf	NA,inf	NA,0.702002	0.000209231	0.000406348
3	chr17:4695062:C:T	4695062	NA,T	NA,C	NA,1	NA,-inf	NA,inf	NA,0.601167	0.000208662	0.000405244
3	chr17:5167746:C:T	5167746	T,NA	C,NA	1,NA	-inf,NA	inf,NA	0.623971,NA	0.00020859	0.000406853
3	chr17:4563043:C:T	4563043	T,T	C,C	1,1	-inf,inf	inf,inf	1.45432,0.261082	0.000208178	0.000405537
3	chr17:5370989:C:T	5370989	NA,T	NA,C	NA,1	NA,-inf	NA,inf	NA,0.644727	0.000207793	0.000403412
3	chr17:4662562:G:A	4662562	NA,A	NA,G	NA,1	NA,-inf	NA,inf	NA,0.562472	0.000207006	0.000402063
3	chr17:5080535:CTCA:C	5080535	NA,C	NA,CTCA	NA,1	NA,-inf	NA,inf	NA,0.401303	0.000206941	0.00040189
3	chr17:5089637:A:C	5089637	NA,C	NA,A	NA,1	NA,inf	NA,inf	NA,0.82355	0.000206626	0.000401262
3	chr17:5409791:C:T	5409791	NA,T	NA,C	NA,1	NA,-inf	NA,inf	NA,0.62735	0.000206523	0.000400936
3	chr17:5408449:G:A	5408449	NA,A	NA,G	NA,1	NA,-inf	NA,inf	NA,0.627005	0.000206421	0.000400739
3	chr17:4629637:G:A	4629637	NA,A	NA,G	NA,1	NA,-inf	NA,inf	NA,0.873478	0.000206277	0.000399811
3	chr17:4695717:G:A	4695717	NA,A	NA,G	NA,1	NA,-inf	NA,inf	NA,0.573862	0.00020626	0.000400631
3	chr17:4752739:C:T	4752739	NA,T	NA,C	NA,1	NA,inf	NA,inf	NA,0.410603	0.000206151	0.000400392
3	chr17:5411843:A:G	5411843	NA,G	NA,A	NA,1	NA,-inf	NA,inf	NA,0.625913	0.000206115	0.000400144
3	chr17:4861064:C:T	4861064	T,T	C,C	1,1	-inf,-inf	inf,inf	3.64338,0.0636454	0.000205884	0.000436171
3	chr17:4604212:C:T	4604212	T,T	C,C	1,1	-inf,inf	inf,inf	1.6639,0.152329	0.000205863	0.000401326
3	chr17:4731463:C:G	4731463	NA,G	NA,C	NA,1	NA,inf	NA,inf	NA,0.514486	0.000205656	0.000399232
3	chr17:4531342:G:A	4531342	NA,A	NA,G	NA,1	NA,inf	NA,inf	NA,0.558065	0.000205554	0.000399212
3	chr17:5296281:A:G	5296281	NA,G	NA,A	NA,1	NA,-inf	NA,inf	NA,0.379055	0.000205485	0.000398983
3	chr17:5244462:T:A	5244462	NA,A	NA,T	NA,1	NA,-inf	NA,inf	NA,0.774027	0.000205102	0.000397721
3	chr17:4997512:G:A	4997512	NA,A	NA,G	NA,1	NA,inf	NA,inf	NA,0.86644	0.000205028	0.000398055
3	chr17:5040489:G:A	5040489	NA,A	NA,G	NA,1	NA,-inf	NA,inf	NA,0.208378	0.000204931	0.000398465
3	chr17:4577573:G:C	4577573	NA,C	NA,G	NA,1	NA,-inf	NA,inf	NA,0.533224	0.000204774	0.000397487
3	chr17:5454909:C:T	5454909	T,NA	C,NA	1,NA	-inf,NA	inf,NA	0.0607764,NA	0.000204589	0.000397256
3	chr17:5150036:G:A	5150036	A,A	G,G	1,1	-inf,-inf	inf,inf	0.0573714,1.24319	0.000204494	0.000397205
3	chr17:4949042:G:C	4949042	NA,C	NA,G	NA,1	NA,inf	NA,inf	NA,0.717465	0.000204491	0.00039702
3	chr17:5151909:C:T	5151909	NA,T	NA,C	NA,1	NA,inf	NA,inf	NA,0.0811903	0.000204399	0.000396903
3	chr17:4641003:A:G	4641003	NA,G	NA,A	NA,1	NA,-inf	NA,inf	NA,0.549086	0.000204297	0.000396707
3	chr17:5044881:G:A	5044881	NA,A	NA,G	NA,1	NA,inf	NA,inf	NA,0.384081	0.00020416	0.000396234
3	chr17:5206966:C:G	5206966	NA,G	NA,C	NA,1	NA,inf	NA,inf	NA,0.085377	0.000204133	0.000396384
3	chr17:5081095:T:C	5081095	C,NA	T,NA	1,NA	inf,NA	inf,NA	0.664279,NA	0.000204065	0.000389098
3	chr17:4622891:T:A	4622891	NA,A	NA,T	NA,1	NA,-inf	NA,inf	NA,0.584757	0.000204047	0.000396164
3	chr17:4930731:G:A	4930731	NA,A	NA,G	NA,1	NA,inf	NA,inf	NA,0.779926	0.00020398	0.000396033
3	chr17:4537187:G:A	4537187	NA,A	NA,G	NA,1	NA,inf	NA,inf	NA,0.561358	0.000203953	0.000395935
3	chr17:4841947:C:G	4841947	G,NA	C,NA	1,NA	-inf,NA	inf,NA	0.592243,NA	0.000203458	0.000398433
3	chr17:5053634:G:A	5053634	NA,A	NA,G	NA,1	NA,inf	NA,inf	NA,0.292275	0.000203426	0.00039333
3	chr17:4773788:G:A	4773788	A,A	G,G	1,1	inf,inf	inf,inf	0.373266,1.32896	0.000203311	0.000392196
3	chr17:5327177:G:A	5327177	NA,A	NA,G	NA,1	NA,-inf	NA,inf	NA,0.325276	0.000203048	0.000393464
3	chr17:4743710:G:A	4743710	NA,A	NA,G	NA,1	NA,-inf	NA,inf	NA,0.575311	0.000202928	0.000394116
3	chr17:4640300:C:T	4640300	T,NA	C,NA	1,NA	inf,NA	inf,NA	0.719633,NA	0.000202571	0.000394345
3	chr17:5143224:C:T	5143224	NA,T	NA,C	NA,1	NA,-inf	NA,inf	NA,0.523145	0.000202469	0.000393257
3	chr17:5406906:A:G	5406906	NA,G	NA,A	NA,1	NA,-inf	NA,inf	NA,0.572075	0.000202323	0.000392754
3	chr17:4668400:T:C	4668400	C,NA	T,NA	1,NA	-inf,NA	inf,NA	0.705134,NA	0.000202162	0.000393372
3	chr17:4991746:C:A	4991746	NA,A	NA,C	NA,1	NA,inf	NA,inf	NA,0.739683	0.000201924	0.000392134
3	chr17:4836795:T:A	4836795	NA,A	NA,T	NA,1	NA,-inf	NA,inf	NA,0.70186	0.000201862	0.000390455
3	chr17:4695158:T:C	4695158	NA,C	NA,T	NA,1	NA,-inf	NA,inf	NA,0.546164	0.000201812	0.000391988
3	chr17:5094735:G:C	5094735	NA,C	NA,G	NA,1	NA,inf	NA,inf	NA,0.805259	0.000201742	0.000391777
3	chr17:5094492:A:G	5094492	NA,G	NA,A	NA,1	NA,inf	NA,inf	NA,0.805259	0.000201742	0.000391777
3	chr17:5152679:A:G	5152679	NA,G	NA,A	NA,1	NA,-inf	NA,inf	NA,0.494921	0.000201646	0.000391667
3	chr17:5350047:C:T	5350047	NA,T	NA,C	NA,1	NA,-inf	NA,inf	NA,0.578411	0.000201364	0.000390906
3	chr17:4556680:C:T	4556680	NA,T	NA,C	NA,1	NA,inf	NA,inf	NA,0.504022	0.000201011	0.000390343
3	chr17:5241556:G:C	5241556	NA,C	NA,G	NA,1	NA,-inf	NA,inf	NA,0.750511	0.000200961	0.000390337
3	chr17:4551796:C:T	4551796	T,NA	C,NA	1,NA	-inf,NA	inf,NA	0.701748,NA	0.00020079	0.000389664
3	chr17:5394652:C:A	5394652	NA,A	NA,C	NA,1	NA,inf	NA,inf	NA,0.0843529	0.000200151	0.000388698
3	chr17:5062268:A:G	5062268	NA,G	NA,A	NA,1	NA,-inf	NA,inf	NA,0.735975	0.000200132	0.00038869
3	chr17:5239589:G:A	5239589	NA,A	NA,G	NA,1	NA,-inf	NA,inf	NA,0.276811	0.000199457	0.000387088
3	chr17:5272193:A:G	5272193	NA,G	NA,A	NA,1	NA,inf	NA,inf	NA,0.657909	0.000199348	0.000387062
3	chr17:4668255:G:A	4668255	NA,A	NA,G	NA,1	NA,inf	NA,inf	NA,0.373275	0.000199346	0.000387154
3	chr17:5251253:C:T	5251253	NA,T	NA,C	NA,1	NA,-inf	NA,inf	NA,0.748079	0.000199148	0.000386826
3	chr17:5406588:A:C	5406588	NA,C	NA,A	NA,1	NA,-inf	NA,inf	NA,0.600482	0.00019912	0.000386569
3	chr17:5399720:T:C	5399720	NA,C	NA,T	NA,1	NA,-inf	NA,inf	NA,0.601209	0.000199119	0.000386568
3	chr17:5064982:A:G	5064982	NA,G	NA,A	NA,1	NA,-inf	NA,inf	NA,0.730109	0.000198978	0.000386452
3	chr17:4587575:T:C	4587575	C,C	T,T	1,1	inf,-inf	inf,inf	1.5808,0.278435	0.000198745	0.000383752
3	chr17:4702230:G:A	4702230	A,NA	G,NA	1,NA	inf,NA	inf,NA	0.660869,NA	0.000198729	0.00038532
3	chr17:4856429:C:T	4856429	NA,T	NA,C	NA,1	NA,-inf	NA,inf	NA,0.918412	0.000198556	0.000385656
3	chr17:4921044:C:T	4921044	T,T	C,C	1,1	-inf,-inf	inf,inf	0.0386198,0.971993	0.000198522	0.000385924
3	chr17:5016299:G:A	5016299	NA,A	NA,G	NA,1	NA,inf	NA,inf	NA,0.32775	0.000198155	0.000384642
3	chr17:4817819:G:A	4817819	NA,A	NA,G	NA,1	NA,-inf	NA,inf	NA,0.45221	0.000197651	0.000383828
3	chr17:5424272:C:G	5424272	NA,G	NA,C	NA,1	NA,-inf	NA,inf	NA,0.435362	0.000197601	0.00038192
3	chr17:4975175:G:A	4975175	NA,A	NA,G	NA,1	NA,inf	NA,inf	NA,0.721006	0.000197342	0.000383235
3	chr17:5505683:C:G	5505683	NA,G	NA,C	NA,1	NA,inf	NA,inf	NA,0.350002	0.00019728	0.000383083
3	chr17:5100611:G:A	5100611	NA,A	NA,G	NA,1	NA,-inf	NA,inf	NA,0.446213	0.000196597	0.000381789
3	chr17:4987199:C:G	4987199	NA,G	NA,C	NA,1	NA,inf	NA,inf	NA,0.288359	0.000196537	0.000381547
3	chr17:5052629:C:T	5052629	T,NA	C,NA	1,NA	-inf,NA	inf,NA	0.51517,NA	0.000196495	0.000383335
3	chr17:4965096:G:A	4965096	NA,A	NA,G	NA,1	NA,inf	NA,inf	NA,0.716563	0.000196421	0.000381447
3	chr17:5227067:C:T	5227067	NA,T	NA,C	NA,1	NA,inf	NA,inf	NA,0.790187	0.000196235	0.000380625
3	chr17:4967993:T:C	4967993	C,NA	T,NA	1,NA	inf,NA	inf,NA	1.07553,NA	0.000196206	0.000394533
3	chr17:4960015:A:T	4960015	NA,T	NA,A	NA,1	NA,-inf	NA,inf	NA,0.587523	0.0001958	0.000380162
3	chr17:4761521:G:A	4761521	NA,A	NA,G	NA,1	NA,-inf	NA,inf	NA,0.664578	0.000195696	0.000380174
3	chr17:5381385:T:C	5381385	C,NA	T,NA	1,NA	inf,NA	inf,NA	0.934189,NA	0.000195644	0.00037881
3	chr17:4566158:TG:T	4566158	NA,T	NA,TG	NA,1	NA,-inf	NA,inf	NA,0.545684	0.000195631	0.00037986
3	chr17:4755117:C:A	4755117	A,A	C,C	1,1	inf,inf	inf,inf	1.9894,0.169996	0.000195545	0.000382845
3	chr17:4983611:T:A	4983611	NA,A	NA,T	NA,1	NA,inf	NA,inf	NA,0.718491	0.000195484	0.000379626
3	chr17:5387159:G:A	5387159	NA,A	NA,G	NA,1	NA,-inf	NA,inf	NA,0.548309	0.000195404	0.000379331
3	chr17:4874378:G:A	4874378	NA,A	NA,G	NA,1	NA,-inf	NA,inf	NA,0.361047	0.000195155	0.000379104
3	chr17:5172495:C:T	5172495	NA,T	NA,C	NA,1	NA,inf	NA,inf	NA,0.77645	0.000194728	0.000377083
3	chr17:4912117:C:T	4912117	T,NA	C,NA	1,NA	inf,NA	inf,NA	1.09364,NA	0.000194656	0.000376161
3	chr17:4657018:G:A	4657018	NA,A	NA,G	NA,1	NA,-inf	NA,inf	NA,0.51348	0.000194591	0.000377848
3	chr17:5244510:G:T	5244510	NA,T	NA,G	NA,1	NA,-inf	NA,inf	NA,0.860984	0.000194505	0.000377114
3	chr17:4678382:G:C	4678382	NA,C	NA,G	NA,1	NA,-inf	NA,inf	NA,0.501408	0.000193488	0.000375812
3	chr17:4818231:A:C	4818231	C,NA	A,NA	1,NA	-inf,NA	inf,NA	0.617726,NA	0.000193292	0.000376476
3	chr17:5293506:A:G	5293506	NA,G	NA,A	NA,1	NA,inf	NA,inf	NA,0.554924	0.000193081	0.000373534
3	chr17:4893203:T:A	4893203	NA,A	NA,T	NA,1	NA,inf	NA,inf	NA,0.583429	0.000192913	0.000374376
3	chr17:4932600:T:C	4932600	C,C	T,T	1,1	inf,inf	inf,inf	1.34716,3.13681	0.000192902	0.000370083
3	chr17:5138539:C:T	5138539	NA,T	NA,C	NA,1	NA,inf	NA,inf	NA,0.28456	0.000192557	0.000373739
3	chr17:5460451:T:C	5460451	NA,C	NA,T	NA,1	NA,-inf	NA,inf	NA,0.357493	0.000192473	0.00037348
3	chr17:4981796:G:A	4981796	NA,A	NA,G	NA,1	NA,inf	NA,inf	NA,0.703517	0.000192275	0.000373398
3	chr17:4773893:C:T	4773893	NA,T	NA,C	NA,1	NA,inf	NA,inf	NA,0.49404	0.000192116	0.000373062
3	chr17:5047552:C:A	5047552	NA,A	NA,C	NA,1	NA,-inf	NA,inf	NA,0.211232	0.000191671	0.000372721
3	chr17:4757506:C:T	4757506	NA,T	NA,C	NA,1	NA,-inf	NA,inf	NA,0.235515	0.000191667	0.000372365
3	chr17:4569493:T:A	4569493	A,NA	T,NA	1,NA	-inf,NA	inf,NA	0.696367,NA	0.000191657	0.000372803
3	chr17:4909349:G:C	4909349	NA,C	NA,G	NA,1	NA,inf	NA,inf	NA,0.639731	0.000191438	0.000371689
3	chr17:4820272:T:G	4820272	NA,G	NA,T	NA,1	NA,-inf	NA,inf	NA,0.529667	0.000191127	0.000371122
3	chr17:5246901:A:G	5246901	NA,G	NA,A	NA,1	NA,-inf	NA,inf	NA,0.253607	0.000191038	0.00037076
3	chr17:4725540:T:C	4725540	NA,C	NA,T	NA,1	NA,inf	NA,inf	NA,0.513709	0.000190774	0.000370544
3	chr17:5048987:C:T	5048987	T,NA	C,NA	1,NA	-inf,NA	inf,NA	0.457401,NA	0.00019055	0.000371635
3	chr17:4822172:A:G	4822172	NA,G	NA,A	NA,1	NA,inf	NA,inf	NA,0.603609	0.000190519	0.000370083
3	chr17:4534334:G:A	4534334	NA,A	NA,G	NA,1	NA,inf	NA,inf	NA,0.359067	0.000190415	0.00036981
3	chr17:5345159:C:T	5345159	NA,T	NA,C	NA,1	NA,-inf	NA,inf	NA,0.345974	0.000190404	0.000369787
3	chr17:5268759:G:A	5268759	NA,A	NA,G	NA,1	NA,inf	NA,inf	NA,0.663047	0.000190338	0.000369078
3	chr17:5076878:T:C	5076878	NA,C	NA,T	NA,1	NA,-inf	NA,inf	NA,1.16325	0.000190165	0.000369076
3	chr17:4533666:G:A	4533666	NA,A	NA,G	NA,1	NA,inf	NA,inf	NA,0.499435	0.000190154	0.000369302
3	chr17:5495403:G:A	5495403	NA,A	NA,G	NA,1	NA,-inf	NA,inf	NA,0.3888	0.000190013	0.000367743
3	chr17:4544614:C:T	4544614	NA,T	NA,C	NA,1	NA,inf	NA,inf	NA,0.317369	0.000189983	0.000369142
3	chr17:5406716:T:C	5406716	NA,C	NA,T	NA,1	NA,-inf	NA,inf	NA,0.565566	0.0001899	0.000368676
3	chr17:5237090:T:C	5237090	NA,C	NA,T	NA,1	NA,inf	NA,inf	NA,0.130902	0.00018989	0.000367612
3	chr17:5348276:G:C	5348276	NA,C	NA,G	NA,1	NA,-inf	NA,inf	NA,0.343815	0.000189745	0.000368507
3	chr17:4728412:G:C	4728412	NA,C	NA,G	NA,1	NA,inf	NA,inf	NA,0.656038	0.000189705	0.000368294
3	chr17:4711970:G:A	4711970	A,NA	G,NA	1,NA	inf,NA	inf,NA	0.629339,NA	0.000189571	0.00036746
3	chr17:5280226:TC:T	5280226	NA,T	NA,TC	NA,1	NA,inf	NA,inf	NA,0.565283	0.000189332	0.000366306
3	chr17:5341437:G:A	5341437	NA,A	NA,G	NA,1	NA,-inf	NA,inf	NA,0.34205	0.000189208	0.000367464
3	chr17:4578892:G:A	4578892	A,A	G,G	1,1	inf,-inf	inf,inf	0.0429461,1.73781	0.000189165	0.000366369
3	chr17:4545645:G:A	4545645	NA,A	NA,G	NA,1	NA,inf	NA,inf	NA,0.464887	0.000189112	0.000367321
3	chr17:4915712:A:G	4915712	NA,G	NA,A	NA,1	NA,-inf	NA,inf	NA,0.212091	0.000188826	0.000365209
3	chr17:4695595:G:A	4695595	A,NA	G,NA	1,NA	-inf,NA	inf,NA	0.801832,NA	0.000188574	0.000366756
3	chr17:4566768:C:T	4566768	NA,T	NA,C	NA,1	NA,-inf	NA,inf	NA,0.521188	0.000188387	0.000365911
3	chr17:5161430:A:G	5161430	NA,G	NA,A	NA,1	NA,inf	NA,inf	NA,0.260219	0.000188277	0.00036544
3	chr17:5005447:A:G	5005447	NA,G	NA,A	NA,1	NA,inf	NA,inf	NA,0.297819	0.000187963	0.000364867
3	chr17:5347350:C:T	5347350	NA,T	NA,C	NA,1	NA,inf	NA,inf	NA,0.544462	0.000187935	0.000363614
3	chr17:4677490:A:C	4677490	NA,C	NA,A	NA,1	NA,-inf	NA,inf	NA,0.480259	0.000187367	0.000363924
3	chr17:5237220:A:G	5237220	NA,G	NA,A	NA,1	NA,-inf	NA,inf	NA,0.241122	0.000187061	0.00036305
3	chr17:5014510:G:C	5014510	NA,C	NA,G	NA,1	NA,inf	NA,inf	NA,0.661095	0.000186749	0.000362566
3	chr17:4537630:T:C	4537630	NA,C	NA,T	NA,1	NA,inf	NA,inf	NA,0.458049	0.000186742	0.000362673
3	chr17:4843872:G:A	4843872	NA,A	NA,G	NA,1	NA,inf	NA,inf	NA,0.523834	0.000186678	0.000362474
3	chr17:4549709:G:A	4549709	NA,A	NA,G	NA,1	NA,inf	NA,inf	NA,0.499547	0.000186658	0.00036253
3	chr17:5001936:C:A	5001936	NA,A	NA,C	NA,1	NA,inf	NA,inf	NA,0.294272	0.000186252	0.000361557
3	chr17:5475637:T:C	5475637	NA,C	NA,T	NA,1	NA,inf	NA,inf	NA,0.533376	0.000186199	0.000361556
3	chr17:4579529:C:T	4579529	T,NA	C,NA	1,NA	-inf,NA	inf,NA	0.59501,NA	0.000186166	0.000361854
3	chr17:4622789:T:C	4622789	NA,C	NA,T	NA,1	NA,-inf	NA,inf	NA,0.517392	0.000186025	0.000361185
3	chr17:4920404:G:T	4920404	T,T	G,G	1,1	-inf,-inf	inf,inf	3.41281,3.63948	0.000186018	0.000383426
3	chr17:4784472:G:A	4784472	NA,A	NA,G	NA,1	NA,-inf	NA,inf	NA,0.798768	0.000186001	0.000361054
3	chr17:4586064:T:C	4586064	NA,C	NA,T	NA,1	NA,inf	NA,inf	NA,0.478724	0.000185849	0.000360931
3	chr17:4732753:C:A	4732753	NA,A	NA,C	NA,1	NA,inf	NA,inf	NA,0.463657	0.000185501	0.00036025
3	chr17:5349995:G:T	5349995	NA,T	NA,G	NA,1	NA,-inf	NA,inf	NA,0.282252	0.000185236	0.000359488
3	chr17:4559580:G:A	4559580	A,NA	G,NA	1,NA	inf,NA	inf,NA	0.816857,NA	0.000184946	0.00035851
3	chr17:5383230:C:G	5383230	NA,G	NA,C	NA,1	NA,-inf	NA,inf	NA,0.533628	0.000184941	0.000358339
3	chr17:4784198:C:T	4784198	T,NA	C,NA	1,NA	-inf,NA	inf,NA	0.789153,NA	0.000184636	0.000359255
3	chr17:5409339:A:G	5409339	NA,G	NA,A	NA,1	NA,-inf	NA,inf	NA,0.729548	0.000184351	0.000358097
3	chr17:5149397:C:A	5149397	NA,A	NA,C	NA,1	NA,inf	NA,inf	NA,0.257534	0.000184273	0.000357676
3	chr17:4983710:A:G	4983710	NA,G	NA,A	NA,1	NA,inf	NA,inf	NA,0.255593	0.000184211	0.000357627
3	chr17:5403523:T:C	5403523	NA,C	NA,T	NA,1	NA,-inf	NA,inf	NA,0.544402	0.000184203	0.000357624
3	chr17:5416835:T:TG	5416835	NA,TG	NA,T	NA,1	NA,-inf	NA,inf	NA,0.540921	0.000184002	0.000357233
3	chr17:5489471:A:G	5489471	G,NA	A,NA	1,NA	-inf,NA	inf,NA	0.805782,NA	0.000183922	0.000357355
3	chr17:4699260:T:C	4699260	NA,C	NA,T	NA,1	NA,-inf	NA,inf	NA,0.442135	0.000183885	0.000357046
3	chr17:4727243:TTTTG:T	4727243	NA,T	NA,TTTTG	NA,1	NA,-inf	NA,inf	NA,0.488424	0.000183878	0.000357107
3	chr17:4729671:T:C	4729671	NA,C	NA,T	NA,1	NA,inf	NA,inf	NA,0.627681	0.000183634	0.000356514
3	chr17:5421013:A:C	5421013	NA,C	NA,A	NA,1	NA,-inf	NA,inf	NA,0.561697	0.000183604	0.000356461
3	chr17:5502516:C:A	5502516	A,NA	C,NA	1,NA	inf,NA	inf,NA	0.897718,NA	0.000183386	0.000354966
3	chr17:5195296:C:A	5195296	A,A	C,C	1,1	inf,inf	inf,inf	0.433408,1.77667	0.000183368	0.000354156
3	chr17:5064137:A:T	5064137	NA,T	NA,A	NA,1	NA,inf	NA,inf	NA,0.577663	0.000183232	0.000355753
3	chr17:5209527:A:G	5209527	NA,G	NA,A	NA,1	NA,inf	NA,inf	NA,0.728945	0.000183087	0.000355145
3	chr17:4599666:A:G	4599666	G,G	A,A	1,1	-inf,inf	inf,inf	1.55374,0.235182	0.000183067	0.000356954
3	chr17:5339004:T:C	5339004	NA,C	NA,T	NA,1	NA,inf	NA,inf	NA,0.525017	0.000183021	0.000354145
3	chr17:4773508:A:T	4773508	NA,T	NA,A	NA,1	NA,-inf	NA,inf	NA,0.293003	0.000183001	0.000354779
3	chr17:4986068:CAG:C	4986068	NA,C	NA,CAG	NA,1	NA,inf	NA,inf	NA,0.252268	0.00018299	0.000355257
3	chr17:5382627:T:C	5382627	NA,C	NA,T	NA,1	NA,-inf	NA,inf	NA,0.691379	0.000182972	0.000355202
3	chr17:5062515:C:T	5062515	NA,T	NA,C	NA,1	NA,inf	NA,inf	NA,0.0265151	0.000182914	0.00035517
3	chr17:4926221:T:G	4926221	NA,G	NA,T	NA,1	NA,-inf	NA,inf	NA,0.310467	0.000182675	0.000354812
3	chr17:5044887:G:T	5044887	NA,T	NA,G	NA,1	NA,-inf	NA,inf	NA,0.190704	0.000182563	0.000354977
3	chr17:5036358:A:G	5036358	G,NA	A,NA	1,NA	-inf,NA	inf,NA	2.92706,NA	0.000182336	0.000354598
3	chr17:4593842:T:C	4593842	NA,C	NA,T	NA,1	NA,-inf	NA,inf	NA,0.475663	0.000182094	0.000353607
3	chr17:5010593:A:G	5010593	NA,G	NA,A	NA,1	NA,inf	NA,inf	NA,0.690216	0.000182069	0.000353493
3	chr17:5219368:T:G	5219368	NA,G	NA,T	NA,1	NA,inf	NA,inf	NA,0.730163	0.000182049	0.000353146
3	chr17:5328823:C:T	5328823	NA,T	NA,C	NA,1	NA,-inf	NA,inf	NA,0.744699	0.000181991	0.000352936
3	chr17:4655980:A:G	4655980	NA,G	NA,A	NA,1	NA,-inf	NA,inf	NA,0.697136	0.000181781	0.000353053
3	chr17:5024192:TAGG:T	5024192	NA,T	NA,TAGG	NA,1	NA,inf	NA,inf	NA,0.275614	0.000181601	0.000352525
3	chr17:5210646:C:T	5210646	NA,T	NA,C	NA,1	NA,inf	NA,inf	NA,0.0354283	0.000181579	0.000352599
3	chr17:5031127:C:T	5031127	NA,T	NA,C	NA,1	NA,inf	NA,inf	NA,0.281976	0.000181554	0.000352434
3	chr17:5256616:A:C	5256616	NA,C	NA,A	NA,1	NA,-inf	NA,inf	NA,0.30002	0.000181269	0.000352198
3	chr17:5275223:T:C	5275223	C,NA	T,NA	1,NA	-inf,NA	inf,NA	0.487199,NA	0.000181262	0.000353645
3	chr17:4627819:A:G	4627819	NA,G	NA,A	NA,1	NA,-inf	NA,inf	NA,0.469704	0.00018117	0.000351882
3	chr17:4933087:G:A	4933087	NA,A	NA,G	NA,1	NA,inf	NA,inf	NA,0.680648	0.000180963	0.000351366
3	chr17:5414215:G:T	5414215	NA,T	NA,G	NA,1	NA,-inf	NA,inf	NA,0.682463	0.000180914	0.000351209
3	chr17:5201840:A:G	5201840	NA,G	NA,A	NA,1	NA,inf	NA,inf	NA,0.719376	0.000180908	0.000350925
3	chr17:5194202:A:G	5194202	NA,G	NA,A	NA,1	NA,inf	NA,inf	NA,0.715259	0.000180908	0.000350403
3	chr17:5171226:G:A	5171226	NA,A	NA,G	NA,1	NA,inf	NA,inf	NA,0.750114	0.000180896	0.000350872
3	chr17:4644568:A:AT	4644568	NA,AT	NA,A	NA,1	NA,-inf	NA,inf	NA,0.461563	0.000180818	0.000351153
3	chr17:4692243:G:A	4692243	NA,A	NA,G	NA,1	NA,-inf	NA,inf	NA,0.431363	0.000180593	0.000350659
3	chr17:4862129:A:G	4862129	G,NA	A,NA	1,NA	inf,NA	inf,NA	0.989005,NA	0.000180535	0.000349491
3	chr17:5295971:A:G	5295971	NA,G	NA,A	NA,1	NA,-inf	NA,inf	NA,0.496235	0.000180252	0.000349941
3	chr17:5176370:G:T	5176370	NA,T	NA,G	NA,1	NA,inf	NA,inf	NA,0.739293	0.000180243	0.000349621
3	chr17:5410940:C:G	5410940	NA,G	NA,C	NA,1	NA,-inf	NA,inf	NA,0.678807	0.000180072	0.000349577
3	chr17:5035162:G:A	5035162	NA,A	NA,G	NA,1	NA,-inf	NA,inf	NA,0.503905	0.000180026	0.000349698
3	chr17:5371778:A:G	5371778	NA,G	NA,A	NA,1	NA,-inf	NA,inf	NA,0.727486	0.000179851	0.00034937
3	chr17:5453519:T:C	5453519	NA,C	NA,T	NA,1	NA,-inf	NA,inf	NA,0.618069	0.000179691	0.000348412
3	chr17:5382580:C:T	5382580	NA,T	NA,C	NA,1	NA,-inf	NA,inf	NA,0.534873	0.000179211	0.000347938
3	chr17:4729852:G:A	4729852	NA,A	NA,G	NA,1	NA,inf	NA,inf	NA,0.60811	0.000179056	0.00034763
3	chr17:5160312:T:A	5160312	NA,A	NA,T	NA,1	NA,-inf	NA,inf	NA,0.7744	0.000178881	0.000346255
3	chr17:5366344:A:G	5366344	NA,G	NA,A	NA,1	NA,inf	NA,inf	NA,0.332672	0.000178828	0.000347244
3	chr17:4593431:C:T	4593431	NA,T	NA,C	NA,1	NA,-inf	NA,inf	NA,0.504328	0.000178676	0.00034695
3	chr17:5382608:C:T	5382608	NA,T	NA,C	NA,1	NA,-inf	NA,inf	NA,0.670824	0.00017858	0.00034668
3	chr17:4782416:T:A	4782416	NA,A	NA,T	NA,1	NA,-inf	NA,inf	NA,0.772005	0.000178544	0.000346583
3	chr17:4539152:C:T	4539152	NA,T	NA,C	NA,1	NA,inf	NA,inf	NA,0.426766	0.00017837	0.000346415
3	chr17:4688152:T:C	4688152	NA,C	NA,T	NA,1	NA,-inf	NA,inf	NA,0.419683	0.000178265	0.000346139
3	chr17:5239747:G:A	5239747	NA,A	NA,G	NA,1	NA,inf	NA,inf	NA,0.665846	0.000178221	0.000345212
3	chr17:4767097:T:C	4767097	C,C	T,T	1,1	-inf,-inf	inf,inf	1.46808,0.25904	0.000178142	0.00034088
3	chr17:5397523:G:C	5397523	NA,C	NA,G	NA,1	NA,-inf	NA,inf	NA,0.735806	0.000178117	0.000345436
3	chr17:4618378:A:G	4618378	NA,G	NA,A	NA,1	NA,inf	NA,inf	NA,0.382438	0.000177811	0.000345388
3	chr17:4794784:A:T	4794784	T,NA	A,NA	1,NA	-inf,NA	inf,NA	0.568169,NA	0.000177738	0.000346008
3	chr17:5160288:C:T	5160288	NA,T	NA,C	NA,1	NA,-inf	NA,inf	NA,0.766512	0.000177637	0.000343856
3	chr17:4953017:T:C	4953017	NA,C	NA,T	NA,1	NA,inf	NA,inf	NA,0.677896	0.000177396	0.000344421
3	chr17:5390561:C:T	5390561	NA,T	NA,C	NA,1	NA,-inf	NA,inf	NA,0.665681	0.000177333	0.000344261
3	chr17:5034880:G:A	5034880	NA,A	NA,G	NA,1	NA,-inf	NA,inf	NA,0.168992	0.000177284	0.000344641
3	chr17:5213496:C:T	5213496	NA,T	NA,C	NA,1	NA,-inf	NA,inf	NA,0.272314	0.000177205	0.000344186
3	chr17:4906249:A:G	4906249	G,NA	A,NA	1,NA	inf,NA	inf,NA	0.829011,NA	0.000176793	0.000341851
3	chr17:4716874:G:A	4716874	NA,A	NA,G	NA,1	NA,-inf	NA,inf	NA,0.411967	0.000176694	0.000343123
3	chr17:4527533:A:G	4527533	NA,G	NA,A	NA,1	NA,-inf	NA,inf	NA,0.518109	0.000176622	0.000343023
3	chr17:5387372:T:C	5387372	NA,C	NA,T	NA,1	NA,-inf	NA,inf	NA,0.667715	0.000176605	0.000342852
3	chr17:4800477:A:G	4800477	G,NA	A,NA	1,NA	-inf,NA	inf,NA	0.563906,NA	0.000176208	0.000343026
3	chr17:5112413:G:T	5112413	NA,T	NA,G	NA,1	NA,inf	NA,inf	NA,0.0156049	0.000176139	0.000342021
3	chr17:4641153:T:C	4641153	NA,C	NA,T	NA,1	NA,inf	NA,inf	NA,0.462165	0.000176048	0.00034179
3	chr17:5125136:C:T	5125136	NA,T	NA,C	NA,1	NA,inf	NA,inf	NA,0.698319	0.000175868	0.000341172
3	chr17:5368004:G:A	5368004	NA,A	NA,G	NA,1	NA,-inf	NA,inf	NA,0.618239	0.000175712	0.000341049
3	chr17:4605801:C:T	4605801	NA,T	NA,C	NA,1	NA,-inf	NA,inf	NA,0.418769	0.000175676	0.000341096
3	chr17:4944359:C:T	4944359	NA,T	NA,C	NA,1	NA,-inf	NA,inf	NA,1.51678	0.000175484	0.000340566
3	chr17:4608827:C:T	4608827	NA,T	NA,C	NA,1	NA,inf	NA,inf	NA,0.435825	0.00017543	0.000340759
3	chr17:4666320:A:G	4666320	NA,G	NA,A	NA,1	NA,-inf	NA,inf	NA,0.615765	0.000175326	0.000340521
3	chr17:4627752:G:A	4627752	NA,A	NA,G	NA,1	NA,inf	NA,inf	NA,0.400086	0.000175136	0.000340126
3	chr17:5089146:T:C	5089146	NA,C	NA,T	NA,1	NA,inf	NA,inf	NA,0.679962	0.000175099	0.000340048
3	chr17:5238022:T:C	5238022	NA,C	NA,T	NA,1	NA,-inf	NA,inf	NA,0.647978	0.000174879	0.000339201
3	chr17:5289837:T:G	5289837	NA,G	NA,T	NA,1	NA,-inf	NA,inf	NA,0.473176	0.000174857	0.000339474
3	chr17:5374434:A:T	5374434	T,T	A,A	1,1	inf,-inf	inf,inf	0.146521,1.61496	0.000174784	0.000339076
3	chr17:5496996:C:G	5496996	G,NA	C,NA	1,NA	-inf,NA	inf,NA	0.615064,NA	0.000174597	0.000338668
3	chr17:4622570:C:T	4622570	NA,T	NA,C	NA,1	NA,inf	NA,inf	NA,0.410101	0.000174552	0.000338973
3	chr17:4609089:A:G	4609089	NA,G	NA,A	NA,1	NA,-inf	NA,inf	NA,0.418507	0.000174487	0.000338806
3	chr17:5019377:T:C	5019377	NA,C	NA,T	NA,1	NA,inf	NA,inf	NA,0.704141	0.000174437	0.000338695
3	chr17:5132990:A:G	5132990	NA,G	NA,A	NA,1	NA,inf	NA,inf	NA,0.691846	0.000174362	0.00033825
3	chr17:4682925:G:A	4682925	NA,A	NA,G	NA,1	NA,-inf	NA,inf	NA,0.408088	0.000174304	0.000338449
3	chr17:4656500:C:T	4656500	NA,T	NA,C	NA,1	NA,-inf	NA,inf	NA,0.432827	0.000174204	0.000338345
3	chr17:5512645:G:A	5512645	NA,A	NA,G	NA,1	NA,-inf	NA,inf	NA,0.410833	0.000174143	0.000338344
3	chr17:4599738:C:T	4599738	T,T	C,C	1,1	-inf,inf	inf,inf	1.53193,0.245606	0.000173656	0.000338576
3	chr17:4925369:C:G	4925369	NA,G	NA,C	NA,1	NA,-inf	NA,inf	NA,0.166394	0.000173557	0.000337346
3	chr17:5144592:T:C	5144592	NA,C	NA,T	NA,1	NA,-inf	NA,inf	NA,0.741875	0.000173389	0.00033567
3	chr17:4919190:C:T	4919190	NA,T	NA,C	NA,1	NA,-inf	NA,inf	NA,1.48307	0.000173221	0.000336159
3	chr17:5394470:T:C	5394470	NA,C	NA,T	NA,1	NA,-inf	NA,inf	NA,0.645132	0.000173213	0.000336271
3	chr17:4647238:G:A	4647238	NA,A	NA,G	NA,1	NA,-inf	NA,inf	NA,0.368107	0.000173169	0.000336367
3	chr17:4565617:C:G	4565617	NA,G	NA,C	NA,1	NA,-inf	NA,inf	NA,0.475013	0.000172946	0.000335726
3	chr17:5415537:T:C	5415537	NA,C	NA,T	NA,1	NA,-inf	NA,inf	NA,0.707536	0.00017282	0.000335182
3	chr17:4915843:C:T	4915843	NA,T	NA,C	NA,1	NA,-inf	NA,inf	NA,0.257813	0.000172301	0.000334713
3	chr17:5095291:G:A	5095291	NA,A	NA,G	NA,1	NA,inf	NA,inf	NA,0.665449	0.000172273	0.000334562
3	chr17:5093620:AC:A	5093620	NA,A	NA,AC	NA,1	NA,inf	NA,inf	NA,0.665449	0.000172273	0.000334562
3	chr17:5429962:G:A	5429962	A,A	G,G	1,1	-inf,-inf	inf,inf	0.0381468,1.14248	0.000171935	0.000333525
3	chr17:5376042:T:C	5376042	NA,C	NA,T	NA,1	NA,-inf	NA,inf	NA,0.46834	0.000171777	0.000333519
3	chr17:4766150:G:A	4766150	NA,A	NA,G	NA,1	NA,-inf	NA,inf	NA,0.71626	0.00017176	0.000333407
3	chr17:4712995:T:A	4712995	A,A	T,T	1,1	inf,inf	inf,inf	0.100334,1.80737	0.000171712	0.000332401
3	chr17:5346303:G:A	5346303	NA,A	NA,G	NA,1	NA,inf	NA,inf	NA,0.475653	0.000171695	0.000332329
3	chr17:5136975:G:A	5136975	NA,A	NA,G	NA,1	NA,-inf	NA,inf	NA,0.73011	0.000171624	0.000332269
3	chr17:5260005:G:A	5260005	NA,A	NA,G	NA,1	NA,inf	NA,inf	NA,0.880866	0.000171341	0.000332493
3	chr17:4562381:A:G	4562381	NA,G	NA,A	NA,1	NA,-inf	NA,inf	NA,0.460154	0.000171184	0.00033238
3	chr17:4792677:C:T	4792677	NA,T	NA,C	NA,1	NA,inf	NA,inf	NA,0.262207	0.000171153	0.000332428
3	chr17:4654975:C:T	4654975	NA,T	NA,C	NA,1	NA,-inf	NA,inf	NA,0.639956	0.000171019	0.000332154
3	chr17:5000100:T:C	5000100	NA,C	NA,T	NA,1	NA,inf	NA,inf	NA,0.230942	0.000170913	0.000331809
3	chr17:4802005:A:G	4802005	NA,G	NA,A	NA,1	NA,inf	NA,inf	NA,0.629552	0.000170772	0.00033179
3	chr17:5252526:T:C	5252526	C,C	T,T	1,1	-inf,-inf	inf,inf	0.823768,1.17913	0.000170755	0.000331285
3	chr17:5121622:G:A	5121622	NA,A	NA,G	NA,1	NA,-inf	NA,inf	NA,0.722559	0.000170749	0.000330581
3	chr17:4700353:G:A	4700353	NA,A	NA,G	NA,1	NA,-inf	NA,inf	NA,0.393644	0.000170692	0.000331438
3	chr17:5137260:G:T	5137260	NA,T	NA,G	NA,1	NA,-inf	NA,inf	NA,0.721271	0.00017064	0.000330369
3	chr17:4676405:C:T	4676405	NA,T	NA,C	NA,1	NA,-inf	NA,inf	NA,0.340664	0.000170472	0.000331105
3	chr17:5245654:GA:G	5245654	NA,G	NA,GA	NA,1	NA,-inf	NA,inf	NA,0.622685	0.000170289	0.000330314
3	chr17:5377331:G:GAAA	5377331	NA,GAAA	NA,G	NA,1	NA,inf	NA,inf	NA,0.408821	0.000170142	0.000330431
3	chr17:5394477:C:T	5394477	NA,T	NA,C	NA,1	NA,-inf	NA,inf	NA,0.626796	0.000169819	0.000329685
3	chr17:5125900:C:T	5125900	NA,T	NA,C	NA,1	NA,inf	NA,inf	NA,0.670517	0.000169814	0.00032944
3	chr17:4623933:T:G	4623933	G,NA	T,NA	1,NA	-inf,NA	inf,NA	0.61487,NA	0.00016964	0.000329828
3	chr17:5422750:C:T	5422750	NA,T	NA,C	NA,1	NA,inf	NA,inf	NA,0.244625	0.000169584	0.000329302
3	chr17:5245659:A:C	5245659	NA,C	NA,A	NA,1	NA,-inf	NA,inf	NA,0.617011	0.0001693	0.000328399
3	chr17:4549855:C:T	4549855	NA,T	NA,C	NA,1	NA,inf	NA,inf	NA,0.377827	0.000169002	0.000328279
3	chr17:5096377:C:T	5096377	NA,T	NA,C	NA,1	NA,inf	NA,inf	NA,0.648434	0.000168893	0.000327998
3	chr17:5408045:C:T	5408045	NA,T	NA,C	NA,1	NA,inf	NA,inf	NA,0.480115	0.000168718	0.000327743
3	chr17:4675446:A:G	4675446	NA,G	NA,A	NA,1	NA,inf	NA,inf	NA,0.387316	0.000168595	0.000327378
3	chr17:4787136:G:A	4787136	NA,A	NA,G	NA,1	NA,inf	NA,inf	NA,0.464643	0.000168559	0.000327225
3	chr17:5382845:G:A	5382845	NA,A	NA,G	NA,1	NA,-inf	NA,inf	NA,0.626617	0.000168547	0.000327219
3	chr17:4678525:G:A	4678525	NA,A	NA,G	NA,1	NA,inf	NA,inf	NA,0.387084	0.000168546	0.000327282
3	chr17:5414700:C:T	5414700	NA,T	NA,C	NA,1	NA,-inf	NA,inf	NA,0.489066	0.000168537	0.000327227
3	chr17:4679424:TA:T	4679424	NA,T	NA,TA	NA,1	NA,inf	NA,inf	NA,0.384914	0.000168043	0.000326307
3	chr17:5410162:G:A	5410162	NA,A	NA,G	NA,1	NA,-inf	NA,inf	NA,0.485801	0.000167874	0.00032594
3	chr17:5258117:A:C	5258117	NA,C	NA,A	NA,1	NA,inf	NA,inf	NA,0.107889	0.000167773	0.000325804
3	chr17:4922020:G:A	4922020	NA,A	NA,G	NA,1	NA,-inf	NA,inf	NA,1.44117	0.000167701	0.000325459
3	chr17:5021652:T:C	5021652	C,NA	T,NA	1,NA	inf,NA	inf,NA	0.990676,NA	0.000167631	0.000324425
3	chr17:4563852:C:T	4563852	NA,T	NA,C	NA,1	NA,inf	NA,inf	NA,0.325601	0.000167594	0.000325521
3	chr17:4670774:T:C	4670774	NA,C	NA,T	NA,1	NA,inf	NA,inf	NA,0.383001	0.000167202	0.000324671
3	chr17:5233207:C:T	5233207	NA,T	NA,C	NA,1	NA,-inf	NA,inf	NA,0.231407	0.000167151	0.0003244
3	chr17:5298815:C:T	5298815	NA,T	NA,C	NA,1	NA,-inf	NA,inf	NA,0.683345	0.000166987	0.000324361
3	chr17:5170106:A:AG	5170106	NA,AG	NA,A	NA,1	NA,-inf	NA,inf	NA,1.12215	0.000166871	0.000323842
3	chr17:5054032:C:T	5054032	NA,T	NA,C	NA,1	NA,-inf	NA,inf	NA,0.783816	0.000166835	0.000324093
3	chr17:5194216:G:A	5194216	A,NA	G,NA	1,NA	-inf,NA	inf,NA	0.611679,NA	0.000166647	0.000323411
3	chr17:4944554:C:T	4944554	NA,T	NA,C	NA,1	NA,inf	NA,inf	NA,0.671388	0.000166566	0.000323384
3	chr17:5426255:A:G	5426255	NA,G	NA,A	NA,1	NA,-inf	NA,inf	NA,0.688528	0.000166458	0.00032287
3	chr17:5149494:A:G	5149494	NA,G	NA,A	NA,1	NA,-inf	NA,inf	NA,0.285356	0.000166278	0.000323123
3	chr17:5169876:T:C	5169876	NA,C	NA,T	NA,1	NA,inf	NA,inf	NA,0.0162385	0.000166126	0.000322604
3	chr17:4644470:A:G	4644470	G,G	A,A	1,1	inf,-inf	inf,inf	0.00853791,1.75459	0.000166125	0.000321956
3	chr17:5192194:TG:T	5192194	NA,T	NA,TG	NA,1	NA,inf	NA,inf	NA,0.648491	0.00016584	0.000321732
3	chr17:5186460:G:A	5186460	NA,A	NA,G	NA,1	NA,inf	NA,inf	NA,0.65504	0.000165741	0.000321541
3	chr17:4876580:C:T	4876580	T,T	C,C	1,1	inf,inf	inf,inf	1.67586,0.572917	0.000165715	0.000318742
3	chr17:5354205:G:A	5354205	A,NA	G,NA	1,NA	-inf,NA	inf,NA	1.36514,NA	0.000165686	0.000321783
3	chr17:4769210:G:A	4769210	NA,A	NA,G	NA,1	NA,-inf	NA,inf	NA,0.56125	0.00016562	0.000321591
3	chr17:4983344:G:A	4983344	NA,A	NA,G	NA,1	NA,-inf	NA,inf	NA,0.245406	0.000165616	0.000321679
3	chr17:4527690:T:C	4527690	NA,C	NA,T	NA,1	NA,inf	NA,inf	NA,0.29654	0.000165344	0.00032113
3	chr17:5459724:C:G	5459724	NA,G	NA,C	NA,1	NA,-inf	NA,inf	NA,0.993281	0.000165341	0.000320864
3	chr17:5416282:G:A	5416282	NA,A	NA,G	NA,1	NA,inf	NA,inf	NA,0.387165	0.000165315	0.000321057
3	chr17:5121280:G:A	5121280	NA,A	NA,G	NA,1	NA,-inf	NA,inf	NA,0.692147	0.000165301	0.000320083
3	chr17:5489837:A:C	5489837	NA,C	NA,A	NA,1	NA,inf	NA,inf	NA,0.46869	0.000165196	0.000320894
3	chr17:5172571:G:A	5172571	NA,A	NA,G	NA,1	NA,inf	NA,inf	NA,0.188463	0.000165175	0.000320634
3	chr17:5260635:T:C	5260635	NA,C	NA,T	NA,1	NA,inf	NA,inf	NA,0.595139	0.000165168	0.000320048
3	chr17:4845287:G:C	4845287	NA,C	NA,G	NA,1	NA,inf	NA,inf	NA,0.557568	0.000165163	0.000320253
3	chr17:4539910:G:A	4539910	NA,A	NA,G	NA,1	NA,-inf	NA,inf	NA,0.36413	0.000165136	0.00032067
3	chr17:4620893:C:T	4620893	NA,T	NA,C	NA,1	NA,-inf	NA,inf	NA,0.648379	0.000165022	0.000320098
3	chr17:5062812:T:C	5062812	NA,C	NA,T	NA,1	NA,inf	NA,inf	NA,0.77698	0.000164997	0.000320516
3	chr17:5311292:T:A	5311292	NA,A	NA,T	NA,1	NA,-inf	NA,inf	NA,0.914468	0.000164877	0.000319948
3	chr17:5007944:T:C	5007944	C,NA	T,NA	1,NA	-inf,NA	inf,NA	0.418001,NA	0.000164801	0.000321924
3	chr17:5204261:A:G	5204261	G,NA	A,NA	1,NA	inf,NA	inf,NA	0.850067,NA	0.000164711	0.000318909
3	chr17:5070378:T:C	5070378	NA,C	NA,T	NA,1	NA,inf	NA,inf	NA,0.493458	0.000164444	0.00031929
3	chr17:5193781:C:G	5193781	NA,G	NA,C	NA,1	NA,-inf	NA,inf	NA,0.363339	0.000164346	0.000319214
3	chr17:5204969:A:G	5204969	G,G	A,A	1,1	inf,inf	inf,inf	0.438184,1.69007	0.000164344	0.000317436
3	chr17:4839235:G:A	4839235	NA,A	NA,G	NA,1	NA,-inf	NA,inf	NA,0.416168	0.000164217	0.000317538
3	chr17:4781293:G:C	4781293	NA,C	NA,G	NA,1	NA,inf	NA,inf	NA,0.074142	0.000164104	0.000318662
3	chr17:5233752:G:A	5233752	A,A	G,G	1,1	inf,inf	inf,inf	0.440133,1.1421	0.000164025	0.000316791
3	chr17:5164547:T:A	5164547	NA,A	NA,T	NA,1	NA,inf	NA,inf	NA,0.634682	0.000163987	0.000318158
3	chr17:4598938:G:A	4598938	A,NA	G,NA	1,NA	-inf,NA	inf,NA	0.599021,NA	0.000163913	0.000318776
3	chr17:4888413:G:A	4888413	NA,A	NA,G	NA,1	NA,inf	NA,inf	NA,0.55617	0.000163779	0.000317569
3	chr17:4790106:T:C	4790106	NA,C	NA,T	NA,1	NA,-inf	NA,inf	NA,0.429084	0.000163737	0.000317982
3	chr17:5368039:A:G	5368039	G,NA	A,NA	1,NA	-inf,NA	inf,NA	1.28478,NA	0.000163724	0.000317943
3	chr17:4973380:C:G	4973380	NA,G	NA,C	NA,1	NA,inf	NA,inf	NA,0.585492	0.000163695	0.000317822
3	chr17:4891235:C:T	4891235	NA,T	NA,C	NA,1	NA,-inf	NA,inf	NA,0.230946	0.000163685	0.000317924
3	chr17:5368041:G:A	5368041	A,NA	G,NA	1,NA	-inf,NA	inf,NA	1.3064,NA	0.000163434	0.000317346
3	chr17:4530463:C:T	4530463	NA,T	NA,C	NA,1	NA,inf	NA,inf	NA,0.391704	0.0001633	0.000317161
3	chr17:4593601:C:T	4593601	T,T	C,C	1,1	-inf,inf	inf,inf	1.39681,0.445369	0.000163089	0.000317982
3	chr17:5059579:C:G	5059579	NA,G	NA,C	NA,1	NA,inf	NA,inf	NA,0.612967	0.000163034	0.000315707
3	chr17:5415768:A:G	5415768	NA,G	NA,A	NA,1	NA,-inf	NA,inf	NA,0.551996	0.00016275	0.000315908
3	chr17:4634848:A:G	4634848	G,NA	A,NA	1,NA	-inf,NA	inf,NA	0.602553,NA	0.000162685	0.00031628
3	chr17:5149440:C:G	5149440	NA,G	NA,C	NA,1	NA,-inf	NA,inf	NA,0.270131	0.00016268	0.000316125
3	chr17:5183741:TATA:T	5183741	NA,T	NA,TATA	NA,1	NA,-inf	NA,inf	NA,0.618807	0.000162485	0.000314711
3	chr17:4977856:C:A	4977856	NA,A	NA,C	NA,1	NA,-inf	NA,inf	NA,0.107852	0.000162352	0.000315249
3	chr17:5175248:C:T	5175248	NA,T	NA,C	NA,1	NA,-inf	NA,inf	NA,0.601324	0.000162319	0.000314418
3	chr17:5082822:A:G	5082822	NA,G	NA,A	NA,1	NA,inf	NA,inf	NA,0.585711	0.000162202	0.000315011
3	chr17:4656262:G:A	4656262	NA,A	NA,G	NA,1	NA,-inf	NA,inf	NA,0.591464	0.000161987	0.000314615
3	chr17:5328590:G:C	5328590	C,NA	G,NA	1,NA	inf,NA	inf,NA	0.667091,NA	0.000161884	0.000313001
3	chr17:4833589:C:T	4833589	NA,T	NA,C	NA,1	NA,-inf	NA,inf	NA,0.316134	0.000161846	0.000314379
3	chr17:5398504:T:A	5398504	NA,A	NA,T	NA,1	NA,-inf	NA,inf	NA,0.650043	0.000161717	0.000313693
3	chr17:4785305:T:C	4785305	NA,C	NA,T	NA,1	NA,inf	NA,inf	NA,0.243883	0.000161522	0.000313883
3	chr17:5459355:A:T	5459355	NA,T	NA,A	NA,1	NA,inf	NA,inf	NA,0.334482	0.000161276	0.000313287
3	chr17:4690460:A:G	4690460	NA,G	NA,A	NA,1	NA,-inf	NA,inf	NA,0.305621	0.000161076	0.000312844
3	chr17:4729148:C:G	4729148	NA,G	NA,C	NA,1	NA,-inf	NA,inf	NA,0.456377	0.000161041	0.000312765
3	chr17:4922834:C:A	4922834	NA,A	NA,C	NA,1	NA,inf	NA,inf	NA,0.986635	0.000160926	0.000312304
3	chr17:4820354:G:A	4820354	NA,A	NA,G	NA,1	NA,inf	NA,inf	NA,0.35234	0.000160514	0.000311707
3	chr17:5465012:T:C	5465012	NA,C	NA,T	NA,1	NA,inf	NA,inf	NA,0.330982	0.000160512	0.000311802
3	chr17:4634289:G:T	4634289	NA,T	NA,G	NA,1	NA,inf	NA,inf	NA,0.348941	0.00016046	0.000311607
3	chr17:4678163:G:A	4678163	NA,A	NA,G	NA,1	NA,-inf	NA,inf	NA,0.29435	0.000160356	0.000311458
3	chr17:4933775:C:T	4933775	NA,T	NA,C	NA,1	NA,-inf	NA,inf	NA,0.110118	0.000160342	0.000311323
3	chr17:5060269:T:C	5060269	NA,C	NA,T	NA,1	NA,-inf	NA,inf	NA,0.13793	0.000160145	0.000311004
3	chr17:4655929:G:A	4655929	NA,A	NA,G	NA,1	NA,-inf	NA,inf	NA,0.351317	0.000159943	0.000310598
3	chr17:4791618:G:A	4791618	NA,A	NA,G	NA,1	NA,-inf	NA,inf	NA,0.679629	0.000159854	0.000310357
3	chr17:4713351:G:A	4713351	NA,A	NA,G	NA,1	NA,-inf	NA,inf	NA,0.293932	0.000159804	0.000310369
3	chr17:5193835:T:C	5193835	C,C	T,T	1,1	inf,inf	inf,inf	0.360059,1.75531	0.000159715	0.000308604
3	chr17:4741196:A:G	4741196	G,G	A,A	1,1	inf,-inf	inf,inf	1.61774,0.0441948	0.000159679	0.000311621
3	chr17:4604534:T:C	4604534	NA,C	NA,T	NA,1	NA,inf	NA,inf	NA,0.264717	0.000159678	0.000310153
3	chr17:5195716:C:T	5195716	NA,T	NA,C	NA,1	NA,inf	NA,inf	NA,0.174299	0.000159521	0.000309718
3	chr17:4827473:G:A	4827473	NA,A	NA,G	NA,1	NA,inf	NA,inf	NA,0.662776	0.000159106	0.000308972
3	chr17:5098863:A:G	5098863	NA,G	NA,A	NA,1	NA,-inf	NA,inf	NA,0.21595	0.000159088	0.000309005
3	chr17:5076844:G:A	5076844	NA,A	NA,G	NA,1	NA,inf	NA,inf	NA,0.463131	0.000159029	0.000308782
3	chr17:4893139:A:G	4893139	NA,G	NA,A	NA,1	NA,inf	NA,inf	NA,0.425132	0.000159024	0.000308803
3	chr17:5443593:G:A	5443593	A,NA	G,NA	1,NA	inf,NA	inf,NA	0.804895,NA	0.000158889	0.000309634
3	chr17:5025209:G:A	5025209	NA,A	NA,G	NA,1	NA,inf	NA,inf	NA,0.322213	0.00015884	0.000308457
3	chr17:4848225:A:G	4848225	NA,G	NA,A	NA,1	NA,-inf	NA,inf	NA,0.521439	0.000158717	0.000308283
3	chr17:4722703:T:C	4722703	NA,C	NA,T	NA,1	NA,-inf	NA,inf	NA,0.276228	0.000158691	0.000308122
3	chr17:5047310:G:A	5047310	NA,A	NA,G	NA,1	NA,inf	NA,inf	NA,0.573974	0.000158547	0.000308126
3	chr17:5381261:C:T	5381261	NA,T	NA,C	NA,1	NA,-inf	NA,inf	NA,0.623548	0.000158407	0.000307286
3	chr17:5125461:T:C	5125461	C,NA	T,NA	1,NA	inf,NA	inf,NA	0.844672,NA	0.00015834	0.000306708
3	chr17:5397163:A:G	5397163	NA,G	NA,A	NA,1	NA,-inf	NA,inf	NA,0.526475	0.000158281	0.000307245
3	chr17:4644804:G:A	4644804	NA,A	NA,G	NA,1	NA,-inf	NA,inf	NA,0.379112	0.000158263	0.000307343
3	chr17:5399255:T:TA	5399255	NA,TA	NA,T	NA,1	NA,-inf	NA,inf	NA,0.401114	0.000158196	0.000307139
3	chr17:4629605:G:A	4629605	NA,A	NA,G	NA,1	NA,inf	NA,inf	NA,0.326071	0.000158119	0.000307083
3	chr17:4609768:A:G	4609768	NA,G	NA,A	NA,1	NA,-inf	NA,inf	NA,0.403682	0.000158115	0.000306986
3	chr17:4655866:TGGA:T	4655866	NA,T	NA,TGGA	NA,1	NA,-inf	NA,inf	NA,0.574787	0.000158081	0.00030703
3	chr17:5523381:C:T	5523381	NA,T	NA,C	NA,1	NA,inf	NA,inf	NA,0.414187	0.000158047	0.000306883
3	chr17:5175005:C:T	5175005	NA,T	NA,C	NA,1	NA,-inf	NA,inf	NA,0.268591	0.000157933	0.000306899
3	chr17:5073239:A:G	5073239	NA,G	NA,A	NA,1	NA,inf	NA,inf	NA,0.464644	0.000157774	0.000306341
3	chr17:5182511:G:A	5182511	NA,A	NA,G	NA,1	NA,inf	NA,inf	NA,0.621951	0.000157566	0.000305697
3	chr17:5409490:A:G	5409490	NA,G	NA,A	NA,1	NA,-inf	NA,inf	NA,0.22321	0.00015746	0.000305816
3	chr17:4669505:T:C	4669505	NA,C	NA,T	NA,1	NA,-inf	NA,inf	NA,0.334546	0.000157449	0.000305603
3	chr17:4898979:C:T	4898979	NA,T	NA,C	NA,1	NA,inf	NA,inf	NA,0.471673	0.000157444	0.000305739
3	chr17:4622073:A:G	4622073	NA,G	NA,A	NA,1	NA,-inf	NA,inf	NA,0.375326	0.000157145	0.000305188
3	chr17:4718408:T:C	4718408	NA,C	NA,T	NA,1	NA,-inf	NA,inf	NA,0.317585	0.000157143	0.000305002
3	chr17:4801868:C:T	4801868	NA,T	NA,C	NA,1	NA,-inf	NA,inf	NA,0.599517	0.000157077	0.000305115
3	chr17:4654692:A:C	4654692	NA,C	NA,A	NA,1	NA,-inf	NA,inf	NA,0.282795	0.000157002	0.000304941
3	chr17:4865001:C:T	4865001	NA,T	NA,C	NA,1	NA,inf	NA,inf	NA,0.442812	0.000156878	0.000304632
3	chr17:5382372:G:A	5382372	NA,A	NA,G	NA,1	NA,-inf	NA,inf	NA,0.427334	0.000156813	0.000304474
3	chr17:5326878:T:C	5326878	NA,C	NA,T	NA,1	NA,-inf	NA,inf	NA,0.314802	0.000156764	0.000305134
3	chr17:5265479:T:C	5265479	NA,C	NA,T	NA,1	NA,-inf	NA,inf	NA,0.175736	0.000156502	0.000303809
3	chr17:5042978:G:A	5042978	NA,A	NA,G	NA,1	NA,-inf	NA,inf	NA,0.0827808	0.00015618	0.000303592
3	chr17:4548911:G:A	4548911	NA,A	NA,G	NA,1	NA,inf	NA,inf	NA,0.195617	0.000156171	0.000303425
3	chr17:5233509:G:A	5233509	A,A	G,G	1,1	inf,inf	inf,inf	0.10574,1.60618	0.000156021	0.000298867
3	chr17:4834422:G:A	4834422	NA,A	NA,G	NA,1	NA,inf	NA,inf	NA,0.678637	0.000155713	0.00030237
3	chr17:4835614:G:A	4835614	A,A	G,G	1,1	inf,inf	inf,inf	1.71678,0.545148	0.000155686	0.000299359
3	chr17:4572289:G:A	4572289	A,A	G,G	1,1	-inf,inf	inf,inf	0.379598,1.4363	0.00015565	0.000301766
3	chr17:4883966:G:A	4883966	NA,A	NA,G	NA,1	NA,inf	NA,inf	NA,0.434678	0.00015563	0.000302209
3	chr17:4533905:C:A	4533905	NA,A	NA,C	NA,1	NA,inf	NA,inf	NA,0.229561	0.000155549	0.000302103
3	chr17:4657151:C:T	4657151	NA,T	NA,C	NA,1	NA,-inf	NA,inf	NA,0.553525	0.000155515	0.000302045
3	chr17:4563092:T:C	4563092	NA,C	NA,T	NA,1	NA,inf	NA,inf	NA,0.353082	0.000155509	0.000302042
3	chr17:5228176:C:A	5228176	NA,A	NA,C	NA,1	NA,-inf	NA,inf	NA,0.258853	0.000155441	0.000301488
3	chr17:4899850:G:A	4899850	NA,A	NA,G	NA,1	NA,-inf	NA,inf	NA,0.280879	0.000155306	0.000301633
3	chr17:4604002:A:G	4604002	G,NA	A,NA	1,NA	-inf,NA	inf,NA	0.687965,NA	0.000155271	0.000301629
3	chr17:5109888:C:T	5109888	NA,T	NA,C	NA,1	NA,-inf	NA,inf	NA,1.15236	0.000155158	0.000301299
3	chr17:4844048:G:A	4844048	NA,A	NA,G	NA,1	NA,inf	NA,inf	NA,0.477343	0.000154952	0.0003009
3	chr17:4958554:C:T	4958554	NA,T	NA,C	NA,1	NA,inf	NA,inf	NA,0.731982	0.00015488	0.000300692
3	chr17:4655706:A:G	4655706	NA,G	NA,A	NA,1	NA,-inf	NA,inf	NA,0.543429	0.000154845	0.000300742
3	chr17:5279270:C:T	5279270	NA,T	NA,C	NA,1	NA,-inf	NA,inf	NA,0.613219	0.000154823	0.000300331
3	chr17:4883486:G:A	4883486	A,NA	G,NA	1,NA	-inf,NA	inf,NA	0.43991,NA	0.000154605	0.00030114
3	chr17:5508558:C:T	5508558	NA,T	NA,C	NA,1	NA,-inf	NA,inf	NA,0.321542	0.000154567	0.000300075
3	chr17:4903330:TCTC:T	4903330	NA,T	NA,TCTC	NA,1	NA,-inf	NA,inf	NA,0.223673	0.000154536	0.000300142
3	chr17:4632019:G:A	4632019	A,NA	G,NA	1,NA	inf,NA	inf,NA	0.611902,NA	0.000154527	0.000299164
3	chr17:5337204:A:C	5337204	NA,C	NA,A	NA,1	NA,-inf	NA,inf	NA,0.202604	0.000154404	0.000299891
3	chr17:5357841:G:A	5357841	NA,A	NA,G	NA,1	NA,-inf	NA,inf	NA,0.202604	0.000154404	0.000299891
3	chr17:4652525:C:T	4652525	NA,T	NA,C	NA,1	NA,-inf	NA,inf	NA,0.323888	0.000154259	0.000299565
3	chr17:4757111:C:T	4757111	NA,T	NA,C	NA,1	NA,-inf	NA,inf	NA,0.304767	0.000154188	0.000299018
3	chr17:4983345:C:T	4983345	NA,T	NA,C	NA,1	NA,inf	NA,inf	NA,0.532149	0.000154181	0.000299519
3	chr17:5114403:T:G	5114403	G,G	T,T	1,1	inf,inf	inf,inf	0.827914,1.06528	0.000154109	0.000297599
3	chr17:4839036:C:T	4839036	NA,T	NA,C	NA,1	NA,inf	NA,inf	NA,0.46829	0.000153964	0.000298978
3	chr17:5371911:A:G	5371911	NA,G	NA,A	NA,1	NA,-inf	NA,inf	NA,0.253961	0.000153723	0.000298585
3	chr17:4651989:T:C	4651989	NA,C	NA,T	NA,1	NA,-inf	NA,inf	NA,0.319449	0.000153516	0.000298123
3	chr17:5179116:T:C	5179116	NA,C	NA,T	NA,1	NA,-inf	NA,inf	NA,0.246453	0.000153386	0.000298056
3	chr17:4540415:C:G	4540415	NA,G	NA,C	NA,1	NA,-inf	NA,inf	NA,0.356181	0.000153262	0.000297688
3	chr17:4708691:A:C	4708691	NA,C	NA,A	NA,1	NA,-inf	NA,inf	NA,0.289107	0.00015323	0.000297489
3	chr17:4780039:T:G	4780039	NA,G	NA,T	NA,1	NA,inf	NA,inf	NA,0.302875	0.000153161	0.00029792
3	chr17:5094240:T:G	5094240	NA,G	NA,T	NA,1	NA,-inf	NA,inf	NA,0.30375	0.000153062	0.000297232
3	chr17:4682735:CAATT:C	4682735	NA,C	NA,CAATT	NA,1	NA,inf	NA,inf	NA,0.243242	0.000153031	0.000297157
3	chr17:4553784:G:A	4553784	NA,A	NA,G	NA,1	NA,inf	NA,inf	NA,0.280724	0.000152996	0.000297194
3	chr17:5272014:C:T	5272014	NA,T	NA,C	NA,1	NA,inf	NA,inf	NA,0.126115	0.000152878	0.000296943
3	chr17:5525787:C:T	5525787	NA,T	NA,C	NA,1	NA,-inf	NA,inf	NA,0.359392	0.000152757	0.000296571
3	chr17:5057164:G:T	5057164	NA,T	NA,G	NA,1	NA,inf	NA,inf	NA,0.547764	0.000152639	0.000295681
3	chr17:4944663:G:A	4944663	A,NA	G,NA	1,NA	inf,NA	inf,NA	0.821864,NA	0.000152604	0.000295619
3	chr17:4991682:A:G	4991682	NA,G	NA,A	NA,1	NA,inf	NA,inf	NA,0.516041	0.000152535	0.000296168
3	chr17:5284977:A:T	5284977	NA,T	NA,A	NA,1	NA,inf	NA,inf	NA,0.00791631	0.000152487	0.000296166
3	chr17:4728301:C:T	4728301	NA,T	NA,C	NA,1	NA,inf	NA,inf	NA,0.296998	0.000152476	0.000296039
3	chr17:5070412:G:A	5070412	NA,A	NA,G	NA,1	NA,-inf	NA,inf	NA,0.185652	0.000151881	0.000294969
3	chr17:5317433:G:C	5317433	NA,C	NA,G	NA,1	NA,-inf	NA,inf	NA,0.189556	0.000151838	0.000294909
3	chr17:5111853:A:G	5111853	NA,G	NA,A	NA,1	NA,-inf	NA,inf	NA,1.11922	0.000151719	0.000294634
3	chr17:4620960:G:A	4620960	NA,A	NA,G	NA,1	NA,-inf	NA,inf	NA,0.348241	0.000151697	0.000294623
3	chr17:4826451:C:T	4826451	NA,T	NA,C	NA,1	NA,inf	NA,inf	NA,0.6082	0.000151654	0.000294502
3	chr17:5305103:T:G	5305103	NA,G	NA,T	NA,1	NA,inf	NA,inf	NA,0.127677	0.000151618	0.000294531
3	chr17:5272284:A:G	5272284	NA,G	NA,A	NA,1	NA,inf	NA,inf	NA,0.142067	0.000151566	0.000294426
3	chr17:4642278:C:T	4642278	NA,T	NA,C	NA,1	NA,-inf	NA,inf	NA,0.391399	0.000151481	0.000294208
3	chr17:5116505:C:G	5116505	G,NA	C,NA	1,NA	-inf,NA	inf,NA	0.360631,NA	0.000151424	0.000294298
3	chr17:5476932:G:A	5476932	NA,A	NA,G	NA,1	NA,-inf	NA,inf	NA,0.574024	0.000151416	0.000293693
3	chr17:5463143:T:C	5463143	NA,C	NA,T	NA,1	NA,inf	NA,inf	NA,0.27917	0.000151411	0.000294094
3	chr17:4753121:T:G	4753121	NA,G	NA,T	NA,1	NA,inf	NA,inf	NA,0.111154	0.000151343	0.000294005
3	chr17:4916628:G:A	4916628	NA,A	NA,G	NA,1	NA,-inf	NA,inf	NA,0.17986	0.000151342	0.000293884
3	chr17:4784335:G:A	4784335	A,NA	G,NA	1,NA	-inf,NA	inf,NA	0.839202,NA	0.000151151	0.000294321
3	chr17:4655656:G:A	4655656	NA,A	NA,G	NA,1	NA,-inf	NA,inf	NA,0.306509	0.000151029	0.000293295
3	chr17:5253127:T:G	5253127	NA,G	NA,T	NA,1	NA,inf	NA,inf	NA,1.20377	0.000150898	0.000292888
3	chr17:4931259:G:A	4931259	A,NA	G,NA	1,NA	inf,NA	inf,NA	0.848781,NA	0.000150881	0.000292364
3	chr17:5078893:A:G	5078893	NA,G	NA,A	NA,1	NA,-inf	NA,inf	NA,0.0545602	0.000150876	0.000293
3	chr17:4855914:C:T	4855914	NA,T	NA,C	NA,1	NA,-inf	NA,inf	NA,0.160142	0.000150812	0.000292931
3	chr17:4606875:G:A	4606875	NA,A	NA,G	NA,1	NA,-inf	NA,inf	NA,0.305295	0.000150672	0.000292579
3	chr17:5496241:C:T	5496241	NA,T	NA,C	NA,1	NA,inf	NA,inf	NA,0.0721833	0.00015049	0.000292273
3	chr17:5170134:AT:A	5170134	NA,A	NA,AT	NA,1	NA,-inf	NA,inf	NA,0.547825	0.000150476	0.00029155
3	chr17:5303091:G:T	5303091	T,NA	G,NA	1,NA	-inf,NA	inf,NA	1.29566,NA	0.000150402	0.000292108
3	chr17:5424658:A:G	5424658	NA,G	NA,A	NA,1	NA,-inf	NA,inf	NA,0.186649	0.00015034	0.000291991
3	chr17:4781376:T:C	4781376	NA,C	NA,T	NA,1	NA,inf	NA,inf	NA,0.278769	0.000150211	0.000292174
3	chr17:5143160:G:A	5143160	NA,A	NA,G	NA,1	NA,inf	NA,inf	NA,0.451883	0.000150019	0.00029132
3	chr17:5518588:A:T	5518588	NA,T	NA,A	NA,1	NA,-inf	NA,inf	NA,0.634368	0.000149994	0.000291033
3	chr17:4632519:G:A	4632519	NA,A	NA,G	NA,1	NA,-inf	NA,inf	NA,0.429315	0.000149984	0.000291268
3	chr17:4675635:T:C	4675635	NA,C	NA,T	NA,1	NA,-inf	NA,inf	NA,0.456628	0.000149981	0.000291316
3	chr17:4769435:C:A	4769435	NA,A	NA,C	NA,1	NA,inf	NA,inf	NA,0.420319	0.00014997	0.000291237
3	chr17:4654394:G:A	4654394	NA,A	NA,G	NA,1	NA,-inf	NA,inf	NA,0.4939	0.000149942	0.000291219
3	chr17:4929635:G:A	4929635	NA,A	NA,G	NA,1	NA,-inf	NA,inf	NA,0.0574418	0.000149876	0.000290971
3	chr17:5184999:T:C	5184999	NA,C	NA,T	NA,1	NA,-inf	NA,inf	NA,0.542145	0.000149831	0.000290309
3	chr17:5439971:A:G	5439971	NA,G	NA,A	NA,1	NA,-inf	NA,inf	NA,0.47295	0.000149728	0.000290819
3	chr17:4708107:C:T	4708107	NA,T	NA,C	NA,1	NA,inf	NA,inf	NA,0.356015	0.000149556	0.000290365
3	chr17:4637060:G:A	4637060	A,A	G,G	1,1	-inf,-inf	inf,inf	0.00728218,1.62111	0.000149503	0.000290399
3	chr17:4942813:GGTT:G	4942813	NA,G	NA,GGTT	NA,1	NA,-inf	NA,inf	NA,0.792274	0.000149495	0.000290363
3	chr17:4660190:C:T	4660190	NA,T	NA,C	NA,1	NA,-inf	NA,inf	NA,0.245761	0.000149481	0.000290326
3	chr17:5179250:G:A	5179250	NA,A	NA,G	NA,1	NA,-inf	NA,inf	NA,0.538936	0.000149469	0.00028961
3	chr17:5519056:A:G	5519056	NA,G	NA,A	NA,1	NA,-inf	NA,inf	NA,0.625902	0.000149464	0.000290024
3	chr17:5483605:A:G	5483605	NA,G	NA,A	NA,1	NA,-inf	NA,inf	NA,0.284331	0.000149456	0.000290318
3	chr17:5076191:G:A	5076191	NA,A	NA,G	NA,1	NA,inf	NA,inf	NA,0.659578	0.000149445	0.000290151
3	chr17:4577561:C:T	4577561	NA,T	NA,C	NA,1	NA,inf	NA,inf	NA,0.234057	0.000149421	0.000290216
3	chr17:4879349:A:G	4879349	G,NA	A,NA	1,NA	-inf,NA	inf,NA	0.434301,NA	0.000149343	0.000290987
3	chr17:5326099:A:G	5326099	G,NA	A,NA	1,NA	-inf,NA	inf,NA	1.28245,NA	0.000149337	0.000290038
3	chr17:5224978:G:T	5224978	NA,T	NA,G	NA,1	NA,-inf	NA,inf	NA,0.15688	0.000149221	0.00028983
3	chr17:5100803:C:T	5100803	T,T	C,C	1,1	inf,inf	inf,inf	0.843764,1.04469	0.000149184	0.000288028
3	chr17:5325658:TAGA:T	5325658	NA,T	NA,TAGA	NA,1	NA,inf	NA,inf	NA,0.118687	0.000149044	0.000289533
3	chr17:5225422:G:A	5225422	NA,A	NA,G	NA,1	NA,-inf	NA,inf	NA,0.155536	0.000148942	0.000289288
3	chr17:4851345:A:C	4851345	NA,C	NA,A	NA,1	NA,-inf	NA,inf	NA,0.58276	0.000148776	0.000288733
3	chr17:5050984:G:A	5050984	NA,A	NA,G	NA,1	NA,inf	NA,inf	NA,0.47553	0.000148709	0.00028879
3	chr17:5294746:T:C	5294746	NA,C	NA,T	NA,1	NA,inf	NA,inf	NA,0.106785	0.000148509	0.000288239
3	chr17:4649614:T:C	4649614	NA,C	NA,T	NA,1	NA,-inf	NA,inf	NA,0.482148	0.000148412	0.000288244
3	chr17:4723229:A:G	4723229	G,NA	A,NA	1,NA	inf,NA	inf,NA	0.62893,NA	0.000147964	0.000286793
3	chr17:5298677:A:G	5298677	NA,G	NA,A	NA,1	NA,-inf	NA,inf	NA,0.158332	0.000147918	0.000286661
3	chr17:5138682:A:T	5138682	T,NA	A,NA	1,NA	-inf,NA	inf,NA	0.541087,NA	0.000147907	0.000287057
3	chr17:5085738:T:C	5085738	NA,C	NA,T	NA,1	NA,inf	NA,inf	NA,0.453801	0.000147817	0.000287052
3	chr17:4655757:T:C	4655757	NA,C	NA,T	NA,1	NA,-inf	NA,inf	NA,0.495082	0.000147814	0.000287088
3	chr17:5174680:C:A	5174680	NA,A	NA,C	NA,1	NA,-inf	NA,inf	NA,0.525164	0.000147465	0.00028575
3	chr17:4917904:T:TGG	4917904	NA,TGG	NA,T	NA,1	NA,inf	NA,inf	NA,0.92868	0.000147439	0.000286166
3	chr17:5435800:T:C	5435800	NA,C	NA,T	NA,1	NA,inf	NA,inf	NA,0.0933075	0.000147377	0.000286169
3	chr17:5206192:C:T	5206192	NA,T	NA,C	NA,1	NA,inf	NA,inf	NA,0.621254	0.000147343	0.000286034
3	chr17:5084973:A:G	5084973	NA,G	NA,A	NA,1	NA,-inf	NA,inf	NA,0.199427	0.000147287	0.000286047
3	chr17:5400510:A:AC	5400510	AC,NA	A,NA	1,NA	inf,NA	inf,NA	0.760493,NA	0.000147151	0.000285973
3	chr17:5050461:G:A	5050461	A,A	G,G	1,1	-inf,-inf	inf,inf	9.12403,0.0530655	0.000147134	0.000289394
3	chr17:4604442:G:C	4604442	NA,C	NA,G	NA,1	NA,inf	NA,inf	NA,0.196277	0.000147068	0.000285656
3	chr17:5400502:A:AC	5400502	AC,NA	A,NA	1,NA	inf,NA	inf,NA	0.759673,NA	0.00014705	0.00028578
3	chr17:5165502:G:A	5165502	NA,A	NA,G	NA,1	NA,-inf	NA,inf	NA,0.523913	0.000147049	0.000284947
3	chr17:5367773:G:A	5367773	NA,A	NA,G	NA,1	NA,-inf	NA,inf	NA,0.273726	0.000147002	0.000285648
3	chr17:4545501:C:T	4545501	NA,T	NA,C	NA,1	NA,inf	NA,inf	NA,0.154295	0.000146895	0.000285377
3	chr17:4762381:G:C	4762381	NA,C	NA,G	NA,1	NA,inf	NA,inf	NA,0.0807204	0.000146891	0.000285325
3	chr17:5026820:G:A	5026820	A,A	G,G	1,1	-inf,-inf	inf,inf	12.2709,1.32903	0.000146875	0.00029377
3	chr17:4729225:A:T	4729225	NA,T	NA,A	NA,1	NA,inf	NA,inf	NA,0.255743	0.000146809	0.000285046
3	chr17:4550471:C:T	4550471	NA,T	NA,C	NA,1	NA,inf	NA,inf	NA,0.259306	0.000146667	0.000284836
3	chr17:5248314:G:A	5248314	A,A	G,G	1,1	-inf,-inf	inf,inf	0.586081,1.49325	0.00014664	0.000284632
3	chr17:4970478:C:T	4970478	NA,T	NA,C	NA,1	NA,-inf	NA,inf	NA,0.16276	0.000146526	0.000284598
3	chr17:4599092:A:G	4599092	NA,G	NA,A	NA,1	NA,-inf	NA,inf	NA,0.281244	0.000146495	0.000284472
3	chr17:4752687:G:A	4752687	A,NA	G,NA	1,NA	-inf,NA	inf,NA	0.556904,NA	0.000146468	0.000284859
3	chr17:4541555:C:T	4541555	NA,T	NA,C	NA,1	NA,-inf	NA,inf	NA,0.401064	0.000146404	0.000284299
3	chr17:5213813:A:C	5213813	NA,C	NA,A	NA,1	NA,inf	NA,inf	NA,0.0841246	0.000146369	0.000284214
3	chr17:4868488:A:G	4868488	NA,G	NA,A	NA,1	NA,-inf	NA,inf	NA,0.445321	0.000146298	0.000284157
3	chr17:4896258:C:T	4896258	NA,T	NA,C	NA,1	NA,inf	NA,inf	NA,0.433807	0.000146277	0.000284075
3	chr17:5179110:G:A	5179110	NA,A	NA,G	NA,1	NA,-inf	NA,inf	NA,0.127298	0.000146268	0.000284057
3	chr17:4701761:C:T	4701761	NA,T	NA,C	NA,1	NA,inf	NA,inf	NA,0.250824	0.000146266	0.000284066
3	chr17:5278576:T:C	5278576	NA,C	NA,T	NA,1	NA,-inf	NA,inf	NA,0.484683	0.000146229	0.000284028
3	chr17:4643446:G:A	4643446	NA,A	NA,G	NA,1	NA,inf	NA,inf	NA,0.333215	0.000146141	0.000283882
3	chr17:5493367:G:A	5493367	NA,A	NA,G	NA,1	NA,-inf	NA,inf	NA,0.427518	0.000146092	0.000283743
3	chr17:4643605:G:T	4643605	NA,T	NA,G	NA,1	NA,inf	NA,inf	NA,0.334834	0.000145949	0.000283511
3	chr17:5505585:A:G	5505585	NA,G	NA,A	NA,1	NA,inf	NA,inf	NA,0.0829402	0.000145877	0.000283399
3	chr17:5498565:G:A	5498565	NA,A	NA,G	NA,1	NA,-inf	NA,inf	NA,0.202659	0.000145767	0.000282447
3	chr17:4548021:G:A	4548021	NA,A	NA,G	NA,1	NA,inf	NA,inf	NA,0.149171	0.000145745	0.000283151
3	chr17:5321492:C:T	5321492	NA,T	NA,C	NA,1	NA,-inf	NA,inf	NA,0.145287	0.000145535	0.000282069
3	chr17:5084367:T:C	5084367	NA,C	NA,T	NA,1	NA,inf	NA,inf	NA,0.496925	0.000145525	0.000282625
3	chr17:5043622:C:T	5043622	NA,T	NA,C	NA,1	NA,inf	NA,inf	NA,0.700318	0.000145517	0.000282111
3	chr17:4571099:T:G	4571099	NA,G	NA,T	NA,1	NA,-inf	NA,inf	NA,0.312228	0.000145357	0.000282249
3	chr17:5334063:T:C	5334063	NA,C	NA,T	NA,1	NA,inf	NA,inf	NA,0.100822	0.000145341	0.000282347
3	chr17:5295276:A:G	5295276	NA,G	NA,A	NA,1	NA,-inf	NA,inf	NA,0.143884	0.000145327	0.000281668
3	chr17:5214656:C:T	5214656	NA,T	NA,C	NA,1	NA,inf	NA,inf	NA,0.0821018	0.000145321	0.000282181
3	chr17:5461341:C:T	5461341	NA,T	NA,C	NA,1	NA,inf	NA,inf	NA,0.194017	0.000145306	0.000282232
3	chr17:5017579:T:C	5017579	NA,C	NA,T	NA,1	NA,inf	NA,inf	NA,0.881753	0.000145241	0.00028188
3	chr17:5493547:T:C	5493547	NA,C	NA,T	NA,1	NA,-inf	NA,inf	NA,0.209341	0.000145215	0.000281422
3	chr17:5523317:T:A	5523317	NA,A	NA,T	NA,1	NA,-inf	NA,inf	NA,0.589002	0.000145198	0.000281765
3	chr17:4849540:GCTAACTCTTGC:G	4849540	G,NA	GCTAACTCTTGC,NA	1,NA	-inf,NA	inf,NA	0.818064,NA	0.000145178	0.000281042
3	chr17:5204512:G:A	5204512	NA,A	NA,G	NA,1	NA,-inf	NA,inf	NA,0.41654	0.000145178	0.00028134
3	chr17:4624612:A:G	4624612	NA,G	NA,A	NA,1	NA,inf	NA,inf	NA,0.262915	0.000145168	0.000281925
3	chr17:4759526:C:T	4759526	NA,T	NA,C	NA,1	NA,inf	NA,inf	NA,0.280474	0.000145153	0.000282102
3	chr17:4617804:A:G	4617804	NA,G	NA,A	NA,1	NA,-inf	NA,inf	NA,0.299918	0.000145111	0.000281702
3	chr17:5068306:C:T	5068306	NA,T	NA,C	NA,1	NA,-inf	NA,inf	NA,0.0476843	0.000144974	0.000281097
3	chr17:4608896:G:A	4608896	NA,A	NA,G	NA,1	NA,-inf	NA,inf	NA,0.265491	0.000144732	0.000281055
3	chr17:4526914:T:C	4526914	NA,C	NA,T	NA,1	NA,-inf	NA,inf	NA,0.227099	0.00014463	0.000280893
3	chr17:5232833:C:T	5232833	NA,T	NA,C	NA,1	NA,-inf	NA,inf	NA,0.390282	0.00014463	0.000280796
3	chr17:4763216:T:C	4763216	NA,C	NA,T	NA,1	NA,-inf	NA,inf	NA,0.401993	0.000144577	0.000280825
3	chr17:4760859:C:T	4760859	NA,T	NA,C	NA,1	NA,inf	NA,inf	NA,0.319013	0.000144551	0.000280708
3	chr17:5230074:G:A	5230074	NA,A	NA,G	NA,1	NA,inf	NA,inf	NA,0.0810366	0.000144531	0.000280645
3	chr17:4632632:G:A	4632632	NA,A	NA,G	NA,1	NA,-inf	NA,inf	NA,0.295364	0.000144525	0.000280698
3	chr17:4783045:T:G	4783045	NA,G	NA,T	NA,1	NA,-inf	NA,inf	NA,0.0796379	0.000144504	0.000280651
3	chr17:4919303:C:T	4919303	NA,T	NA,C	NA,1	NA,-inf	NA,inf	NA,0.0861539	0.000144497	0.000280705
3	chr17:5035635:C:T	5035635	NA,T	NA,C	NA,1	NA,inf	NA,inf	NA,0.221344	0.000144432	0.000280498
3	chr17:5442131:C:G	5442131	NA,G	NA,C	NA,1	NA,inf	NA,inf	NA,0.336655	0.000144396	0.000280433
3	chr17:4647936:A:C	4647936	NA,C	NA,A	NA,1	NA,-inf	NA,inf	NA,0.452408	0.000144395	0.000280445
3	chr17:4984836:T:G	4984836	NA,G	NA,T	NA,1	NA,-inf	NA,inf	NA,1.18017	0.00014424	0.000279986
3	chr17:5068061:G:A	5068061	NA,A	NA,G	NA,1	NA,-inf	NA,inf	NA,0.0436349	0.000144163	0.000279534
3	chr17:4994015:G:A	4994015	NA,A	NA,G	NA,1	NA,inf	NA,inf	NA,0.421753	0.000144152	0.000279924
3	chr17:4633885:A:G	4633885	NA,G	NA,A	NA,1	NA,-inf	NA,inf	NA,0.546728	0.000144136	0.000279573
3	chr17:4661344:C:CA	4661344	NA,CA	NA,C	NA,1	NA,-inf	NA,inf	NA,0.273848	0.000144008	0.000279658
3	chr17:4915703:G:A	4915703	NA,A	NA,G	NA,1	NA,inf	NA,inf	NA,0.372435	0.000143951	0.000279549
3	chr17:5056280:C:A	5056280	NA,A	NA,C	NA,1	NA,inf	NA,inf	NA,0.481032	0.000143936	0.00027893
3	chr17:4757932:C:T	4757932	NA,T	NA,C	NA,1	NA,-inf	NA,inf	NA,0.363028	0.000143907	0.00027953
3	chr17:5068619:ATAAAT:A	5068619	NA,A	NA,ATAAAT	NA,1	NA,-inf	NA,inf	NA,0.0426181	0.00014384	0.000278909
3	chr17:5097726:C:T	5097726	NA,T	NA,C	NA,1	NA,-inf	NA,inf	NA,0.215787	0.000143826	0.000279325
3	chr17:5291539:C:T	5291539	NA,T	NA,C	NA,1	NA,-inf	NA,inf	NA,0.525028	0.00014374	0.000278899
3	chr17:5325766:C:T	5325766	NA,T	NA,C	NA,1	NA,-inf	NA,inf	NA,0.148909	0.000143725	0.00027915
3	chr17:4719061:G:A	4719061	NA,A	NA,G	NA,1	NA,-inf	NA,inf	NA,0.214333	0.000143718	0.000278975
3	chr17:5114198:C:T	5114198	T,T	C,C	1,1	inf,inf	inf,inf	0.818361,1.03412	0.000143711	0.00027754
3	chr17:4612832:G:A	4612832	NA,A	NA,G	NA,1	NA,-inf	NA,inf	NA,0.253343	0.000143592	0.000278912
3	chr17:5466061:C:G	5466061	NA,G	NA,C	NA,1	NA,inf	NA,inf	NA,0.184776	0.000143515	0.000278756
3	chr17:4990377:C:T	4990377	NA,T	NA,C	NA,1	NA,inf	NA,inf	NA,0.501984	0.000143462	0.000278564
3	chr17:4655549:A:G	4655549	NA,G	NA,A	NA,1	NA,-inf	NA,inf	NA,0.462131	0.000143421	0.000278557
3	chr17:4534882:A:G	4534882	NA,G	NA,A	NA,1	NA,inf	NA,inf	NA,0.253703	0.000143295	0.000278309
3	chr17:5452947:G:A	5452947	A,NA	G,NA	1,NA	inf,NA	inf,NA	0.731816,NA	0.000143249	0.000279099
3	chr17:4578353:A:G	4578353	NA,G	NA,A	NA,1	NA,inf	NA,inf	NA,0.279262	0.000143245	0.000278229
3	chr17:5045428:G:A	5045428	NA,A	NA,G	NA,1	NA,inf	NA,inf	NA,0.416566	0.000143237	0.000278379
3	chr17:5246715:T:G	5246715	NA,G	NA,T	NA,1	NA,inf	NA,inf	NA,0.205621	0.000143139	0.00027794
3	chr17:5312992:C:T	5312992	NA,T	NA,C	NA,1	NA,-inf	NA,inf	NA,0.132861	0.000143137	0.000277448
3	chr17:4937318:C:T	4937318	NA,T	NA,C	NA,1	NA,-inf	NA,inf	NA,1.06533	0.000143092	0.000277762
3	chr17:5255942:T:C	5255942	NA,C	NA,T	NA,1	NA,inf	NA,inf	NA,1.14936	0.000143041	0.000277662
3	chr17:4751267:GT:G	4751267	NA,G	NA,GT	NA,1	NA,inf	NA,inf	NA,0.0686985	0.000142904	0.000277604
3	chr17:4628587:T:C	4628587	C,C	T,T	1,1	-inf,-inf	inf,inf	1.37887,0.280487	0.000142831	0.000278075
3	chr17:4662416:T:A	4662416	NA,A	NA,T	NA,1	NA,-inf	NA,inf	NA,0.271441	0.000142826	0.000277361
3	chr17:4809087:A:G	4809087	NA,G	NA,A	NA,1	NA,inf	NA,inf	NA,0.162651	0.000142801	0.00027747
3	chr17:4974618:C:T	4974618	NA,T	NA,C	NA,1	NA,inf	NA,inf	NA,0.499067	0.00014279	0.000277261
3	chr17:5089662:C:A	5089662	NA,A	NA,C	NA,1	NA,inf	NA,inf	NA,0.5747	0.000142751	0.000277181
3	chr17:4650764:C:T	4650764	NA,T	NA,C	NA,1	NA,-inf	NA,inf	NA,0.439999	0.000142717	0.000277188
3	chr17:4993486:T:A	4993486	NA,A	NA,T	NA,1	NA,inf	NA,inf	NA,0.496733	0.000142653	0.000276995
3	chr17:5507694:C:T	5507694	NA,T	NA,C	NA,1	NA,-inf	NA,inf	NA,0.379065	0.000142569	0.000276912
3	chr17:4552282:C:T	4552282	NA,T	NA,C	NA,1	NA,-inf	NA,inf	NA,0.284118	0.000142527	0.000276735
3	chr17:5427757:G:C	5427757	NA,C	NA,G	NA,1	NA,inf	NA,inf	NA,0.127878	0.000142461	0.000276654
3	chr17:4599015:T:G	4599015	G,G	T,T	1,1	inf,-inf	inf,inf	1.3414,0.453155	0.000142378	0.000277126
3	chr17:4822188:C:CA	4822188	NA,CA	NA,C	NA,1	NA,-inf	NA,inf	NA,0.0458688	0.000142356	0.000276461
3	chr17:5055504:AC:A	5055504	NA,A	NA,AC	NA,1	NA,inf	NA,inf	NA,0.364736	0.000142307	0.00027634
3	chr17:5496677:T:A	5496677	NA,A	NA,T	NA,1	NA,-inf	NA,inf	NA,0.402092	0.000142307	0.000276388
3	chr17:5008743:G:C	5008743	NA,C	NA,G	NA,1	NA,inf	NA,inf	NA,0.498565	0.000142268	0.00027627
3	chr17:5255936:T:C	5255936	NA,C	NA,T	NA,1	NA,inf	NA,inf	NA,1.14272	0.000142241	0.000276111
3	chr17:5096092:T:G	5096092	NA,G	NA,T	NA,1	NA,-inf	NA,inf	NA,0.228108	0.000142215	0.0002762
3	chr17:4572670:C:T	4572670	NA,T	NA,C	NA,1	NA,-inf	NA,inf	NA,0.291734	0.000142173	0.000276066
3	chr17:4681528:G:A	4681528	NA,A	NA,G	NA,1	NA,inf	NA,inf	NA,0.274776	0.000142146	0.000276081
3	chr17:5347231:G:A	5347231	NA,A	NA,G	NA,1	NA,-inf	NA,inf	NA,0.0347915	0.000142104	0.000275989
3	chr17:4650360:C:T	4650360	NA,T	NA,C	NA,1	NA,-inf	NA,inf	NA,0.436825	0.000142085	0.000275959
3	chr17:5520711:T:G	5520711	NA,G	NA,T	NA,1	NA,inf	NA,inf	NA,0.313371	0.000141791	0.000275331
3	chr17:5261466:G:A	5261466	NA,A	NA,G	NA,1	NA,-inf	NA,inf	NA,0.129573	0.000141766	0.000275346
3	chr17:4588777:C:T	4588777	NA,T	NA,C	NA,1	NA,inf	NA,inf	NA,0.234172	0.000141719	0.000275244
3	chr17:5449467:C:T	5449467	NA,T	NA,C	NA,1	NA,-inf	NA,inf	NA,0.185472	0.000141631	0.000274446
3	chr17:4846728:C:T	4846728	NA,T	NA,C	NA,1	NA,inf	NA,inf	NA,0.371586	0.000141568	0.000274997
3	chr17:5435773:T:A	5435773	NA,A	NA,T	NA,1	NA,inf	NA,inf	NA,0.0688741	0.000141513	0.000274793
3	chr17:4660898:G:A	4660898	NA,A	NA,G	NA,1	NA,-inf	NA,inf	NA,0.256891	0.000141503	0.000274796
3	chr17:4758478:G:A	4758478	NA,A	NA,G	NA,1	NA,inf	NA,inf	NA,0.307991	0.000141443	0.00027468
3	chr17:4657979:A:G	4657979	NA,G	NA,A	NA,1	NA,-inf	NA,inf	NA,0.267889	0.000141403	0.000274602
3	chr17:4661955:G:A	4661955	NA,A	NA,G	NA,1	NA,-inf	NA,inf	NA,0.256628	0.000141331	0.000274462
3	chr17:4906321:A:G	4906321	G,G	A,A	1,1	inf,inf	inf,inf	1.9079,0.348876	0.000141327	0.000271597
3	chr17:5254252:T:A	5254252	NA,A	NA,T	NA,1	NA,inf	NA,inf	NA,1.12888	0.000141309	0.000274306
3	chr17:4964545:T:C	4964545	NA,C	NA,T	NA,1	NA,-inf	NA,inf	NA,0.346378	0.000141299	0.000274481
3	chr17:4789870:G:A	4789870	NA,A	NA,G	NA,1	NA,-inf	NA,inf	NA,0.529388	0.000141247	0.000274251
3	chr17:4599935:A:C	4599935	C,NA	A,NA	1,NA	-inf,NA	inf,NA	0.704051,NA	0.000141206	0.000274949
3	chr17:4661711:A:C	4661711	NA,C	NA,A	NA,1	NA,-inf	NA,inf	NA,0.255643	0.00014118	0.000274167
3	chr17:4821959:A:T	4821959	NA,T	NA,A	NA,1	NA,inf	NA,inf	NA,0.532584	0.000141123	0.000274055
3	chr17:4662468:A:T	4662468	NA,T	NA,A	NA,1	NA,-inf	NA,inf	NA,0.25519	0.000141113	0.000274039
3	chr17:4662605:C:T	4662605	NA,T	NA,C	NA,1	NA,-inf	NA,inf	NA,0.255098	0.000141097	0.000274006
3	chr17:5107640:G:C	5107640	NA,C	NA,G	NA,1	NA,inf	NA,inf	NA,0.368193	0.000141087	0.000273971
3	chr17:5254185:A:G	5254185	NA,G	NA,A	NA,1	NA,inf	NA,inf	NA,1.12631	0.00014103	0.000273765
3	chr17:4661728:T:TATC	4661728	NA,TATC	NA,T	NA,1	NA,-inf	NA,inf	NA,0.254527	0.000141015	0.000273847
3	chr17:5027118:GTTTA:G	5027118	NA,G	NA,GTTTA	NA,1	NA,inf	NA,inf	NA,0.38584	0.00014101	0.000273935
3	chr17:5480689:A:G	5480689	NA,G	NA,A	NA,1	NA,-inf	NA,inf	NA,0.40207	0.000140995	0.000273849
3	chr17:5109992:C:T	5109992	NA,T	NA,C	NA,1	NA,inf	NA,inf	NA,0.0411632	0.000140942	0.00027403
3	chr17:4561696:G:A	4561696	NA,A	NA,G	NA,1	NA,-inf	NA,inf	NA,0.300128	0.000140869	0.000273539
3	chr17:4552953:G:C	4552953	NA,C	NA,G	NA,1	NA,inf	NA,inf	NA,0.215016	0.000140846	0.000273594
3	chr17:4759558:G:A	4759558	A,NA	G,NA	1,NA	-inf,NA	inf,NA	0.44369,NA	0.000140823	0.000269938
3	chr17:5327114:G:A	5327114	NA,A	NA,G	NA,1	NA,inf	NA,inf	NA,0.0775402	0.00014082	0.00027356
3	chr17:4862986:A:G	4862986	NA,G	NA,A	NA,1	NA,-inf	NA,inf	NA,0.60659	0.000140722	0.000273162
3	chr17:5028805:TTTA:T	5028805	NA,T	NA,TTTA	NA,1	NA,-inf	NA,inf	NA,0.286571	0.000140665	0.000273245
3	chr17:5295452:T:C	5295452	C,NA	T,NA	1,NA	-inf,NA	inf,NA	1.23379,NA	0.000140653	0.000273178
3	chr17:5266072:A:G	5266072	NA,G	NA,A	NA,1	NA,inf	NA,inf	NA,0.346463	0.000140488	0.000272622
3	chr17:5521616:C:T	5521616	NA,T	NA,C	NA,1	NA,inf	NA,inf	NA,0.302323	0.000140308	0.000272455
3	chr17:4848180:A:G	4848180	NA,G	NA,A	NA,1	NA,inf	NA,inf	NA,0.3623	0.000140293	0.000272519
3	chr17:4829665:T:TTTTTG	4829665	TTTTTG,TTTTTG	T,T	1,1	inf,inf	inf,inf	2.93719,0.288834	0.000140196	0.000312723
3	chr17:4808974:G:A	4808974	NA,A	NA,G	NA,1	NA,-inf	NA,inf	NA,0.624302	0.000140142	0.00027208
3	chr17:4653474:T:TGCA	4653474	NA,TGCA	NA,T	NA,1	NA,-inf	NA,inf	NA,0.420006	0.000140087	0.000272079
3	chr17:5272547:C:T	5272547	NA,T	NA,C	NA,1	NA,-inf	NA,inf	NA,0.499781	0.000139984	0.000271635
3	chr17:5060287:T:C	5060287	NA,C	NA,T	NA,1	NA,inf	NA,inf	NA,0.357475	0.000139962	0.0002719
3	chr17:4650626:A:T	4650626	NA,T	NA,A	NA,1	NA,-inf	NA,inf	NA,0.41839	0.000139959	0.00027183
3	chr17:4915091:C:T	4915091	NA,T	NA,C	NA,1	NA,-inf	NA,inf	NA,0.470935	0.000139941	0.000271688
3	chr17:5218812:C:T	5218812	NA,T	NA,C	NA,1	NA,inf	NA,inf	NA,0.0544508	0.000139912	0.000271684
3	chr17:5518811:A:T	5518811	NA,T	NA,A	NA,1	NA,-inf	NA,inf	NA,0.544056	0.000139907	0.000271521
3	chr17:5452634:C:T	5452634	T,NA	C,NA	1,NA	inf,NA	inf,NA	0.715502,NA	0.00013987	0.000272494
3	chr17:5122083:T:C	5122083	NA,C	NA,T	NA,1	NA,inf	NA,inf	NA,0.10435	0.000139858	0.000271574
3	chr17:4597092:G:A	4597092	A,NA	G,NA	1,NA	-inf,NA	inf,NA	0.623171,NA	0.000139852	0.000270678
3	chr17:4882552:T:A	4882552	NA,A	NA,T	NA,1	NA,-inf	NA,inf	NA,0.79372	0.00013983	0.000271439
3	chr17:4532719:A:G	4532719	NA,G	NA,A	NA,1	NA,inf	NA,inf	NA,0.24871	0.000139826	0.000271567
3	chr17:4653312:T:C	4653312	NA,C	NA,T	NA,1	NA,-inf	NA,inf	NA,0.418117	0.000139822	0.000271565
3	chr17:5406868:G:A	5406868	NA,A	NA,G	NA,1	NA,inf	NA,inf	NA,0.0691736	0.000139764	0.000271499
3	chr17:4627942:A:G	4627942	NA,G	NA,A	NA,1	NA,inf	NA,inf	NA,0.223722	0.000139757	0.000271417
3	chr17:4654028:A:C	4654028	NA,C	NA,A	NA,1	NA,-inf	NA,inf	NA,0.41732	0.000139748	0.000271421
3	chr17:4650696:A:G	4650696	NA,G	NA,A	NA,1	NA,-inf	NA,inf	NA,0.416334	0.000139715	0.000271356
3	chr17:5453317:A:C	5453317	NA,C	NA,A	NA,1	NA,-inf	NA,inf	NA,0.236513	0.000139688	0.000271293
3	chr17:5366016:T:A	5366016	NA,A	NA,T	NA,1	NA,-inf	NA,inf	NA,0.284654	0.000139622	0.000271124
3	chr17:5254808:C:T	5254808	NA,T	NA,C	NA,1	NA,inf	NA,inf	NA,1.11218	0.000139592	0.000270979
3	chr17:5264254:C:T	5264254	NA,T	NA,C	NA,1	NA,-inf	NA,inf	NA,0.230292	0.000139566	0.000270843
3	chr17:4607394:G:A	4607394	NA,A	NA,G	NA,1	NA,inf	NA,inf	NA,0.240573	0.000139564	0.000271083
3	chr17:5071758:G:A	5071758	A,A	G,G	1,1	inf,-inf	inf,inf	0.940296,0.746694	0.000139553	0.000266045
3	chr17:4895607:C:G	4895607	NA,G	NA,C	NA,1	NA,inf	NA,inf	NA,0.334166	0.000139491	0.000270882
3	chr17:5254065:A:G	5254065	NA,G	NA,A	NA,1	NA,inf	NA,inf	NA,1.10885	0.000139476	0.000270753
3	chr17:5216631:A:G	5216631	NA,G	NA,A	NA,1	NA,inf	NA,inf	NA,0.0548051	0.000139433	0.000270753
3	chr17:4647600:TAAAAAC:T	4647600	NA,T	NA,TAAAAAC	NA,1	NA,-inf	NA,inf	NA,0.41716	0.000139376	0.000270697
3	chr17:4597693:C:T	4597693	NA,T	NA,C	NA,1	NA,inf	NA,inf	NA,0.179883	0.000139302	0.000270579
3	chr17:4651014:G:A	4651014	NA,A	NA,G	NA,1	NA,-inf	NA,inf	NA,0.412856	0.000139296	0.000270543
3	chr17:4559728:G:A	4559728	A,A	G,G	1,1	-inf,inf	inf,inf	0.802049,0.975577	0.000139295	0.000270399
3	chr17:4650581:T:C	4650581	NA,C	NA,T	NA,1	NA,-inf	NA,inf	NA,0.419082	0.00013926	0.000270473
3	chr17:4729076:C:T	4729076	NA,T	NA,C	NA,1	NA,inf	NA,inf	NA,0.368855	0.000139224	0.000270388
3	chr17:4909846:G:A	4909846	NA,A	NA,G	NA,1	NA,-inf	NA,inf	NA,0.1752	0.000139141	0.000270267
3	chr17:4661832:A:G	4661832	NA,G	NA,A	NA,1	NA,-inf	NA,inf	NA,0.241538	0.000139122	0.000270174
3	chr17:4661976:T:C	4661976	NA,C	NA,T	NA,1	NA,-inf	NA,inf	NA,0.24271	0.000139088	0.000270108
3	chr17:5234154:C:T	5234154	NA,T	NA,C	NA,1	NA,inf	NA,inf	NA,0.138369	0.000139083	0.000270048
3	chr17:5232792:C:T	5232792	NA,T	NA,C	NA,1	NA,-inf	NA,inf	NA,0.346787	0.000138996	0.000269868
3	chr17:5289436:A:T	5289436	NA,T	NA,A	NA,1	NA,inf	NA,inf	NA,0.339742	0.000138993	0.000269917
3	chr17:5450952:T:G	5450952	NA,G	NA,T	NA,1	NA,-inf	NA,inf	NA,0.18009	0.000138927	0.000269836
3	chr17:5269104:C:G	5269104	NA,G	NA,C	NA,1	NA,inf	NA,inf	NA,0.279521	0.000138899	0.000269736
3	chr17:4661452:A:G	4661452	NA,G	NA,A	NA,1	NA,-inf	NA,inf	NA,0.239432	0.000138836	0.000269619
3	chr17:5270435:G:A	5270435	NA,A	NA,G	NA,1	NA,-inf	NA,inf	NA,0.396403	0.000138825	0.000269649
3	chr17:5250348:G:A	5250348	A,A	G,G	1,1	-inf,-inf	inf,inf	0.49014,1.25419	0.000138752	0.00026919
3	chr17:4653336:A:ATGCCT	4653336	NA,ATGCCT	NA,A	NA,1	NA,-inf	NA,inf	NA,0.408745	0.000138738	0.000269459
3	chr17:4665103:G:C	4665103	NA,C	NA,G	NA,1	NA,-inf	NA,inf	NA,0.243833	0.000138721	0.000269394
3	chr17:5254739:T:C	5254739	NA,C	NA,T	NA,1	NA,inf	NA,inf	NA,1.10135	0.00013872	0.000269289
3	chr17:4608547:C:T	4608547	NA,T	NA,C	NA,1	NA,inf	NA,inf	NA,0.187078	0.000138689	0.000269394
3	chr17:4909795:A:G	4909795	NA,G	NA,A	NA,1	NA,-inf	NA,inf	NA,0.541507	0.000138683	0.000269228
3	chr17:5500282:C:A	5500282	NA,A	NA,C	NA,1	NA,-inf	NA,inf	NA,0.490145	0.000138675	0.000269097
3	chr17:5254690:T:A	5254690	NA,A	NA,T	NA,1	NA,inf	NA,inf	NA,1.10072	0.000138648	0.000269148
3	chr17:5082027:C:A	5082027	NA,A	NA,C	NA,1	NA,-inf	NA,inf	NA,0.89877	0.000138536	0.000268931
3	chr17:4907267:C:G	4907267	NA,G	NA,C	NA,1	NA,-inf	NA,inf	NA,0.292994	0.000138467	0.000268883
3	chr17:4783655:T:C	4783655	NA,C	NA,T	NA,1	NA,-inf	NA,inf	NA,0.172782	0.000138446	0.000268863
3	chr17:5257037:A:G	5257037	NA,G	NA,A	NA,1	NA,inf	NA,inf	NA,1.09673	0.000138442	0.00026875
3	chr17:5423647:T:G	5423647	NA,G	NA,T	NA,1	NA,-inf	NA,inf	NA,0.437396	0.00013844	0.000268938
3	chr17:5254520:A:G	5254520	NA,G	NA,A	NA,1	NA,inf	NA,inf	NA,1.09764	0.000138412	0.000268691
3	chr17:4804836:G:A	4804836	NA,A	NA,G	NA,1	NA,-inf	NA,inf	NA,0.158982	0.00013833	0.000268618
3	chr17:4687190:C:G	4687190	NA,G	NA,C	NA,1	NA,inf	NA,inf	NA,0.25482	0.000138268	0.000268542
3	chr17:5384062:A:G	5384062	NA,G	NA,A	NA,1	NA,-inf	NA,inf	NA,0.10353	0.000138257	0.000268056
3	chr17:4652724:A:G	4652724	NA,G	NA,A	NA,1	NA,-inf	NA,inf	NA,0.408321	0.000138247	0.000268505
3	chr17:5358226:C:T	5358226	NA,T	NA,C	NA,1	NA,inf	NA,inf	NA,0.0631668	0.000138022	0.000268122
3	chr17:5255518:A:G	5255518	NA,G	NA,A	NA,1	NA,inf	NA,inf	NA,1.0925	0.000138018	0.000267927
3	chr17:4845893:T:C	4845893	NA,C	NA,T	NA,1	NA,inf	NA,inf	NA,0.350151	0.000137975	0.000268014
3	chr17:5172271:C:T	5172271	NA,T	NA,C	NA,1	NA,inf	NA,inf	NA,0.538415	0.000137968	0.000267857
3	chr17:4779509:A:G	4779509	NA,G	NA,A	NA,1	NA,inf	NA,inf	NA,0.244226	0.000137942	0.000268231
3	chr17:4984179:C:T	4984179	NA,T	NA,C	NA,1	NA,-inf	NA,inf	NA,1.01285	0.000137917	0.000267732
3	chr17:5304875:C:G	5304875	NA,G	NA,C	NA,1	NA,-inf	NA,inf	NA,0.47126	0.000137906	0.000267613
3	chr17:5254297:A:G	5254297	NA,G	NA,A	NA,1	NA,inf	NA,inf	NA,1.09	0.000137809	0.000267522
3	chr17:5187013:C:T	5187013	T,T	C,C	1,1	inf,inf	inf,inf	0.407347,1.60974	0.000137801	0.000266269
3	chr17:4569632:T:C	4569632	NA,C	NA,T	NA,1	NA,inf	NA,inf	NA,0.261412	0.00013774	0.000267526
3	chr17:4655797:G:C	4655797	NA,C	NA,G	NA,1	NA,-inf	NA,inf	NA,0.408726	0.000137611	0.000267273
3	chr17:5395525:T:G	5395525	NA,G	NA,T	NA,1	NA,-inf	NA,inf	NA,0.455381	0.000137558	0.000267216
3	chr17:5114949:C:G	5114949	G,G	C,C	1,1	inf,inf	inf,inf	0.794221,1.03463	0.000137539	0.000265649
3	chr17:5368025:G:A	5368025	A,NA	G,NA	1,NA	-inf,NA	inf,NA	1.16014,NA	0.000137449	0.000266909
3	chr17:4654136:A:G	4654136	NA,G	NA,A	NA,1	NA,-inf	NA,inf	NA,0.396899	0.000137377	0.000266817
3	chr17:5377395:C:T	5377395	NA,T	NA,C	NA,1	NA,-inf	NA,inf	NA,0.793663	0.000137341	0.000266601
3	chr17:5511657:A:G	5511657	NA,G	NA,A	NA,1	NA,inf	NA,inf	NA,0.10246	0.000137324	0.000266683
3	chr17:4675012:C:T	4675012	NA,T	NA,C	NA,1	NA,-inf	NA,inf	NA,0.169308	0.000137287	0.000266644
3	chr17:4616960:C:T	4616960	NA,T	NA,C	NA,1	NA,inf	NA,inf	NA,0.226728	0.000137284	0.000266599
3	chr17:4664532:T:C	4664532	NA,C	NA,T	NA,1	NA,-inf	NA,inf	NA,0.228086	0.000137188	0.00026642
3	chr17:4653970:TTAAAAG:T	4653970	NA,T	NA,TTAAAAG	NA,1	NA,-inf	NA,inf	NA,0.395061	0.000137153	0.000266381
3	chr17:4663401:G:C	4663401	NA,C	NA,G	NA,1	NA,-inf	NA,inf	NA,0.226598	0.000136985	0.000266025
3	chr17:4821022:C:T	4821022	NA,T	NA,C	NA,1	NA,inf	NA,inf	NA,0.486388	0.000136968	0.000265993
3	chr17:4555241:T:C	4555241	NA,C	NA,T	NA,1	NA,inf	NA,inf	NA,0.200394	0.000136938	0.000265941
3	chr17:5254927:A:G	5254927	NA,G	NA,A	NA,1	NA,inf	NA,inf	NA,1.07799	0.000136932	0.000265824
3	chr17:4554734:T:A	4554734	NA,A	NA,T	NA,1	NA,inf	NA,inf	NA,0.243388	0.000136928	0.000265931
3	chr17:4783753:T:C	4783753	NA,C	NA,T	NA,1	NA,-inf	NA,inf	NA,0.162633	0.000136926	0.000265911
3	chr17:5387338:C:T	5387338	T,NA	C,NA	1,NA	-inf,NA	inf,NA	0.330011,NA	0.000136882	0.000265839
3	chr17:4808946:G:A	4808946	NA,A	NA,G	NA,1	NA,-inf	NA,inf	NA,0.589982	0.000136863	0.000265723
3	chr17:4932000:C:T	4932000	NA,T	NA,C	NA,1	NA,inf	NA,inf	NA,0.676053	0.000136837	0.000265724
3	chr17:5467880:A:C	5467880	NA,C	NA,A	NA,1	NA,-inf	NA,inf	NA,0.174501	0.000136755	0.000265668
3	chr17:4596813:A:T	4596813	T,T	A,A	1,1	-inf,inf	inf,inf	1.43295,0.162056	0.000136728	0.000266575
3	chr17:4573636:C:T	4573636	NA,T	NA,C	NA,1	NA,inf	NA,inf	NA,0.201756	0.000136726	0.000265554
3	chr17:4909927:T:C	4909927	NA,C	NA,T	NA,1	NA,-inf	NA,inf	NA,0.529025	0.000136722	0.000265426
3	chr17:5217302:G:A	5217302	NA,A	NA,G	NA,1	NA,inf	NA,inf	NA,0.436004	0.000136704	0.000265439
3	chr17:4932021:G:A	4932021	NA,A	NA,G	NA,1	NA,inf	NA,inf	NA,0.675379	0.000136686	0.000265431
3	chr17:4793256:A:G	4793256	NA,G	NA,A	NA,1	NA,inf	NA,inf	NA,0.350875	0.000136677	0.000265428
3	chr17:4903628:T:C	4903628	NA,C	NA,T	NA,1	NA,-inf	NA,inf	NA,0.0805285	0.000136674	0.000265464
3	chr17:5522860:G:C	5522860	NA,C	NA,G	NA,1	NA,-inf	NA,inf	NA,0.255577	0.000136638	0.000265301
3	chr17:5084468:G:A	5084468	NA,A	NA,G	NA,1	NA,inf	NA,inf	NA,0.279596	0.000136614	0.000265286
3	chr17:5435796:G:A	5435796	NA,A	NA,G	NA,1	NA,inf	NA,inf	NA,0.0462986	0.000136577	0.000265213
3	chr17:5060715:C:T	5060715	NA,T	NA,C	NA,1	NA,-inf	NA,inf	NA,0.233184	0.000136568	0.00026523
3	chr17:4702068:A:G	4702068	NA,G	NA,A	NA,1	NA,-inf	NA,inf	NA,0.317059	0.000136464	0.000265007
3	chr17:4990166:A:G	4990166	NA,G	NA,A	NA,1	NA,inf	NA,inf	NA,0.493881	0.00013646	0.000265104
3	chr17:4763518:T:C	4763518	NA,C	NA,T	NA,1	NA,-inf	NA,inf	NA,0.300435	0.00013641	0.000264968
3	chr17:5093543:A:G	5093543	NA,G	NA,A	NA,1	NA,inf	NA,inf	NA,0.00844594	0.000136381	0.000264926
3	chr17:5452108:A:G	5452108	G,NA	A,NA	1,NA	-inf,NA	inf,NA	0.409654,NA	0.000136344	0.000265463
3	chr17:4777820:G:T	4777820	NA,T	NA,G	NA,1	NA,-inf	NA,inf	NA,0.132146	0.000136285	0.000264699
3	chr17:4862608:T:C	4862608	NA,C	NA,T	NA,1	NA,-inf	NA,inf	NA,0.559236	0.000136282	0.00026456
3	chr17:4842321:G:C	4842321	NA,C	NA,G	NA,1	NA,inf	NA,inf	NA,0.335572	0.000136224	0.000264308
3	chr17:5386679:A:G	5386679	NA,G	NA,A	NA,1	NA,-inf	NA,inf	NA,0.0500824	0.000136154	0.0002642
3	chr17:4929029:G:A	4929029	NA,A	NA,G	NA,1	NA,inf	NA,inf	NA,0.176095	0.000136133	0.000264381
3	chr17:4857422:T:C	4857422	NA,C	NA,T	NA,1	NA,-inf	NA,inf	NA,0.0959847	0.000136115	0.000264314
3	chr17:4693161:A:C	4693161	NA,C	NA,A	NA,1	NA,-inf	NA,inf	NA,0.310475	0.000136099	0.000264299
3	chr17:5253581:A:G	5253581	NA,G	NA,A	NA,1	NA,inf	NA,inf	NA,1.06577	0.000136051	0.000264115
3	chr17:5091049:T:G	5091049	NA,G	NA,T	NA,1	NA,inf	NA,inf	NA,0.274972	0.00013601	0.000264113
3	chr17:5121863:G:C	5121863	C,NA	G,NA	1,NA	-inf,NA	inf,NA	1.2586,NA	0.000135922	0.000263222
3	chr17:4793199:C:A	4793199	NA,A	NA,C	NA,1	NA,inf	NA,inf	NA,0.35052	0.000135921	0.00026396
3	chr17:5256418:A:G	5256418	NA,G	NA,A	NA,1	NA,inf	NA,inf	NA,1.06402	0.000135919	0.000263861
3	chr17:5005083:G:A	5005083	NA,A	NA,G	NA,1	NA,inf	NA,inf	NA,0.599918	0.000135902	0.000263882
3	chr17:5454079:C:T	5454079	NA,T	NA,C	NA,1	NA,-inf	NA,inf	NA,0.378266	0.000135898	0.000263959
3	chr17:5329182:T:C	5329182	NA,C	NA,T	NA,1	NA,-inf	NA,inf	NA,0.188605	0.000135888	0.00026432
3	chr17:4654785:C:T	4654785	NA,T	NA,C	NA,1	NA,-inf	NA,inf	NA,0.383524	0.000135819	0.00026379
3	chr17:5239287:C:T	5239287	T,T	C,C	1,1	-inf,inf	inf,inf	0.0370621,1.74679	0.000135811	0.000261087
3	chr17:5257103:ATTCCAATTATTTGT:GTTCCAATTATTTGT	5257103	NA,GTTCCAATTATTTGT	NA,ATTCCAATTATTTGT	NA,1	NA,inf	NA,inf	NA,1.06257	0.000135797	0.000263625
3	chr17:4740499:A:G	4740499	G,NA	A,NA	1,NA	-inf,NA	inf,NA	0.413567,NA	0.000135719	0.000264053
3	chr17:5099893:AATG:A	5099893	NA,A	NA,AATG	NA,1	NA,-inf	NA,inf	NA,0.161495	0.000135694	0.000263567
3	chr17:5521452:G:T	5521452	T,T	G,G	1,1	-inf,inf	inf,inf	0.360031,1.44759	0.000135669	0.000263326
3	chr17:4594174:C:T	4594174	NA,T	NA,C	NA,1	NA,-inf	NA,inf	NA,0.289831	0.000135663	0.000263442
3	chr17:5140608:C:T	5140608	NA,T	NA,C	NA,1	NA,-inf	NA,inf	NA,0.202259	0.000135643	0.000263368
3	chr17:4743360:G:A	4743360	NA,A	NA,G	NA,1	NA,-inf	NA,inf	NA,0.306082	0.000135624	0.000263388
3	chr17:5255643:T:G	5255643	NA,G	NA,T	NA,1	NA,inf	NA,inf	NA,1.05542	0.000135612	0.000263267
3	chr17:5297268:A:C	5297268	NA,C	NA,A	NA,1	NA,-inf	NA,inf	NA,0.393642	0.000135603	0.00026332
3	chr17:5107035:TC:T	5107035	NA,T	NA,TC	NA,1	NA,-inf	NA,inf	NA,0.116588	0.000135596	0.000263325
3	chr17:4695105:G:A	4695105	NA,A	NA,G	NA,1	NA,-inf	NA,inf	NA,0.262624	0.000135577	0.000263293
3	chr17:5431715:T:C	5431715	C,NA	T,NA	1,NA	inf,NA	inf,NA	0.722403,NA	0.000135532	0.000263592
3	chr17:5054778:C:A	5054778	NA,A	NA,C	NA,1	NA,inf	NA,inf	NA,0.368956	0.000135497	0.000262699
3	chr17:5381899:C:CTCCTT	5381899	NA,CTCCTT	NA,C	NA,1	NA,-inf	NA,inf	NA,0.398426	0.000135488	0.000263103
3	chr17:5331431:G:A	5331431	NA,A	NA,G	NA,1	NA,-inf	NA,inf	NA,0.44757	0.000135474	0.000262908
3	chr17:4835115:G:C	4835115	NA,C	NA,G	NA,1	NA,-inf	NA,inf	NA,0.628318	0.000135469	0.000263105
3	chr17:5290955:T:C	5290955	C,C	T,T	1,1	-inf,-inf	inf,inf	0.0398326,1.04847	0.00013546	0.000261594
3	chr17:4702675:C:A	4702675	NA,A	NA,C	NA,1	NA,inf	NA,inf	NA,0.463207	0.000135425	0.000262775
3	chr17:5043931:G:A	5043931	NA,A	NA,G	NA,1	NA,inf	NA,inf	NA,0.164535	0.00013541	0.000262981
3	chr17:5018495:G:C	5018495	NA,C	NA,G	NA,1	NA,inf	NA,inf	NA,0.4486	0.00013538	0.000263058
3	chr17:5054584:G:A	5054584	NA,A	NA,G	NA,1	NA,inf	NA,inf	NA,0.367412	0.000135358	0.000262431
3	chr17:4573962:C:T	4573962	NA,T	NA,C	NA,1	NA,-inf	NA,inf	NA,0.199572	0.000135352	0.00026283
3	chr17:4543863:A:G	4543863	NA,G	NA,A	NA,1	NA,inf	NA,inf	NA,0.217829	0.00013521	0.000262627
3	chr17:4912998:G:A	4912998	NA,A	NA,G	NA,1	NA,inf	NA,inf	NA,0.364134	0.000135163	0.000262254
3	chr17:5083559:A:G	5083559	NA,G	NA,A	NA,1	NA,inf	NA,inf	NA,0.26711	0.00013512	0.000262389
3	chr17:4572400:G:T	4572400	NA,T	NA,G	NA,1	NA,-inf	NA,inf	NA,0.195736	0.00013511	0.00026236
3	chr17:5056835:T:C	5056835	NA,C	NA,T	NA,1	NA,-inf	NA,inf	NA,0.322075	0.000135101	0.000261986
3	chr17:4983534:C:T	4983534	T,NA	C,NA	1,NA	-inf,NA	inf,NA	0.526039,NA	0.000135041	0.000263147
3	chr17:5144168:A:G	5144168	NA,G	NA,A	NA,1	NA,inf	NA,inf	NA,0.33471	0.000135033	0.000262242
3	chr17:5399008:T:C	5399008	NA,C	NA,T	NA,1	NA,-inf	NA,inf	NA,0.193705	0.000134995	0.000262289
3	chr17:4593959:C:T	4593959	NA,T	NA,C	NA,1	NA,-inf	NA,inf	NA,0.243489	0.000134944	0.000262082
3	chr17:4956390:A:G	4956390	NA,G	NA,A	NA,1	NA,-inf	NA,inf	NA,0.228342	0.000134873	0.000261992
3	chr17:5242795:T:C	5242795	NA,C	NA,T	NA,1	NA,inf	NA,inf	NA,0.0338994	0.000134789	0.000261535
3	chr17:5025493:A:G	5025493	NA,G	NA,A	NA,1	NA,inf	NA,inf	NA,0.691575	0.000134722	0.000261503
3	chr17:4909193:T:C	4909193	NA,C	NA,T	NA,1	NA,-inf	NA,inf	NA,0.0858586	0.000134708	0.000261656
3	chr17:5013243:A:T	5013243	NA,T	NA,A	NA,1	NA,inf	NA,inf	NA,0.49673	0.000134666	0.000261478
3	chr17:4661234:A:G	4661234	NA,G	NA,A	NA,1	NA,-inf	NA,inf	NA,0.208972	0.000134666	0.000261524
3	chr17:4862506:C:T	4862506	NA,T	NA,C	NA,1	NA,-inf	NA,inf	NA,0.541538	0.000134643	0.000261384
3	chr17:4749641:G:T	4749641	T,T	G,G	1,1	inf,-inf	inf,inf	1.46512,0.512963	0.000134543	0.00026441
```
