## Supplementary material for "Characterization of shared and ancestry-specific signals driving complex traits using multi-ancestry fine-mapping": susiex_nc3.cs80.snp

```
BP	SNP	PIP(CS1)	LogBF(CS1,Pop1)	LogBF(CS1,Pop2)	PIP(CS2)	LogBF(CS2,Pop1)	LogBF(CS2,Pop2)	PIP(CS3)	LogBF(CS3,Pop1)	LogBF(CS3,Pop2)
4526914	chr17:4526914:T:C	9.6799e-17	-3.05713e-10	-1.47955	0.000136283	-3.05713e-10	-1.43261	0.00014463	-3.05713e-10	-1.43256
4527533	chr17:4527533:A:G	1.40536e-16	-3.05713e-10	-1.10672	0.00016643	-3.05713e-10	-1.23276	0.000176622	-3.05713e-10	-1.23273
4527690	chr17:4527690:T:C	1.04356e-16	-3.05713e-10	-1.40437	0.000155812	-3.05713e-10	-1.29869	0.000165344	-3.05713e-10	-1.29871
4527864	chr17:4527864:G:A	6.45241e-17	-1.88514	-6.10073e-10	8.54163e-05	-1.8998	-6.10073e-10	9.06488e-05	-1.89975	-6.10073e-10
4528094	chr17:4528094:T:C	2.66097e-17	-1.18406	-1.58684	3.50184e-05	-1.23664	-1.55483	3.70018e-05	-1.24086	-1.55491
4528108	chr17:4528108:C:T	8.6889e-17	-3.05713e-10	-1.58755	0.000121719	-3.05713e-10	-1.54562	0.000129185	-3.05713e-10	-1.5455
4528503	chr17:4528503:C:T	8.63445e-17	-3.05713e-10	-1.59384	0.000115304	-3.05713e-10	-1.59976	0.000122358	-3.05713e-10	-1.59979
4528627	chr17:4528627:C:T	8.48406e-17	-3.05713e-10	-1.61141	0.000119098	-3.05713e-10	-1.56739	0.000126391	-3.05713e-10	-1.56736
4529093	chr17:4529093:A:G	1.44056e-16	-3.05713e-10	-1.08198	0.000232453	-3.05713e-10	-0.898647	0.000246464	-3.05713e-10	-0.899521
4529979	chr17:4529979:A:G	8.48251e-17	-3.05713e-10	-1.61159	0.000113982	-3.05713e-10	-1.6113	0.000120954	-3.05713e-10	-1.61133
4530305	chr17:4530305:G:T	1.53619e-17	-2.0569	-1.26339	2.48081e-05	-2.05784	-1.07832	2.63012e-05	-2.05781	-1.07932
4530463	chr17:4530463:C:T	1.1772e-16	-3.05713e-10	-1.28387	0.000153886	-3.05713e-10	-1.31112	0.0001633	-3.05713e-10	-1.31115
4530667	chr17:4530667:G:A	2.0452e-16	-3.05713e-10	-0.731518	0.000263651	-3.05713e-10	-0.772709	0.00027989	-3.05713e-10	-0.772343
4530882	chr17:4530882:G:A	2.6206e-16	-3.05713e-10	-0.483609	0.000296047	-3.05713e-10	-0.656817	0.000314261	-3.05713e-10	-0.656516
4531050	chr17:4531050:C:T	5.67395e-17	-2.01371	-6.10073e-10	7.49089e-05	-2.03106	-6.10073e-10	7.95021e-05	-2.03095	-6.10073e-10
4531289	chr17:4531289:C:T	5.20162e-16	-3.05713e-10	0.201959	0.000916899	-3.05713e-10	0.473661	0.000972802	-3.05713e-10	0.473442
4531342	chr17:4531342:G:A	1.49005e-16	-3.05713e-10	-1.0482	0.000193698	-3.05713e-10	-1.08104	0.000205554	-3.05713e-10	-1.08103
4531599	chr17:4531599:T:C	8.48789e-17	-3.05713e-10	-1.61096	0.000114843	-3.05713e-10	-1.60377	0.000121863	-3.05713e-10	-1.60384
4531940	chr17:4531940:A:G	1.41122e-17	-1.8392	-1.56594	1.68993e-05	-1.93996	-1.5801	1.78897e-05	-1.94258	-1.57994
4531980	chr17:4531980:C:T	9.19855e-17	-3.05713e-10	-1.53055	0.000121393	-3.05713e-10	-1.5483	0.000128819	-3.05713e-10	-1.54833
4532051	chr17:4532051:C:T	2.66597e-16	-0.466443	-6.10073e-10	0.000295091	-0.660054	-6.10073e-10	0.000312135	-0.663302	-6.10073e-10
4532067	chr17:4532067:C:T	8.67503e-17	-3.05713e-10	-1.58915	0.000116884	-3.05713e-10	-1.58615	0.000124039	-3.05713e-10	-1.58614
4532148	chr17:4532148:GTCCA:G	5.45989e-17	-2.05217	-6.10073e-10	7.29263e-05	-2.05789	-6.10073e-10	7.73921e-05	-2.05785	-6.10073e-10
4532260	chr17:4532260:C:T	6.27957e-17	-1.9123	-6.10073e-10	8.05615e-05	-1.95832	-6.10073e-10	8.54813e-05	-1.95844	-6.10073e-10
4532719	chr17:4532719:A:G	9.89987e-17	-3.05713e-10	-1.45708	0.000131759	-3.05713e-10	-1.46636	0.000139826	-3.05713e-10	-1.46634
4533007	chr17:4533007:G:A	1.87988e-16	-3.05713e-10	-0.815806	0.00026308	-3.05713e-10	-0.774879	0.000279347	-3.05713e-10	-0.774283
4533059	chr17:4533059:C:T	8.53049e-17	-3.05713e-10	-1.60595	0.000117462	-3.05713e-10	-1.58122	0.00012464	-3.05713e-10	-1.58131
4533602	chr17:4533602:G:A	1.30645e-17	-1.94758	-1.5347	1.88012e-05	-2.03725	-1.37617	1.99394e-05	-2.03705	-1.37699
4533636	chr17:4533636:G:A	2.21494e-17	-1.70002	-1.25435	3.55784e-05	-1.62668	-1.14892	3.7729e-05	-1.62725	-1.14905
4533666	chr17:4533666:G:A	1.36569e-16	-3.05713e-10	-1.13535	0.000179182	-3.05713e-10	-1.15893	0.000190154	-3.05713e-10	-1.1589
4533905	chr17:4533905:C:A	9.69019e-17	-3.05713e-10	-1.47848	0.000146577	-3.05713e-10	-1.35979	0.000155549	-3.05713e-10	-1.35978
4534163	chr17:4534163:C:T	2.23781e-16	-3.05713e-10	-0.641512	0.000285715	-3.05713e-10	-0.692341	0.00030351	-3.05713e-10	-0.691323
4534272	chr17:4534272:A:T	6.22286e-17	-0.481186	-1.44018	6.8254e-05	-0.656522	-1.46758	7.21472e-05	-0.660792	-1.46724
4534334	chr17:4534334:G:A	1.12504e-16	-3.05713e-10	-1.32919	0.00017943	-3.05713e-10	-1.15755	0.000190415	-3.05713e-10	-1.15753
4534496	chr17:4534496:T:A	1.89191e-17	-1.91204	-1.19997	2.07084e-05	-1.99119	-1.32561	2.19463e-05	-1.9927	-1.32544
4534605	chr17:4534605:G:GCCAGGC	2.06622e-16	-3.05713e-10	-0.72129	0.000249084	-3.05713e-10	-0.829546	0.000264345	-3.05713e-10	-0.829482
4534648	chr17:4534648:C:T	9.16219e-17	-3.05713e-10	-1.53451	0.00012346	-3.05713e-10	-1.53142	0.000131019	-3.05713e-10	-1.53139
4534658	chr17:4534658:C:G	3.09032e-17	-1.02768	-1.59364	2.77012e-05	-1.54101	-1.48485	2.92101e-05	-1.54655	-1.48567
4534767	chr17:4534767:A:G	1.9177e-17	-1.58845	-1.51002	2.3265e-05	-1.75868	-1.44171	2.4661e-05	-1.75937	-1.44215
4534800	chr17:4534800:C:T	1.93119e-16	-3.05713e-10	-0.788873	0.000249258	-3.05713e-10	-0.828849	0.000264497	-3.05713e-10	-0.828909
4534882	chr17:4534882:A:G	9.93582e-17	-3.05713e-10	-1.45345	0.000135034	-3.05713e-10	-1.44181	0.000143295	-3.05713e-10	-1.44184
4534992	chr17:4534992:G:C	4.40487e-17	-1.70107	-0.565821	4.77904e-05	-1.80319	-0.677318	5.05246e-05	-1.80708	-0.677193
4535310	chr17:4535310:G:C	1.6137e-17	-1.79286	-1.47821	2.18837e-05	-1.794	-1.4676	2.31419e-05	-1.79745	-1.46764
4535777	chr17:4535777:C:T	2.01781e-16	-3.05713e-10	-0.744999	0.000266007	-3.05713e-10	-0.763814	0.000282685	-3.05713e-10	-0.762404
4535852	chr17:4535852:GGGA:G	8.43891e-17	-3.05713e-10	-1.61674	0.000113789	-3.05713e-10	-1.61299	0.000120752	-3.05713e-10	-1.613
4535857	chr17:4535857:G:A	8.54492e-17	-3.05713e-10	-1.60426	0.000113657	-3.05713e-10	-1.61415	0.000120616	-3.05713e-10	-1.61413
4536065	chr17:4536065:C:T	9.20947e-17	-3.05713e-10	-1.52936	0.000123093	-3.05713e-10	-1.5344	0.0001306	-3.05713e-10	-1.5346
4536071	chr17:4536071:C:T	1.67719e-17	-1.66286	-1.56961	2.07634e-05	-1.74531	-1.56884	2.20441e-05	-1.74493	-1.56876
4536410	chr17:4536410:G:A	8.49983e-17	-3.05713e-10	-1.60955	0.000116487	-3.05713e-10	-1.58955	0.000123625	-3.05713e-10	-1.58949
4536431	chr17:4536431:G:GT	8.62136e-17	-3.05713e-10	-1.59535	0.000113491	-3.05713e-10	-1.61561	0.000120437	-3.05713e-10	-1.61561
4536514	chr17:4536514:G:C	8.90922e-17	-3.05713e-10	-1.56251	0.000115158	-3.05713e-10	-1.60103	0.000122231	-3.05713e-10	-1.60083
4537187	chr17:4537187:G:A	1.45726e-16	-3.05713e-10	-1.07046	0.000192021	-3.05713e-10	-1.08973	0.000203953	-3.05713e-10	-1.08885
4537211	chr17:4537211:C:T	8.30907e-17	-1.817	0.184751	6.56165e-05	-1.87092	-0.29259	6.93295e-05	-1.87686	-0.29101
4537236	chr17:4537236:T:G	3.84228e-17	-1.66851	-0.735023	5.44928e-05	-1.38805	-0.961218	5.80361e-05	-1.38575	-0.959927
4537259	chr17:4537259:G:C	5.05888e-17	-1.76254	-0.365907	7.19031e-05	-1.59278	-0.47924	7.63071e-05	-1.59322	-0.478754
4537342	chr17:4537342:G:A	9.30487e-17	-3.05713e-10	-1.51906	0.000122894	-3.05713e-10	-1.53601	0.000130455	-3.05713e-10	-1.53571
4537612	chr17:4537612:A:G	1.18811e-17	-1.97028	-1.60695	1.68639e-05	-1.90562	-1.61654	1.78878e-05	-1.90609	-1.61653
4537630	chr17:4537630:T:C	1.28224e-16	-3.05713e-10	-1.19841	0.000175963	-3.05713e-10	-1.17706	0.000186742	-3.05713e-10	-1.17701
4537663	chr17:4537663:G:A	5.51907e-17	-2.04139	-6.10073e-10	7.30431e-05	-2.05629	-6.10073e-10	7.75219e-05	-2.05618	-6.10073e-10
4537806	chr17:4537806:G:A	5.44708e-17	-2.05452	-6.10073e-10	7.43647e-05	-2.03835	-6.10073e-10	7.88873e-05	-2.03872	-6.10073e-10
4538014	chr17:4538014:C:A	2.29827e-17	-1.41674	-1.5007	2.96644e-05	-1.6035	-1.35389	3.13154e-05	-1.60819	-1.35443
4538241	chr17:4538241:C:T	7.42597e-17	-1.74461	-6.10073e-10	0.000102893	-1.71365	-6.10073e-10	0.000109864	-1.70749	-6.10073e-10
4539152	chr17:4539152:C:T	1.22809e-16	-3.05713e-10	-1.24155	0.000168076	-3.05713e-10	-1.22292	0.00017837	-3.05713e-10	-1.22288
4539506	chr17:4539506:T:C	1.06958e-16	-3.05713e-10	-1.37975	0.000125381	-3.05713e-10	-1.51598	0.000133082	-3.05713e-10	-1.51577
4539523	chr17:4539523:G:A	1.11373e-17	-2.05617	-1.58571	1.49876e-05	-2.02369	-1.61643	1.5907e-05	-2.02358	-1.6164
4539780	chr17:4539780:T:A	6.61238e-17	-1.86065	-6.10073e-10	8.50396e-05	-1.90422	-6.10073e-10	9.02744e-05	-1.90388	-6.10073e-10
4539910	chr17:4539910:G:A	1.12842e-16	-3.05713e-10	-1.32619	0.000155559	-3.05713e-10	-1.30031	0.000165136	-3.05713e-10	-1.29997
4540125	chr17:4540125:G:A	1.83689e-16	-3.05713e-10	-0.83894	0.000246725	-3.05713e-10	-0.839061	0.000262084	-3.05713e-10	-0.838073
4540327	chr17:4540327:T:G	9.06115e-17	-3.05713e-10	-1.5456	0.00012243	-3.05713e-10	-1.5398	0.000129925	-3.05713e-10	-1.53978
4540415	chr17:4540415:C:G	1.12662e-16	-3.05713e-10	-1.32779	0.000144448	-3.05713e-10	-1.37442	0.000153262	-3.05713e-10	-1.37459
4540869	chr17:4540869:G:A	1.51059e-17	-1.89937	-1.43773	2.25658e-05	-1.98506	-1.24584	2.38669e-05	-1.98774	-1.2465
4540906	chr17:4540906:C:T	9.34325e-17	-3.05713e-10	-1.51494	0.000116577	-3.05713e-10	-1.58879	0.000123726	-3.05713e-10	-1.58867
4541156	chr17:4541156:CCA:C	1.34564e-17	-1.85554	-1.59719	1.78946e-05	-1.95578	-1.50706	1.8923e-05	-1.95894	-1.50742
4541234	chr17:4541234:G:A	9.01905e-17	-3.05713e-10	-1.55026	0.000114041	-3.05713e-10	-1.61077	0.000121027	-3.05713e-10	-1.61072
4541296	chr17:4541296:T:A	7.12183e-17	-1.78643	-6.10073e-10	9.14213e-05	-1.83186	-6.10073e-10	9.70558e-05	-1.83145	-6.10073e-10
4541302	chr17:4541302:C:G	7.13222e-17	-1.78497	-6.10073e-10	9.1545e-05	-1.83051	-6.10073e-10	9.71872e-05	-1.8301	-6.10073e-10
4541417	chr17:4541417:C:T	9.5996e-17	-3.05713e-10	-1.48787	0.000125848	-3.05713e-10	-1.51227	0.000133588	-3.05713e-10	-1.51198
4541424	chr17:4541424:G:A	5.66596e-17	-2.01512	-6.10073e-10	7.88623e-05	-1.97963	-6.10073e-10	8.37446e-05	-1.97897	-6.10073e-10
4541555	chr17:4541555:C:T	1.18189e-16	-3.05713e-10	-1.2799	0.000137915	-3.05713e-10	-1.4207	0.000146404	-3.05713e-10	-1.42037
4541732	chr17:4541732:C:A	8.45969e-17	-3.05713e-10	-1.61428	0.00011684	-3.05713e-10	-1.58653	0.000123993	-3.05713e-10	-1.58651
4541790	chr17:4541790:G:A	7.13104e-17	-1.78514	-6.10073e-10	9.08533e-05	-1.83809	-6.10073e-10	9.64485e-05	-1.83773	-6.10073e-10
4542175	chr17:4542175:A:C	2.8539e-16	-3.05713e-10	-0.398323	0.000418228	-3.05713e-10	-0.311308	0.000444057	-3.05713e-10	-0.310785
4542264	chr17:4542264:G:C	6.25939e-17	-1.73113	-0.184381	5.91764e-05	-1.88966	-0.377156	6.2674e-05	-1.89182	-0.376972
4542395	chr17:4542395:T:C	9.06043e-17	-3.05713e-10	-1.54568	0.000122354	-3.05713e-10	-1.54041	0.000129845	-3.05713e-10	-1.5404
4543319	chr17:4543319:T:G	2.20614e-16	-3.05713e-10	-0.655766	0.000288311	-3.05713e-10	-0.683298	0.000306306	-3.05713e-10	-0.682154
4543690	chr17:4543690:ATC:A	8.4419e-17	-3.05713e-10	-1.61639	0.000113624	-3.05713e-10	-1.61444	0.000120577	-3.05713e-10	-1.61445
4543863	chr17:4543863:A:G	9.62844e-17	-3.05713e-10	-1.48488	0.000127435	-3.05713e-10	-1.49973	0.00013521	-3.05713e-10	-1.49991
4543928	chr17:4543928:T:C	1.17416e-17	-1.98276	-1.60628	1.73747e-05	-1.87736	-1.61496	1.84754e-05	-1.87531	-1.61499
4543952	chr17:4543952:T:C	5.87237e-17	-1.97934	-6.10073e-10	7.55388e-05	-2.02269	-6.10073e-10	8.01906e-05	-2.02233	-6.10073e-10
4544404	chr17:4544404:G:A	9.18471e-17	-3.05713e-10	-1.53206	0.000126042	-3.05713e-10	-1.51072	0.000133783	-3.05713e-10	-1.51052
4544614	chr17:4544614:C:T	1.0846e-16	-3.05713e-10	-1.3658	0.000179193	-3.05713e-10	-1.15887	0.000189983	-3.05713e-10	-1.1598
4544754	chr17:4544754:G:T	8.45456e-17	-3.05713e-10	-1.61489	0.000113673	-3.05713e-10	-1.61401	0.000120633	-3.05713e-10	-1.61399
4544809	chr17:4544809:C:T	5.62583e-17	-2.02223	-6.10073e-10	7.68325e-05	-2.00571	-6.10073e-10	8.14766e-05	-2.00642	-6.10073e-10
4544941	chr17:4544941:C:T	3.73104e-17	-0.849879	-1.58303	3.80759e-05	-1.11582	-1.59194	4.03663e-05	-1.11671	-1.59204
4545029	chr17:4545029:C:T	1.50311e-16	-3.05713e-10	-1.03947	0.00020249	-3.05713e-10	-1.03665	0.000214786	-3.05713e-10	-1.0371
4545501	chr17:4545501:C:T	9.11894e-17	-3.05713e-10	-1.53924	0.000138502	-3.05713e-10	-1.41645	0.000146895	-3.05713e-10	-1.41702
4545573	chr17:4545573:C:T	6.90409e-17	-1.81748	-6.10073e-10	8.83324e-05	-1.86623	-6.10073e-10	9.38768e-05	-1.86475	-6.10073e-10
4545645	chr17:4545645:G:A	1.30443e-16	-3.05713e-10	-1.18125	0.000178242	-3.05713e-10	-1.16419	0.000189112	-3.05713e-10	-1.1644
4545798	chr17:4545798:G:A	6.13688e-17	-1.93528	-6.10073e-10	7.77701e-05	-1.99358	-6.10073e-10	8.26493e-05	-1.99213	-6.10073e-10
4545830	chr17:4545830:G:A	8.86693e-17	-3.05713e-10	-1.56727	0.000120923	-3.05713e-10	-1.55218	0.000128344	-3.05713e-10	-1.55203
4545855	chr17:4545855:T:C	1.60365e-16	-3.05713e-10	-0.97473	0.000207656	-3.05713e-10	-1.01145	0.000220335	-3.05713e-10	-1.01159
4545955	chr17:4545955:T:C	1.73431e-16	-3.05713e-10	-0.896401	0.000223729	-3.05713e-10	-0.9369	0.000237388	-3.05713e-10	-0.937042
4546415	chr17:4546415:G:A	1.10897e-17	-2.05509	-1.59107	1.56976e-05	-2.04472	-1.54911	1.6663e-05	-2.0442	-1.54934
4546641	chr17:4546641:A:C	2.21283e-16	-3.05713e-10	-0.652737	0.000275903	-3.05713e-10	-0.727287	0.000292953	-3.05713e-10	-0.726726
4547528	chr17:4547528:G:T	1.29508e-17	-2.04216	-1.44887	1.90189e-05	-2.01546	-1.38644	2.01667e-05	-2.01581	-1.3869
4548021	chr17:4548021:G:A	9.08628e-17	-3.05713e-10	-1.54283	0.000137425	-3.05713e-10	-1.42425	0.000145745	-3.05713e-10	-1.42488
4548073	chr17:4548073:C:T	8.65127e-17	-3.05713e-10	-1.59189	0.000125807	-3.05713e-10	-1.51258	0.000133449	-3.05713e-10	-1.51302
4548250	chr17:4548250:C:T	5.66152e-17	-2.0159	-6.10073e-10	7.43398e-05	-2.03869	-6.10073e-10	7.88933e-05	-2.03864	-6.10073e-10
4548281	chr17:4548281:T:C	1.97096e-17	-1.861	-1.21008	2.5485e-05	-1.83678	-1.27247	2.70234e-05	-1.83746	-1.27257
4548504	chr17:4548504:C:T	7.81317e-17	-1.42099	-0.272793	9.32957e-05	-1.41405	-0.397513	9.88228e-05	-1.41535	-0.398061
4548587	chr17:4548587:T:C	2.93085e-16	-3.05713e-10	-0.371718	0.000376076	-3.05713e-10	-0.417545	0.000399606	-3.05713e-10	-0.41626
4548862	chr17:4548862:A:G	8.43899e-17	-3.05713e-10	-1.61673	0.000113537	-3.05713e-10	-1.61521	0.000120483	-3.05713e-10	-1.61523
4548911	chr17:4548911:G:A	9.47802e-17	-3.05713e-10	-1.50062	0.000147277	-3.05713e-10	-1.35502	0.000156171	-3.05713e-10	-1.35579
4549709	chr17:4549709:G:A	1.36872e-16	-3.05713e-10	-1.13313	0.000175906	-3.05713e-10	-1.17739	0.000186658	-3.05713e-10	-1.17746
4549855	chr17:4549855:C:T	1.16207e-16	-3.05713e-10	-1.29681	0.000159304	-3.05713e-10	-1.27652	0.000169002	-3.05713e-10	-1.27683
4549930	chr17:4549930:G:C	8.12363e-17	-1.65482	-6.10073e-10	0.000103599	-1.70681	-6.10073e-10	0.000109908	-1.70709	-6.10073e-10
4550144	chr17:4550144:C:T	9.65473e-17	-3.05713e-10	-1.48215	0.0001251	-3.05713e-10	-1.51823	0.00013275	-3.05713e-10	-1.51827
4550471	chr17:4550471:C:T	9.97903e-17	-3.05713e-10	-1.44911	0.000138189	-3.05713e-10	-1.41871	0.000146667	-3.05713e-10	-1.41857
4550520	chr17:4550520:C:T	1.21028e-17	-2.01022	-1.54852	1.78533e-05	-2.03541	-1.42974	1.8925e-05	-2.03618	-1.43008
4550532	chr17:4550532:G:A	8.49126e-17	-3.05713e-10	-1.61056	0.000113973	-3.05713e-10	-1.61138	0.000120951	-3.05713e-10	-1.61135
4551059	chr17:4551059:G:A	5.96158e-17	-1.96426	-6.10073e-10	8.13325e-05	-1.94879	-6.10073e-10	8.66418e-05	-1.94496	-6.10073e-10
4551168	chr17:4551168:ACTT:A	8.67605e-17	-3.05713e-10	-1.58903	0.000113729	-3.05713e-10	-1.61351	0.000120696	-3.05713e-10	-1.61346
4551581	chr17:4551581:C:T	1.24433e-17	-1.9925	-1.5385	1.8328e-05	-2.02396	-1.41495	1.94242e-05	-2.0249	-1.41532
4551796	chr17:4551796:C:T	1.25157e-16	-1.22261	-6.10073e-10	0.000188912	-1.10605	-6.10073e-10	0.00020079	-1.10448	-6.10073e-10
4552205	chr17:4552205:T:C	8.89423e-17	-3.05713e-10	-1.56419	0.000117259	-3.05713e-10	-1.58295	0.000124445	-3.05713e-10	-1.58288
4552282	chr17:4552282:C:T	1.01586e-16	-3.05713e-10	-1.43127	0.000134227	-3.05713e-10	-1.4478	0.000142527	-3.05713e-10	-1.44721
4552631	chr17:4552631:G:A	8.49895e-17	-3.05713e-10	-1.60965	0.000113361	-3.05713e-10	-1.61676	0.000120299	-3.05713e-10	-1.61676
4552779	chr17:4552779:T:A	8.45675e-17	-3.05713e-10	-1.61463	0.000113493	-3.05713e-10	-1.6156	0.00012044	-3.05713e-10	-1.61558
4552908	chr17:4552908:A:C	1.11513e-17	-2.04161	-1.59902	1.52078e-05	-2.04115	-1.58438	1.6144e-05	-2.04086	-1.58433
4552932	chr17:4552932:G:C	9.05594e-17	-3.05713e-10	-1.54618	0.000124165	-3.05713e-10	-1.52572	0.000131731	-3.05713e-10	-1.52598
4552953	chr17:4552953:G:C	9.61274e-17	-3.05713e-10	-1.48651	0.000132766	-3.05713e-10	-1.45875	0.000140846	-3.05713e-10	-1.45907
4552980	chr17:4552980:C:T	8.52646e-17	-3.05713e-10	-1.60642	0.000115702	-3.05713e-10	-1.59632	0.000122769	-3.05713e-10	-1.59644
4553030	chr17:4553030:C:A	1.76447e-16	-3.05713e-10	-0.87916	0.000256727	-3.05713e-10	-0.799324	0.000272448	-3.05713e-10	-0.799292
4553198	chr17:4553198:G:A	8.47524e-17	-3.05713e-10	-1.61245	0.000114416	-3.05713e-10	-1.60749	0.000121408	-3.05713e-10	-1.60758
4553268	chr17:4553268:A:G	8.45666e-17	-3.05713e-10	-1.61464	0.000114006	-3.05713e-10	-1.61109	0.000120974	-3.05713e-10	-1.61116
4553784	chr17:4553784:G:A	1.03109e-16	-3.05713e-10	-1.4164	0.00014422	-3.05713e-10	-1.37599	0.000152996	-3.05713e-10	-1.37633
4553821	chr17:4553821:T:C	1.43107e-17	-1.77444	-1.61674	2.08031e-05	-1.71448	-1.59775	2.21181e-05	-1.71238	-1.59797
4554133	chr17:4554133:A:G	1.93179e-17	-1.67201	-1.41914	3.2565e-05	-1.5925	-1.2716	3.4613e-05	-1.59031	-1.2722
4554135	chr17:4554135:C:T	1.9322e-17	-1.67244	-1.4185	3.25674e-05	-1.59281	-1.27121	3.46155e-05	-1.59062	-1.27182
4554285	chr17:4554285:G:A	1.90476e-17	-1.56079	-1.54446	2.60262e-05	-1.52918	-1.55905	2.78087e-05	-1.52239	-1.559
4554322	chr17:4554322:G:A	2.36703e-17	-1.7177	-1.17026	3.22307e-05	-1.66306	-1.21135	3.43491e-05	-1.65876	-1.21141
4554546	chr17:4554546:A:G	9.01326e-17	-3.05713e-10	-1.5509	0.000121196	-3.05713e-10	-1.54993	0.00012862	-3.05713e-10	-1.54988
4554710	chr17:4554710:C:T	5.98331e-17	-1.96062	-6.10073e-10	7.8783e-05	-1.98064	-6.10073e-10	8.35504e-05	-1.98129	-6.10073e-10
4554734	chr17:4554734:T:A	9.82084e-17	-3.05713e-10	-1.46509	0.000129021	-3.05713e-10	-1.48736	0.000136928	-3.05713e-10	-1.48729
4555007	chr17:4555007:C:A	3.41535e-17	-1.41333	-1.10799	4.43039e-05	-1.33164	-1.22462	4.69796e-05	-1.33282	-1.22421
4555241	chr17:4555241:T:C	9.4036e-17	-3.05713e-10	-1.5085	0.000129021	-3.05713e-10	-1.48736	0.000136938	-3.05713e-10	-1.48721
4555299	chr17:4555299:G:A	8.66742e-17	-3.05713e-10	-1.59002	0.000117786	-3.05713e-10	-1.57847	0.000124996	-3.05713e-10	-1.57846
4555303	chr17:4555303:G:C	2.84684e-17	-1.18568	-1.51771	3.93655e-05	-1.16398	-1.51047	4.18344e-05	-1.16261	-1.51041
4555495	chr17:4555495:G:A	1.35122e-17	-1.849	-1.59959	1.75027e-05	-1.89865	-1.58633	1.85279e-05	-1.90126	-1.5862
4556496	chr17:4556496:G:A	8.52308e-17	-3.05713e-10	-1.60682	0.000116952	-3.05713e-10	-1.58557	0.000124108	-3.05713e-10	-1.58559
4556680	chr17:4556680:C:T	1.36856e-16	-3.05713e-10	-1.13325	0.00018937	-3.05713e-10	-1.10364	0.000201011	-3.05713e-10	-1.10338
4556775	chr17:4556775:CAGGAGGT:C	1.5747e-17	-1.73912	-1.55641	2.27746e-05	-1.74807	-1.47362	2.41499e-05	-1.74858	-1.47388
4556962	chr17:4556962:C:T	2.41411e-16	-3.05713e-10	-0.56568	0.000297786	-3.05713e-10	-0.650961	0.000316245	-3.05713e-10	-0.650221
4557150	chr17:4557150:G:A	3.92899e-17	-1.46538	-0.915834	6.57528e-05	-1.51181	-0.649628	6.94617e-05	-1.51501	-0.650948
4557221	chr17:4557221:A:T	9.30638e-17	-3.05713e-10	-1.5189	0.000120563	-3.05713e-10	-1.55516	0.000127975	-3.05713e-10	-1.55491
4557781	chr17:4557781:G:A	7.7381e-17	-1.70344	-6.10073e-10	9.78469e-05	-1.76393	-6.10073e-10	0.000103725	-1.76499	-6.10073e-10
4558172	chr17:4558172:G:A	6.70566e-17	-1.84664	-6.10073e-10	8.92601e-05	-1.85578	-6.10073e-10	9.43336e-05	-1.8599	-6.10073e-10
4558296	chr17:4558296:G:A	9.08321e-17	-3.05713e-10	-1.54317	0.000119124	-3.05713e-10	-1.56717	0.000126437	-3.05713e-10	-1.56699
4558453	chr17:4558453:G:A	6.1481e-17	-0.422317	-1.51114	8.14667e-05	-0.499364	-1.44778	8.51687e-05	-0.514414	-1.44769
4559580	chr17:4559580:G:A	1.50687e-16	-1.03698	-6.10073e-10	0.000173596	-1.1906	-6.10073e-10	0.000184946	-1.18668	-6.10073e-10
4559728	chr17:4559728:G:A	9.46362e-17	-1.10064	-0.401499	0.000131122	-0.952884	-0.518321	0.000139295	-0.953226	-0.516918
4559946	chr17:4559946:A:T	2.50783e-16	-3.05713e-10	-0.527594	0.000326256	-3.05713e-10	-0.559654	0.000346624	-3.05713e-10	-0.558497
4560046	chr17:4560046:A:T	1.51388e-17	-2.05463	-1.28029	1.92731e-05	-2.0176	-1.37103	2.05098e-05	-2.01557	-1.37027
4560221	chr17:4560221:A:G	8.59262e-17	-3.05713e-10	-1.59869	0.000117285	-3.05713e-10	-1.58273	0.000124469	-3.05713e-10	-1.58268
4560421	chr17:4560421:G:A	5.85027e-17	-1.98311	-6.10073e-10	7.70584e-05	-2.00277	-6.10073e-10	8.1618e-05	-2.00469	-6.10073e-10
4560501	chr17:4560501:G:A	1.45228e-17	-1.85575	-1.52071	2.03135e-05	-1.93288	-1.40317	2.15032e-05	-1.93493	-1.40361
4560688	chr17:4560688:T:G	1.50948e-16	-3.05713e-10	-1.03524	0.00021268	-3.05713e-10	-0.987548	0.000225709	-3.05713e-10	-0.98749
4560969	chr17:4560969:G:C	1.29849e-17	-2.02712	-1.46127	1.80229e-05	-2.01755	-1.43815	1.90899e-05	-2.01926	-1.43832
4561482	chr17:4561482:G:A	5.58235e-17	-2.02999	-6.10073e-10	7.3229e-05	-2.05374	-6.10073e-10	7.76765e-05	-2.05419	-6.10073e-10
4561696	chr17:4561696:G:A	1.03958e-16	-3.05713e-10	-1.40819	0.000132689	-3.05713e-10	-1.45933	0.000140869	-3.05713e-10	-1.45891
4561729	chr17:4561729:A:G	1.01264e-16	-3.05713e-10	-1.43445	0.000123215	-3.05713e-10	-1.53341	0.000130806	-3.05713e-10	-1.53302
4561884	chr17:4561884:T:A	2.46517e-16	-3.05713e-10	-0.54475	0.000327035	-3.05713e-10	-0.55727	0.000347448	-3.05713e-10	-0.556122
4562207	chr17:4562207:C:T	6.22629e-17	-0.972198	-0.948617	7.30882e-05	-0.909574	-1.1461	7.74125e-05	-0.912313	-1.14528
4562282	chr17:4562282:C:T	5.72541e-17	-2.00468	-6.10073e-10	7.39966e-05	-2.04332	-6.10073e-10	7.84597e-05	-2.04415	-6.10073e-10
4562381	chr17:4562381:A:G	1.27402e-16	-3.05713e-10	-1.20483	0.000161223	-3.05713e-10	-1.26455	0.000171184	-3.05713e-10	-1.264
4562458	chr17:4562458:T:C	2.80218e-17	-1.38436	-1.33484	3.95875e-05	-1.3538	-1.31502	4.19236e-05	-1.356	-1.31489
4563043	chr17:4563043:C:T	1.08546e-16	0.0862577	-1.45126	0.0001974	0.493466	-1.55557	0.000208178	0.487001	-1.55535
4563092	chr17:4563092:T:C	1.12082e-16	-3.05713e-10	-1.33295	0.000146556	-3.05713e-10	-1.35993	0.000155509	-3.05713e-10	-1.36004
4563227	chr17:4563227:C:T	9.61159e-17	-3.05713e-10	-1.48663	0.000118824	-3.05713e-10	-1.5697	0.000126134	-3.05713e-10	-1.56939
4563436	chr17:4563436:A:G	1.54785e-17	-2.04115	-1.27157	1.96395e-05	-2.05748	-1.31232	2.08389e-05	-2.05763	-1.31229
4563776	chr17:4563776:C:T	1.45768e-17	-2.04722	-1.32553	1.86724e-05	-2.05799	-1.36229	1.98165e-05	-2.05795	-1.36227
4563852	chr17:4563852:C:T	1.08277e-16	-3.05713e-10	-1.36749	0.000157954	-3.05713e-10	-1.28504	0.000167594	-3.05713e-10	-1.2852
4564356	chr17:4564356:T:G	9.16819e-17	-3.05713e-10	-1.53386	0.00012127	-3.05713e-10	-1.54932	0.000128713	-3.05713e-10	-1.54915
4564456	chr17:4564456:C:T	1.15863e-17	-2.01567	-1.58669	1.50864e-05	-2.03508	-1.59846	1.60343e-05	-2.03364	-1.59837
4564812	chr17:4564812:C:T	1.19833e-17	-2.04229	-1.52638	1.65214e-05	-2.05799	-1.48469	1.75313e-05	-2.05795	-1.4848
4564846	chr17:4564846:G:A	6.07656e-16	-3.05713e-10	0.357428	0.000891068	-3.05713e-10	0.445084	0.00094771	-3.05713e-10	0.44731
4564949	chr17:4564949:G:A	1.51886e-17	-1.76812	-1.56352	2.11335e-05	-1.7835	-1.51298	2.25237e-05	-1.77881	-1.51336
4564981	chr17:4564981:G:A	2.01642e-16	-3.05713e-10	-0.745687	0.000257224	-3.05713e-10	-0.797387	0.000272863	-3.05713e-10	-0.797767
4565054	chr17:4565054:T:G	2.56696e-16	-0.50429	-6.10073e-10	0.000372095	-0.428186	-6.10073e-10	0.000393614	-0.431369	-6.10073e-10
4565156	chr17:4565156:T:G	1.55972e-16	-3.05713e-10	-1.0025	0.000204477	-3.05713e-10	-1.02688	0.000217186	-3.05713e-10	-1.02598
4565348	chr17:4565348:C:G	1.36134e-17	-2.05669	-1.38444	1.89419e-05	-2.03476	-1.3712	2.01327e-05	-2.03365	-1.37074
4565617	chr17:4565617:C:G	1.28299e-16	-3.05713e-10	-1.19782	0.000162808	-3.05713e-10	-1.25476	0.000172946	-3.05713e-10	-1.25376
4565826	chr17:4565826:T:C	2.64752e-16	-3.05713e-10	-0.473387	0.000441952	-3.05713e-10	-0.256135	0.000468978	-3.05713e-10	-0.256182
4566158	chr17:4566158:TG:T	1.4456e-16	-3.05713e-10	-1.07849	0.000184265	-3.05713e-10	-1.13096	0.000195631	-3.05713e-10	-1.13051
4566275	chr17:4566275:A:G	3.7589e-17	-0.881975	-1.54349	5.02364e-05	-0.893551	-1.53704	5.3242e-05	-0.894917	-1.53697
4566639	chr17:4566639:T:C	1.82497e-16	-3.05713e-10	-0.845448	0.000237341	-3.05713e-10	-0.877837	0.000252181	-3.05713e-10	-0.87659
4566721	chr17:4566721:C:T	1.69233e-17	-1.82142	-1.40207	2.07625e-05	-1.82425	-1.48994	2.21358e-05	-1.82002	-1.48953
4566768	chr17:4566768:C:T	1.41572e-16	-3.05713e-10	-1.09937	0.000177557	-3.05713e-10	-1.16804	0.000188387	-3.05713e-10	-1.16824
4566951	chr17:4566951:TC:T	1.58425e-17	-1.99267	-1.29682	2.04224e-05	-1.9658	-1.36491	2.17425e-05	-1.9629	-1.36457
4567257	chr17:4567257:A:G	5.47432e-17	-2.04953	-6.10073e-10	7.29173e-05	-2.05801	-6.10073e-10	7.7381e-05	-2.058	-6.10073e-10
4567294	chr17:4567294:A:G	2.5465e-17	-1.61769	-1.19719	3.18719e-05	-1.63464	-1.25098	3.40156e-05	-1.62948	-1.25044
4568094	chr17:4568094:T:G	2.13977e-16	-3.05713e-10	-0.686311	0.000281837	-3.05713e-10	-0.706008	0.000299684	-3.05713e-10	-0.704008
4568262	chr17:4568262:C:T	1.22463e-15	-3.05713e-10	1.05822	0.00143693	-3.05713e-10	0.922926	0.00153183	-3.05713e-10	0.92748
4568662	chr17:4568662:G:A	3.04012e-16	-3.05713e-10	-0.335114	0.000410861	-3.05713e-10	-0.32908	0.000436908	-3.05713e-10	-0.327016
4568697	chr17:4568697:G:A	1.56011e-16	-3.05713e-10	-1.00226	0.000212337	-3.05713e-10	-0.989159	0.000225554	-3.05713e-10	-0.988181
4568774	chr17:4568774:G:T	1.10934e-17	-2.05214	-1.5937	1.47375e-05	-2.05749	-1.59945	1.56433e-05	-2.05732	-1.59938
4568942	chr17:4568942:A:G	1.10636e-17	-2.05483	-1.59369	1.47575e-05	-2.05614	-1.59944	1.56669e-05	-2.05582	-1.59937
4569151	chr17:4569151:G:A	6.92451e-17	-1.81453	-6.10073e-10	9.3034e-05	-1.81437	-6.10073e-10	9.87101e-05	-1.81455	-6.10073e-10
4569246	chr17:4569246:T:C	7.53282e-17	-1.82733	0.0970041	0.000100839	-1.65194	-0.0818738	0.00010735	-1.65197	-0.0786659
4569482	chr17:4569482:T:C	1.12095e-17	-2.05334	-1.58209	1.49044e-05	-2.05672	-1.58896	1.58225e-05	-2.05644	-1.58887
4569493	chr17:4569493:T:A	1.20281e-16	-1.26235	-6.10073e-10	0.000181181	-1.14784	-6.10073e-10	0.000191657	-1.15103	-6.10073e-10
4569498	chr17:4569498:G:C	5.82755e-17	-1.90656	-0.0804363	7.61153e-05	-1.759	-0.256085	8.1018e-05	-1.75898	-0.253087
4569503	chr17:4569503:A:G	5.91066e-17	-1.86887	-0.103971	7.84364e-05	-1.70735	-0.277695	8.34866e-05	-1.70734	-0.274715
4569573	chr17:4569573:G:A	5.82289e-17	-1.87132	-0.116478	7.72716e-05	-1.70924	-0.290772	8.2245e-05	-1.70923	-0.287807
4569632	chr17:4569632:T:C	9.99948e-17	-3.05713e-10	-1.44706	0.000129804	-3.05713e-10	-1.48131	0.00013774	-3.05713e-10	-1.48137
4569879	chr17:4569879:C:A	1.97733e-17	-1.77003	-1.29782	2.76763e-05	-1.72904	-1.29771	2.93321e-05	-1.73004	-1.29802
4569981	chr17:4569981:A:G	8.47807e-17	-3.05713e-10	-1.61211	0.000113439	-3.05713e-10	-1.61607	0.000120378	-3.05713e-10	-1.6161
4570039	chr17:4570039:G:A	6.11077e-17	-1.83797	-0.10157	8.16741e-05	-1.66816	-0.276438	8.69337e-05	-1.66813	-0.273463
4570263	chr17:4570263:A:G	8.54794e-17	-3.05713e-10	-1.60391	0.000113462	-3.05713e-10	-1.61587	0.000120406	-3.05713e-10	-1.61587
4570371	chr17:4570371:G:T	1.12924e-17	-2.02487	-1.60319	1.47199e-05	-2.05715	-1.60098	1.56281e-05	-2.05686	-1.60081
4571099	chr17:4571099:T:G	1.05518e-16	-3.05713e-10	-1.3933	0.000136912	-3.05713e-10	-1.428	0.000145357	-3.05713e-10	-1.42754
4571110	chr17:4571110:A:G	8.55299e-17	-3.05713e-10	-1.60332	0.000114531	-3.05713e-10	-1.60649	0.00012155	-3.05713e-10	-1.60641
4571230	chr17:4571230:G:A	2.20746e-17	-1.66223	-1.29553	3.12378e-05	-1.61494	-1.29077	3.31051e-05	-1.61601	-1.29104
4571456	chr17:4571456:C:T	1.53101e-17	-1.99375	-1.32992	1.8433e-05	-2.04732	-1.38588	1.95819e-05	-2.04676	-1.38537
4571617	chr17:4571617:T:C	7.91518e-17	-1.74569	0.0648758	0.000104884	-1.58881	-0.105671	0.000111458	-1.59047	-0.102621
4571787	chr17:4571787:C:T	8.46087e-17	-3.05713e-10	-1.61414	0.000115069	-3.05713e-10	-1.60181	0.000122109	-3.05713e-10	-1.60183
4571949	chr17:4571949:C:T	8.19072e-17	-1.70973	0.0631328	0.000109577	-1.54563	-0.105082	0.000116439	-1.54735	-0.102022
4572186	chr17:4572186:C:A	4.51669e-17	-1.82439	-0.417431	6.17243e-05	-1.63349	-0.591168	6.56789e-05	-1.63332	-0.58864
4572275	chr17:4572275:A:G	9.10068e-17	-1.75823	0.216983	0.000122494	-1.56279	0.0235183	0.000130437	-1.5627	0.0268539
4572289	chr17:4572289:G:A	1.11096e-16	-1.74127	0.399482	0.000146139	-1.536	0.173222	0.00015565	-1.53585	0.176728
4572305	chr17:4572305:C:T	1.08891e-17	-2.05462	-1.6098	1.45645e-05	-2.0563	-1.61245	1.54613e-05	-2.05599	-1.61241
4572374	chr17:4572374:T:C	2.61081e-17	-1.67901	-1.11093	3.52899e-05	-1.62215	-1.16159	3.74036e-05	-1.62301	-1.16196
4572400	chr17:4572400:G:T	9.34444e-17	-3.05713e-10	-1.51481	0.000127267	-3.05713e-10	-1.50105	0.00013511	-3.05713e-10	-1.50065
4572579	chr17:4572579:A:C	2.48203e-16	-3.05713e-10	-0.537935	0.000323439	-3.05713e-10	-0.568327	0.000343966	-3.05713e-10	-0.566196
4572625	chr17:4572625:A:T	8.4387e-17	-3.05713e-10	-1.61677	0.00011687	-3.05713e-10	-1.58627	0.00012402	-3.05713e-10	-1.5863
4572670	chr17:4572670:C:T	1.02979e-16	-3.05713e-10	-1.41765	0.000133911	-3.05713e-10	-1.45016	0.000142173	-3.05713e-10	-1.44969
4572871	chr17:4572871:G:A	2.07367e-17	-1.53356	-1.48672	2.87703e-05	-1.50218	-1.48582	3.04716e-05	-1.50392	-1.48602
4573293	chr17:4573293:T:TG	2.469e-15	-3.05713e-10	1.75939	0.00334024	-3.05713e-10	1.76646	0.00355818	-3.05713e-10	1.77027
4573385	chr17:4573385:G:A	8.22515e-17	-1.6424	-6.10073e-10	0.000100819	-1.73401	-6.10073e-10	0.000107347	-1.73067	-6.10073e-10
4573596	chr17:4573596:C:T	2.28402e-16	-3.05713e-10	-0.621073	0.000297319	-3.05713e-10	-0.652531	0.000316284	-3.05713e-10	-0.650099
4573599	chr17:4573599:T:C	9.29516e-17	-1.82142	0.301315	8.51955e-05	-1.56381	-0.338577	9.06583e-05	-1.56461	-0.335028
4573636	chr17:4573636:C:T	9.44757e-17	-3.05713e-10	-1.50384	0.000128846	-3.05713e-10	-1.48872	0.000136726	-3.05713e-10	-1.48876
4573637	chr17:4573637:G:A	2.6532e-16	-3.05713e-10	-0.471245	0.000346694	-3.05713e-10	-0.498893	0.000368732	-3.05713e-10	-0.496669
4573890	chr17:4573890:G:C	1.58134e-17	-1.8685	-1.42283	1.63392e-05	-2.04579	-1.50798	1.73491e-05	-2.04578	-1.50741
4573915	chr17:4573915:G:A	5.42809e-17	-2.05801	-6.10073e-10	7.35743e-05	-2.04904	-6.10073e-10	7.81296e-05	-2.04837	-6.10073e-10
4573962	chr17:4573962:C:T	9.37986e-17	-3.05713e-10	-1.51103	0.000127495	-3.05713e-10	-1.49926	0.000135352	-3.05713e-10	-1.49886
4573975	chr17:4573975:G:A	8.50775e-17	-3.05713e-10	-1.60862	0.000113935	-3.05713e-10	-1.61171	0.000120914	-3.05713e-10	-1.61166
4574158	chr17:4574158:A:C	1.07784e-17	-2.058	-1.61664	1.46136e-05	-2.04864	-1.61675	1.55187e-05	-2.04794	-1.61675
4574305	chr17:4574305:C:T	2.59685e-16	-3.05713e-10	-0.492714	0.000339357	-3.05713e-10	-0.520284	0.00036092	-3.05713e-10	-0.518081
4574435	chr17:4574435:TAA:T	6.68909e-17	-1.84912	-6.10073e-10	8.43378e-05	-1.91251	-6.10073e-10	8.95797e-05	-1.91161	-6.10073e-10
4574583	chr17:4574583:T:C	2.2557e-16	-3.05713e-10	-0.633549	0.000299388	-3.05713e-10	-0.645596	0.000318376	-3.05713e-10	-0.643505
4574589	chr17:4574589:G:A	8.40956e-16	-3.05713e-10	0.682358	0.00114531	-3.05713e-10	0.696094	0.00121906	-3.05713e-10	0.699095
4574675	chr17:4574675:C:T	5.76881e-17	-1.99713	-6.10073e-10	7.33304e-05	-2.05236	-6.10073e-10	7.77812e-05	-2.05284	-6.10073e-10
4574704	chr17:4574704:T:C	1.28002e-17	-2.02282	-1.4799	1.52204e-05	-2.05724	-1.56746	1.61567e-05	-2.05716	-1.56724
4574717	chr17:4574717:C:T	1.55641e-17	-1.91771	-1.38951	1.6455e-05	-2.03572	-1.51099	1.74799e-05	-2.03505	-1.51064
4574878	chr17:4574878:T:C	1.44215e-16	-1.08087	-6.10073e-10	0.000196446	-1.06695	-6.10073e-10	0.000210342	-1.058	-6.10073e-10
4575072	chr17:4575072:T:C	1.19805e-17	-2.03279	-1.53611	1.47769e-05	-2.05477	-1.5995	1.56858e-05	-2.05462	-1.59937
4575404	chr17:4575404:T:C	8.44001e-17	-3.05713e-10	-1.61661	0.000113895	-3.05713e-10	-1.61206	0.000120866	-3.05713e-10	-1.61206
4575459	chr17:4575459:G:A	5.52113e-17	-2.04101	-6.10073e-10	7.365e-05	-2.04801	-6.10073e-10	7.82256e-05	-2.04714	-6.10073e-10
4575516	chr17:4575516:A:C	5.42856e-17	-2.05792	-6.10073e-10	7.37062e-05	-2.04725	-6.10073e-10	7.82746e-05	-2.04651	-6.10073e-10
4575541	chr17:4575541:T:C	5.57693e-17	-1.00287	-1.02809	7.50059e-05	-1.05269	-0.977084	8.04654e-05	-1.04193	-0.976981
4575632	chr17:4575632:T:G	2.35255e-16	-3.05713e-10	-0.591512	0.000311494	-3.05713e-10	-0.605957	0.000331248	-3.05713e-10	-0.603871
4575664	chr17:4575664:C:T	1.40282e-17	-1.94049	-1.47062	1.54467e-05	-2.0444	-1.56553	1.64047e-05	-2.04388	-1.56529
4575696	chr17:4575696:T:C	9.14256e-17	-3.05713e-10	-1.53666	0.000119929	-3.05713e-10	-1.56044	0.000127277	-3.05713e-10	-1.56037
4575755	chr17:4575755:C:T	5.7415e-17	-2.00188	-6.10073e-10	7.61149e-05	-2.01509	-6.10073e-10	8.07396e-05	-2.01551	-6.10073e-10
4575757	chr17:4575757:T:G	1.25739e-17	-1.97093	-1.54962	1.45635e-05	-2.05772	-1.6111	1.54578e-05	-2.05771	-1.61092
4575864	chr17:4575864:C:T	1.73569e-17	-1.77901	-1.41919	1.66011e-05	-1.94493	-1.59293	1.76635e-05	-1.94263	-1.59261
4576193	chr17:4576193:G:T	3.2803e-17	-1.17119	-1.39047	4.39858e-05	-1.09335	-1.47012	4.71215e-05	-1.08426	-1.46975
4576355	chr17:4576355:G:A	9.65369e-17	-1.06491	-0.417349	0.000121358	-1.02211	-0.526478	0.000130102	-1.01297	-0.525457
4576467	chr17:4576467:G:A	2.9164e-17	-1.68763	-0.991619	3.90335e-05	-1.63736	-1.04556	4.13845e-05	-1.6382	-1.04563
4576494	chr17:4576494:C:T	8.99889e-17	-3.05713e-10	-1.5525	0.0001184	-3.05713e-10	-1.57327	0.000125654	-3.05713e-10	-1.57321
4576571	chr17:4576571:G:A	5.44876e-17	-2.05421	-6.10073e-10	7.29532e-05	-2.05752	-6.10073e-10	7.74341e-05	-2.05731	-6.10073e-10
4576649	chr17:4576649:T:C	1.48723e-16	-1.92529	0.875194	0.000198296	-1.83591	0.778332	0.000211986	-1.83269	0.78247
4576711	chr17:4576711:A:G	1.48229e-17	-1.74302	-1.61299	1.6328e-05	-1.94675	-1.6077	1.73523e-05	-1.94526	-1.60776
4576726	chr17:4576726:C:A	1.57763e-17	-1.6815	-1.61217	1.77368e-05	-1.90172	-1.56997	1.88559e-05	-1.89983	-1.57008
4576803	chr17:4576803:C:T	1.55192e-17	-1.73463	-1.57547	2.14081e-05	-1.70725	-1.57631	2.27019e-05	-1.70829	-1.576
4576855	chr17:4576855:C:T	5.50574e-17	-2.0438	-6.10073e-10	7.61922e-05	-2.01408	-6.10073e-10	8.09745e-05	-2.0126	-6.10073e-10
4576926	chr17:4576926:C:T	1.63405e-17	-1.7886	-1.46994	1.62745e-05	-1.94955	-1.60818	1.73133e-05	-1.94727	-1.60799
4577134	chr17:4577134:C:CT	3.12143e-16	-3.05713e-10	-0.308719	0.000412286	-3.05713e-10	-0.325619	0.000438577	-3.05713e-10	-0.323204
4577212	chr17:4577212:C:T	8.84117e-17	-3.05713e-10	-1.57018	0.00011978	-3.05713e-10	-1.56168	0.000127108	-3.05713e-10	-1.5617
4577262	chr17:4577262:T:C	1.63378e-16	-3.05713e-10	-0.956115	0.000199151	-3.05713e-10	-1.05327	0.000211299	-3.05713e-10	-1.05346
4577362	chr17:4577362:G:A	1.76971e-17	-2.00273	-1.17605	2.88036e-05	-1.98414	-1.0027	3.0465e-05	-1.98608	-1.00408
4577501	chr17:4577501:G:T	5.42858e-17	-2.05792	-6.10073e-10	7.3727e-05	-2.04697	-6.10073e-10	7.82977e-05	-2.04622	-6.10073e-10
4577561	chr17:4577561:C:T	9.76154e-17	-3.05713e-10	-1.47115	0.000140816	-3.05713e-10	-1.39988	0.000149421	-3.05713e-10	-1.39997
4577573	chr17:4577573:G:C	1.40343e-16	-3.05713e-10	-1.10809	0.000192752	-3.05713e-10	-1.08593	0.000204774	-3.05713e-10	-1.08483
4577750	chr17:4577750:G:A	8.66704e-17	-3.05713e-10	-1.59007	0.000115064	-3.05713e-10	-1.60185	0.000122111	-3.05713e-10	-1.6018
4577885	chr17:4577885:G:A	8.47191e-17	-3.05713e-10	-1.61284	0.000113421	-3.05713e-10	-1.61623	0.000120363	-3.05713e-10	-1.61623
4578288	chr17:4578288:T:A	1.33658e-17	-1.84272	-1.61676	1.57342e-05	-2.00259	-1.58891	1.67138e-05	-2.00151	-1.58899
4578296	chr17:4578296:C:A	1.16398e-17	-1.98995	-1.6078	1.5458e-05	-2.05592	-1.55329	1.64002e-05	-2.05605	-1.55339
4578353	chr17:4578353:A:G	1.0203e-16	-3.05713e-10	-1.42692	0.000135003	-3.05713e-10	-1.44204	0.000143245	-3.05713e-10	-1.44218
4578386	chr17:4578386:A:G	1.23068e-17	-2.04479	-1.49724	1.64509e-05	-2.04181	-1.50514	1.7453e-05	-2.04211	-1.50511
4578499	chr17:4578499:G:A	8.82574e-17	-3.05713e-10	-1.57192	0.000117145	-3.05713e-10	-1.58392	0.00012429	-3.05713e-10	-1.58412
4578523	chr17:4578523:G:A	6.4162e-17	-1.89077	-6.10073e-10	8.6595e-05	-1.88609	-6.10073e-10	9.17497e-05	-1.88767	-6.10073e-10
4578892	chr17:4578892:G:A	1.38722e-16	-2.04643	0.926723	0.000177237	-2.01338	0.843533	0.000189165	-2.01192	0.847804
4578913	chr17:4578913:G:A	7.04062e-17	-1.7979	-6.10073e-10	9.03343e-05	-1.84382	-6.10073e-10	9.56862e-05	-1.84566	-6.10073e-10
4579020	chr17:4579020:G:C	1.09523e-17	-2.04381	-1.61483	1.45724e-05	-2.05147	-1.61674	1.54749e-05	-2.05078	-1.61674
4579529	chr17:4579529:C:T	1.02041e-16	-1.42681	-6.10073e-10	0.000175721	-1.17844	-6.10073e-10	0.000186166	-1.1801	-6.10073e-10
4579801	chr17:4579801:C:T	8.49009e-17	-3.05713e-10	-1.6107	0.00011383	-3.05713e-10	-1.61263	0.0001208	-3.05713e-10	-1.6126
4579810	chr17:4579810:G:A	3.14351e-17	-1.2619	-1.34235	4.55245e-05	-1.27792	-1.25116	4.85202e-05	-1.27359	-1.25117
4579891	chr17:4579891:C:T	1.16355e-17	-1.98598	-1.61214	1.74778e-05	-1.90073	-1.58568	1.85235e-05	-1.9017	-1.586
4580131	chr17:4580131:C:T	6.58885e-16	-3.05713e-10	0.438367	0.000807244	-3.05713e-10	0.34629	0.000859406	-3.05713e-10	0.349503
4580316	chr17:4580316:A:C	5.43223e-17	-2.05725	-6.10073e-10	7.32413e-05	-2.05358	-6.10073e-10	7.77611e-05	-2.0531	-6.10073e-10
4580558	chr17:4580558:G:A	2.69256e-17	-1.2521	-1.507	3.78072e-05	-1.26943	-1.4454	4.03028e-05	-1.26487	-1.44545
4581033	chr17:4581033:C:T	5.43559e-17	-2.05663	-6.10073e-10	7.31584e-05	-2.05471	-6.10073e-10	7.76682e-05	-2.05429	-6.10073e-10
4581058	chr17:4581058:G:A	8.69823e-17	-3.05713e-10	-1.58648	0.000118366	-3.05713e-10	-1.57356	0.000125607	-3.05713e-10	-1.57358
4581149	chr17:4581149:A:G	8.97173e-17	-0.775354	-0.780164	0.000120907	-0.394951	-1.15736	0.000129267	-0.389508	-1.15535
4581316	chr17:4581316:G:A	9.26589e-17	-3.05713e-10	-1.52326	0.000121205	-3.05713e-10	-1.54985	0.000128633	-3.05713e-10	-1.54978
4581452	chr17:4581452:C:G	9.00222e-17	-3.05713e-10	-1.55212	0.000118357	-3.05713e-10	-1.57363	0.000125608	-3.05713e-10	-1.57358
4581648	chr17:4581648:A:C	3.15536e-17	-1.29958	-1.30091	4.4715e-05	-1.35538	-1.19165	4.76462e-05	-1.35144	-1.1915
4581774	chr17:4581774:G:A	2.47022e-17	-1.2994	-1.54589	3.43255e-05	-1.23043	-1.58101	3.67446e-05	-1.22192	-1.58082
4581778	chr17:4581778:G:C	1.28598e-17	-1.8946	-1.60348	1.95546e-05	-1.77303	-1.60109	2.07188e-05	-1.77439	-1.60131
4582136	chr17:4582136:AG:A	5.32134e-16	-3.05713e-10	0.224715	0.000665097	-3.05713e-10	0.152596	0.000707903	-3.05713e-10	0.155568
4582142	chr17:4582142:G:T	5.29553e-16	-3.05713e-10	0.219851	0.000662029	-3.05713e-10	0.147973	0.000704635	-3.05713e-10	0.150942
4582307	chr17:4582307:C:A	5.29553e-16	-3.05713e-10	0.219851	0.000662029	-3.05713e-10	0.147973	0.000704635	-3.05713e-10	0.150942
4582879	chr17:4582879:A:G	5.63744e-17	-2.02017	-6.10073e-10	7.45763e-05	-2.03551	-6.10073e-10	7.91074e-05	-2.03593	-6.10073e-10
4583078	chr17:4583078:C:T	2.82718e-17	-1.11863	-1.59168	4.43528e-05	-0.993297	-1.56186	4.75001e-05	-0.983873	-1.56213
4583462	chr17:4583462:A:C	1.69207e-17	-1.94793	-1.27571	3.26242e-05	-1.86838	-0.993904	3.45507e-05	-1.87027	-0.994037
4583521	chr17:4583521:A:G	8.53089e-17	-3.05713e-10	-1.6059	0.000113734	-3.05713e-10	-1.61347	0.000120685	-3.05713e-10	-1.61356
4583540	chr17:4583540:A:C	8.46232e-17	-3.05713e-10	-1.61397	0.000113948	-3.05713e-10	-1.61159	0.000120927	-3.05713e-10	-1.61155
4583771	chr17:4583771:A:G	1.11014e-17	-2.05584	-1.58927	1.57536e-05	-2.05265	-1.53762	1.67042e-05	-2.05311	-1.53797
4583823	chr17:4583823:G:A	2.3254e-15	-3.05713e-10	1.69946	0.00280725	-3.05713e-10	1.59262	0.00299525	-3.05713e-10	1.59804
4584011	chr17:4584011:T:C	1.71106e-17	-1.73925	-1.47323	2.37748e-05	-1.69794	-1.48077	2.51939e-05	-1.69915	-1.48098
4584166	chr17:4584166:G:C	2.86525e-17	-2.02715	-0.669788	3.09773e-05	-2.05689	-0.85719	3.29341e-05	-2.05667	-0.855563
4584560	chr17:4584560:T:C	1.58638e-16	-3.05713e-10	-0.985556	0.000208407	-3.05713e-10	-1.00784	0.000221421	-3.05713e-10	-1.00667
4584566	chr17:4584566:C:A	2.83461e-16	-3.05713e-10	-0.405108	0.000347858	-3.05713e-10	-0.495543	0.00037002	-3.05713e-10	-0.493181
4584711	chr17:4584711:C:A	7.0062e-17	-1.8028	-6.10073e-10	8.75774e-05	-1.87481	-6.10073e-10	9.30278e-05	-1.87384	-6.10073e-10
4584926	chr17:4584926:G:A	5.25619e-16	-3.05713e-10	0.212394	0.000657439	-3.05713e-10	0.141015	0.000699745	-3.05713e-10	0.143977
4585548	chr17:4585548:T:C	2.19805e-17	-2.05741	-0.904614	3.76793e-05	-2.03789	-0.680332	3.99116e-05	-2.03888	-0.681191
4585621	chr17:4585621:T:C	3.0064e-17	-1.1429	-1.50596	4.55491e-05	-0.979565	-1.54898	4.88236e-05	-0.969782	-1.54874
4585662	chr17:4585662:A:G	8.48559e-17	-3.05713e-10	-1.61123	0.000113557	-3.05713e-10	-1.61503	0.000120513	-3.05713e-10	-1.61498
4585878	chr17:4585878:C:T	1.19053e-17	-2.04674	-1.52846	1.71019e-05	-2.05794	-1.45021	1.81385e-05	-2.05798	-1.45072
4585879	chr17:4585879:T:C	1.19053e-17	-2.04674	-1.52846	1.71019e-05	-2.05794	-1.45021	1.81385e-05	-2.05798	-1.45072
4586000	chr17:4586000:G:A	1.77059e-17	-1.58175	-1.59654	2.61632e-05	-1.50426	-1.57873	2.76032e-05	-1.51017	-1.57863
4586064	chr17:4586064:T:C	1.32375e-16	-3.05713e-10	-1.16654	0.000175115	-3.05713e-10	-1.18189	0.000185849	-3.05713e-10	-1.18181
4586097	chr17:4586097:A:G	1.32089e-15	-3.05713e-10	1.13388	0.00162302	-3.05713e-10	1.04471	0.00173022	-3.05713e-10	1.04926
4586331	chr17:4586331:G:A	3.23527e-15	-3.05713e-10	2.02968	0.00384815	-3.05713e-10	1.90801	0.00410258	-3.05713e-10	1.91263
4586364	chr17:4586364:A:C	5.98759e-17	-1.95991	-6.10073e-10	7.65818e-05	-2.00898	-6.10073e-10	8.11448e-05	-2.0105	-6.10073e-10
4586864	chr17:4586864:G:A	4.99476e-17	-0.672714	-1.46849	9.51023e-05	-0.200365	-1.59202	0.000101439	-0.195601	-1.59168
4587173	chr17:4587173:A:G	3.63577e-17	-0.93924	-1.51954	6.85291e-05	-0.509424	-1.61065	7.30649e-05	-0.504889	-1.6105
4587326	chr17:4587326:G:A	8.44618e-17	-3.05713e-10	-1.61588	0.000114898	-3.05713e-10	-1.60329	0.00012193	-3.05713e-10	-1.60329
4587575	chr17:4587575:T:C	1.54723e-16	0.406397	-1.41694	0.000185043	0.158041	-1.28479	0.000198745	0.170588	-1.2853
4587609	chr17:4587609:G:A	8.5265e-17	-3.05713e-10	-1.60642	0.000116293	-3.05713e-10	-1.59122	0.000123412	-3.05713e-10	-1.59121
4587617	chr17:4587617:A:G	3.73603e-17	-0.937817	-1.49376	6.72741e-05	-0.540463	-1.5981	7.17279e-05	-0.535996	-1.59786
4587733	chr17:4587733:C:T	8.19701e-16	-3.05713e-10	0.656758	0.000999327	-3.05713e-10	0.559746	0.00106354	-3.05713e-10	0.562618
4587764	chr17:4587764:T:C	2.55704e-17	-1.25748	-1.55326	3.75878e-05	-1.20073	-1.51992	4.02202e-05	-1.19278	-1.51959
4587981	chr17:4587981:G:A	5.96309e-17	-1.96401	-6.10073e-10	7.63404e-05	-2.01213	-6.10073e-10	8.08931e-05	-2.01361	-6.10073e-10
4588234	chr17:4588234:A:G	6.22591e-16	-3.05713e-10	0.381708	0.000749532	-3.05713e-10	0.272113	0.000797859	-3.05713e-10	0.275193
4588312	chr17:4588312:C:T	5.54393e-17	-2.03689	-6.10073e-10	7.41426e-05	-2.04135	-6.10073e-10	7.87116e-05	-2.04095	-6.10073e-10
4588360	chr17:4588360:C:T	5.33351e-17	-0.897961	-1.17763	8.68214e-05	-0.472083	-1.4114	9.26245e-05	-0.467349	-1.41084
4588411	chr17:4588411:C:T	4.46539e-16	-3.05713e-10	0.0493445	0.000550907	-3.05713e-10	-0.03577	0.000586269	-3.05713e-10	-0.0329605
4588632	chr17:4588632:C:T	1.99212e-17	-1.80103	-1.25936	2.73793e-05	-1.62399	-1.41356	2.92998e-05	-1.61608	-1.41308
4588661	chr17:4588661:T:C	1.7367e-17	-1.77111	-1.4265	2.50965e-05	-1.60499	-1.51961	2.68555e-05	-1.5969	-1.51937
4588777	chr17:4588777:C:T	9.74489e-17	-3.05713e-10	-1.47285	0.000133544	-3.05713e-10	-1.45291	0.000141719	-3.05713e-10	-1.45289
4588833	chr17:4588833:C:T	1.63924e-17	-2.04646	-1.2089	1.83559e-05	-2.05642	-1.38097	1.94888e-05	-2.05644	-1.38045
4588902	chr17:4588902:A:G	2.20689e-17	-1.80077	-1.15724	4.08658e-05	-1.59575	-1.04129	4.31429e-05	-1.60102	-1.0412
4589122	chr17:4589122:G:A	8.50235e-17	-3.05713e-10	-1.60925	0.00011378	-3.05713e-10	-1.61307	0.000120733	-3.05713e-10	-1.61316
4589138	chr17:4589138:G:A	5.54668e-17	-2.0364	-6.10073e-10	7.31864e-05	-2.05433	-6.10073e-10	7.76335e-05	-2.05474	-6.10073e-10
4589238	chr17:4589238:C:A	9.18943e-17	-3.05713e-10	-1.53154	0.000122627	-3.05713e-10	-1.53819	0.000130166	-3.05713e-10	-1.53793
4589239	chr17:4589239:C:T	6.94666e-17	-1.05306	-0.758276	0.000106578	-1.0503	-0.628163	0.000114192	-1.0406	-0.628258
4589263	chr17:4589263:T:C	4.16203e-17	-0.758084	-1.56551	6.38035e-05	-0.661635	-1.52989	6.83675e-05	-0.651586	-1.53025
4589352	chr17:4589352:T:G	5.43175e-17	-2.05734	-6.10073e-10	7.36135e-05	-2.04851	-6.10073e-10	7.80887e-05	-2.04889	-6.10073e-10
4589619	chr17:4589619:T:G	5.09515e-17	-0.992478	-1.12883	6.91862e-05	-0.861146	-1.24939	7.28889e-05	-0.868871	-1.24893
4589675	chr17:4589675:C:T	5.48711e-17	-2.0472	-6.10073e-10	7.36291e-05	-2.0483	-6.10073e-10	7.81057e-05	-2.04867	-6.10073e-10
4590070	chr17:4590070:G:A	1.83643e-16	-2.0574	1.21821	0.000200543	-2.01546	0.969152	0.000213518	-2.01632	0.973307
4590104	chr17:4590104:T:C	4.70969e-17	-0.623227	-1.57675	6.1978e-05	-0.634591	-1.58597	6.51181e-05	-0.644489	-1.58605
4590128	chr17:4590128:G:A	2.30547e-17	-1.7784	-1.13591	3.22767e-05	-1.72621	-1.14678	3.4058e-05	-1.73193	-1.14674
4590208	chr17:4590208:C:G	1.81281e-17	-1.63464	-1.52008	2.13114e-05	-1.70163	-1.58646	2.26619e-05	-1.69979	-1.58626
4590218	chr17:4590218:C:T	5.45174e-17	-0.957101	-1.09656	7.05318e-05	-0.788581	-1.30269	7.43131e-05	-0.796497	-1.30195
4590331	chr17:4590331:C:T	1.43728e-17	-1.83336	-1.55349	1.95525e-05	-1.82744	-1.54679	2.06406e-05	-1.83283	-1.54665
4590461	chr17:4590461:C:G	2.21703e-17	-1.8458	-1.10762	3.09758e-05	-1.80451	-1.10962	3.27092e-05	-1.80957	-1.10951
4590478	chr17:4590478:A:G	1.3744e-17	-2.05384	-1.37774	1.75091e-05	-2.04662	-1.43799	1.85793e-05	-2.04663	-1.43806
4590704	chr17:4590704:G:A	1.62735e-16	-3.05713e-10	-0.960057	0.000220103	-3.05713e-10	-0.953242	0.000233546	-3.05713e-10	-0.953361
4590778	chr17:4590778:T:C	1.59983e-17	-1.71841	-1.56129	2.02576e-05	-1.74457	-1.59424	2.15417e-05	-1.74268	-1.59406
4591035	chr17:4591035:C:T	3.55965e-16	-0.177348	-6.10073e-10	0.00063306	0.10323	-6.10073e-10	0.000679624	0.114802	-6.10073e-10
4591051	chr17:4591051:A:G	8.72158e-17	-3.05713e-10	-1.5838	0.000116399	-3.05713e-10	-1.59031	0.000123517	-3.05713e-10	-1.59036
4591195	chr17:4591195:T:C	1.19388e-17	-2.01375	-1.55864	1.58335e-05	-1.99684	-1.58837	1.68112e-05	-1.99628	-1.58842
4591213	chr17:4591213:C:T	4.02365e-17	-1.17809	-1.17931	5.48179e-05	-1.08736	-1.25596	5.77695e-05	-1.09474	-1.25554
4591341	chr17:4591341:C:T	8.53154e-17	-3.05713e-10	-1.60583	0.000113755	-3.05713e-10	-1.61329	0.000120716	-3.05713e-10	-1.61329
4591446	chr17:4591446:G:A	5.5444e-17	-2.03681	-6.10073e-10	7.41388e-05	-2.0414	-6.10073e-10	7.87075e-05	-2.041	-6.10073e-10
4591516	chr17:4591516:G:T	8.5578e-17	-3.05713e-10	-1.60275	0.000114955	-3.05713e-10	-1.6028	0.000121983	-3.05713e-10	-1.60286
4591520	chr17:4591520:T:C	1.26591e-17	-2.05781	-1.456	1.60911e-05	-2.05555	-1.51352	1.70757e-05	-2.05556	-1.51353
4591831	chr17:4591831:C:T	2.19252e-17	-1.43457	-1.52997	3.6255e-05	-1.18862	-1.56814	3.88429e-05	-1.17928	-1.56793
4591915	chr17:4591915:C:T	1.75102e-17	-1.57654	-1.61287	2.23001e-05	-1.6291	-1.61364	2.37125e-05	-1.62706	-1.61367
4592387	chr17:4592387:G:A	1.61705e-17	-1.93427	-1.33473	2.23505e-05	-1.8939	-1.34659	2.36184e-05	-1.8983	-1.34641
4592445	chr17:4592445:G:A	1.42303e-17	-1.81058	-1.58623	1.94132e-05	-1.85356	-1.52782	2.06164e-05	-1.85254	-1.52812
4593330	chr17:4593330:C:T	1.64109e-16	-3.05713e-10	-0.951651	0.000215328	-3.05713e-10	-0.975172	0.000228524	-3.05713e-10	-0.975097
4593367	chr17:4593367:G:A	4.70225e-17	-0.615392	-1.58616	5.29775e-05	-0.808871	-1.5686	5.59053e-05	-0.814255	-1.56882
4593431	chr17:4593431:C:T	1.36616e-16	-3.05713e-10	-1.13501	0.000168304	-3.05713e-10	-1.22157	0.000178676	-3.05713e-10	-1.22116
4593500	chr17:4593500:G:A	8.58051e-17	-3.05713e-10	-1.6001	0.000114081	-3.05713e-10	-1.61042	0.000121065	-3.05713e-10	-1.61041
4593515	chr17:4593515:G:A	5.94282e-17	-1.96741	-6.10073e-10	7.76943e-05	-1.99455	-6.10073e-10	8.20023e-05	-1.99999	-6.10073e-10
4593601	chr17:4593601:C:T	1.17831e-16	-0.0559497	-1.22698	0.000154918	0.125056	-1.4295	0.000163089	0.116559	-1.429
4593789	chr17:4593789:G:T	3.4844e-17	-0.970544	-1.53076	4.2686e-05	-1.08489	-1.50857	4.50822e-05	-1.08931	-1.50895
4593842	chr17:4593842:T:C	1.30474e-16	-3.05713e-10	-1.18101	0.000171544	-3.05713e-10	-1.2025	0.000182094	-3.05713e-10	-1.20222
4593865	chr17:4593865:T:C	3.9429e-17	-0.765713	-1.61197	4.98357e-05	-0.825247	-1.61336	5.25028e-05	-0.83249	-1.61338
4593959	chr17:4593959:C:T	9.84327e-17	-3.05713e-10	-1.46281	0.000127155	-3.05713e-10	-1.50193	0.000134944	-3.05713e-10	-1.50188
4594028	chr17:4594028:A:C	3.51607e-16	-3.05713e-10	-0.189669	0.000546418	-3.05713e-10	-0.0439526	0.000579481	-3.05713e-10	-0.0446056
4594174	chr17:4594174:C:T	1.02832e-16	-3.05713e-10	-1.41908	0.000127796	-3.05713e-10	-1.4969	0.000135663	-3.05713e-10	-1.49656
4594674	chr17:4594674:C:T	6.20852e-17	-0.322264	-1.60141	7.18541e-05	-0.456683	-1.61602	7.69277e-05	-0.447881	-1.61599
4594805	chr17:4594805:G:A	8.6601e-17	-3.05713e-10	-1.59087	0.000113738	-3.05713e-10	-1.61344	0.000120697	-3.05713e-10	-1.61345
4595316	chr17:4595316:G:A	4.87287e-17	-1.11115	-1.05476	5.6982e-05	-1.23698	-1.06762	6.02144e-05	-1.24042	-1.06841
4595346	chr17:4595346:A:G	2.04556e-17	-1.79597	-1.23796	3.07041e-05	-1.64587	-1.27707	3.27779e-05	-1.6403	-1.27668
4595387	chr17:4595387:C:G	8.47726e-17	-3.05713e-10	-1.61221	0.000113385	-3.05713e-10	-1.61655	0.000120323	-3.05713e-10	-1.61656
4595826	chr17:4595826:A:G	1.62753e-17	-1.94393	-1.3186	2.41641e-05	-1.84699	-1.31548	2.57264e-05	-1.84394	-1.31528
4595837	chr17:4595837:C:G	8.46583e-17	-3.05713e-10	-1.61356	0.000114623	-3.05713e-10	-1.60569	0.000121639	-3.05713e-10	-1.60568
4596456	chr17:4596456:T:C	5.46916e-17	-2.05047	-6.10073e-10	7.44392e-05	-2.03735	-6.10073e-10	7.89765e-05	-2.03759	-6.10073e-10
4596603	chr17:4596603:AG:A	8.44992e-17	-3.05713e-10	-1.61544	0.00011337	-3.05713e-10	-1.61668	0.000120309	-3.05713e-10	-1.61668
4596813	chr17:4596813:A:T	9.18262e-17	0.0133136	-1.5456	0.000129865	0.129986	-1.61083	0.000136728	0.122001	-1.61075
4597009	chr17:4597009:C:T	1.69694e-17	-1.91246	-1.30831	2.01358e-05	-1.87768	-1.46715	2.13715e-05	-1.87801	-1.46667
4597092	chr17:4597092:G:A	1.10552e-16	-1.3467	-6.10073e-10	0.000130845	-1.47332	-6.10073e-10	0.000139852	-1.46616	-6.10073e-10
4597264	chr17:4597264:C:T	8.97594e-17	-3.05713e-10	-1.55505	0.000115276	-3.05713e-10	-1.6	0.000122341	-3.05713e-10	-1.59993
4597693	chr17:4597693:C:T	9.29085e-17	-3.05713e-10	-1.52057	0.000131296	-3.05713e-10	-1.46988	0.000139302	-3.05713e-10	-1.47009
4597872	chr17:4597872:T:C	8.48251e-17	-3.05713e-10	-1.61159	0.000115163	-3.05713e-10	-1.60099	0.000122208	-3.05713e-10	-1.60102
4598241	chr17:4598241:C:T	1.45466e-17	-2.00722	-1.36761	1.73296e-05	-1.9849	-1.51002	1.83944e-05	-1.9851	-1.50959
4598258	chr17:4598258:G:A	1.62226e-17	-2.05657	-1.2092	1.98383e-05	-2.05539	-1.30433	2.10736e-05	-2.05479	-1.30393
4598644	chr17:4598644:C:T	3.35294e-17	-0.941563	-1.5982	4.5119e-05	-0.925009	-1.61302	4.78617e-05	-0.92545	-1.61297
4598788	chr17:4598788:T:C	1.51649e-17	-1.79703	-1.53616	2.33001e-05	-1.62796	-1.57092	2.48545e-05	-1.62289	-1.57081
4598938	chr17:4598938:G:A	1.02897e-16	-1.41846	-6.10073e-10	0.000154888	-1.30463	-6.10073e-10	0.000163913	-1.3074	-6.10073e-10
4599015	chr17:4599015:T:G	1.13111e-16	-0.140045	-1.18377	0.000134767	-0.290886	-1.1529	0.000142378	-0.294431	-1.15382
4599091	chr17:4599091:G:A	6.31523e-17	-1.90663	-6.10073e-10	0.000100894	-1.73327	-6.10073e-10	0.000107579	-1.72851	-6.10073e-10
4599092	chr17:4599092:A:G	1.0153e-16	-3.05713e-10	-1.43183	0.000137997	-3.05713e-10	-1.4201	0.000146495	-3.05713e-10	-1.41975
4599410	chr17:4599410:G:A	8.46175e-17	-3.05713e-10	-1.61404	0.00011336	-3.05713e-10	-1.61677	0.000120298	-3.05713e-10	-1.61677
4599425	chr17:4599425:A:C	2.38113e-17	-2.00014	-0.881884	3.29214e-05	-1.78242	-1.07079	3.50886e-05	-1.77912	-1.06974
4599580	chr17:4599580:T:C	5.53142e-17	-2.03915	-6.10073e-10	7.32161e-05	-2.05392	-6.10073e-10	7.77078e-05	-2.05378	-6.10073e-10
4599666	chr17:4599666:A:G	1.23638e-16	0.244242	-1.47907	0.000173919	0.380537	-1.56929	0.000183067	0.37219	-1.56907
4599738	chr17:4599738:C:T	1.19801e-16	0.202489	-1.46884	0.000164949	0.336018	-1.57772	0.000173656	0.327852	-1.57751
4599900	chr17:4599900:G:A	2.89196e-17	-1.11684	-1.57082	4.11381e-05	-1.01887	-1.61153	4.36599e-05	-1.01887	-1.61144
4599935	chr17:4599935:A:C	1.17062e-16	-1.28948	-6.10073e-10	0.000133761	-1.45128	-6.10073e-10	0.000141206	-1.45652	-6.10073e-10
4600069	chr17:4600069:G:A	8.98658e-17	-3.05713e-10	-1.55386	0.000124404	-3.05713e-10	-1.5238	0.000132041	-3.05713e-10	-1.52362
4601007	chr17:4601007:C:T	8.46345e-17	-3.05713e-10	-1.61384	0.000114276	-3.05713e-10	-1.60872	0.000121265	-3.05713e-10	-1.60876
4601377	chr17:4601377:T:C	6.61472e-16	-3.05713e-10	0.442287	0.0008966	-3.05713e-10	0.451274	0.000950939	-3.05713e-10	0.450712
4601673	chr17:4601673:A:C	8.44025e-17	-3.05713e-10	-1.61658	0.000113373	-3.05713e-10	-1.61665	0.000120312	-3.05713e-10	-1.61665
4601703	chr17:4601703:A:G	9.14488e-17	-3.05713e-10	-1.5364	0.000122816	-3.05713e-10	-1.53665	0.000130329	-3.05713e-10	-1.53667
4601716	chr17:4601716:A:C	1.11449e-17	-2.03411	-1.60709	1.59571e-05	-1.98002	-1.59741	1.6969e-05	-1.97792	-1.59743
4601731	chr17:4601731:G:C	2.60257e-17	-1.32885	-1.46425	3.45184e-05	-1.25596	-1.54989	3.66634e-05	-1.2554	-1.54956
4602509	chr17:4602509:G:T	8.80314e-17	-3.05713e-10	-1.57449	0.000117185	-3.05713e-10	-1.58359	0.000124348	-3.05713e-10	-1.58365
4602789	chr17:4602789:C:T	8.49059e-17	-3.05713e-10	-1.61064	0.00011511	-3.05713e-10	-1.60145	0.000122156	-3.05713e-10	-1.60144
4603578	chr17:4603578:G:A	1.64854e-16	0.583342	-1.53046	0.000227728	0.685879	-1.60507	0.000239724	0.677686	-1.60494
4603883	chr17:4603883:C:T	1.92323e-17	-2.04907	-1.04652	2.20688e-05	-2.04851	-1.20466	2.34319e-05	-2.04844	-1.2042
4604002	chr17:4604002:A:G	1.18183e-16	-1.27995	-6.10073e-10	0.00014638	-1.36113	-6.10073e-10	0.000155271	-1.36157	-6.10073e-10
4604136	chr17:4604136:C:T	1.48166e-17	-1.74905	-1.60739	1.96825e-05	-1.78145	-1.58615	2.08385e-05	-1.78362	-1.58632
4604212	chr17:4604212:C:T	1.41804e-16	0.455825	-1.55356	0.000195504	0.540908	-1.61266	0.000205863	0.533059	-1.61259
4604409	chr17:4604409:G:A	8.54434e-17	-3.05713e-10	-1.60433	0.000117996	-3.05713e-10	-1.57668	0.000125209	-3.05713e-10	-1.57675
4604442	chr17:4604442:G:C	9.43074e-17	-3.05713e-10	-1.50562	0.000138608	-3.05713e-10	-1.41569	0.000147068	-3.05713e-10	-1.41584
4604534	chr17:4604534:T:C	1.01289e-16	-3.05713e-10	-1.43421	0.000150499	-3.05713e-10	-1.33338	0.000159678	-3.05713e-10	-1.33358
4604841	chr17:4604841:TTG:T	6.04041e-17	-1.95112	-6.10073e-10	7.65473e-05	-2.00943	-6.10073e-10	8.13366e-05	-2.00814	-6.10073e-10
4604846	chr17:4604846:T:C	1.32831e-17	-2.0318	-1.43389	1.77715e-05	-2.00778	-1.46196	1.89027e-05	-2.00505	-1.46238
4604946	chr17:4604946:C:G	9.25423e-17	-3.05713e-10	-1.52452	0.000122403	-3.05713e-10	-1.54002	0.000129922	-3.05713e-10	-1.53981
4604981	chr17:4604981:T:G	1.82415e-17	-2.04754	-1.10094	2.08629e-05	-2.02499	-1.28437	2.21512e-05	-2.02518	-1.28367
4605269	chr17:4605269:C:T	6.40509e-16	0.410082	-6.10073e-10	0.000732457	0.249068	-6.10073e-10	0.000787651	0.262317	-6.10073e-10
4605624	chr17:4605624:G:A	3.61408e-17	-1.01431	-1.45045	5.41217e-05	-1.01956	-1.33655	5.75358e-05	-1.01724	-1.33709
4605714	chr17:4605714:T:A	1.03728e-15	-3.05713e-10	0.892178	0.00154984	-3.05713e-10	0.998574	0.00164341	-3.05713e-10	0.997789
4605801	chr17:4605801:C:T	1.20742e-16	-3.05713e-10	-1.25852	0.00016545	-3.05713e-10	-1.23867	0.000175676	-3.05713e-10	-1.2381
4605818	chr17:4605818:CA:C	2.36084e-17	-1.3079	-1.58268	3.8938e-05	-1.07147	-1.6139	4.13315e-05	-1.07125	-1.61387
4606086	chr17:4606086:G:C	1.29592e-17	-1.88046	-1.60991	2.12282e-05	-1.67931	-1.61269	2.25563e-05	-1.67798	-1.61274
4606365	chr17:4606365:G:A	1.24782e-15	-3.05713e-10	1.07697	0.00186211	-3.05713e-10	1.18213	0.00197443	-3.05713e-10	1.1813
4606555	chr17:4606555:G:A	8.47319e-17	-3.05713e-10	-1.61269	0.000114755	-3.05713e-10	-1.60453	0.000121773	-3.05713e-10	-1.60458
4606706	chr17:4606706:A:T	6.61406e-17	-1.8604	-6.10073e-10	8.09841e-05	-1.95308	-6.10073e-10	8.60147e-05	-1.95222	-6.10073e-10
4606875	chr17:4606875:G:A	1.04827e-16	-3.05713e-10	-1.39987	0.000141928	-3.05713e-10	-1.39202	0.000150672	-3.05713e-10	-1.39163
4607305	chr17:4607305:C:CT	1.34626e-17	-2.03651	-1.41576	1.59597e-05	-2.05226	-1.52501	1.6942e-05	-2.05231	-1.52464
4607394	chr17:4607394:G:A	9.86729e-17	-3.05713e-10	-1.46037	0.000131537	-3.05713e-10	-1.46805	0.000139564	-3.05713e-10	-1.46822
4608342	chr17:4608342:TAGG:T	1.59131e-16	0.551332	-1.53378	0.000216323	0.627782	-1.59835	0.000227921	0.620451	-1.59819
4608547	chr17:4608547:C:T	9.35344e-17	-3.05713e-10	-1.51385	0.000130724	-3.05713e-10	-1.47425	0.000138689	-3.05713e-10	-1.47451
4608827	chr17:4608827:C:T	1.25945e-16	-3.05713e-10	-1.21633	0.000165358	-3.05713e-10	-1.23922	0.00017543	-3.05713e-10	-1.2395
4608896	chr17:4608896:G:A	1.00292e-16	-3.05713e-10	-1.4441	0.000136342	-3.05713e-10	-1.43217	0.000144732	-3.05713e-10	-1.43185
4608997	chr17:4608997:C:T	1.93194e-16	0.781641	-1.57013	0.000267648	0.858231	-1.6159	0.000281901	0.850677	-1.61586
4609089	chr17:4609089:A:G	1.20896e-16	-3.05713e-10	-1.25725	0.000164347	-3.05713e-10	-1.24535	0.000174487	-3.05713e-10	-1.24489
4609197	chr17:4609197:G:A	1.81853e-17	-1.9091	-1.24246	2.12357e-05	-1.83668	-1.45497	2.24051e-05	-1.84312	-1.45433
4609220	chr17:4609220:T:C	3.07943e-16	1.2355	-1.55776	0.000440926	1.35576	-1.61422	0.000464196	1.34773	-1.61416
4609337	chr17:4609337:T:A	3.91468e-17	-0.788565	-1.5963	5.60621e-05	-0.801978	-1.5189	5.95482e-05	-0.800555	-1.5194
4609768	chr17:4609768:A:G	1.17723e-16	-3.05713e-10	-1.28384	0.000148895	-3.05713e-10	-1.34409	0.000158115	-3.05713e-10	-1.34342
4610000	chr17:4610000:C:A	5.67502e-17	-2.01352	-6.10073e-10	7.64331e-05	-2.01092	-6.10073e-10	8.10642e-05	-2.0115	-6.10073e-10
4610001	chr17:4610001:A:T	5.68397e-17	-2.01195	-6.10073e-10	7.65611e-05	-2.00925	-6.10073e-10	8.1199e-05	-2.00984	-6.10073e-10
4610622	chr17:4610622:G:A	8.66805e-17	-3.05713e-10	-1.58995	0.000115508	-3.05713e-10	-1.598	0.000122575	-3.05713e-10	-1.59802
4610925	chr17:4610925:A:G	1.4791e-15	-3.05713e-10	1.24701	0.00155577	-3.05713e-10	1.00239	0.00165278	-3.05713e-10	1.00347
4611485	chr17:4611485:T:C	1.37706e-17	-1.84714	-1.58251	1.6516e-05	-1.92915	-1.61385	1.74952e-05	-1.93104	-1.61377
4611971	chr17:4611971:A:G	6.05191e-17	-1.94922	-6.10073e-10	7.64029e-05	-2.01132	-6.10073e-10	8.1242e-05	-2.00931	-6.10073e-10
4612241	chr17:4612241:G:A	1.39238e-16	-3.05713e-10	-1.116	0.000202125	-3.05713e-10	-1.03845	0.000214756	-3.05713e-10	-1.03724
4612254	chr17:4612254:G:A	3.31041e-16	-3.05713e-10	-0.249939	0.000502696	-3.05713e-10	-0.127352	0.000534528	-3.05713e-10	-0.125354
4612832	chr17:4612832:G:A	9.99308e-17	-3.05713e-10	-1.4477	0.000135339	-3.05713e-10	-1.43955	0.000143592	-3.05713e-10	-1.43976
4613748	chr17:4613748:G:A	1.6208e-16	-3.05713e-10	-0.964093	0.00022411	-3.05713e-10	-0.935199	0.000237832	-3.05713e-10	-0.935172
4613971	chr17:4613971:C:T	5.69787e-17	-0.776536	-1.23297	6.02283e-05	-0.825831	-1.42336	6.33724e-05	-0.835122	-1.42259
4615207	chr17:4615207:A:G	1.33546e-17	-1.95397	-1.50635	1.52108e-05	-2.02462	-1.60071	1.61227e-05	-2.02593	-1.60058
4615439	chr17:4615439:G:A	1.6734e-16	-3.05713e-10	-0.932153	0.000222979	-3.05713e-10	-0.940259	0.000237031	-3.05713e-10	-0.938547
4615844	chr17:4615844:T:C	1.38221e-17	-2.03915	-1.38676	1.7733e-05	-2.05633	-1.41558	1.88385e-05	-2.05606	-1.41477
4616561	chr17:4616561:C:T	7.76409e-17	-1.70009	-6.10073e-10	9.204e-05	-1.82511	-6.10073e-10	9.79275e-05	-1.82251	-6.10073e-10
4616960	chr17:4616960:C:T	9.63227e-17	-3.05713e-10	-1.48448	0.000129333	-3.05713e-10	-1.48495	0.000137284	-3.05713e-10	-1.48468
4617804	chr17:4617804:A:G	1.02678e-16	-3.05713e-10	-1.42058	0.000136611	-3.05713e-10	-1.4302	0.000145111	-3.05713e-10	-1.42924
4618193	chr17:4618193:G:A	2.20765e-16	-3.05713e-10	-0.655083	0.000226582	-3.05713e-10	-0.924229	0.000240418	-3.05713e-10	-0.924357
4618378	chr17:4618378:A:G	1.16457e-16	-3.05713e-10	-1.29466	0.000167607	-3.05713e-10	-1.22571	0.000177811	-3.05713e-10	-1.22602
4618539	chr17:4618539:G:A	8.98283e-17	-3.05713e-10	-1.55428	0.000120483	-3.05713e-10	-1.55582	0.000127878	-3.05713e-10	-1.55566
4618612	chr17:4618612:A:C	8.93558e-17	-3.05713e-10	-1.55956	0.000118221	-3.05713e-10	-1.57478	0.000125424	-3.05713e-10	-1.57504
4618946	chr17:4618946:G:A	5.57298e-16	0.270919	-6.10073e-10	0.000544909	-0.0467166	-6.10073e-10	0.000575252	-0.0519306	-6.10073e-10
4619077	chr17:4619077:G:A	8.50039e-17	-3.05713e-10	-1.60948	0.000116756	-3.05713e-10	-1.58725	0.000123925	-3.05713e-10	-1.58706
4619172	chr17:4619172:A:G	4.09034e-16	-3.05713e-10	-0.0383827	0.0005707	-3.05713e-10	-0.000472969	0.000606822	-3.05713e-10	0.00149658
4619328	chr17:4619328:A:T	5.42824e-17	-2.05798	-6.10073e-10	7.29721e-05	-2.05726	-6.10073e-10	7.74216e-05	-2.05747	-6.10073e-10
4619516	chr17:4619516:T:G	1.15122e-17	-1.99783	-1.61094	1.54361e-05	-2.04489	-1.56574	1.63674e-05	-2.04557	-1.56587
4619603	chr17:4619603:C:T	9.35669e-17	0.0102	-1.52371	0.000105346	-0.275756	-1.41433	0.000111226	-0.280406	-1.41477
4619872	chr17:4619872:T:C	2.35097e-17	-1.32849	-1.56628	3.11708e-05	-1.36692	-1.54093	3.30942e-05	-1.36627	-1.54111
4620110	chr17:4620110:G:A	8.51063e-16	-3.05713e-10	0.694304	0.000948068	-3.05713e-10	0.50709	0.00100651	-3.05713e-10	0.507511
4620167	chr17:4620167:G:A	5.71709e-17	-2.00614	-6.10073e-10	7.65665e-05	-2.00918	-6.10073e-10	8.12663e-05	-2.00901	-6.10073e-10
4620524	chr17:4620524:G:A	8.67989e-17	-3.05713e-10	-1.58859	0.000121188	-3.05713e-10	-1.54999	0.000128593	-3.05713e-10	-1.55008
4620605	chr17:4620605:G:A	7.83776e-17	-1.69064	-6.10073e-10	0.000120432	-1.55625	-6.10073e-10	0.000127403	-1.55938	-6.10073e-10
4620893	chr17:4620893:C:T	1.59912e-16	-3.05713e-10	-0.977555	0.000155102	-3.05713e-10	-1.30325	0.000165022	-3.05713e-10	-1.30066
4620960	chr17:4620960:G:A	1.11218e-16	-3.05713e-10	-1.34069	0.000142947	-3.05713e-10	-1.38486	0.000151697	-3.05713e-10	-1.38485
4621129	chr17:4621129:C:T	1.24615e-17	-1.92186	-1.60767	1.54735e-05	-1.99357	-1.61463	1.63765e-05	-1.99623	-1.61467
4621299	chr17:4621299:G:A	1.55081e-16	0.0578515	-1.06608	0.000207772	-0.186539	-0.824355	0.000219233	-0.191269	-0.825334
4621803	chr17:4621803:CT:C	4.98131e-17	-2.05729	-0.0866185	4.47181e-05	-2.05215	-0.494805	4.74705e-05	-2.05253	-0.494105
4622073	chr17:4622073:A:G	1.1465e-16	-3.05713e-10	-1.3103	0.000148066	-3.05713e-10	-1.34968	0.000157145	-3.05713e-10	-1.34957
4622570	chr17:4622570:C:T	1.2021e-16	-3.05713e-10	-1.26294	0.000164449	-3.05713e-10	-1.24473	0.000174552	-3.05713e-10	-1.24451
4622789	chr17:4622789:T:C	1.38324e-16	-3.05713e-10	-1.12258	0.000175192	-3.05713e-10	-1.18145	0.000186025	-3.05713e-10	-1.18085
4622891	chr17:4622891:T:A	1.52934e-16	-3.05713e-10	-1.02217	0.000192157	-3.05713e-10	-1.08902	0.000204047	-3.05713e-10	-1.08839
4623280	chr17:4623280:T:C	8.44091e-17	-3.05713e-10	-1.61651	0.000113469	-3.05713e-10	-1.6158	0.000120416	-3.05713e-10	-1.61579
4623384	chr17:4623384:A:G	2.04275e-16	-3.05713e-10	-0.732716	0.000305288	-3.05713e-10	-0.626082	0.000324399	-3.05713e-10	-0.624766
4623933	chr17:4623933:T:G	1.0537e-16	-1.3947	-6.10073e-10	0.000160215	-1.27082	-6.10073e-10	0.00016964	-1.27306	-6.10073e-10
4624075	chr17:4624075:T:A	8.48783e-17	-3.05713e-10	-1.61096	0.000113486	-3.05713e-10	-1.61566	0.000120432	-3.05713e-10	-1.61565
4624451	chr17:4624451:G:T	8.43861e-17	-3.05713e-10	-1.61678	0.00011363	-3.05713e-10	-1.61439	0.000120587	-3.05713e-10	-1.61437
4624612	chr17:4624612:A:G	1.00381e-16	-3.05713e-10	-1.44321	0.000136777	-3.05713e-10	-1.42898	0.000145168	-3.05713e-10	-1.42885
4624712	chr17:4624712:A:G	2.62218e-17	-1.86428	-0.921307	4.36298e-05	-1.85614	-0.715456	4.62829e-05	-1.85582	-0.716145
4624731	chr17:4624731:G:A	1.50046e-17	-1.72705	-1.61677	2.03453e-05	-1.73203	-1.60246	2.16003e-05	-1.73141	-1.60262
4626088	chr17:4626088:T:C	8.97808e-17	-3.05713e-10	-1.55481	0.000122426	-3.05713e-10	-1.53983	0.000129893	-3.05713e-10	-1.54003
4626650	chr17:4626650:C:T	1.87348e-16	-3.05713e-10	-0.819214	0.000203111	-3.05713e-10	-1.03358	0.000215769	-3.05713e-10	-1.03253
4627111	chr17:4627111:G:A	5.27172e-16	-3.05713e-10	0.215345	0.000547058	-3.05713e-10	-0.0427806	0.000581496	-3.05713e-10	-0.0411337
4627339	chr17:4627339:C:T	8.75289e-17	-3.05713e-10	-1.58021	0.000117136	-3.05713e-10	-1.584	0.000124327	-3.05713e-10	-1.58382
4627370	chr17:4627370:A:T	8.44153e-17	-3.05713e-10	-1.61643	0.000113832	-3.05713e-10	-1.61261	0.0001208	-3.05713e-10	-1.6126
4627426	chr17:4627426:A:G	8.44391e-17	-3.05713e-10	-1.61615	0.000113936	-3.05713e-10	-1.6117	0.00012091	-3.05713e-10	-1.61169
4627542	chr17:4627542:C:T	6.30611e-16	-3.05713e-10	0.394508	0.000445218	-3.05713e-10	-0.248773	0.000475519	-3.05713e-10	-0.242332
4627752	chr17:4627752:G:A	1.18421e-16	-3.05713e-10	-1.27794	0.000165018	-3.05713e-10	-1.24128	0.000175136	-3.05713e-10	-1.24117
4627819	chr17:4627819:A:G	1.31312e-16	-3.05713e-10	-1.1746	0.000170743	-3.05713e-10	-1.20717	0.00018117	-3.05713e-10	-1.2073
4627942	chr17:4627942:A:G	9.63262e-17	-3.05713e-10	-1.48444	0.000131678	-3.05713e-10	-1.46697	0.000139757	-3.05713e-10	-1.46684
4627994	chr17:4627994:G:T	8.85612e-17	-3.05713e-10	-1.56849	0.000117209	-3.05713e-10	-1.58337	0.000124376	-3.05713e-10	-1.58343
4628587	chr17:4628587:T:C	9.56817e-17	-0.0782174	-1.41294	0.000135263	-0.19528	-1.24483	0.000142831	-0.199592	-1.24549
4629015	chr17:4629015:G:A	2.47451e-16	-3.05713e-10	-0.54097	0.00027365	-3.05713e-10	-0.735485	0.000290811	-3.05713e-10	-0.734064
4629605	chr17:4629605:G:A	1.07827e-16	-3.05713e-10	-1.37166	0.000148988	-3.05713e-10	-1.34347	0.000158119	-3.05713e-10	-1.34339
4629637	chr17:4629637:G:A	2.23521e-16	-3.05713e-10	-0.642677	0.000193573	-3.05713e-10	-1.08168	0.000206277	-3.05713e-10	-1.07752
4629644	chr17:4629644:C:T	1.07881e-17	-2.05697	-1.61677	1.47524e-05	-2.05531	-1.60062	1.56624e-05	-2.05485	-1.60063
4630592	chr17:4630592:C:T	8.44139e-17	-3.05713e-10	-1.61645	0.000114554	-3.05713e-10	-1.60629	0.000121578	-3.05713e-10	-1.60619
4630818	chr17:4630818:T:A	8.66366e-17	-3.05713e-10	-1.59046	0.000116847	-3.05713e-10	-1.58647	0.000124019	-3.05713e-10	-1.5863
4631062	chr17:4631062:C:T	7.02345e-16	-3.05713e-10	0.502243	0.000489207	-3.05713e-10	-0.154551	0.000522651	-3.05713e-10	-0.147825
4631231	chr17:4631231:TAAC:T	2.89955e-16	-3.05713e-10	-0.382457	0.000452453	-3.05713e-10	-0.232653	0.000485036	-3.05713e-10	-0.222516
4631313	chr17:4631313:G:A	5.5767e-17	-0.565065	-1.46593	7.69773e-05	-0.684124	-1.3197	8.13351e-05	-0.687895	-1.32027
4631740	chr17:4631740:G:A	5.70464e-16	0.294268	-6.10073e-10	0.00049286	-0.147112	-6.10073e-10	0.000521261	-0.150487	-6.10073e-10
4632006	chr17:4632006:G:A	8.53446e-17	-3.05713e-10	-1.60548	0.000114142	-3.05713e-10	-1.60989	0.000121127	-3.05713e-10	-1.6099
4632019	chr17:4632019:G:A	1.09605e-16	-1.3553	-6.10073e-10	0.00014466	-1.37295	-6.10073e-10	0.000154527	-1.36637	-6.10073e-10
4632118	chr17:4632118:T:C	2.3809e-17	-1.83782	-1.0443	2.9514e-05	-1.85774	-1.10473	3.12718e-05	-1.86077	-1.10325
4632519	chr17:4632519:G:A	1.22868e-16	-3.05713e-10	-1.24107	0.000141305	-3.05713e-10	-1.39641	0.000149984	-3.05713e-10	-1.39621
4632632	chr17:4632632:G:A	1.04419e-16	-3.05713e-10	-1.40377	0.000136193	-3.05713e-10	-1.43327	0.000144525	-3.05713e-10	-1.43329
4632946	chr17:4632946:T:C	1.20889e-17	-1.99123	-1.56867	1.48786e-05	-2.03925	-1.60817	1.57921e-05	-2.03916	-1.60807
4633055	chr17:4633055:C:T	1.73462e-15	-3.05713e-10	1.40636	0.00203169	-3.05713e-10	1.26929	0.00216544	-3.05713e-10	1.27364
4633137	chr17:4633137:T:C	2.21269e-16	-3.05713e-10	-0.652804	0.00030944	-3.05713e-10	-0.612573	0.000328765	-3.05713e-10	-0.611394
4633537	chr17:4633537:G:A	1.96424e-17	-1.85751	-1.21698	1.9304e-05	-1.97172	-1.4153	2.05345e-05	-1.97219	-1.41244
4633861	chr17:4633861:C:G	2.67121e-16	-3.05713e-10	-0.464481	0.000325815	-3.05713e-10	-0.561007	0.000345995	-3.05713e-10	-0.560313
4633885	chr17:4633885:A:G	1.34863e-16	-3.05713e-10	-1.14792	0.000135456	-3.05713e-10	-1.43869	0.000144136	-3.05713e-10	-1.43598
4633956	chr17:4633956:T:C	7.41358e-16	-3.05713e-10	0.556302	0.00099135	-3.05713e-10	0.551731	0.00105418	-3.05713e-10	0.553778
4634266	chr17:4634266:T:G	2.36439e-17	-2.00544	-0.883635	2.85628e-05	-1.99564	-0.999588	3.0286e-05	-1.99639	-0.999664
4634289	chr17:4634289:G:T	1.10585e-16	-3.05713e-10	-1.34639	0.000151171	-3.05713e-10	-1.32892	0.00016046	-3.05713e-10	-1.3287
4634717	chr17:4634717:G:A	3.15007e-16	-3.05713e-10	-0.299588	0.000369767	-3.05713e-10	-0.434464	0.000392629	-3.05713e-10	-0.433874
4634848	chr17:4634848:A:G	1.03355e-16	-1.41401	-6.10073e-10	0.00015362	-1.31286	-6.10073e-10	0.000162685	-1.31492	-6.10073e-10
4635205	chr17:4635205:C:T	3.73624e-16	-3.05713e-10	-0.128931	0.000301965	-3.05713e-10	-0.637027	0.000322598	-3.05713e-10	-0.630332
4635262	chr17:4635262:C:T	2.3361e-17	-2.05725	-0.843866	3.05023e-05	-2.03241	-0.897124	3.24008e-05	-2.03154	-0.897017
4635391	chr17:4635391:A:T	8.33291e-17	-1.62938	-6.10073e-10	0.000125964	-1.51134	-6.10073e-10	0.000133949	-1.50928	-6.10073e-10
4635561	chr17:4635561:C:T	6.66371e-17	-1.85292	-6.10073e-10	8.82145e-05	-1.86757	-6.10073e-10	9.37013e-05	-1.86663	-6.10073e-10
4635628	chr17:4635628:T:C	2.09574e-17	-1.99674	-1.01295	2.42149e-05	-2.02527	-1.1351	2.56583e-05	-2.02583	-1.13604
4636063	chr17:4636063:C:T	9.35836e-17	-2.05485	0.541527	0.000107743	-2.04394	0.37635	0.0001143	-2.0442	0.376284
4636076	chr17:4636076:C:T	8.43989e-17	-3.05713e-10	-1.61663	0.000113542	-3.05713e-10	-1.61517	0.000120485	-3.05713e-10	-1.61521
4636602	chr17:4636602:C:T	8.62269e-17	-3.05713e-10	-1.5952	0.000113442	-3.05713e-10	-1.61604	0.000120388	-3.05713e-10	-1.61602
4636982	chr17:4636982:C:T	1.72319e-17	-1.61637	-1.58905	1.97921e-05	-1.75071	-1.61135	2.09365e-05	-1.75407	-1.61117
4637060	chr17:4637060:G:A	1.24247e-16	-2.05762	0.827707	0.000140917	-2.05602	0.656859	0.000149503	-2.05612	0.656694
4637352	chr17:4637352:G:A	6.64898e-17	-0.840644	-1.01449	0.000109182	-0.918751	-0.735564	0.00011537	-0.922145	-0.736452
4637612	chr17:4637612:C:T	2.30576e-16	-3.05713e-10	-0.611602	0.000274043	-3.05713e-10	-0.73405	0.000290961	-3.05713e-10	-0.73355
4637705	chr17:4637705:T:C	1.3554e-17	-1.84983	-1.59567	1.61669e-05	-1.95053	-1.61384	1.71217e-05	-1.95266	-1.61373
4637747	chr17:4637747:T:G	1.36962e-17	-1.83542	-1.59965	1.63148e-05	-1.94006	-1.6152	1.72759e-05	-1.9423	-1.61512
4637748	chr17:4637748:T:C	1.36923e-17	-1.85189	-1.58346	1.62829e-05	-1.94855	-1.60867	1.72454e-05	-1.95071	-1.60849
4638700	chr17:4638700:G:A	6.70407e-17	-1.84688	-6.10073e-10	0.0001051	-1.69243	-6.10073e-10	0.000110686	-1.70004	-6.10073e-10
4639253	chr17:4639253:C:T	1.47266e-17	-1.90736	-1.45517	1.8679e-05	-1.92465	-1.49529	1.98788e-05	-1.92158	-1.4955
4639422	chr17:4639422:G:A	1.92634e-17	-1.65091	-1.44306	2.79282e-05	-1.65402	-1.36368	2.97299e-05	-1.6499	-1.36469
4640300	chr17:4640300:C:T	1.24575e-16	-1.22728	-6.10073e-10	0.000191814	-1.09081	-6.10073e-10	0.000202571	-1.09565	-6.10073e-10
4640472	chr17:4640472:C:T	5.54155e-17	-2.03732	-6.10073e-10	7.63235e-05	-2.01235	-6.10073e-10	8.09624e-05	-2.01275	-6.10073e-10
4640565	chr17:4640565:G:A	3.77576e-16	-0.118411	-6.10073e-10	0.000403606	-0.346896	-6.10073e-10	0.000425934	-0.352453	-6.10073e-10
4641003	chr17:4641003:A:G	1.45393e-16	-3.05713e-10	-1.07274	0.00019245	-3.05713e-10	-1.0875	0.000204297	-3.05713e-10	-1.08716
4641038	chr17:4641038:G:A	1.66789e-17	-1.77592	-1.46212	2.16646e-05	-1.81585	-1.4558	2.3028e-05	-1.81381	-1.45621
4641091	chr17:4641091:CTT:C	8.71455e-17	-2.02419	0.439592	7.69801e-05	-2.0571	0.0533058	8.1676e-05	-2.05711	0.0531321
4641153	chr17:4641153:T:C	1.26895e-16	-3.05713e-10	-1.20882	0.000165772	-3.05713e-10	-1.23672	0.000176048	-3.05713e-10	-1.23598
4641225	chr17:4641225:A:G	2.13249e-17	-1.74954	-1.24277	2.72661e-05	-1.69897	-1.34272	2.8778e-05	-1.70406	-1.34307
4641289	chr17:4641289:C:T	8.87715e-17	-3.05713e-10	-1.56612	0.000117299	-3.05713e-10	-1.58261	0.000124458	-3.05713e-10	-1.58277
4641837	chr17:4641837:C:G	3.45904e-16	-0.677082	0.471062	0.00047694	-0.667044	0.487098	0.000508856	-0.664613	0.49004
4641943	chr17:4641943:G:A	2.51037e-17	-1.98821	-0.840959	3.84514e-05	-2.03403	-0.663915	4.07786e-05	-2.0342	-0.664385
4641975	chr17:4641975:T:TG	1.99557e-16	-3.05713e-10	-0.75608	0.000279507	-3.05713e-10	-0.71431	0.000296785	-3.05713e-10	-0.713732
4642078	chr17:4642078:C:T	5.63325e-17	-2.01135	-0.00955673	4.68097e-05	-2.05077	-0.450478	4.97293e-05	-2.05013	-0.450011
4642278	chr17:4642278:C:T	1.17412e-16	-3.05713e-10	-1.28649	0.000142749	-3.05713e-10	-1.38625	0.000151481	-3.05713e-10	-1.38628
4642286	chr17:4642286:C:T	3.17468e-16	-1.98751	1.6957	0.000226873	-2.05547	1.13253	0.00024215	-2.0559	1.13872
4643080	chr17:4643080:C:T	2.57175e-17	-2.04432	-0.760692	2.56855e-05	-1.99815	-1.10326	2.72406e-05	-1.99876	-1.10327
4643150	chr17:4643150:G:A	1.12246e-17	-2.02476	-1.60932	1.55833e-05	-2.04801	-1.55312	1.65201e-05	-2.04875	-1.55341
4643264	chr17:4643264:A:G	4.8878e-16	-2.02076	2.16049	0.000300113	-2.0566	1.41343	0.000320575	-2.05626	1.41964
4643352	chr17:4643352:C:G	1.02444e-16	-3.05713e-10	-1.42286	0.000120368	-3.05713e-10	-1.55679	0.000127856	-3.05713e-10	-1.55583
4643446	chr17:4643446:G:A	1.10665e-16	-3.05713e-10	-1.34567	0.000137761	-3.05713e-10	-1.42181	0.000146141	-3.05713e-10	-1.42217
4643605	chr17:4643605:G:T	1.1091e-16	-3.05713e-10	-1.34346	0.000137582	-3.05713e-10	-1.42312	0.000145949	-3.05713e-10	-1.42348
4643629	chr17:4643629:C:T	8.91288e-17	-3.05713e-10	-1.5621	0.000120339	-3.05713e-10	-1.55702	0.000127727	-3.05713e-10	-1.55685
4643706	chr17:4643706:CTTAA:C	1.13669e-16	-1.97419	0.655293	8.78751e-05	-2.05775	0.186327	9.37061e-05	-2.05785	0.191271
4643988	chr17:4643988:G:C	9.17641e-17	-3.05713e-10	-1.53296	0.00011432	-3.05713e-10	-1.60833	0.00012131	-3.05713e-10	-1.60839
4644429	chr17:4644429:G:A	2.92958e-16	-3.05713e-10	-0.372151	0.000418005	-3.05713e-10	-0.311843	0.00044417	-3.05713e-10	-0.310532
4644470	chr17:4644470:A:G	1.50569e-16	-2.05739	1.01963	0.000155857	-1.90532	0.606924	0.000166125	-1.90268	0.608686
4644568	chr17:4644568:A:AT	1.28514e-16	-3.05713e-10	-1.19614	0.000170366	-3.05713e-10	-1.20939	0.000180818	-3.05713e-10	-1.20924
4644611	chr17:4644611:C:T	1.12371e-17	-2.02083	-1.61213	1.55069e-05	-2.04596	-1.56009	1.6438e-05	-2.04677	-1.56037
4644804	chr17:4644804:G:A	1.14953e-16	-3.05713e-10	-1.30766	0.000149103	-3.05713e-10	-1.3427	0.000158263	-3.05713e-10	-1.34248
4644979	chr17:4644979:G:A	1.22149e-17	-2.0455	-1.50403	1.62221e-05	-2.04903	-1.51194	1.72264e-05	-2.04807	-1.51223
4645113	chr17:4645113:C:G	2.05284e-16	-3.05713e-10	-0.727789	0.000271534	-3.05713e-10	-0.74325	0.000288131	-3.05713e-10	-0.743324
4645349	chr17:4645349:T:C	5.26693e-16	-3.05713e-10	0.214437	0.000498978	-3.05713e-10	-0.134775	0.00053028	-3.05713e-10	-0.133333
4645757	chr17:4645757:AACT:A	6.71114e-17	-1.97555	0.129718	5.53818e-05	-2.05777	-0.275312	5.90293e-05	-2.0579	-0.270807
4645826	chr17:4645826:C:T	3.95409e-16	-3.05713e-10	-0.0722601	0.000386438	-3.05713e-10	-0.390364	0.000410593	-3.05713e-10	-0.389136
4646126	chr17:4646126:A:G	2.86887e-16	-3.05713e-10	-0.393093	0.000405916	-3.05713e-10	-0.34119	0.000431318	-3.05713e-10	-0.339893
4646179	chr17:4646179:G:A	1.32494e-17	-2.01859	-1.44964	1.69829e-05	-2.05218	-1.46295	1.80152e-05	-2.05232	-1.46321
4646236	chr17:4646236:T:G	8.5896e-17	-3.05713e-10	-1.59904	0.000115822	-3.05713e-10	-1.59528	0.000122923	-3.05713e-10	-1.59518
4646605	chr17:4646605:G:A	1.75434e-16	-3.05713e-10	-0.884919	0.00024126	-3.05713e-10	-0.86146	0.000256131	-3.05713e-10	-0.861049
4646858	chr17:4646858:G:A	3.74506e-16	-2.00003	1.87346	0.00045749	-2.03143	1.80985	0.000484514	-2.03161	1.80802
4646894	chr17:4646894:C:T	1.46971e-15	-2.04296	3.2836	0.00122636	-1.98643	2.7509	0.00131453	-1.98575	2.76024
4647238	chr17:4647238:G:A	1.14407e-16	-3.05713e-10	-1.31242	0.000163226	-3.05713e-10	-1.2522	0.000173169	-3.05713e-10	-1.25247
4647600	chr17:4647600:TAAAAAC:T	1.21272e-16	-3.05713e-10	-1.25415	0.000131339	-3.05713e-10	-1.46956	0.000139376	-3.05713e-10	-1.46956
4647708	chr17:4647708:T:C	1.29956e-17	-2.00916	-1.47842	1.65602e-05	-2.04824	-1.49209	1.75665e-05	-2.04843	-1.49232
4647827	chr17:4647827:C:T	3.18238e-17	-1.83678	-0.755184	4.49153e-05	-1.93379	-0.608772	4.76067e-05	-1.93566	-0.608109
4647936	chr17:4647936:A:C	1.27319e-16	-3.05713e-10	-1.20549	0.000136069	-3.05713e-10	-1.43417	0.000144395	-3.05713e-10	-1.43419
4648267	chr17:4648267:C:T	1.63545e-16	-3.05713e-10	-0.955093	0.000229479	-3.05713e-10	-0.911523	0.000243818	-3.05713e-10	-0.910318
4648378	chr17:4648378:G:A	1.95953e-16	-3.05713e-10	-0.774305	0.000258515	-3.05713e-10	-0.792381	0.000274321	-3.05713e-10	-0.792441
4648512	chr17:4648512:G:A	2.09245e-16	-3.05713e-10	-0.708674	0.00029573	-3.05713e-10	-0.657888	0.0003142	-3.05713e-10	-0.65671
4648537	chr17:4648537:G:A	8.69477e-17	-3.05713e-10	-1.58688	0.000119561	-3.05713e-10	-1.56351	0.000126883	-3.05713e-10	-1.56347
4648900	chr17:4648900:T:C	2.19565e-16	-3.05713e-10	-0.660534	0.000311175	-3.05713e-10	-0.606982	0.000330618	-3.05713e-10	-0.605774
4649173	chr17:4649173:T:C	2.10446e-17	-1.94854	-1.057	2.64319e-05	-1.94188	-1.13089	2.80076e-05	-1.94342	-1.13084
4649614	chr17:4649614:T:C	1.32716e-16	-3.05713e-10	-1.16397	0.000139853	-3.05713e-10	-1.40675	0.000148412	-3.05713e-10	-1.40675
4649660	chr17:4649660:G:GC	1.19209e-17	-1.95789	-1.616	1.56165e-05	-2.0022	-1.59681	1.65409e-05	-2.00392	-1.59698
4650038	chr17:4650038:T:C	1.83697e-16	-3.05713e-10	-0.838893	0.000256953	-3.05713e-10	-0.798443	0.000272972	-3.05713e-10	-0.797369
4650360	chr17:4650360:C:T	1.2462e-16	-3.05713e-10	-1.22691	0.000133893	-3.05713e-10	-1.45029	0.000142085	-3.05713e-10	-1.45031
4650373	chr17:4650373:C:T	3.31556e-17	-1.29537	-1.2556	4.53271e-05	-1.15949	-1.37394	4.85549e-05	-1.15048	-1.37356
4650470	chr17:4650470:T:G	2.02146e-16	-3.05713e-10	-0.743192	0.000208765	-3.05713e-10	-1.00613	0.000221689	-3.05713e-10	-1.00546
4650581	chr17:4650581:T:C	1.21637e-16	-3.05713e-10	-1.25114	0.000131231	-3.05713e-10	-1.47038	0.00013926	-3.05713e-10	-1.4704
4650619	chr17:4650619:T:C	1.32316e-17	-2.02182	-1.44776	1.75644e-05	-2.02794	-1.45352	1.86645e-05	-2.02623	-1.45389
4650626	chr17:4650626:A:T	1.21532e-16	-3.05713e-10	-1.252	0.00013189	-3.05713e-10	-1.46537	0.000139959	-3.05713e-10	-1.46539
4650696	chr17:4650696:A:G	1.21195e-16	-3.05713e-10	-1.25478	0.00013166	-3.05713e-10	-1.46712	0.000139715	-3.05713e-10	-1.46714
4650764	chr17:4650764:C:T	1.25182e-16	-3.05713e-10	-1.22241	0.00013449	-3.05713e-10	-1.44585	0.000142717	-3.05713e-10	-1.44587
4651014	chr17:4651014:G:A	1.20622e-16	-3.05713e-10	-1.25952	0.000131265	-3.05713e-10	-1.47012	0.000139296	-3.05713e-10	-1.47013
4651030	chr17:4651030:G:A	8.67566e-17	-3.05713e-10	-1.58908	0.000113486	-3.05713e-10	-1.61566	0.000120434	-3.05713e-10	-1.61564
4651223	chr17:4651223:G:A	2.12057e-16	-3.05713e-10	-0.695328	0.000281917	-3.05713e-10	-0.705725	0.000299145	-3.05713e-10	-0.705811
4651472	chr17:4651472:T:C	7.10817e-17	-1.96278	0.174428	5.43088e-05	-2.05129	-0.301361	5.78279e-05	-2.052	-0.297263
4651615	chr17:4651615:C:T	8.56945e-17	-3.05713e-10	-1.60139	0.000113989	-3.05713e-10	-1.61123	0.000120971	-3.05713e-10	-1.61118
4651664	chr17:4651664:C:T	8.55922e-17	-3.05713e-10	-1.60259	0.000115386	-3.05713e-10	-1.59905	0.00012246	-3.05713e-10	-1.59895
4651668	chr17:4651668:T:C	1.14531e-16	-3.05713e-10	-1.31134	0.000126606	-3.05713e-10	-1.50626	0.000134351	-3.05713e-10	-1.50628
4651756	chr17:4651756:G:A	1.28471e-17	-2.04887	-1.45019	1.68789e-05	-2.05683	-1.46444	1.79091e-05	-2.05676	-1.46467
4651989	chr17:4651989:T:C	1.06529e-16	-3.05713e-10	-1.38376	0.000144629	-3.05713e-10	-1.37316	0.000153516	-3.05713e-10	-1.37293
4652118	chr17:4652118:G:A	1.93107e-16	-3.05713e-10	-0.788939	0.000270323	-3.05713e-10	-0.74772	0.000287191	-3.05713e-10	-0.746591
4652525	chr17:4652525:C:T	1.07094e-16	-3.05713e-10	-1.37848	0.000145328	-3.05713e-10	-1.36834	0.000154259	-3.05713e-10	-1.36811
4652690	chr17:4652690:G:A	9.11251e-17	-3.05713e-10	-1.53995	0.000123037	-3.05713e-10	-1.53485	0.00013056	-3.05713e-10	-1.5349
4652724	chr17:4652724:A:G	1.19897e-16	-3.05713e-10	-1.26555	0.000130276	-3.05713e-10	-1.47768	0.000138247	-3.05713e-10	-1.4777
4652806	chr17:4652806:G:A	1.13715e-16	-3.05713e-10	-1.31849	0.000126563	-3.05713e-10	-1.50659	0.000134301	-3.05713e-10	-1.50666
4653312	chr17:4653312:T:C	1.21482e-16	-3.05713e-10	-1.25241	0.000131761	-3.05713e-10	-1.46635	0.000139822	-3.05713e-10	-1.46637
4653336	chr17:4653336:A:ATGCCT	1.19955e-16	-3.05713e-10	-1.26507	0.000130739	-3.05713e-10	-1.47413	0.000138738	-3.05713e-10	-1.47415
4653340	chr17:4653340:C:T	8.5296e-17	-3.05713e-10	-1.60605	0.000114495	-3.05713e-10	-1.6068	0.000121505	-3.05713e-10	-1.60678
4653474	chr17:4653474:T:TGCA	1.21788e-16	-3.05713e-10	-1.2499	0.00013201	-3.05713e-10	-1.46446	0.000140087	-3.05713e-10	-1.46448
4653582	chr17:4653582:GTGTGTTATGTA:G	1.10683e-17	-2.05409	-1.594	1.52403e-05	-2.04597	-1.57743	1.61707e-05	-2.04629	-1.57725
4653970	chr17:4653970:TTAAAAG:T	1.17792e-16	-3.05713e-10	-1.28326	0.000129246	-3.05713e-10	-1.48562	0.000137153	-3.05713e-10	-1.48564
4654028	chr17:4654028:A:C	1.2135e-16	-3.05713e-10	-1.2535	0.000131691	-3.05713e-10	-1.46688	0.000139748	-3.05713e-10	-1.4669
4654136	chr17:4654136:A:G	1.18081e-16	-3.05713e-10	-1.28081	0.000129457	-3.05713e-10	-1.48399	0.000137377	-3.05713e-10	-1.48401
4654394	chr17:4654394:G:A	1.35059e-16	-3.05713e-10	-1.14647	0.000141298	-3.05713e-10	-1.39646	0.000149942	-3.05713e-10	-1.39649
4654565	chr17:4654565:C:T	3.06463e-17	-1.03516	-1.59451	3.46803e-05	-1.29819	-1.50298	3.66371e-05	-1.30225	-1.50343
4654566	chr17:4654566:G:A	2.03203e-17	-1.78208	-1.25848	3.2677e-05	-1.667	-1.19366	3.46938e-05	-1.66752	-1.19265
4654692	chr17:4654692:A:C	1.02839e-16	-3.05713e-10	-1.41902	0.000147962	-3.05713e-10	-1.35038	0.000157002	-3.05713e-10	-1.35048
4654785	chr17:4654785:C:T	1.16028e-16	-3.05713e-10	-1.29835	0.000127988	-3.05713e-10	-1.4954	0.000135819	-3.05713e-10	-1.49542
4654975	chr17:4654975:C:T	1.68463e-16	-3.05713e-10	-0.925468	0.000161163	-3.05713e-10	-1.26492	0.000171019	-3.05713e-10	-1.26497
4655367	chr17:4655367:G:A	3.79827e-17	-1.88128	-0.533765	4.18297e-05	-2.00912	-0.604608	4.44636e-05	-2.01101	-0.60106
4655540	chr17:4655540:CAGT:C	1.32167e-17	-2.04275	-1.42795	1.76121e-05	-2.04618	-1.43257	1.87032e-05	-2.04509	-1.43295
4655549	chr17:4655549:A:G	1.29187e-16	-3.05713e-10	-1.19092	0.000135156	-3.05713e-10	-1.44091	0.000143421	-3.05713e-10	-1.44095
4655555	chr17:4655555:C:T	6.27916e-17	-1.91236	-6.10073e-10	9.9044e-05	-1.75177	-6.10073e-10	0.000105796	-1.74522	-6.10073e-10
4655656	chr17:4655656:G:A	1.04924e-16	-3.05713e-10	-1.39895	0.000142288	-3.05713e-10	-1.38949	0.000151029	-3.05713e-10	-1.38926
4655706	chr17:4655706:A:G	1.45314e-16	-3.05713e-10	-1.07328	0.00014592	-3.05713e-10	-1.36428	0.000154845	-3.05713e-10	-1.36432
4655757	chr17:4655757:T:C	1.35355e-16	-3.05713e-10	-1.14428	0.000139295	-3.05713e-10	-1.41075	0.000147814	-3.05713e-10	-1.41078
4655797	chr17:4655797:G:C	1.20028e-16	-3.05713e-10	-1.26446	0.00012968	-3.05713e-10	-1.48227	0.000137611	-3.05713e-10	-1.4823
4655866	chr17:4655866:TGGA:T	1.52373e-16	-3.05713e-10	-1.02585	0.000148973	-3.05713e-10	-1.34357	0.000158081	-3.05713e-10	-1.34363
4655929	chr17:4655929:G:A	1.10714e-16	-3.05713e-10	-1.34523	0.000150679	-3.05713e-10	-1.33218	0.000159943	-3.05713e-10	-1.33192
4655980	chr17:4655980:A:G	1.84343e-16	-3.05713e-10	-0.835386	0.000171303	-3.05713e-10	-1.2039	0.000181781	-3.05713e-10	-1.20394
4656059	chr17:4656059:T:C	4.38867e-17	-1.76382	-0.506745	6.07544e-05	-1.50954	-0.730952	6.45833e-05	-1.50905	-0.729735
4656212	chr17:4656212:C:G	1.33888e-17	-2.05771	-1.40006	1.77221e-05	-2.05726	-1.41526	1.87944e-05	-2.0575	-1.41568
4656250	chr17:4656250:C:T	8.6287e-17	-3.05713e-10	-1.5945	0.000114759	-3.05713e-10	-1.60451	0.000121706	-3.05713e-10	-1.60513
4656262	chr17:4656262:G:A	1.56284e-16	-3.05713e-10	-1.00051	0.000152652	-3.05713e-10	-1.31917	0.000161987	-3.05713e-10	-1.31922
4656314	chr17:4656314:A:AGT	9.54584e-17	-3.05713e-10	-1.49349	0.000117528	-3.05713e-10	-1.58066	0.000124701	-3.05713e-10	-1.58082
4656490	chr17:4656490:G:A	2.20247e-17	-1.77318	-1.18684	3.58855e-05	-1.65596	-1.11104	3.81014e-05	-1.6565	-1.10999
4656500	chr17:4656500:C:T	1.24149e-16	-3.05713e-10	-1.2307	0.00016417	-3.05713e-10	-1.24643	0.000174204	-3.05713e-10	-1.24651
4656538	chr17:4656538:G:A	5.37544e-17	-1.98299	-0.0847662	4.44186e-05	-2.05672	-0.496958	4.72948e-05	-2.05703	-0.493314
4656738	chr17:4656738:C:A	7.82778e-17	-2.03068	0.338759	6.53951e-05	-2.04716	-0.119734	6.96891e-05	-2.04733	-0.115366
4656768	chr17:4656768:C:CT	8.88552e-17	-3.05713e-10	-1.56517	0.000119301	-3.05713e-10	-1.56568	0.000126629	-3.05713e-10	-1.56548
4656776	chr17:4656776:GC:G	2.08697e-16	-3.05713e-10	-0.711297	0.000296321	-3.05713e-10	-0.655894	0.000314834	-3.05713e-10	-0.654694
4656846	chr17:4656846:G:T	1.45498e-17	-2.03993	-1.33468	2.24996e-05	-2.05748	-1.17636	2.38877e-05	-2.05762	-1.17575
4656918	chr17:4656918:T:A	8.48335e-17	-3.05713e-10	-1.61149	0.00011346	-3.05713e-10	-1.61589	0.000120409	-3.05713e-10	-1.61585
4656979	chr17:4656979:G:A	1.23928e-17	-1.92983	-1.60524	1.56841e-05	-1.98175	-1.61294	1.661e-05	-1.98372	-1.61301
4657018	chr17:4657018:G:A	1.37429e-16	-3.05713e-10	-1.12907	0.000183293	-3.05713e-10	-1.13625	0.000194591	-3.05713e-10	-1.13584
4657151	chr17:4657151:C:T	1.47559e-16	-3.05713e-10	-1.05795	0.000146553	-3.05713e-10	-1.35995	0.000155515	-3.05713e-10	-1.36
4657562	chr17:4657562:C:T	1.79637e-16	-3.05713e-10	-0.861245	0.000254939	-3.05713e-10	-0.806311	0.000270847	-3.05713e-10	-0.805185
4657614	chr17:4657614:A:G	1.22163e-17	-1.94439	-1.60502	1.5501e-05	-1.99361	-1.61282	1.64187e-05	-1.99542	-1.61289
4657779	chr17:4657779:A:G	6.8968e-17	-2.01343	0.194895	5.77317e-05	-2.05466	-0.236873	6.15151e-05	-2.05475	-0.232702
4657809	chr17:4657809:G:A	1.13933e-17	-2.00283	-1.61633	1.5832e-05	-1.9692	-1.61611	1.67917e-05	-1.96977	-1.61608
4657979	chr17:4657979:A:G	1.00445e-16	-3.05713e-10	-1.44257	0.000133218	-3.05713e-10	-1.45535	0.000141403	-3.05713e-10	-1.45512
4658083	chr17:4658083:A:G	1.48348e-17	-1.9857	-1.3695	2.20642e-05	-2.03349	-1.21989	2.34029e-05	-2.03456	-1.21932
4658106	chr17:4658106:T:C	1.44295e-17	-1.99922	-1.38369	2.15145e-05	-2.04097	-1.23764	2.28239e-05	-2.04185	-1.23708
4658204	chr17:4658204:T:A	1.27106e-17	-1.90539	-1.60436	1.59648e-05	-1.96376	-1.61319	1.69034e-05	-1.96597	-1.61326
4658271	chr17:4658271:G:C	1.43895e-17	-2.00905	-1.37663	2.15879e-05	-2.04598	-1.22922	2.29051e-05	-2.04673	-1.22865
4658321	chr17:4658321:T:C	1.13911e-16	-3.05713e-10	-1.31677	0.00011941	-3.05713e-10	-1.56478	0.000126797	-3.05713e-10	-1.56415
4658539	chr17:4658539:A:G	1.4629e-17	-1.99264	-1.37654	2.17743e-05	-2.03741	-1.22919	2.30975e-05	-2.03839	-1.22862
4658542	chr17:4658542:C:T	2.00224e-16	-3.05713e-10	-0.752743	0.000284087	-3.05713e-10	-0.698056	0.000301825	-3.05713e-10	-0.696891
4658633	chr17:4658633:T:C	1.43467e-17	-1.98174	-1.40692	2.10876e-05	-2.031	-1.26765	2.23652e-05	-2.03212	-1.26711
4658787	chr17:4658787:G:A	1.45562e-17	-1.99618	-1.37798	2.16971e-05	-2.03937	-1.23079	2.30166e-05	-2.0403	-1.23023
4658855	chr17:4658855:T:C	1.46384e-17	-1.99407	-1.37446	2.18249e-05	-2.03815	-1.22613	2.31515e-05	-2.03911	-1.22557
4658962	chr17:4658962:A:T	1.47576e-17	-1.99444	-1.36598	2.20582e-05	-2.03841	-1.21525	2.33993e-05	-2.03936	-1.21467
4659154	chr17:4659154:C:T	1.49692e-17	-1.98326	-1.36293	2.22887e-05	-2.03183	-1.21142	2.36404e-05	-2.03294	-1.21084
4659550	chr17:4659550:G:A	1.27743e-17	-1.90693	-1.59782	1.59088e-05	-1.96489	-1.61557	1.68448e-05	-1.96708	-1.61562
4659606	chr17:4659606:A:G	1.47302e-17	-1.99331	-1.36897	2.19788e-05	-2.03773	-1.21953	2.33148e-05	-2.03869	-1.21896
4659810	chr17:4659810:C:G	8.45662e-17	-3.05713e-10	-1.61465	0.0001138	-3.05713e-10	-1.6129	0.00012077	-3.05713e-10	-1.61285
4659832	chr17:4659832:A:G	1.47948e-17	-1.99188	-1.36603	2.20955e-05	-2.03688	-1.21508	2.34383e-05	-2.03787	-1.2145
4660149	chr17:4660149:G:A	2.38747e-17	-1.90623	-0.973131	2.73352e-05	-2.02236	-1.0168	2.90404e-05	-2.02395	-1.0141
4660190	chr17:4660190:C:T	9.86459e-17	-3.05713e-10	-1.46064	0.000140866	-3.05713e-10	-1.39953	0.000149481	-3.05713e-10	-1.39957
4660194	chr17:4660194:T:C	1.53922e-17	-1.97266	-1.34567	1.76049e-05	-2.02827	-1.45089	1.86522e-05	-2.02958	-1.45119
4660288	chr17:4660288:A:G	1.65416e-17	-2.05704	-1.18926	2.47138e-05	-2.02725	-1.11273	2.62642e-05	-2.02714	-1.11139
4660292	chr17:4660292:A:G	1.66002e-17	-2.05584	-1.18692	2.50202e-05	-2.02147	-1.10618	2.65904e-05	-2.02136	-1.10483
4660313	chr17:4660313:G:A	1.29217e-17	-1.88835	-1.60492	1.61865e-05	-1.95028	-1.61288	1.71354e-05	-1.95264	-1.61295
4660365	chr17:4660365:C:T	1.29517e-17	-1.91111	-1.57984	1.58469e-05	-1.96812	-1.61624	1.6781e-05	-1.97028	-1.61621
4660576	chr17:4660576:G:A	8.97027e-17	-3.05713e-10	-1.55568	0.000115013	-3.05713e-10	-1.60229	0.000122039	-3.05713e-10	-1.6024
4660588	chr17:4660588:T:C	9.40686e-17	-3.05713e-10	-1.50816	0.000126213	-3.05713e-10	-1.50937	0.000133962	-3.05713e-10	-1.50918
4660599	chr17:4660599:G:A	1.58857e-17	-2.05707	-1.2297	2.08128e-05	-2.05754	-1.25423	2.20791e-05	-2.0573	-1.25481
4660898	chr17:4660898:G:A	9.92347e-17	-3.05713e-10	-1.45469	0.000133312	-3.05713e-10	-1.45465	0.000141503	-3.05713e-10	-1.45441
4660924	chr17:4660924:C:T	6.17155e-17	-1.92965	-6.10073e-10	7.70722e-05	-2.00259	-6.10073e-10	8.19012e-05	-2.00123	-6.10073e-10
4661081	chr17:4661081:A:G	8.55177e-17	-3.05713e-10	-1.60346	0.00011395	-3.05713e-10	-1.61158	0.000120895	-3.05713e-10	-1.61181
4661138	chr17:4661138:A:G	9.43883e-17	-3.05713e-10	-1.50476	0.000126661	-3.05713e-10	-1.50582	0.000134438	-3.05713e-10	-1.50563
4661234	chr17:4661234:A:G	9.45735e-17	-3.05713e-10	-1.5028	0.000126875	-3.05713e-10	-1.50413	0.000134666	-3.05713e-10	-1.50394
4661344	chr17:4661344:C:CA	1.01088e-16	-3.05713e-10	-1.43619	0.00013567	-3.05713e-10	-1.43711	0.000144008	-3.05713e-10	-1.43687
4661377	chr17:4661377:G:A	8.45349e-17	-3.05713e-10	-1.61502	0.000114101	-3.05713e-10	-1.61025	0.000121099	-3.05713e-10	-1.61013
4661452	chr17:4661452:A:G	9.74513e-17	-3.05713e-10	-1.47283	0.000130801	-3.05713e-10	-1.47366	0.000138836	-3.05713e-10	-1.47344
4661568	chr17:4661568:A:G	5.74921e-17	-2.00053	-6.10073e-10	7.5072e-05	-2.02889	-6.10073e-10	7.97305e-05	-2.02809	-6.10073e-10
4661604	chr17:4661604:C:T	8.44563e-17	-3.05713e-10	-1.61595	0.000113505	-3.05713e-10	-1.61549	0.000120452	-3.05713e-10	-1.61549
4661711	chr17:4661711:A:C	9.91034e-17	-3.05713e-10	-1.45602	0.000133007	-3.05713e-10	-1.45694	0.00014118	-3.05713e-10	-1.45671
4661728	chr17:4661728:T:TATC	9.89877e-17	-3.05713e-10	-1.45719	0.000132851	-3.05713e-10	-1.4581	0.000141015	-3.05713e-10	-1.45788
4661832	chr17:4661832:A:G	9.76542e-17	-3.05713e-10	-1.47075	0.00013107	-3.05713e-10	-1.47161	0.000139122	-3.05713e-10	-1.47139
4661955	chr17:4661955:G:A	9.92085e-17	-3.05713e-10	-1.45496	0.000133149	-3.05713e-10	-1.45586	0.000141331	-3.05713e-10	-1.45563
4661976	chr17:4661976:T:C	9.77687e-17	-3.05713e-10	-1.46958	0.000131038	-3.05713e-10	-1.47185	0.000139088	-3.05713e-10	-1.47163
4662009	chr17:4662009:G:A	1.34959e-17	-1.95323	-1.49656	1.91065e-05	-1.88156	-1.51574	2.01516e-05	-1.88756	-1.51589
4662083	chr17:4662083:A:T	9.25506e-17	-3.05713e-10	-1.52443	0.00012435	-3.05713e-10	-1.52424	0.000131984	-3.05713e-10	-1.52406
4662087	chr17:4662087:AAAAG:A	8.47921e-17	-3.05713e-10	-1.61198	0.000114187	-3.05713e-10	-1.6095	0.000121183	-3.05713e-10	-1.60944
4662416	chr17:4662416:T:A	1.00786e-16	-3.05713e-10	-1.43919	0.000134554	-3.05713e-10	-1.44537	0.000142826	-3.05713e-10	-1.44511
4662422	chr17:4662422:C:T	1.23274e-17	-1.95995	-1.58041	2.38691e-05	-1.71306	-1.46169	2.5182e-05	-1.71839	-1.46222
4662460	chr17:4662460:CTT:C	1.36624e-17	-1.86303	-1.5745	1.61026e-05	-1.96608	-1.60227	1.70504e-05	-1.96861	-1.60196
4662468	chr17:4662468:A:T	9.90569e-17	-3.05713e-10	-1.45649	0.000132944	-3.05713e-10	-1.45741	0.000141113	-3.05713e-10	-1.45718
4662562	chr17:4662562:G:A	1.49961e-16	-3.05713e-10	-1.04181	0.000195097	-3.05713e-10	-1.07384	0.000207006	-3.05713e-10	-1.07399
4662605	chr17:4662605:C:T	9.90474e-17	-3.05713e-10	-1.45658	0.000132929	-3.05713e-10	-1.45752	0.000141097	-3.05713e-10	-1.45729
4662720	chr17:4662720:G:A	1.38375e-17	-1.87222	-1.55258	1.62292e-05	-1.97195	-1.58858	1.71878e-05	-1.97439	-1.58815
4662879	chr17:4662879:A:T	8.54272e-17	-3.05713e-10	-1.60452	0.000114032	-3.05713e-10	-1.61086	0.00012098	-3.05713e-10	-1.61111
4663401	chr17:4663401:G:C	9.61973e-17	-3.05713e-10	-1.48578	0.000129058	-3.05713e-10	-1.48708	0.000136985	-3.05713e-10	-1.48687
4663474	chr17:4663474:G:A	8.31562e-17	-1.63146	-6.10073e-10	9.09575e-05	-1.83694	-6.10073e-10	9.69558e-05	-1.83248	-6.10073e-10
4663812	chr17:4663812:T:C	9.39694e-17	-3.05713e-10	-1.50921	0.000126089	-3.05713e-10	-1.51035	0.000133831	-3.05713e-10	-1.51016
4663920	chr17:4663920:A:G	1.29822e-17	-1.8723	-1.6163	1.58768e-05	-1.97019	-1.61229	1.68051e-05	-1.9726	-1.61245
4664042	chr17:4664042:C:G	1.29862e-17	-1.87357	-1.61473	1.58262e-05	-1.97076	-1.61491	1.67526e-05	-1.97317	-1.61502
4664176	chr17:4664176:A:T	8.52335e-17	-3.05713e-10	-1.60679	0.000114219	-3.05713e-10	-1.60922	0.000121174	-3.05713e-10	-1.60951
4664269	chr17:4664269:T:C	1.30755e-17	-1.87767	-1.60377	1.63242e-05	-1.94128	-1.61341	1.72795e-05	-1.94374	-1.61348
4664484	chr17:4664484:G:A	1.08989e-17	-2.05753	-1.60599	1.45664e-05	-2.0536	-1.61502	1.54548e-05	-2.05377	-1.61505
4664503	chr17:4664503:G:A	6.02426e-17	-1.89398	-0.0598265	4.68994e-05	-2.02929	-0.470036	4.9879e-05	-2.0308	-0.466338
4664532	chr17:4664532:T:C	9.63397e-17	-3.05713e-10	-1.4843	0.000129249	-3.05713e-10	-1.48559	0.000137188	-3.05713e-10	-1.48539
4665103	chr17:4665103:G:C	9.78728e-17	-3.05713e-10	-1.46851	0.000130691	-3.05713e-10	-1.4745	0.000138721	-3.05713e-10	-1.47427
4665157	chr17:4665157:T:C	8.44463e-17	-3.05713e-10	-1.61607	0.000113584	-3.05713e-10	-1.61479	0.00012054	-3.05713e-10	-1.61476
4665308	chr17:4665308:T:C	8.45495e-17	-3.05713e-10	-1.61484	0.0001156	-3.05713e-10	-1.5972	0.000122618	-3.05713e-10	-1.59767
4665658	chr17:4665658:CTA:C	1.40348e-17	-1.83822	-1.57243	1.63139e-05	-1.95269	-1.60263	1.72712e-05	-1.95537	-1.60233
4665738	chr17:4665738:T:C	1.01965e-16	-3.05713e-10	-1.42756	0.000118918	-3.05713e-10	-1.5689	0.000126197	-3.05713e-10	-1.56889
4666276	chr17:4666276:C:T	3.32247e-16	-3.05713e-10	-0.246303	0.000334003	-3.05713e-10	-0.536186	0.000354789	-3.05713e-10	-0.535216
4666298	chr17:4666298:G:A	1.63875e-16	-3.05713e-10	-0.953078	0.000232723	-3.05713e-10	-0.897487	0.00024722	-3.05713e-10	-0.896459
4666320	chr17:4666320:A:G	1.62046e-16	-3.05713e-10	-0.9643	0.000165224	-3.05713e-10	-1.24004	0.000175326	-3.05713e-10	-1.24009
4666819	chr17:4666819:A:C	3.95471e-17	-1.89287	-0.481819	4.28472e-05	-1.99943	-0.590268	4.53908e-05	-2.00155	-0.58988
4666938	chr17:4666938:G:T	3.7131e-17	-1.83454	-0.603186	3.04855e-05	-1.99099	-0.939099	3.23444e-05	-1.99349	-0.936808
4666968	chr17:4666968:A:C	3.45561e-17	-1.8626	-0.646998	2.90116e-05	-2.0058	-0.973837	3.07877e-05	-2.00801	-0.971612
4667171	chr17:4667171:GAAC:G	3.51646e-17	-1.84356	-0.648585	2.92299e-05	-1.99597	-0.976178	3.10136e-05	-1.99837	-0.973946
4667278	chr17:4667278:C:T	3.63886e-17	-1.84123	-0.616692	3.00421e-05	-1.99458	-0.95016	3.18757e-05	-1.997	-0.94789
4667421	chr17:4667421:A:G	3.20581e-16	-3.05713e-10	-0.282047	0.000321968	-3.05713e-10	-0.572883	0.000342001	-3.05713e-10	-0.571925
4667647	chr17:4667647:C:T	3.20496e-16	-3.05713e-10	-0.282312	0.000322176	-3.05713e-10	-0.572238	0.000342221	-3.05713e-10	-0.571283
4667726	chr17:4667726:T:C	1.47778e-17	-2.04117	-1.31788	1.90625e-05	-2.03957	-1.36004	2.02189e-05	-2.04012	-1.36001
4667864	chr17:4667864:C:T	8.45346e-17	-3.05713e-10	-1.61502	0.000115761	-3.05713e-10	-1.59581	0.000122787	-3.05713e-10	-1.59629
4668101	chr17:4668101:A:ATTT	1.3547e-17	-2.03338	-1.41263	1.78592e-05	-2.03611	-1.42871	1.89723e-05	-2.03464	-1.42912
4668103	chr17:4668103:T:TAAA	1.36828e-17	-2.03148	-1.40456	1.80261e-05	-2.03435	-1.42117	1.91504e-05	-2.03282	-1.4216
4668106	chr17:4668106:T:TTATAAATATATAAAATTTATAAATTTATAA	1.36575e-17	-2.02568	-1.41222	1.79915e-05	-2.02885	-1.42858	1.91169e-05	-2.02717	-1.429
4668107	chr17:4668107:G:A	1.3109e-17	-2.03412	-1.44477	1.73022e-05	-2.03678	-1.45972	1.83807e-05	-2.03533	-1.46011
4668255	chr17:4668255:G:A	1.15068e-16	-3.05713e-10	-1.30666	0.000187846	-3.05713e-10	-1.11172	0.000199346	-3.05713e-10	-1.1117
4668270	chr17:4668270:C:T	4.28744e-16	-3.05713e-10	0.00867907	0.000458704	-3.05713e-10	-0.218931	0.000487523	-3.05713e-10	-0.217401
4668400	chr17:4668400:T:C	1.21753e-16	-1.25019	-6.10073e-10	0.000191249	-1.09376	-6.10073e-10	0.000202162	-1.09767	-6.10073e-10
4668644	chr17:4668644:A:C	8.68848e-17	-3.05713e-10	-1.5876	0.000113418	-3.05713e-10	-1.61626	0.00012035	-3.05713e-10	-1.61633
4669175	chr17:4669175:C:T	1.51562e-17	-1.7204	-1.61338	1.84045e-05	-1.82408	-1.61066	1.94592e-05	-1.82773	-1.61069
4669382	chr17:4669382:A:G	2.0591e-17	-1.99069	-1.03664	2.05793e-05	-2.05795	-1.2651	2.18747e-05	-2.05796	-1.26345
4669505	chr17:4669505:T:C	1.06904e-16	-3.05713e-10	-1.38025	0.000148177	-3.05713e-10	-1.34893	0.000157449	-3.05713e-10	-1.34764
4669779	chr17:4669779:GAATT:G	1.08138e-16	-3.05713e-10	-1.36877	0.000125859	-3.05713e-10	-1.51218	0.000133548	-3.05713e-10	-1.51228
4669840	chr17:4669840:T:G	8.52217e-17	-3.05713e-10	-1.60693	0.000115623	-3.05713e-10	-1.597	0.00012268	-3.05713e-10	-1.59716
4670112	chr17:4670112:T:C	1.40453e-17	-1.8	-1.60989	1.74893e-05	-1.87739	-1.60835	1.85006e-05	-1.88047	-1.60846
4670119	chr17:4670119:C:G	2.10783e-17	-1.9909	-1.01303	2.09739e-05	-2.05796	-1.2461	2.2295e-05	-2.05797	-1.24441
4670248	chr17:4670248:T:C	1.23711e-17	-2.04344	-1.49338	1.62973e-05	-2.0501	-1.50624	1.73054e-05	-2.04927	-1.50645
4670316	chr17:4670316:C:T	2.01589e-17	-1.97852	-1.07001	2.0079e-05	-2.05709	-1.29057	2.1341e-05	-2.05713	-1.28898
4670377	chr17:4670377:A:C	2.32858e-16	-3.05713e-10	-0.601751	0.000332971	-3.05713e-10	-0.539281	0.000353781	-3.05713e-10	-0.538059
4670503	chr17:4670503:C:T	8.64209e-17	-3.05713e-10	-1.59295	0.000113526	-3.05713e-10	-1.6153	0.000120459	-3.05713e-10	-1.61543
4670573	chr17:4670573:A:G	1.01562e-16	-3.05713e-10	-1.43151	0.000120964	-3.05713e-10	-1.55184	0.000128357	-3.05713e-10	-1.55192
4670697	chr17:4670697:G:A	2.02748e-17	-1.99163	-1.05117	2.03447e-05	-2.05797	-1.27655	2.16247e-05	-2.05797	-1.27493
4670738	chr17:4670738:A:C	2.09642e-16	-3.05713e-10	-0.706778	0.000311018	-3.05713e-10	-0.607484	0.000330549	-3.05713e-10	-0.605983
4670758	chr17:4670758:A:G	1.3332e-17	-2.05348	-1.40854	1.90692e-05	-1.81063	-1.58863	2.03223e-05	-1.8068	-1.58822
4670774	chr17:4670774:T:C	1.15294e-16	-3.05713e-10	-1.30469	0.000157495	-3.05713e-10	-1.28794	0.000167202	-3.05713e-10	-1.28754
4671171	chr17:4671171:G:A	1.02833e-16	-3.05713e-10	-1.41908	0.000121847	-3.05713e-10	-1.54457	0.000129293	-3.05713e-10	-1.54466
4671456	chr17:4671456:T:A	1.42871e-17	-1.77605	-1.61677	1.81702e-05	-1.85875	-1.5888	1.92162e-05	-1.86199	-1.58899
4671988	chr17:4671988:A:G	3.3313e-17	-1.74599	-0.800247	4.6871e-05	-1.36524	-1.1347	4.94408e-05	-1.37358	-1.13238
4672615	chr17:4672615:G:A	8.44063e-17	-3.05713e-10	-1.61654	0.000113358	-3.05713e-10	-1.61678	0.000120296	-3.05713e-10	-1.61678
4673325	chr17:4673325:C:T	1.22279e-17	-1.93358	-1.61488	1.56027e-05	-1.99184	-1.60805	1.65279e-05	-1.9936	-1.60809
4673817	chr17:4673817:G:A	1.91054e-17	-2.01643	-1.08578	1.98516e-05	-2.05577	-1.30329	2.11004e-05	-2.05572	-1.30173
4674233	chr17:4674233:G:A	5.84039e-17	-1.9848	-6.10073e-10	8.46028e-05	-1.90937	-6.10073e-10	8.97213e-05	-1.91003	-6.10073e-10
4674312	chr17:4674312:G:A	1.7376e-17	-1.7075	-1.48959	2.62291e-05	-1.57828	-1.50219	2.75357e-05	-1.58892	-1.50233
4674655	chr17:4674655:C:A	1.58425e-17	-1.751	-1.53848	2.37373e-05	-1.62716	-1.55313	2.49345e-05	-1.63726	-1.55323
4674712	chr17:4674712:C:G	8.64888e-17	-3.05713e-10	-1.59217	0.000113497	-3.05713e-10	-1.61556	0.000120429	-3.05713e-10	-1.61568
4675012	chr17:4675012:C:T	9.1678e-17	-3.05713e-10	-1.5339	0.000129374	-3.05713e-10	-1.48463	0.000137287	-3.05713e-10	-1.48466
4675446	chr17:4675446:A:G	1.15981e-16	-3.05713e-10	-1.29875	0.00015881	-3.05713e-10	-1.27963	0.000168595	-3.05713e-10	-1.27924
4675635	chr17:4675635:T:C	1.28688e-16	-3.05713e-10	-1.19479	0.000141357	-3.05713e-10	-1.39605	0.000149981	-3.05713e-10	-1.39623
4676006	chr17:4676006:G:A	1.20361e-17	-1.96058	-1.60369	1.53112e-05	-2.0059	-1.61285	1.62241e-05	-2.00732	-1.61293
4676343	chr17:4676343:G:A	1.91471e-17	-1.99885	-1.10118	1.95779e-05	-2.05793	-1.31501	2.08081e-05	-2.05792	-1.31348
4676405	chr17:4676405:C:T	1.10218e-16	-3.05713e-10	-1.34972	0.000160661	-3.05713e-10	-1.26804	0.000170472	-3.05713e-10	-1.26817
4676842	chr17:4676842:A:G	8.74886e-17	-3.05713e-10	-1.58067	0.000113929	-3.05713e-10	-1.61176	0.000120854	-3.05713e-10	-1.61215
4676929	chr17:4676929:C:T	1.46229e-17	-1.97429	-1.3953	1.53088e-05	-2.04155	-1.57736	1.62717e-05	-2.04047	-1.57684
4676963	chr17:4676963:G:A	6.42358e-17	-1.88962	-6.10073e-10	8.41822e-05	-1.91435	-6.10073e-10	8.94797e-05	-1.91273	-6.10073e-10
4677124	chr17:4677124:AC:A	3.35221e-17	-1.84631	-0.693663	5.17052e-05	-1.76412	-0.637659	5.43711e-05	-1.77258	-0.638322
4677284	chr17:4677284:A:G	1.9164e-17	-1.81899	-1.28016	3.17149e-05	-1.66046	-1.23009	3.33579e-05	-1.67022	-1.22923
4677295	chr17:4677295:G:A	8.70313e-17	-3.05713e-10	-1.58591	0.000113395	-3.05713e-10	-1.61646	0.000120328	-3.05713e-10	-1.61652
4677490	chr17:4677490:A:C	1.32973e-16	-3.05713e-10	-1.16204	0.000176589	-3.05713e-10	-1.17351	0.000187367	-3.05713e-10	-1.17367
4677787	chr17:4677787:G:A	8.89639e-17	-3.05713e-10	-1.56395	0.000113519	-3.05713e-10	-1.61537	0.000120466	-3.05713e-10	-1.61537
4677808	chr17:4677808:T:C	3.9017e-17	-2.00982	-0.378369	3.63642e-05	-2.05522	-0.698532	3.87104e-05	-2.05531	-0.695319
4677836	chr17:4677836:G:A	9.68661e-17	-3.05713e-10	-1.47885	0.000117781	-3.05713e-10	-1.57851	0.000124982	-3.05713e-10	-1.57857
4678051	chr17:4678051:T:C	2.66353e-16	-3.05713e-10	-0.467359	0.000424612	-3.05713e-10	-0.29616	0.000455544	-3.05713e-10	-0.285246
4678163	chr17:4678163:G:A	1.04233e-16	-3.05713e-10	-1.40555	0.000151126	-3.05713e-10	-1.32923	0.000160356	-3.05713e-10	-1.32934
4678382	chr17:4678382:G:C	1.37098e-16	-3.05713e-10	-1.13149	0.000182359	-3.05713e-10	-1.14136	0.000193488	-3.05713e-10	-1.14152
4678494	chr17:4678494:C:A	1.01503e-16	-3.05713e-10	-1.4321	0.000120941	-3.05713e-10	-1.55203	0.000128333	-3.05713e-10	-1.55211
4678525	chr17:4678525:G:A	1.15943e-16	-3.05713e-10	-1.29908	0.000158763	-3.05713e-10	-1.27992	0.000168546	-3.05713e-10	-1.27953
4678603	chr17:4678603:A:G	8.65018e-17	-3.05713e-10	-1.59202	0.000113494	-3.05713e-10	-1.61558	0.000120426	-3.05713e-10	-1.6157
4678724	chr17:4678724:C:G	8.68092e-17	-3.05713e-10	-1.58847	0.00011342	-3.05713e-10	-1.61623	0.000120353	-3.05713e-10	-1.61631
4678731	chr17:4678731:G:C	1.62116e-16	-3.05713e-10	-0.963868	0.000229792	-3.05713e-10	-0.910161	0.000244091	-3.05713e-10	-0.909197
4679076	chr17:4679076:G:C	9.33532e-17	-3.05713e-10	-1.51579	0.00012344	-3.05713e-10	-1.53158	0.000131003	-3.05713e-10	-1.53152
4679131	chr17:4679131:A:C	1.69356e-17	-1.83716	-1.38561	1.68026e-05	-1.98186	-1.54394	1.77947e-05	-1.9844	-1.54344
4679424	chr17:4679424:TA:T	1.1562e-16	-3.05713e-10	-1.30187	0.000158291	-3.05713e-10	-1.2829	0.000168043	-3.05713e-10	-1.28252
4679529	chr17:4679529:G:A	1.67258e-16	-3.05713e-10	-0.932644	0.000238674	-3.05713e-10	-0.872237	0.000253527	-3.05713e-10	-0.871267
4679577	chr17:4679577:T:C	1.73061e-17	-1.95571	-1.24541	2.25365e-05	-1.96043	-1.27177	2.39761e-05	-1.95734	-1.27234
4679728	chr17:4679728:A:G	1.82546e-17	-2.05423	-1.09354	2.14415e-05	-1.96452	-1.31749	2.27874e-05	-1.96445	-1.31609
4679765	chr17:4679765:T:A	8.7543e-17	-3.05713e-10	-1.58005	0.000113358	-3.05713e-10	-1.61679	0.000120296	-3.05713e-10	-1.61678
4679801	chr17:4679801:T:C	1.03269e-16	-3.05713e-10	-1.41485	0.000122174	-3.05713e-10	-1.54189	0.000129641	-3.05713e-10	-1.54197
4680353	chr17:4680353:T:C	8.60961e-17	-3.05713e-10	-1.59672	0.000113634	-3.05713e-10	-1.61435	0.000120568	-3.05713e-10	-1.61452
4680741	chr17:4680741:G:A	8.67786e-17	-3.05713e-10	-1.58882	0.000113434	-3.05713e-10	-1.61611	0.000120366	-3.05713e-10	-1.6162
4680803	chr17:4680803:T:C	8.76386e-17	-3.05713e-10	-1.57896	0.000113358	-3.05713e-10	-1.61678	0.000120297	-3.05713e-10	-1.61677
4680920	chr17:4680920:T:C	9.76442e-17	-3.05713e-10	-1.47085	0.000118634	-3.05713e-10	-1.57129	0.000125888	-3.05713e-10	-1.57134
4680936	chr17:4680936:C:G	1.53418e-17	-1.93948	-1.38213	2.01276e-05	-1.94449	-1.40075	2.14212e-05	-1.94116	-1.4012
4681322	chr17:4681322:A:T	8.68363e-17	-3.05713e-10	-1.58816	0.000113422	-3.05713e-10	-1.61622	0.000120354	-3.05713e-10	-1.6163
4681361	chr17:4681361:A:G	8.53045e-17	-3.05713e-10	-1.60595	0.000114243	-3.05713e-10	-1.60901	0.000121198	-3.05713e-10	-1.60931
4681375	chr17:4681375:C:CT	1.41131e-17	-1.79894	-1.60614	1.73407e-05	-1.88239	-1.61189	1.83429e-05	-1.88552	-1.61197
4681527	chr17:4681527:C:T	8.61812e-17	-3.05713e-10	-1.59573	0.000113406	-3.05713e-10	-1.61637	0.000120344	-3.05713e-10	-1.61638
4681528	chr17:4681528:G:A	1.02121e-16	-3.05713e-10	-1.42602	0.000133954	-3.05713e-10	-1.44984	0.000142146	-3.05713e-10	-1.44988
4681782	chr17:4681782:G:C	1.08011e-16	-3.05713e-10	-1.36995	0.000126272	-3.05713e-10	-1.5089	0.000134182	-3.05713e-10	-1.50754
4681853	chr17:4681853:A:T	1.07758e-16	-3.05713e-10	-1.37229	0.000124096	-3.05713e-10	-1.52628	0.000131846	-3.05713e-10	-1.5251
4682476	chr17:4682476:G:A	8.44735e-17	-3.05713e-10	-1.61574	0.000113629	-3.05713e-10	-1.6144	0.000120587	-3.05713e-10	-1.61437
4682526	chr17:4682526:G:A	5.73391e-17	-0.400617	-1.60258	0.000101507	-0.137111	-1.5901	0.000108624	-0.128589	-1.59025
4682735	chr17:4682735:CAATT:C	9.78538e-17	-3.05713e-10	-1.46871	0.000144148	-3.05713e-10	-1.3765	0.000153031	-3.05713e-10	-1.3761
4682925	chr17:4682925:G:A	1.18127e-16	-3.05713e-10	-1.28042	0.000164174	-3.05713e-10	-1.24641	0.000174304	-3.05713e-10	-1.24594
4682958	chr17:4682958:GA:G	8.81014e-17	-3.05713e-10	-1.57369	0.000113359	-3.05713e-10	-1.61677	0.000120299	-3.05713e-10	-1.61676
4682975	chr17:4682975:G:A	8.44412e-17	-3.05713e-10	-1.61613	0.000113358	-3.05713e-10	-1.61679	0.000120296	-3.05713e-10	-1.61679
4683383	chr17:4683383:A:G	9.96016e-17	-3.05713e-10	-1.451	0.000117967	-3.05713e-10	-1.57693	0.000125265	-3.05713e-10	-1.57631
4683787	chr17:4683787:T:TC	8.57158e-17	-3.05713e-10	-1.60114	0.000113958	-3.05713e-10	-1.6115	0.000120905	-3.05713e-10	-1.61173
4683943	chr17:4683943:A:C	1.07668e-16	-3.05713e-10	-1.37313	0.000120023	-3.05713e-10	-1.55965	0.000127541	-3.05713e-10	-1.5583
4684060	chr17:4684060:C:T	3.41471e-17	-1.72668	-0.794825	2.88677e-05	-1.95361	-1.031	3.0754e-05	-1.95276	-1.02796
4684114	chr17:4684114:A:C	1.01257e-16	-3.05713e-10	-1.43452	0.000116779	-3.05713e-10	-1.58705	0.000124048	-3.05713e-10	-1.58607
4684382	chr17:4684382:C:G	1.03343e-16	-3.05713e-10	-1.41413	0.00011783	-3.05713e-10	-1.57809	0.000125181	-3.05713e-10	-1.57698
4684431	chr17:4684431:A:G	1.7837e-17	-2.03521	-1.1357	2.1749e-05	-2.04399	-1.22378	2.30968e-05	-2.04297	-1.22408
4684580	chr17:4684580:A:T	5.62552e-17	-2.02228	-6.10073e-10	7.88568e-05	-1.9797	-6.10073e-10	8.36915e-05	-1.9796	-6.10073e-10
4684629	chr17:4684629:T:TG	1.03157e-16	-3.05713e-10	-1.41593	0.000117712	-3.05713e-10	-1.57909	0.000125055	-3.05713e-10	-1.57798
4685403	chr17:4685403:G:A	1.02862e-16	-3.05713e-10	-1.41879	0.000117568	-3.05713e-10	-1.58032	0.000124899	-3.05713e-10	-1.57923
4685561	chr17:4685561:G:A	1.06652e-15	-1.01069	1.93066	0.000599086	-1.45271	1.50078	0.000644232	-1.44538	1.5067
4685641	chr17:4685641:T:C	1.02859e-16	-3.05713e-10	-1.41882	0.000117566	-3.05713e-10	-1.58034	0.000124897	-3.05713e-10	-1.57925
4685828	chr17:4685828:A:G	1.03817e-16	-3.05713e-10	-1.40955	0.000117948	-3.05713e-10	-1.57709	0.000125309	-3.05713e-10	-1.57595
4685861	chr17:4685861:C:T	1.7762e-17	-1.59099	-1.58413	2.07779e-05	-1.69673	-1.61671	2.19511e-05	-1.70122	-1.6167
4685952	chr17:4685952:C:A	1.0477e-16	-3.05713e-10	-1.40042	0.000118427	-3.05713e-10	-1.57304	0.000125825	-3.05713e-10	-1.57184
4686155	chr17:4686155:C:T	1.04109e-16	-3.05713e-10	-1.40675	0.000118093	-3.05713e-10	-1.57586	0.000125466	-3.05713e-10	-1.5747
4686580	chr17:4686580:C:T	1.76239e-17	-1.61899	-1.56394	2.05714e-05	-1.72285	-1.60058	2.17393e-05	-1.72719	-1.60042
4686587	chr17:4686587:G:A	1.54356e-17	-1.87269	-1.44282	2.37669e-05	-1.80297	-1.37607	2.52105e-05	-1.80387	-1.3756
4686793	chr17:4686793:C:T	1.69543e-17	-1.62742	-1.59424	2.01013e-05	-1.72987	-1.61668	2.12402e-05	-1.73415	-1.61669
4686879	chr17:4686879:G:A	1.54493e-16	-3.05713e-10	-1.01204	0.000199439	-3.05713e-10	-1.05183	0.000211596	-3.05713e-10	-1.05206
4686991	chr17:4686991:C:T	1.01967e-16	-3.05713e-10	-1.42753	0.00011705	-3.05713e-10	-1.58473	0.000124342	-3.05713e-10	-1.58371
4687190	chr17:4687190:C:G	9.97739e-17	-3.05713e-10	-1.44928	0.000130292	-3.05713e-10	-1.47756	0.000138268	-3.05713e-10	-1.47754
4687320	chr17:4687320:A:G	1.07359e-16	-3.05713e-10	-1.376	0.000119697	-3.05713e-10	-1.56237	0.000127196	-3.05713e-10	-1.56101
4687341	chr17:4687341:G:A	5.59342e-17	-2.02801	-6.10073e-10	7.45633e-05	-2.03569	-6.10073e-10	7.92512e-05	-2.03412	-6.10073e-10
4687374	chr17:4687374:C:G	1.0924e-17	-2.04686	-1.61436	1.6154e-05	-2.00855	-1.55662	1.70741e-05	-2.01235	-1.55682
4687380	chr17:4687380:G:T	1.02267e-16	-3.05713e-10	-1.42459	0.000117166	-3.05713e-10	-1.58375	0.000124467	-3.05713e-10	-1.5827
4687428	chr17:4687428:C:T	1.05458e-16	-3.05713e-10	-1.39387	0.000118921	-3.05713e-10	-1.56887	0.000126359	-3.05713e-10	-1.56761
4687455	chr17:4687455:C:A	1.05092e-16	-3.05713e-10	-1.39735	0.000118558	-3.05713e-10	-1.57194	0.000125968	-3.05713e-10	-1.57071
4687761	chr17:4687761:T:C	1.06834e-16	-3.05713e-10	-1.3809	0.000119509	-3.05713e-10	-1.56395	0.000126991	-3.05713e-10	-1.56262
4687828	chr17:4687828:G:A	1.06834e-16	-3.05713e-10	-1.3809	0.000119509	-3.05713e-10	-1.56395	0.000126991	-3.05713e-10	-1.56262
4688044	chr17:4688044:G:C	1.71898e-17	-2.04323	-1.16464	2.52095e-05	-2.02423	-1.09588	2.67266e-05	-2.02561	-1.09547
4688080	chr17:4688080:G:A	1.06834e-16	-3.05713e-10	-1.3809	0.000119509	-3.05713e-10	-1.56395	0.000126991	-3.05713e-10	-1.56262
4688152	chr17:4688152:T:C	1.19945e-16	-3.05713e-10	-1.26515	0.000167903	-3.05713e-10	-1.22395	0.000178265	-3.05713e-10	-1.22347
4688352	chr17:4688352:G:A	5.47795e-17	-2.04886	-6.10073e-10	7.37782e-05	-2.04627	-6.10073e-10	7.81456e-05	-2.04816	-6.10073e-10
4688489	chr17:4688489:G:A	1.07274e-16	-3.05713e-10	-1.3768	0.000119742	-3.05713e-10	-1.56199	0.000127243	-3.05713e-10	-1.56064
4688501	chr17:4688501:G:A	2.04446e-16	-3.05713e-10	-0.731877	0.000287556	-3.05713e-10	-0.68592	0.000305334	-3.05713e-10	-0.685332
4688857	chr17:4688857:T:C	1.06834e-16	-3.05713e-10	-1.3809	0.000119509	-3.05713e-10	-1.56395	0.000126991	-3.05713e-10	-1.56262
4689690	chr17:4689690:G:A	1.03526e-16	-3.05713e-10	-1.41236	0.000117641	-3.05713e-10	-1.5797	0.000124981	-3.05713e-10	-1.57858
4689820	chr17:4689820:G:A	1.76419e-17	-1.61949	-1.56241	2.03551e-05	-1.72081	-1.61319	2.15092e-05	-1.72514	-1.61312
4689823	chr17:4689823:T:C	1.06846e-16	-3.05713e-10	-1.38079	0.000119534	-3.05713e-10	-1.56374	0.000127018	-3.05713e-10	-1.56241
4690231	chr17:4690231:G:A	1.05923e-16	-3.05713e-10	-1.38947	0.00011903	-3.05713e-10	-1.56796	0.000126477	-3.05713e-10	-1.56668
4690268	chr17:4690268:T:C	1.07931e-16	-3.05713e-10	-1.37069	0.000119989	-3.05713e-10	-1.55994	0.000127508	-3.05713e-10	-1.55856
4690307	chr17:4690307:T:C	2.77377e-17	-1.90914	-0.820252	2.54004e-05	-2.0377	-1.07487	2.70355e-05	-2.03732	-1.07227
4690454	chr17:4690454:C:G	1.0529e-16	-3.05713e-10	-1.39547	0.000118792	-3.05713e-10	-1.56997	0.000126219	-3.05713e-10	-1.56872
4690460	chr17:4690460:A:G	1.05478e-16	-3.05713e-10	-1.39368	0.000151792	-3.05713e-10	-1.32482	0.000161076	-3.05713e-10	-1.32486
4690557	chr17:4690557:A:G	1.52841e-16	-3.05713e-10	-1.02279	0.000198852	-3.05713e-10	-1.05478	0.000210976	-3.05713e-10	-1.05499
4690572	chr17:4690572:A:C	1.77106e-17	-1.60689	-1.57113	2.05048e-05	-1.7116	-1.61508	2.16652e-05	-1.71601	-1.61502
4690621	chr17:4690621:C:T	9.13427e-17	-3.05713e-10	-1.53756	0.000113768	-3.05713e-10	-1.61318	0.000120766	-3.05713e-10	-1.61288
4690708	chr17:4690708:T:C	1.07092e-16	-3.05713e-10	-1.37849	0.000119645	-3.05713e-10	-1.5628	0.000127138	-3.05713e-10	-1.56146
4691642	chr17:4691642:A:G	1.05231e-16	-3.05713e-10	-1.39602	0.000118597	-3.05713e-10	-1.5716	0.00012601	-3.05713e-10	-1.57038
4691670	chr17:4691670:C:T	6.87657e-17	-1.79218	-0.0292985	5.03974e-05	-1.99435	-0.433043	5.37292e-05	-1.99372	-0.42906
4691881	chr17:4691881:T:A	8.47472e-17	-3.05713e-10	-1.61251	0.000113547	-3.05713e-10	-1.61512	0.000120493	-3.05713e-10	-1.61514
4692007	chr17:4692007:A:C	1.06834e-16	-3.05713e-10	-1.3809	0.000119509	-3.05713e-10	-1.56395	0.000126991	-3.05713e-10	-1.56262
4692222	chr17:4692222:C:T	1.08447e-16	-3.05713e-10	-1.36592	0.000120373	-3.05713e-10	-1.55674	0.00012792	-3.05713e-10	-1.55533
4692243	chr17:4692243:G:A	1.21862e-16	-3.05713e-10	-1.24929	0.000170096	-3.05713e-10	-1.21097	0.000180593	-3.05713e-10	-1.21049
4692404	chr17:4692404:T:C	1.15711e-17	-2.01629	-1.58738	1.78965e-05	-1.94766	-1.51507	1.8889e-05	-1.95313	-1.51503
4692423	chr17:4692423:T:C	1.12337e-16	-3.05713e-10	-1.33068	0.000122688	-3.05713e-10	-1.53769	0.000130408	-3.05713e-10	-1.53607
4692732	chr17:4692732:G:A	1.13764e-17	-2.02736	-1.59329	1.73596e-05	-1.96624	-1.52695	1.83313e-05	-1.97122	-1.52691
4692853	chr17:4692853:T:C	8.47997e-17	-3.05713e-10	-1.61189	0.000117233	-3.05713e-10	-1.58318	0.000124433	-3.05713e-10	-1.58297
4692860	chr17:4692860:A:G	2.06279e-16	-3.05713e-10	-0.722953	0.000290244	-3.05713e-10	-0.676615	0.00030819	-3.05713e-10	-0.676023
4692874	chr17:4692874:G:A	3.65596e-17	-1.80352	-0.649722	3.05693e-05	-1.98729	-0.940053	3.25659e-05	-1.98643	-0.937039
4693161	chr17:4693161:A:C	1.05206e-16	-3.05713e-10	-1.39626	0.000128218	-3.05713e-10	-1.49361	0.000136099	-3.05713e-10	-1.49336
4693246	chr17:4693246:C:G	3.30718e-17	-1.84228	-0.711224	2.85143e-05	-2.00626	-0.99067	3.03696e-05	-2.00553	-0.987771
4693384	chr17:4693384:T:C	1.77303e-17	-1.60731	-1.5696	2.05174e-05	-1.71129	-1.61478	2.16787e-05	-1.71569	-1.61472
4694208	chr17:4694208:G:A	8.48517e-17	-3.05713e-10	-1.61128	0.000113674	-3.05713e-10	-1.614	0.000120628	-3.05713e-10	-1.61403
4694390	chr17:4694390:G:A	1.35067e-16	-3.05713e-10	-1.14641	0.000201763	-3.05713e-10	-1.04024	0.000214089	-3.05713e-10	-1.04035
4694424	chr17:4694424:G:A	1.60156e-17	-1.95748	-1.32113	2.1093e-05	-1.95222	-1.34617	2.23547e-05	-1.95342	-1.34628
4694592	chr17:4694592:G:A	4.68662e-17	-1.75318	-0.451699	3.72416e-05	-1.95285	-0.777061	3.9695e-05	-1.95176	-0.773753
4694659	chr17:4694659:CA:C	9.75874e-17	-3.05713e-10	-1.47143	0.000115325	-3.05713e-10	-1.59958	0.000122476	-3.05713e-10	-1.59883
4695062	chr17:4695062:C:T	1.5875e-16	-3.05713e-10	-0.984854	0.000196622	-3.05713e-10	-1.06605	0.000208662	-3.05713e-10	-1.06602
4695105	chr17:4695105:G:A	9.98696e-17	-3.05713e-10	-1.44832	0.000127733	-3.05713e-10	-1.49739	0.000135577	-3.05713e-10	-1.4972
4695158	chr17:4695158:T:C	1.46568e-16	-3.05713e-10	-1.06469	0.000190215	-3.05713e-10	-1.09918	0.000201812	-3.05713e-10	-1.0994
4695298	chr17:4695298:G:A	1.90979e-17	-1.5208	-1.5818	2.21213e-05	-1.63434	-1.61646	2.33615e-05	-1.63922	-1.61644
4695398	chr17:4695398:C:T	1.07677e-16	-3.05713e-10	-1.37305	0.000120053	-3.05713e-10	-1.55941	0.000127576	-3.05713e-10	-1.55803
4695595	chr17:4695595:G:A	1.39382e-16	-1.11496	-6.10073e-10	0.000178215	-1.16435	-6.10073e-10	0.000188574	-1.16725	-6.10073e-10
4695717	chr17:4695717:G:A	1.52868e-16	-3.05713e-10	-1.02261	0.000194411	-3.05713e-10	-1.07736	0.00020626	-3.05713e-10	-1.0776
4695956	chr17:4695956:C:T	1.08582e-16	-3.05713e-10	-1.36467	0.000120501	-3.05713e-10	-1.55568	0.000128058	-3.05713e-10	-1.55425
4695957	chr17:4695957:A:G	1.10407e-16	-3.05713e-10	-1.34801	0.000121365	-3.05713e-10	-1.54853	0.000128987	-3.05713e-10	-1.54703
4696276	chr17:4696276:G:A	8.45102e-17	-3.05713e-10	-1.61531	0.000113889	-3.05713e-10	-1.61212	0.000120865	-3.05713e-10	-1.61206
4696362	chr17:4696362:A:G	1.05141e-16	-3.05713e-10	-1.39687	0.000118783	-3.05713e-10	-1.57004	0.000126209	-3.05713e-10	-1.5688
4696586	chr17:4696586:T:C	1.05365e-16	-3.05713e-10	-1.39475	0.000118843	-3.05713e-10	-1.56953	0.000126275	-3.05713e-10	-1.56828
4696605	chr17:4696605:C:T	1.01793e-16	-3.05713e-10	-1.42924	0.000117088	-3.05713e-10	-1.58441	0.000124383	-3.05713e-10	-1.58338
4696934	chr17:4696934:C:T	1.05728e-16	-3.05713e-10	-1.39131	0.000119033	-3.05713e-10	-1.56794	0.000126479	-3.05713e-10	-1.56666
4696985	chr17:4696985:G:C	1.86308e-17	-1.55777	-1.5696	2.14515e-05	-1.66676	-1.61478	2.26599e-05	-1.67142	-1.61472
4697469	chr17:4697469:G:A	1.9604e-17	-1.50811	-1.56833	2.23946e-05	-1.62521	-1.61331	2.36502e-05	-1.63013	-1.61324
4697622	chr17:4697622:G:A	9.62849e-17	-3.05713e-10	-1.48487	0.000125168	-3.05713e-10	-1.51768	0.000132898	-3.05713e-10	-1.51716
4697751	chr17:4697751:T:C	2.07318e-16	-3.05713e-10	-0.717927	0.000330514	-3.05713e-10	-0.546686	0.000354573	-3.05713e-10	-0.535824
4697813	chr17:4697813:G:C	2.19172e-17	-2.04748	-0.917428	2.89834e-05	-2.05467	-0.925942	3.07797e-05	-2.05497	-0.924908
4697921	chr17:4697921:C:G	1.11534e-16	-3.05713e-10	-1.33785	0.000122102	-3.05713e-10	-1.54248	0.000129778	-3.05713e-10	-1.54091
4698438	chr17:4698438:G:A	1.89381e-17	-1.54292	-1.56809	2.17337e-05	-1.65395	-1.61452	2.29558e-05	-1.65871	-1.61446
4698653	chr17:4698653:C:A	1.05543e-16	-3.05713e-10	-1.39306	0.000118961	-3.05713e-10	-1.56854	0.0001264	-3.05713e-10	-1.56729
4699220	chr17:4699220:A:T	3.20948e-17	-1.85627	-0.727219	2.79272e-05	-2.01326	-1.00447	2.97417e-05	-2.01258	-1.00161
4699260	chr17:4699260:T:C	1.2362e-16	-3.05713e-10	-1.23497	0.000173193	-3.05713e-10	-1.19293	0.000183885	-3.05713e-10	-1.19243
4699642	chr17:4699642:G:A	3.22695e-17	-1.85948	-0.71858	2.79864e-05	-2.01477	-1.00085	2.98046e-05	-2.01409	-0.997989
4699647	chr17:4699647:C:T	1.65267e-16	-3.05713e-10	-0.944617	0.000218112	-3.05713e-10	-0.962329	0.000231429	-3.05713e-10	-0.962464
4700353	chr17:4700353:G:A	1.15936e-16	-3.05713e-10	-1.29915	0.000160774	-3.05713e-10	-1.26734	0.000170692	-3.05713e-10	-1.26688
4700516	chr17:4700516:T:C	1.17429e-16	-3.05713e-10	-1.28635	0.000124821	-3.05713e-10	-1.52046	0.000132694	-3.05713e-10	-1.51869
4700735	chr17:4700735:G:T	3.26075e-17	-1.89138	-0.676261	2.87524e-05	-2.02863	-0.959988	3.06192e-05	-2.02807	-0.957045
4701202	chr17:4701202:T:C	1.97984e-17	-1.67054	-1.39604	2.03453e-05	-1.8714	-1.46309	2.16199e-05	-1.87004	-1.46308
4701490	chr17:4701490:G:A	1.03238e-16	-3.05713e-10	-1.41514	0.00012634	-3.05713e-10	-1.50836	0.000134105	-3.05713e-10	-1.50812
4701495	chr17:4701495:C:T	8.61598e-17	-3.05713e-10	-1.59598	0.00012076	-3.05713e-10	-1.55353	0.000128185	-3.05713e-10	-1.55327
4701541	chr17:4701541:T:C	2.17169e-17	-1.79497	-1.17912	2.41325e-05	-1.96114	-1.20264	2.56498e-05	-1.95996	-1.20225
4701543	chr17:4701543:C:T	2.17699e-17	-1.80161	-1.17004	2.42611e-05	-1.96515	-1.19332	2.5786e-05	-1.96399	-1.19292
4701737	chr17:4701737:A:G	5.11145e-16	-3.05713e-10	0.184471	0.000637652	-3.05713e-10	0.110457	0.000678871	-3.05713e-10	0.113693
4701761	chr17:4701761:C:T	9.91793e-17	-3.05713e-10	-1.45525	0.00013782	-3.05713e-10	-1.42139	0.000146266	-3.05713e-10	-1.42131
4701773	chr17:4701773:C:T	3.27393e-17	-1.8835	-0.680108	2.87959e-05	-2.02509	-0.962009	3.06669e-05	-2.0245	-0.959055
4701905	chr17:4701905:A:C	3.27548e-17	-1.87271	-0.690419	2.86217e-05	-2.02035	-0.972823	3.04819e-05	-2.01971	-0.969895
4702068	chr17:4702068:A:G	1.05981e-16	-3.05713e-10	-1.38892	0.00012856	-3.05713e-10	-1.49094	0.000136464	-3.05713e-10	-1.49067
4702162	chr17:4702162:T:G	8.46346e-17	-3.05713e-10	-1.61384	0.000113467	-3.05713e-10	-1.61582	0.00012041	-3.05713e-10	-1.61584
4702209	chr17:4702209:G:A	1.19242e-16	-3.05713e-10	-1.27102	0.000125878	-3.05713e-10	-1.51202	0.000133828	-3.05713e-10	-1.51018
4702230	chr17:4702230:G:A	1.17104e-16	-1.28912	-6.10073e-10	0.000186627	-1.11822	-6.10073e-10	0.000198729	-1.11479	-6.10073e-10
4702592	chr17:4702592:T:C	3.38465e-17	-1.87492	-0.655428	2.94518e-05	-2.02131	-0.943268	3.13679e-05	-2.02068	-0.940273
4702675	chr17:4702675:C:A	1.2177e-16	-3.05713e-10	-1.25005	0.000127367	-3.05713e-10	-1.50026	0.000135425	-3.05713e-10	-1.49832
4702964	chr17:4702964:C:G	1.23732e-17	-1.93583	-1.60081	1.96039e-05	-1.81955	-1.55206	2.06386e-05	-1.82753	-1.55205
4703303	chr17:4703303:C:T	1.72066e-16	-3.05713e-10	-0.904305	0.000220481	-3.05713e-10	-0.951524	0.000233914	-3.05713e-10	-0.951784
4703521	chr17:4703521:C:A	1.17199e-16	-3.05713e-10	-1.28831	0.000124386	-3.05713e-10	-1.52394	0.000132229	-3.05713e-10	-1.5222
4703602	chr17:4703602:GC:G	9.39582e-17	-3.05713e-10	-1.50933	0.000125919	-3.05713e-10	-1.5117	0.000133611	-3.05713e-10	-1.51181
4704594	chr17:4704594:A:C	1.15217e-16	-3.05713e-10	-1.30537	0.000123303	-3.05713e-10	-1.53269	0.000131066	-3.05713e-10	-1.53104
4704747	chr17:4704747:G:A	8.46288e-17	-3.05713e-10	-1.61391	0.000113434	-3.05713e-10	-1.61611	0.000120375	-3.05713e-10	-1.61613
4704757	chr17:4704757:A:G	3.27722e-17	-1.86127	-0.701329	2.84118e-05	-2.01561	-0.98492	3.0257e-05	-2.01494	-0.982073
4704767	chr17:4704767:G:C	8.45996e-17	-3.05713e-10	-1.61425	0.000113416	-3.05713e-10	-1.61627	0.000120356	-3.05713e-10	-1.61629
4704934	chr17:4704934:AT:A	1.03976e-16	-3.05713e-10	-1.40802	0.00011801	-3.05713e-10	-1.57657	0.000125364	-3.05713e-10	-1.57552
4704980	chr17:4704980:A:G	7.62531e-17	-1.86724	0.149119	5.68861e-05	-2.02223	-0.284055	6.06462e-05	-2.02169	-0.279996
4705163	chr17:4705163:G:A	1.92655e-17	-1.98636	-1.1075	2.90481e-05	-1.92308	-1.0553	3.06118e-05	-1.9296	-1.05576
4705288	chr17:4705288:G:T	1.66663e-16	-3.05713e-10	-0.936208	0.000214478	-3.05713e-10	-0.979129	0.000227552	-3.05713e-10	-0.979358
4705327	chr17:4705327:T:C	3.40709e-17	-1.83322	-0.690518	2.90278e-05	-2.00238	-0.976701	3.09171e-05	-2.00161	-0.973818
4705421	chr17:4705421:TAAAGTAA:T	1.65842e-17	-1.89498	-1.34874	2.09512e-05	-1.9037	-1.40144	2.23045e-05	-1.90005	-1.4019
4705500	chr17:4705500:C:T	8.45277e-17	-3.05713e-10	-1.6151	0.000113381	-3.05713e-10	-1.61658	0.00012032	-3.05713e-10	-1.61659
4705575	chr17:4705575:C:T	9.75995e-17	-1.47131	-6.10073e-10	0.000115539	-1.59773	-6.10073e-10	0.000122009	-1.60265	-6.10073e-10
4705587	chr17:4705587:CTG:C	2.3893e-17	-1.76774	-1.11085	2.64106e-05	-1.93958	-1.13399	2.80745e-05	-1.93828	-1.1336
4705628	chr17:4705628:C:T	1.78028e-15	-3.05713e-10	1.43235	0.002353	-3.05713e-10	1.41611	0.00250574	-3.05713e-10	1.4196
4705806	chr17:4705806:G:A	1.20994e-17	-1.99818	-1.56085	1.92079e-05	-1.91635	-1.47566	2.02577e-05	-1.9226	-1.4756
4706040	chr17:4706040:A:G	1.17621e-16	-3.05713e-10	-1.28472	0.000124673	-3.05713e-10	-1.52164	0.000132536	-3.05713e-10	-1.51989
4706041	chr17:4706041:C:A	1.29009e-17	-2.05788	-1.43701	1.86859e-05	-2.04913	-1.37043	1.98216e-05	-2.04974	-1.37023
4706071	chr17:4706071:A:G	1.41747e-16	-3.05713e-10	-1.09814	0.000212307	-3.05713e-10	-0.989302	0.000225277	-3.05713e-10	-0.989406
4706258	chr17:4706258:G:T	8.4477e-17	-3.05713e-10	-1.6157	0.000113362	-3.05713e-10	-1.61675	0.0001203	-3.05713e-10	-1.61675
4706424	chr17:4706424:CT:C	1.11873e-16	-3.05713e-10	-1.33482	0.000121574	-3.05713e-10	-1.54681	0.000129209	-3.05713e-10	-1.54531
4706585	chr17:4706585:T:G	1.89973e-17	-2.00704	-1.10084	2.60641e-05	-1.95551	-1.13127	2.74914e-05	-1.96122	-1.13165
4706632	chr17:4706632:G:C	1.36171e-17	-1.85049	-1.59036	1.95144e-05	-1.79223	-1.58396	2.06893e-05	-1.79315	-1.58397
4706665	chr17:4706665:T:C	1.63654e-15	-3.05713e-10	1.34816	0.00419523	-3.05713e-10	1.99437	0.00446734	-3.05713e-10	1.99781
4707059	chr17:4707059:C:T	2.24666e-15	-3.05713e-10	1.66502	0.00299386	-3.05713e-10	1.65698	0.00318852	-3.05713e-10	1.66057
4707124	chr17:4707124:G:A	1.12099e-16	-3.05713e-10	-1.3328	0.000121412	-3.05713e-10	-1.54814	0.000129035	-3.05713e-10	-1.54666
4707182	chr17:4707182:G:A	3.57179e-17	-1.82698	-0.649554	3.01264e-05	-1.99881	-0.943127	3.20913e-05	-1.998	-0.940156
4707302	chr17:4707302:A:G	8.44037e-17	-3.05713e-10	-1.61657	0.000113374	-3.05713e-10	-1.61664	0.000120314	-3.05713e-10	-1.61663
4707344	chr17:4707344:T:C	1.62744e-17	-1.88495	-1.37764	2.06037e-05	-1.89392	-1.42795	2.19383e-05	-1.89015	-1.42835
4707531	chr17:4707531:G:C	8.87872e-17	-3.05713e-10	-1.56594	0.000117542	-3.05713e-10	-1.58054	0.000124721	-3.05713e-10	-1.58066
4707655	chr17:4707655:T:G	1.76305e-16	-3.05713e-10	-0.879966	0.000224802	-3.05713e-10	-0.932116	0.000238509	-3.05713e-10	-0.932333
4707920	chr17:4707920:AGAGT:A	8.94649e-17	-3.05713e-10	-1.55834	0.000122135	-3.05713e-10	-1.54221	0.000129631	-3.05713e-10	-1.54204
4708107	chr17:4708107:C:T	1.10128e-16	-3.05713e-10	-1.35054	0.000140831	-3.05713e-10	-1.39978	0.000149556	-3.05713e-10	-1.39907
4708308	chr17:4708308:C:T	6.44734e-17	-1.88593	-6.10073e-10	8.20706e-05	-1.93976	-6.10073e-10	8.69623e-05	-1.94126	-6.10073e-10
4708491	chr17:4708491:C:T	2.00583e-17	-1.4954	-1.55814	2.27446e-05	-1.61109	-1.61192	2.40182e-05	-1.6161	-1.61183
4708506	chr17:4708506:G:A	8.46477e-17	-3.05713e-10	-1.61368	0.000113422	-3.05713e-10	-1.61622	0.000120364	-3.05713e-10	-1.61622
4708523	chr17:4708523:A:T	8.56817e-17	-3.05713e-10	-1.60154	0.000115037	-3.05713e-10	-1.60208	0.00012208	-3.05713e-10	-1.60206
4708665	chr17:4708665:C:CT	1.60309e-17	-1.9083	-1.36937	2.0256e-05	-1.91675	-1.42214	2.15624e-05	-1.91324	-1.42254
4708691	chr17:4708691:A:C	1.02143e-16	-3.05713e-10	-1.4258	0.000144281	-3.05713e-10	-1.37557	0.00015323	-3.05713e-10	-1.3748
4708728	chr17:4708728:G:C	1.0347e-16	-3.05713e-10	-1.4129	0.00012654	-3.05713e-10	-1.50678	0.000134317	-3.05713e-10	-1.50654
4708804	chr17:4708804:A:G	1.54227e-17	-1.91257	-1.40377	2.03747e-05	-1.90482	-1.42822	2.15885e-05	-1.90629	-1.42829
4709774	chr17:4709774:T:C	1.02016e-16	-3.05713e-10	-1.42705	0.000125222	-3.05713e-10	-1.51725	0.000132916	-3.05713e-10	-1.51702
4709937	chr17:4709937:G:A	1.61046e-17	-1.9038	-1.36927	2.03416e-05	-1.91266	-1.42201	2.1654e-05	-1.90913	-1.42242
4709938	chr17:4709938:G:A	8.50843e-17	-3.05713e-10	-1.60854	0.000113752	-3.05713e-10	-1.61331	0.000120714	-3.05713e-10	-1.61331
4710002	chr17:4710002:A:G	8.44161e-17	-3.05713e-10	-1.61642	0.000113365	-3.05713e-10	-1.61673	0.000120303	-3.05713e-10	-1.61672
4710335	chr17:4710335:C:T	1.88143e-17	-1.51534	-1.60222	2.2514e-05	-1.61859	-1.61461	2.37804e-05	-1.62321	-1.61467
4710912	chr17:4710912:G:C	8.5005e-17	-3.05713e-10	-1.60947	0.000114868	-3.05713e-10	-1.60355	0.000121905	-3.05713e-10	-1.60349
4711244	chr17:4711244:G:A	2.87305e-17	-1.72222	-0.972002	3.10719e-05	-1.90462	-1.00642	3.3045e-05	-1.90291	-1.00596
4711302	chr17:4711302:C:T	1.66885e-17	-1.64711	-1.59035	2.36499e-05	-1.63828	-1.5457	2.52137e-05	-1.63331	-1.54604
4711680	chr17:4711680:T:G	1.70355e-16	-3.05713e-10	-0.914298	0.000220922	-3.05713e-10	-0.949525	0.000234391	-3.05713e-10	-0.949749
4711794	chr17:4711794:G:A	1.03431e-16	-3.05713e-10	-1.41328	0.000117761	-3.05713e-10	-1.57868	0.000125109	-3.05713e-10	-1.57756
4711803	chr17:4711803:A:G	8.63203e-17	-1.8419	0.247785	6.50697e-05	-2.00046	-0.171413	6.93917e-05	-2	-0.166972
4711970	chr17:4711970:G:A	1.11309e-16	-1.33987	-6.10073e-10	0.000177923	-1.16598	-6.10073e-10	0.000189571	-1.16198	-6.10073e-10
4712489	chr17:4712489:G:C	4.73911e-16	-3.05713e-10	0.108839	0.000569469	-3.05713e-10	-0.00263149	0.000606223	-3.05713e-10	0.000508626
4712966	chr17:4712966:TTTTA:T	9.08559e-17	-3.05713e-10	-1.54291	0.000122757	-3.05713e-10	-1.53713	0.000130315	-3.05713e-10	-1.53678
4712991	chr17:4712991:T:A	1.41739e-16	-2.05564	0.95745	9.01325e-05	-2.03208	0.186025	9.60657e-05	-2.0337	0.191992
4712995	chr17:4712995:T:A	1.55194e-16	-2.02189	1.01438	0.000160717	-2.0571	0.789406	0.000171712	-2.05699	0.796066
4713286	chr17:4713286:G:C	8.65432e-17	-3.05713e-10	-1.59154	0.000116362	-3.05713e-10	-1.59063	0.000123485	-3.05713e-10	-1.59062
4713316	chr17:4713316:G:C	9.33368e-17	-3.05713e-10	-1.51597	0.000118247	-3.05713e-10	-1.57456	0.00012551	-3.05713e-10	-1.57436
4713351	chr17:4713351:G:A	1.03989e-16	-3.05713e-10	-1.40789	0.000150589	-3.05713e-10	-1.33278	0.000159804	-3.05713e-10	-1.33279
4713355	chr17:4713355:G:A	1.66586e-16	-3.05713e-10	-0.936671	0.000215968	-3.05713e-10	-0.972206	0.000229138	-3.05713e-10	-0.972415
4713524	chr17:4713524:G:A	8.7519e-17	-3.05713e-10	-1.58033	0.000117458	-3.05713e-10	-1.58125	0.00012465	-3.05713e-10	-1.58123
4713575	chr17:4713575:G:C	8.75858e-17	-3.05713e-10	-1.57956	0.00011755	-3.05713e-10	-1.58048	0.000124747	-3.05713e-10	-1.58045
4714093	chr17:4714093:CT:C	5.29286e-17	-1.86692	-0.216319	4.38701e-05	-2.00143	-0.564677	4.67564e-05	-2.00088	-0.560909
4714806	chr17:4714806:A:T	1.60794e-17	-1.66158	-1.61306	2.12266e-05	-1.72875	-1.56333	2.24093e-05	-1.73367	-1.56359
4715506	chr17:4715506:CAT:C	6.4126e-17	-1.89133	-6.10073e-10	9.72299e-05	-1.77026	-6.10073e-10	0.000103072	-1.77132	-6.10073e-10
4715796	chr17:4715796:C:T	2.16275e-17	-2.03438	-0.943836	3.14075e-05	-2.04187	-0.858421	3.33486e-05	-2.04166	-0.858058
4715918	chr17:4715918:C:T	1.2899e-17	-1.90793	-1.5871	1.82786e-05	-1.86111	-1.58049	1.93785e-05	-1.86205	-1.58053
4715925	chr17:4715925:C:G	1.91561e-15	-3.05713e-10	1.50561	0.00251392	-3.05713e-10	1.48226	0.00267714	-3.05713e-10	1.48577
4716376	chr17:4716376:G:A	8.61168e-17	-3.05713e-10	-1.59648	0.000113365	-3.05713e-10	-1.61673	0.000120304	-3.05713e-10	-1.61672
4716497	chr17:4716497:C:T	8.46591e-17	-3.05713e-10	-1.61355	0.000113419	-3.05713e-10	-1.61625	0.000120359	-3.05713e-10	-1.61626
4716874	chr17:4716874:G:A	1.19828e-16	-3.05713e-10	-1.26612	0.000166458	-3.05713e-10	-1.2326	0.000176694	-3.05713e-10	-1.23232
4716921	chr17:4716921:G:A	5.50638e-17	-2.04369	-6.10073e-10	7.38653e-05	-2.04509	-6.10073e-10	7.84268e-05	-2.04457	-6.10073e-10
4717202	chr17:4717202:C:T	1.78918e-17	-1.65125	-1.51659	2.54873e-05	-1.49606	-1.6131	2.68128e-05	-1.50501	-1.61285
4717341	chr17:4717341:C:G	1.51659e-16	-3.05713e-10	-1.03054	0.000197757	-3.05713e-10	-1.0603	0.000209817	-3.05713e-10	-1.0605
4717602	chr17:4717602:A:G	2.25608e-17	-1.36767	-1.5683	2.56151e-05	-1.49041	-1.61375	2.70449e-05	-1.49556	-1.61368
4717633	chr17:4717633:T:C	2.19411e-17	-1.35379	-1.61003	2.64033e-05	-1.46502	-1.60883	2.78645e-05	-1.47045	-1.60893
4718103	chr17:4718103:C:T	8.60933e-17	-3.05713e-10	-1.59675	0.00011487	-3.05713e-10	-1.60353	0.000121892	-3.05713e-10	-1.6036
4718408	chr17:4718408:T:C	1.04743e-16	-3.05713e-10	-1.40068	0.000147882	-3.05713e-10	-1.35092	0.000157143	-3.05713e-10	-1.34958
4718478	chr17:4718478:T:G	4.4454e-17	-1.17999	-1.07773	4.10146e-05	-1.39633	-1.23708	4.33886e-05	-1.40241	-1.23414
4718942	chr17:4718942:C:T	8.51788e-17	-3.05713e-10	-1.60743	0.000113934	-3.05713e-10	-1.61172	0.000120903	-3.05713e-10	-1.61175
4719061	chr17:4719061:G:A	9.39497e-17	-3.05713e-10	-1.50942	0.000135277	-3.05713e-10	-1.44001	0.000143718	-3.05713e-10	-1.43889
4719139	chr17:4719139:C:T	8.78014e-17	-3.05713e-10	-1.5771	0.000115906	-3.05713e-10	-1.59455	0.000122989	-3.05713e-10	-1.59464
4719256	chr17:4719256:A:G	3.60663e-17	-0.862791	-1.60403	4.02902e-05	-1.04074	-1.61048	4.24736e-05	-1.0474	-1.61045
4719343	chr17:4719343:C:T	1.65691e-16	-1.52005	0.577997	0.000113102	-1.77318	0.154128	0.000120806	-1.77192	0.15937
4719367	chr17:4719367:C:T	8.65278e-17	-3.05713e-10	-1.59172	0.000115317	-3.05713e-10	-1.59965	0.000122365	-3.05713e-10	-1.59973
4719585	chr17:4719585:A:G	7.1854e-17	-1.52744	-0.250105	5.35686e-05	-1.77969	-0.586687	5.71157e-05	-1.77852	-0.58314
4719698	chr17:4719698:G:A	6.60612e-17	-1.8616	-6.10073e-10	9.28209e-05	-1.81666	-6.10073e-10	9.8394e-05	-1.81776	-6.10073e-10
4720023	chr17:4720023:C:T	8.4387e-17	-3.05713e-10	-1.61677	0.000113407	-3.05713e-10	-1.61635	0.000120349	-3.05713e-10	-1.61634
4720080	chr17:4720080:C:T	2.923e-17	-1.08132	-1.59566	3.62366e-05	-1.24764	-1.50963	3.82001e-05	-1.25434	-1.50956
4720161	chr17:4720161:G:A	3.0403e-17	-1.02086	-1.61678	3.72386e-05	-1.14234	-1.58765	3.92577e-05	-1.14874	-1.58785
4720210	chr17:4720210:T:C	8.49344e-17	-3.05713e-10	-1.6103	0.000115556	-3.05713e-10	-1.59758	0.000122627	-3.05713e-10	-1.59759
4720371	chr17:4720371:C:T	8.74016e-17	-3.05713e-10	-1.58167	0.000123748	-3.05713e-10	-1.52909	0.000131353	-3.05713e-10	-1.52885
4721083	chr17:4721083:G:C	8.92045e-17	-3.05713e-10	-1.56125	0.000119966	-3.05713e-10	-1.56012	0.000127315	-3.05713e-10	-1.56008
4721095	chr17:4721095:A:C	8.90539e-17	-3.05713e-10	-1.56294	0.000119769	-3.05713e-10	-1.56177	0.000127105	-3.05713e-10	-1.56172
4721205	chr17:4721205:A:G	8.44616e-17	-3.05713e-10	-1.61588	0.000114247	-3.05713e-10	-1.60897	0.00012124	-3.05713e-10	-1.60897
4721214	chr17:4721214:C:T	2.64847e-17	-1.23724	-1.53837	3.61092e-05	-1.20375	-1.55704	3.81845e-05	-1.20719	-1.55712
4721864	chr17:4721864:G:A	1.76207e-16	-1.53845	0.657927	0.000120723	-1.78266	0.228819	0.000128955	-1.78143	0.234158
4721917	chr17:4721917:C:T	3.05991e-17	-1.01456	-1.61665	3.78076e-05	-1.13095	-1.58388	3.98591e-05	-1.1373	-1.58409
4722069	chr17:4722069:C:T	8.78792e-17	-3.05713e-10	-1.57622	0.000116727	-3.05713e-10	-1.5875	0.000123874	-3.05713e-10	-1.58748
4722374	chr17:4722374:T:C	3.22206e-17	-1.10345	-1.47613	3.85141e-05	-1.26555	-1.43076	4.05906e-05	-1.27199	-1.43121
4722377	chr17:4722377:T:C	3.28631e-17	-1.06749	-1.49234	3.89531e-05	-1.23401	-1.45097	4.10498e-05	-1.24058	-1.45137
4722466	chr17:4722466:G:A	8.52445e-17	-3.05713e-10	-1.60666	0.000118262	-3.05713e-10	-1.57443	0.00012552	-3.05713e-10	-1.57427
4722505	chr17:4722505:T:C	4.24559e-17	-1.20397	-1.09975	4.8845e-05	-1.36879	-1.0899	5.1511e-05	-1.37483	-1.09011
4722575	chr17:4722575:C:T	2.26062e-17	-1.73102	-1.20294	2.89282e-05	-1.89536	-1.08716	3.06024e-05	-1.89882	-1.08684
4722597	chr17:4722597:G:A	1.81386e-17	-1.53874	-1.6154	2.15394e-05	-1.67582	-1.60163	2.27545e-05	-1.6802	-1.60178
4722663	chr17:4722663:T:C	5.84347e-17	-1.2462	-0.738068	7.71669e-05	-1.46003	-0.541334	8.14567e-05	-1.46618	-0.540482
4722703	chr17:4722703:T:C	1.00544e-16	-3.05713e-10	-1.44158	0.000149455	-3.05713e-10	-1.34034	0.000158691	-3.05713e-10	-1.33978
4722771	chr17:4722771:G:A	1.77768e-16	-3.05713e-10	-0.871703	0.000271088	-3.05713e-10	-0.744892	0.000287617	-3.05713e-10	-0.745109
4722791	chr17:4722791:C:T	2.76711e-17	-1.36079	-1.371	3.71181e-05	-1.51603	-1.21721	3.91547e-05	-1.52247	-1.21675
4722878	chr17:4722878:A:G	6.47103e-17	-1.88226	-6.10073e-10	7.98711e-05	-1.96692	-6.10073e-10	8.49162e-05	-1.96507	-6.10073e-10
4722925	chr17:4722925:A:G	2.84979e-17	-1.28953	-1.41282	3.4043e-05	-1.49588	-1.32383	3.59526e-05	-1.50062	-1.32391
4722952	chr17:4722952:A:G	5.42939e-17	-2.05777	-6.10073e-10	7.37263e-05	-2.04698	-6.10073e-10	7.83153e-05	-2.046	-6.10073e-10
4723023	chr17:4723023:T:G	4.05338e-17	-0.773	-1.57704	4.48607e-05	-1.00573	-1.53804	4.72031e-05	-1.01419	-1.53808
4723059	chr17:4723059:A:C	9.6904e-17	-1.10242	-0.376043	0.0001217	-0.719724	-0.826054	0.000127252	-0.737326	-0.823244
4723229	chr17:4723229:A:G	1.10463e-16	-1.3475	-6.10073e-10	0.00013885	-1.41395	-6.10073e-10	0.000147964	-1.40977	-6.10073e-10
4723292	chr17:4723292:C:T	2.29832e-17	-1.44278	-1.47463	2.23534e-05	-1.67429	-1.56607	2.35966e-05	-1.67984	-1.56579
4723370	chr17:4723370:G:A	1.35726e-17	-1.92745	-1.51668	1.94168e-05	-1.99462	-1.38657	2.05936e-05	-1.99459	-1.38717
4723371	chr17:4723371:C:T	1.38085e-17	-1.88584	-1.54106	1.92372e-05	-1.96523	-1.42526	2.0404e-05	-1.9652	-1.42581
4723461	chr17:4723461:G:A	1.24626e-16	-1.22687	-6.10073e-10	0.00020812	-1.00922	-6.10073e-10	0.000221143	-1.00793	-6.10073e-10
4723886	chr17:4723886:C:T	1.80104e-17	-2.05748	-1.10376	2.17305e-05	-2.05508	-1.21354	2.30504e-05	-2.05533	-1.21373
4724269	chr17:4724269:G:C	4.36527e-16	-3.05713e-10	0.0266695	0.000514864	-3.05713e-10	-0.103434	0.000546553	-3.05713e-10	-0.103107
4724542	chr17:4724542:C:T	1.13115e-16	-1.32377	-6.10073e-10	7.70888e-05	-2.00238	-6.10073e-10	8.16918e-05	-2.00378	-6.10073e-10
4724937	chr17:4724937:C:A	8.93047e-17	-3.05713e-10	-1.56013	0.000114009	-3.05713e-10	-1.61106	0.000120986	-3.05713e-10	-1.61107
4725391	chr17:4725391:G:A	3.48409e-16	-3.05713e-10	-0.198803	0.000542496	-3.05713e-10	-0.0511553	0.00057598	-3.05713e-10	-0.0506648
4725540	chr17:4725540:T:C	1.39867e-16	-3.05713e-10	-1.11149	0.000179804	-3.05713e-10	-1.15547	0.000190774	-3.05713e-10	-1.15565
4725549	chr17:4725549:C:T	4.08427e-15	-0.484702	2.74742	0.00201597	-0.913301	2.17482	0.00213133	-0.919734	2.1775
4725789	chr17:4725789:G:A	2.00205e-16	-3.05713e-10	-0.752841	0.000265399	-3.05713e-10	-0.7661	0.000281832	-3.05713e-10	-0.765426
4726230	chr17:4726230:G:A	1.38408e-17	-2.0067	-1.41786	1.62662e-05	-2.05716	-1.50108	1.72543e-05	-2.05748	-1.5012
4726806	chr17:4726806:A:G	2.03271e-17	-1.59699	-1.44323	2.52401e-05	-1.63334	-1.48557	2.67456e-05	-1.63407	-1.4863
4726885	chr17:4726885:C:T	1.82603e-17	-1.60364	-1.54381	2.21977e-05	-1.67779	-1.56956	2.35471e-05	-1.67872	-1.56901
4726925	chr17:4726925:G:A	2.04766e-16	-3.05713e-10	-0.730314	0.000270338	-3.05713e-10	-0.747663	0.000287076	-3.05713e-10	-0.746992
4727243	chr17:4727243:TTTTG:T	1.33216e-16	-3.05713e-10	-1.16021	0.00017326	-3.05713e-10	-1.19254	0.000183878	-3.05713e-10	-1.19246
4727473	chr17:4727473:C:T	8.53256e-17	-3.05713e-10	-1.60571	0.000115435	-3.05713e-10	-1.59863	0.000122498	-3.05713e-10	-1.59864
4727595	chr17:4727595:G:C	8.43855e-17	-3.05713e-10	-1.61679	0.00011587	-3.05713e-10	-1.59487	0.000122946	-3.05713e-10	-1.59499
4727901	chr17:4727901:C:T	1.78663e-17	-1.6807	-1.48856	2.22923e-05	-1.72153	-1.52156	2.36091e-05	-1.72291	-1.52219
4727971	chr17:4727971:A:G	1.37425e-17	-1.96998	-1.4617	1.63184e-05	-2.00309	-1.55196	1.73388e-05	-2.00202	-1.55177
4728301	chr17:4728301:C:T	1.02982e-16	-3.05713e-10	-1.41763	0.000143585	-3.05713e-10	-1.38041	0.000152476	-3.05713e-10	-1.37973
4728412	chr17:4728412:G:C	1.68607e-16	-3.05713e-10	-0.924609	0.000178623	-3.05713e-10	-1.16206	0.000189705	-3.05713e-10	-1.16127
4728893	chr17:4728893:G:A	1.51528e-17	-2.05636	-1.27764	2.62698e-05	-2.05622	-1.02269	2.785e-05	-2.05645	-1.02345
4729076	chr17:4729076:C:T	1.13459e-16	-3.05713e-10	-1.32074	0.000131182	-3.05713e-10	-1.47075	0.000139224	-3.05713e-10	-1.47065
4729148	chr17:4729148:C:G	1.27676e-16	-3.05713e-10	-1.20269	0.000151748	-3.05713e-10	-1.32511	0.000161041	-3.05713e-10	-1.32508
4729225	chr17:4729225:A:T	9.84935e-17	-3.05713e-10	-1.46219	0.000138258	-3.05713e-10	-1.41822	0.000146809	-3.05713e-10	-1.41761
4729671	chr17:4729671:T:C	1.61351e-16	-3.05713e-10	-0.968601	0.000172912	-3.05713e-10	-1.19456	0.000183634	-3.05713e-10	-1.19379
4729742	chr17:4729742:T:C	1.50245e-16	-3.05713e-10	-1.03991	0.000227491	-3.05713e-10	-0.920225	0.00024175	-3.05713e-10	-0.918836
4729766	chr17:4729766:A:T	1.33341e-17	-2.04505	-1.41681	1.99055e-05	-1.92436	-1.43198	2.11881e-05	-1.92084	-1.43246
4729852	chr17:4729852:G:A	1.56601e-16	-3.05713e-10	-0.998483	0.000168604	-3.05713e-10	-1.21978	0.000179056	-3.05713e-10	-1.21904
4730152	chr17:4730152:G:C	2.07173e-17	-1.66503	-1.35618	2.55554e-05	-1.70379	-1.4027	2.70551e-05	-1.70518	-1.40368
4730358	chr17:4730358:A:G	1.13934e-17	-2.00807	-1.61108	1.85026e-05	-1.86919	-1.56024	1.97056e-05	-1.86516	-1.56068
4731011	chr17:4731011:T:C	5.66075e-17	-2.01604	-6.10073e-10	7.37916e-05	-2.04609	-6.10073e-10	7.8242e-05	-2.04693	-6.10073e-10
4731212	chr17:4731212:C:T	2.08652e-16	-3.05713e-10	-0.711512	0.000257058	-3.05713e-10	-0.798034	0.000272881	-3.05713e-10	-0.797702
4731416	chr17:4731416:A:T	1.03039e-16	-3.05713e-10	-1.41707	0.000119927	-3.05713e-10	-1.56045	0.000127266	-3.05713e-10	-1.56046
4731463	chr17:4731463:C:G	1.36847e-16	-3.05713e-10	-1.13332	0.000193616	-3.05713e-10	-1.08146	0.000205656	-3.05713e-10	-1.08053
4731795	chr17:4731795:G:A	8.61114e-17	-3.05713e-10	-1.59654	0.000116668	-3.05713e-10	-1.588	0.000123807	-3.05713e-10	-1.58802
4731975	chr17:4731975:C:T	8.52611e-17	-3.05713e-10	-1.60646	0.000113398	-3.05713e-10	-1.61643	0.000120339	-3.05713e-10	-1.61643
4732153	chr17:4732153:G:A	7.74893e-17	-1.70204	-6.10073e-10	9.25207e-05	-1.8199	-6.10073e-10	9.83896e-05	-1.8178	-6.10073e-10
4732250	chr17:4732250:T:C	4.17044e-16	-3.05713e-10	-0.0189895	0.000544492	-3.05713e-10	-0.0474835	0.000578282	-3.05713e-10	-0.0466764
4732252	chr17:4732252:C:T	4.09875e-16	-3.05713e-10	-0.0363295	0.000536135	-3.05713e-10	-0.0629502	0.000569401	-3.05713e-10	-0.0621538
4732753	chr17:4732753:C:A	1.29657e-16	-3.05713e-10	-1.18729	0.000174782	-3.05713e-10	-1.1838	0.000185501	-3.05713e-10	-1.18368
4733270	chr17:4733270:T:G	2.61939e-17	-1.64535	-1.1413	3.12427e-05	-1.66982	-1.23573	3.30672e-05	-1.67138	-1.23681
4733287	chr17:4733287:C:T	8.76659e-17	-3.05713e-10	-1.57865	0.000113428	-3.05713e-10	-1.61617	0.000120371	-3.05713e-10	-1.61616
4733342	chr17:4733342:GA:G	3.84007e-16	-3.05713e-10	-0.10152	0.000455961	-3.05713e-10	-0.22493	0.000484008	-3.05713e-10	-0.224636
4733369	chr17:4733369:T:C	2.3311e-16	-3.05713e-10	-0.60067	0.000203648	-3.05713e-10	-1.03094	0.00021623	-3.05713e-10	-1.0304
4733518	chr17:4733518:A:G	2.93908e-17	-1.86106	-0.810442	4.10128e-05	-1.98316	-0.650297	4.34046e-05	-1.98645	-0.649722
4733536	chr17:4733536:G:A	1.41565e-16	-1.09943	-6.10073e-10	0.000277595	-0.721175	-6.10073e-10	0.000292653	-0.727752	-6.10073e-10
4733721	chr17:4733721:C:T	2.45601e-16	-3.05713e-10	-0.548474	0.000212794	-3.05713e-10	-0.98701	0.000225942	-3.05713e-10	-0.98646
4734065	chr17:4734065:C:T	1.08032e-17	-2.05736	-1.61497	1.59721e-05	-2.00191	-1.57458	1.698e-05	-1.99975	-1.57496
4734083	chr17:4734083:C:T	8.54707e-17	-3.05713e-10	-1.60401	0.000113451	-3.05713e-10	-1.61596	0.000120396	-3.05713e-10	-1.61596
4734101	chr17:4734101:C:T	1.25145e-17	-1.94192	-1.58338	1.5165e-05	-2.03155	-1.5968	1.60879e-05	-2.032	-1.59667
4734227	chr17:4734227:A:G	1.24682e-17	-2.02256	-1.50644	1.52157e-05	-2.04562	-1.57939	1.61588e-05	-2.04502	-1.57925
4734254	chr17:4734254:A:G	9.51223e-17	-3.05713e-10	-1.49702	0.000121167	-3.05713e-10	-1.55017	0.000128605	-3.05713e-10	-1.54999
4734403	chr17:4734403:G:A	2.91734e-17	-1.53821	-1.14071	3.39545e-05	-1.70249	-1.11982	3.58285e-05	-1.70872	-1.11928
4734591	chr17:4734591:G:A	2.19913e-17	-1.91731	-1.04422	1.91708e-05	-2.00023	-1.39372	2.04339e-05	-1.99691	-1.39264
4734715	chr17:4734715:T:G	1.2592e-17	-1.9031	-1.61602	1.91784e-05	-1.79046	-1.60309	2.03579e-05	-1.79033	-1.60294
4735189	chr17:4735189:T:C	3.45831e-17	-1.3926	-1.11621	3.26522e-05	-1.75334	-1.10808	3.44973e-05	-1.75867	-1.10718
4735234	chr17:4735234:C:T	9.08922e-17	-3.05713e-10	-1.54251	0.000124058	-3.05713e-10	-1.52659	0.000131671	-3.05713e-10	-1.52643
4735268	chr17:4735268:G:A	2.32819e-17	-1.71291	-1.19159	2.90677e-05	-1.85501	-1.1227	3.0859e-05	-1.85567	-1.12165
4735442	chr17:4735442:A:G	2.2848e-17	-1.73772	-1.1856	2.86884e-05	-1.87395	-1.11689	3.04569e-05	-1.87459	-1.11583
4735723	chr17:4735723:A:AG	2.33006e-16	-3.05713e-10	-0.601116	0.000218983	-3.05713e-10	-0.958341	0.000232526	-3.05713e-10	-0.957737
4735837	chr17:4735837:G:C	1.08469e-17	-2.05781	-1.61049	1.52977e-05	-2.00976	-1.60987	1.62653e-05	-2.00775	-1.60996
4735987	chr17:4735987:C:T	2.28857e-17	-1.70646	-1.21521	2.84942e-05	-1.84962	-1.14801	3.02488e-05	-1.8503	-1.14698
4736036	chr17:4736036:T:C	2.15206e-17	-1.75131	-1.23186	2.70715e-05	-1.88291	-1.16594	2.87394e-05	-1.88353	-1.16494
4736080	chr17:4736080:AAAG:A	1.20945e-17	-1.96232	-1.59711	1.48716e-05	-2.04081	-1.60707	1.57776e-05	-2.04117	-1.60698
4736105	chr17:4736105:G:A	1.54449e-17	-1.74566	-1.56925	1.77173e-05	-1.88608	-1.58672	1.87867e-05	-1.88681	-1.58678
4736192	chr17:4736192:A:C	2.3068e-17	-1.71436	-1.19938	2.88099e-05	-1.85589	-1.13072	3.0585e-05	-1.85655	-1.12968
4737092	chr17:4737092:C:T	7.06781e-17	-1.64714	-0.14691	9.0622e-05	-1.81055	-0.0300918	9.63114e-05	-1.81133	-0.0278236
4737270	chr17:4737270:A:G	1.84009e-17	-1.73048	-1.40931	2.73599e-05	-1.66881	-1.36945	2.91749e-05	-1.66507	-1.36836
4737349	chr17:4737349:A:G	4.23649e-17	-0.916687	-1.38917	4.62127e-05	-1.10822	-1.40586	4.89773e-05	-1.11048	-1.4049
4737436	chr17:4737436:T:C	2.11379e-16	-3.05713e-10	-0.698529	0.00027423	-3.05713e-10	-0.733369	0.000291204	-3.05713e-10	-0.732714
4737437	chr17:4737437:G:A	3.49818e-16	-3.05713e-10	-0.19477	0.000448934	-3.05713e-10	-0.240459	0.00047681	-3.05713e-10	-0.23962
4737815	chr17:4737815:A:G	8.57198e-17	-3.05713e-10	-1.6011	0.000113515	-3.05713e-10	-1.6154	0.000120463	-3.05713e-10	-1.61539
4737831	chr17:4737831:A:G	2.12047e-16	-3.05713e-10	-0.695374	0.000257763	-3.05713e-10	-0.795296	0.000273569	-3.05713e-10	-0.795184
4737897	chr17:4737897:C:T	2.34716e-17	-1.61137	-1.28502	2.89741e-05	-1.65233	-1.3286	3.06406e-05	-1.6548	-1.32961
4737967	chr17:4737967:T:TAA	1.05073e-15	-3.05713e-10	0.90506	0.00144375	-3.05713e-10	0.927664	0.00153342	-3.05713e-10	0.928518
4738072	chr17:4738072:G:C	1.18441e-16	-1.03704	-0.24072	9.64868e-05	-1.5133	-0.264634	0.000101709	-1.52176	-0.262857
4738074	chr17:4738074:G:C	1.24691e-16	-1.04148	-0.184866	0.00010143	-1.51694	-0.211032	0.000106926	-1.52537	-0.209226
4738075	chr17:4738075:A:T	1.27231e-16	-1.02727	-0.178914	0.000103174	-1.50569	-0.205231	0.000108759	-1.51419	-0.203412
4738320	chr17:4738320:A:G	9.84515e-17	-3.05713e-10	-1.46262	0.000126283	-3.05713e-10	-1.50881	0.0001339	-3.05713e-10	-1.50965
4738460	chr17:4738460:C:T	1.91416e-17	-1.54982	-1.55049	2.17551e-05	-1.69805	-1.56944	2.30451e-05	-1.70032	-1.56897
4738774	chr17:4738774:A:G	2.5732e-17	-1.70699	-1.09746	2.98481e-05	-1.80003	-1.15118	3.1735e-05	-1.79962	-1.1497
4738927	chr17:4738927:G:A	1.0956e-17	-2.04253	-1.61576	1.53321e-05	-2.00132	-1.61607	1.63832e-05	-1.99443	-1.61605
4739388	chr17:4739388:C:T	1.86545e-16	-3.05713e-10	-0.82351	0.000251344	-3.05713e-10	-0.820514	0.00026679	-3.05713e-10	-0.820275
4739441	chr17:4739441:G:A	3.54834e-16	-3.05713e-10	-0.180532	0.000419482	-3.05713e-10	-0.308317	0.000445822	-3.05713e-10	-0.306818
4739520	chr17:4739520:C:T	1.08532e-17	-2.05458	-1.61314	1.54781e-05	-2.00217	-1.60574	1.64608e-05	-1.99981	-1.60595
4739675	chr17:4739675:G:A	8.43983e-17	-3.05713e-10	-1.61663	0.00011415	-3.05713e-10	-1.60982	0.000121133	-3.05713e-10	-1.60985
4739793	chr17:4739793:G:T	4.96892e-15	-3.05713e-10	2.45878	0.00738291	-3.05713e-10	2.55959	0.00787893	-3.05713e-10	2.56521
4739812	chr17:4739812:G:A	3.21776e-16	-3.05713e-10	-0.278327	0.000510879	-3.05713e-10	-0.111203	0.000543462	-3.05713e-10	-0.108779
4740187	chr17:4740187:A:G	1.25572e-17	-1.95131	-1.57057	1.66019e-05	-2.03723	-1.50059	1.75909e-05	-2.0388	-1.50055
4740499	chr17:4740499:A:G	7.78511e-17	-1.69738	-6.10073e-10	0.000128352	-1.49256	-6.10073e-10	0.000135719	-1.49616	-6.10073e-10
4741196	chr17:4741196:A:G	1.25611e-16	0.391522	-1.61052	0.000151967	0.243446	-1.56712	0.000159679	0.23344	-1.56701
4741296	chr17:4741296:A:G	9.40387e-17	-3.05713e-10	-1.50847	0.000118878	-3.05713e-10	-1.56924	0.000126187	-3.05713e-10	-1.56898
4741314	chr17:4741314:GA:G	1.69793e-16	-3.05713e-10	-0.917602	0.000251577	-3.05713e-10	-0.819586	0.000266979	-3.05713e-10	-0.819569
4742029	chr17:4742029:T:C	4.51792e-17	-0.632612	-1.60893	4.64006e-05	-0.901293	-1.60873	4.91601e-05	-0.902757	-1.6089
4742170	chr17:4742170:G:A	1.78466e-16	-3.05713e-10	-0.867784	0.000227761	-3.05713e-10	-0.919041	0.000241687	-3.05713e-10	-0.919094
4742317	chr17:4742317:C:T	1.10287e-17	-2.0444	-1.60728	1.52817e-05	-2.00406	-1.61662	1.62554e-05	-2.0017	-1.61662
4742769	chr17:4742769:A:G	1.48543e-17	-1.73761	-1.61628	1.74873e-05	-1.87067	-1.61519	1.8454e-05	-1.87618	-1.61528
4742823	chr17:4742823:G:A	8.44055e-17	-3.05713e-10	-1.61655	0.000113748	-3.05713e-10	-1.61335	0.000120713	-3.05713e-10	-1.61332
4743185	chr17:4743185:C:T	4.15478e-17	-0.928087	-1.39725	4.41148e-05	-1.01798	-1.54257	4.65657e-05	-1.02287	-1.543
4743360	chr17:4743360:G:A	1.04919e-16	-3.05713e-10	-1.399	0.000127781	-3.05713e-10	-1.49702	0.000135624	-3.05713e-10	-1.49685
4743477	chr17:4743477:A:G	1.83054e-17	-1.72045	-1.42453	2.25434e-05	-1.94042	-1.29147	2.38551e-05	-1.94304	-1.2917
4743669	chr17:4743669:G:A	5.70578e-17	-2.00812	-6.10073e-10	7.32049e-05	-2.05407	-6.10073e-10	7.77182e-05	-2.05365	-6.10073e-10
4743707	chr17:4743707:A:G	3.13371e-17	-1.27675	-1.33063	4.15811e-05	-1.35428	-1.26541	4.38123e-05	-1.36057	-1.26625
4743710	chr17:4743710:G:A	1.52636e-16	-3.05713e-10	-1.02412	0.000191227	-3.05713e-10	-1.09388	0.000202928	-3.05713e-10	-1.09389
4743749	chr17:4743749:C:T	1.17156e-17	-2.01001	-1.58125	1.74544e-05	-2.00621	-1.48154	1.84892e-05	-2.00799	-1.48157
4743943	chr17:4743943:G:A	1.32907e-16	-3.05713e-10	-1.16253	0.000123018	-3.05713e-10	-1.53501	0.000130632	-3.05713e-10	-1.53435
4744483	chr17:4744483:GC:G	8.50899e-17	-3.05713e-10	-1.60847	0.000113365	-3.05713e-10	-1.61672	0.000120304	-3.05713e-10	-1.61672
4744880	chr17:4744880:C:T	2.04773e-17	-2.04925	-0.983618	2.22076e-05	-2.03961	-1.20729	2.35713e-05	-2.03926	-1.20745
4744967	chr17:4744967:T:G	1.19874e-17	-1.95171	-1.61662	1.87425e-05	-1.80547	-1.61107	1.98351e-05	-1.80831	-1.61098
4745039	chr17:4745039:A:G	1.5319e-16	-3.05713e-10	-1.0205	0.000227561	-3.05713e-10	-0.919919	0.000241498	-3.05713e-10	-0.919877
4745445	chr17:4745445:A:G	1.84983e-16	-3.05713e-10	-0.831917	0.000207498	-3.05713e-10	-1.01222	0.00022023	-3.05713e-10	-1.01207
4746083	chr17:4746083:T:C	6.391e-17	-0.27792	-1.61679	7.50681e-05	-0.419143	-1.6098	7.91916e-05	-0.425083	-1.60979
4746492	chr17:4746492:C:T	1.4013e-16	-1.10961	-6.10073e-10	0.00021631	-0.970623	-6.10073e-10	0.000231035	-0.96417	-6.10073e-10
4746495	chr17:4746495:C:T	4.00545e-16	-3.05713e-10	-0.0593561	0.000475437	-3.05713e-10	-0.183103	0.00050592	-3.05713e-10	-0.180359
4746767	chr17:4746767:C:T	8.50281e-17	-3.05713e-10	-1.6092	0.000113369	-3.05713e-10	-1.61669	0.000120308	-3.05713e-10	-1.61669
4747032	chr17:4747032:C:T	8.44135e-17	-3.05713e-10	-1.61645	0.000118583	-3.05713e-10	-1.57173	0.000125834	-3.05713e-10	-1.57178
4747071	chr17:4747071:A:G	1.90998e-17	-1.71731	-1.3852	2.06227e-05	-1.73576	-1.58519	2.19939e-05	-1.73092	-1.58505
4747723	chr17:4747723:A:G	8.60828e-17	-3.05713e-10	-1.59687	0.000115135	-3.05713e-10	-1.60123	0.000122183	-3.05713e-10	-1.60122
4747817	chr17:4747817:C:A	4.2478e-17	-1.79796	-0.505234	5.88147e-05	-1.64877	-0.62418	6.21252e-05	-1.6541	-0.623491
4747983	chr17:4747983:GT:G	2.77687e-17	-1.44042	-1.28785	2.80863e-05	-1.61584	-1.39621	2.94755e-05	-1.62638	-1.3968
4748272	chr17:4748272:C:T	8.8913e-17	-3.05713e-10	-1.56452	0.000119797	-3.05713e-10	-1.56154	0.000127121	-3.05713e-10	-1.5616
4748861	chr17:4748861:G:A	7.58323e-17	-0.177674	-1.54598	8.22906e-05	-0.35724	-1.57984	8.67275e-05	-0.364124	-1.57984
4748895	chr17:4748895:C:T	1.04449e-16	-3.05713e-10	-1.40348	0.000120558	-3.05713e-10	-1.5552	0.000127958	-3.05713e-10	-1.55503
4749047	chr17:4749047:G:A	5.05051e-17	-1.04883	-1.08128	6.7012e-05	-1.46048	-0.68198	7.03654e-05	-1.46945	-0.683583
4749108	chr17:4749108:T:C	9.14504e-17	-3.05713e-10	-1.53638	0.000124167	-3.05713e-10	-1.52571	0.000131758	-3.05713e-10	-1.52577
4749343	chr17:4749343:G:A	9.35145e-17	-3.05713e-10	-1.51407	0.000113763	-3.05713e-10	-1.61322	0.000120733	-3.05713e-10	-1.61316
4749358	chr17:4749358:A:T	6.99988e-17	-0.186917	-1.61679	7.93464e-05	-0.361688	-1.61182	8.3619e-05	-0.368643	-1.61182
4749573	chr17:4749573:G:A	9.01434e-17	-3.05713e-10	-1.55078	0.000113358	-3.05713e-10	-1.61679	0.000120296	-3.05713e-10	-1.61679
4749641	chr17:4749641:G:T	1.42011e-16	0.00271544	-1.09899	0.000129884	-0.426129	-1.05456	0.000134543	-0.449209	-1.05564
4750032	chr17:4750032:T:C	9.34496e-17	-3.05713e-10	-1.51476	0.000113782	-3.05713e-10	-1.61305	0.000120753	-3.05713e-10	-1.61299
4750237	chr17:4750237:GAAGT:G	2.52377e-17	-1.66467	-1.15918	4.41794e-05	-1.41754	-1.14154	4.65281e-05	-1.42564	-1.14104
4750260	chr17:4750260:C:T	3.01299e-17	-2.03823	-0.608433	4.86907e-05	-1.96682	-0.495024	5.16287e-05	-1.96673	-0.495935
4750419	chr17:4750419:C:T	3.25045e-17	-2.04322	-0.527585	5.23158e-05	-1.97812	-0.411914	5.547e-05	-1.97804	-0.41286
4750565	chr17:4750565:A:G	8.45757e-17	-3.05713e-10	-1.61453	0.000114263	-3.05713e-10	-1.60883	0.000121266	-3.05713e-10	-1.60875
4751098	chr17:4751098:C:T	9.11963e-17	-3.05713e-10	-1.53917	0.000113399	-3.05713e-10	-1.61643	0.000120341	-3.05713e-10	-1.61641
4751100	chr17:4751100:T:G	1.4126e-17	-2.05758	-1.34658	2.28046e-05	-2.0293	-1.19107	2.41996e-05	-2.02786	-1.19254
4751267	chr17:4751267:GT:G	8.60736e-17	-3.05713e-10	-1.59698	0.000134719	-3.05713e-10	-1.44415	0.000142904	-3.05713e-10	-1.44457
4751534	chr17:4751534:G:C	7.21876e-17	-0.163823	-1.60909	8.29619e-05	-0.337389	-1.59157	8.74219e-05	-0.344426	-1.59157
4751590	chr17:4751590:G:A	3.41118e-16	-3.05713e-10	-0.219954	0.000403736	-3.05713e-10	-0.346575	0.000429574	-3.05713e-10	-0.343944
4751634	chr17:4751634:A:G	9.23786e-17	-3.05713e-10	-1.52629	0.000117795	-3.05713e-10	-1.57839	0.000125034	-3.05713e-10	-1.57815
4751640	chr17:4751640:C:T	9.22006e-17	-3.05713e-10	-1.52821	0.000113516	-3.05713e-10	-1.61539	0.000120469	-3.05713e-10	-1.61535
4751686	chr17:4751686:A:G	9.09316e-17	-3.05713e-10	-1.54207	0.000119048	-3.05713e-10	-1.56781	0.000126387	-3.05713e-10	-1.56739
4751809	chr17:4751809:A:G	3.39926e-16	-3.05713e-10	-0.223453	0.000402391	-3.05713e-10	-0.349911	0.000428142	-3.05713e-10	-0.347283
4752597	chr17:4752597:T:A	9.17475e-17	-3.05713e-10	-1.53314	0.000113449	-3.05713e-10	-1.61598	0.000120396	-3.05713e-10	-1.61595
4752598	chr17:4752598:C:T	9.16203e-17	-3.05713e-10	-1.53453	0.000113434	-3.05713e-10	-1.61612	0.00012038	-3.05713e-10	-1.61609
4752687	chr17:4752687:G:A	9.51057e-17	-1.49719	-6.10073e-10	0.000138411	-1.41711	-6.10073e-10	0.000146468	-1.41993	-6.10073e-10
4752726	chr17:4752726:G:T	9.0907e-17	-3.05713e-10	-1.54234	0.000113375	-3.05713e-10	-1.61664	0.000120315	-3.05713e-10	-1.61662
4752739	chr17:4752739:C:T	1.20848e-16	-3.05713e-10	-1.25765	0.000194281	-3.05713e-10	-1.07803	0.000206151	-3.05713e-10	-1.07813
4752740	chr17:4752740:G:A	8.56769e-17	-3.05713e-10	-1.6016	0.000114016	-3.05713e-10	-1.611	0.000120993	-3.05713e-10	-1.61101
4753121	chr17:4753121:T:G	8.82521e-17	-3.05713e-10	-1.57198	0.000142683	-3.05713e-10	-1.38671	0.000151343	-3.05713e-10	-1.38719
4753170	chr17:4753170:G:A	4.35455e-17	-0.725255	-1.55312	8.22064e-05	-0.38176	-1.55634	8.70283e-05	-0.384231	-1.55627
4753580	chr17:4753580:G:T	8.70001e-17	-3.05713e-10	-1.58627	0.00011777	-3.05713e-10	-1.5786	0.00012497	-3.05713e-10	-1.57866
4753739	chr17:4753739:C:T	2.36121e-17	-1.70925	-1.18118	2.90448e-05	-1.78195	-1.19655	3.05362e-05	-1.78981	-1.19801
4753788	chr17:4753788:G:A	1.03591e-16	-3.05713e-10	-1.41174	0.000113632	-3.05713e-10	-1.61437	0.000120601	-3.05713e-10	-1.61425
4754801	chr17:4754801:A:G	8.66701e-17	-3.05713e-10	-1.59007	0.000125664	-3.05713e-10	-1.51372	0.00013338	-3.05713e-10	-1.51354
4754842	chr17:4754842:G:A	1.86348e-16	-0.0462715	-0.778293	0.00021697	-0.0112586	-0.95632	0.00022377	-0.040726	-0.955393
4754858	chr17:4754858:A:C	6.09e-17	-0.326213	-1.61674	5.55782e-05	-0.728092	-1.60145	5.90323e-05	-0.726804	-1.60185
4754880	chr17:4754880:C:T	3.49963e-16	-1.16315	0.968795	0.000285759	-1.49524	0.803047	0.000300413	-1.50249	0.800907
4755117	chr17:4755117:C:A	2.72513e-16	1.08274	-1.52724	0.000187337	0.422571	-1.537	0.000195545	0.406551	-1.5375
4755120	chr17:4755120:G:A	7.01994e-17	-1.80084	-6.10073e-10	9.59611e-05	-1.78339	-6.10073e-10	0.000101499	-1.78669	-6.10073e-10
4755199	chr17:4755199:A:AG	4.12684e-16	-3.05713e-10	-0.0294983	0.00038841	-3.05713e-10	-0.385275	0.0004124	-3.05713e-10	-0.384744
4755253	chr17:4755253:G:A	3.59631e-16	-0.167102	-6.10073e-10	0.000513551	-0.105988	-6.10073e-10	0.000566388	-0.0674589	-6.10073e-10
4755380	chr17:4755380:C:T	1.98472e-17	-2.00425	-1.05987	2.28673e-05	-2.05085	-1.16678	2.43221e-05	-2.04895	-1.1664
4755436	chr17:4755436:A:G	2.63842e-17	-1.61731	-1.16211	1.70618e-05	-1.93969	-1.5708	1.80667e-05	-1.94207	-1.5706
4755441	chr17:4755441:G:A	5.46556e-17	-2.05113	-6.10073e-10	7.37712e-05	-2.04637	-6.10073e-10	7.82062e-05	-2.04739	-6.10073e-10
4755757	chr17:4755757:A:G	3.02037e-17	-1.03856	-1.60566	4.42757e-05	-0.953073	-1.60383	4.70464e-05	-0.95178	-1.60382
4755798	chr17:4755798:G:A	3.17994e-17	-0.978997	-1.61374	4.76818e-05	-0.89247	-1.59032	5.06744e-05	-0.891008	-1.59031
4755857	chr17:4755857:C:T	1.47032e-17	-2.04294	-1.32117	2.98596e-05	-2.04821	-0.90262	3.16579e-05	-2.04752	-0.904227
4755957	chr17:4755957:C:G	9.3967e-17	-1.50924	-6.10073e-10	0.000104011	-1.70284	-6.10073e-10	0.000110739	-1.69956	-6.10073e-10
4756141	chr17:4756141:T:C	9.45384e-17	-3.05713e-10	-1.50318	0.000118922	-3.05713e-10	-1.56887	0.000126194	-3.05713e-10	-1.56892
4756301	chr17:4756301:GC:G	3.81466e-16	1.14797	-1.25613	0.000802173	1.79985	-1.45987	0.000848505	1.79663	-1.45989
4756462	chr17:4756462:A:G	8.47642e-17	-3.05713e-10	-1.61231	0.000124653	-3.05713e-10	-1.5218	0.000132166	-3.05713e-10	-1.52268
4756554	chr17:4756554:C:A	2.7938e-17	-1.10558	-1.61661	4.3768e-05	-0.986	-1.58243	4.65133e-05	-0.984652	-1.58235
4756741	chr17:4756741:C:T	3.03715e-17	-1.02212	-1.61656	4.76544e-05	-0.890614	-1.59275	5.06441e-05	-0.889242	-1.59267
4757111	chr17:4757111:C:T	1.00802e-16	-3.05713e-10	-1.43902	0.000144852	-3.05713e-10	-1.37162	0.000154188	-3.05713e-10	-1.36856
4757368	chr17:4757368:T:C	2.9442e-16	-3.05713e-10	-0.367175	0.000306487	-3.05713e-10	-0.62216	0.000325419	-3.05713e-10	-0.621624
4757419	chr17:4757419:T:C	1.56187e-17	-1.70817	-1.59554	2.4179e-05	-1.5666	-1.59525	2.5597e-05	-1.56907	-1.59519
4757506	chr17:4757506:C:T	9.80848e-17	-3.05713e-10	-1.46635	0.000180733	-3.05713e-10	-1.15032	0.000191667	-3.05713e-10	-1.15098
4757932	chr17:4757932:C:T	1.13781e-16	-3.05713e-10	-1.31791	0.000135643	-3.05713e-10	-1.43731	0.000143907	-3.05713e-10	-1.43757
4757941	chr17:4757941:T:C	1.88956e-17	-1.7749	-1.33835	2.88968e-05	-1.64548	-1.33813	3.06041e-05	-1.64777	-1.33783
4758478	chr17:4758478:G:A	1.05484e-16	-3.05713e-10	-1.39363	0.000133256	-3.05713e-10	-1.45506	0.000141443	-3.05713e-10	-1.45484
4759064	chr17:4759064:C:T	1.56647e-17	-1.88261	-1.41816	1.8805e-05	-2.03761	-1.3756	2.00237e-05	-2.03526	-1.37456
4759453	chr17:4759453:C:T	2.28421e-17	-1.43191	-1.49167	4.1877e-05	-1.00775	-1.60485	4.48657e-05	-0.998313	-1.60475
4759526	chr17:4759526:C:T	1.05111e-16	-3.05713e-10	-1.39716	0.000136969	-3.05713e-10	-1.42758	0.000145153	-3.05713e-10	-1.42895
4759558	chr17:4759558:G:A	8.85183e-17	-1.56897	-6.10073e-10	0.000129133	-1.48649	-6.10073e-10	0.000140823	-1.45923	-6.10073e-10
4760437	chr17:4760437:G:T	2.22242e-16	-0.648415	-6.10073e-10	0.00029842	-0.648834	-6.10073e-10	0.000287834	-0.744355	-6.10073e-10
4760859	chr17:4760859:C:T	1.06772e-16	-3.05713e-10	-1.38149	0.000136177	-3.05713e-10	-1.43338	0.000144551	-3.05713e-10	-1.43311
4760941	chr17:4760941:G:T	3.89002e-17	-0.891554	-1.49963	7.22176e-05	-0.459885	-1.60777	7.75333e-05	-0.448345	-1.60769
4760973	chr17:4760973:G:A	9.13624e-17	-3.05713e-10	-1.53735	0.000117794	-3.05713e-10	-1.5784	0.000124906	-3.05713e-10	-1.57918
4761515	chr17:4761515:C:T	6.9339e-17	-0.227992	-1.58518	5.02483e-05	-0.918976	-1.51138	5.33823e-05	-0.91832	-1.51094
4761521	chr17:4761521:G:A	1.77808e-16	-3.05713e-10	-0.871478	0.000184515	-3.05713e-10	-1.12961	0.000195696	-3.05713e-10	-1.13018
4762159	chr17:4762159:G:A	8.40991e-17	-0.136517	-1.48367	4.31097e-05	-1.13109	-1.4525	4.54846e-05	-1.13593	-1.45343
4762195	chr17:4762195:T:A	6.23824e-17	-0.518337	-1.40056	8.53423e-05	-0.631333	-1.26933	9.16063e-05	-0.620196	-1.26904
4762328	chr17:4762328:A:G	4.2194e-16	1.21079	-1.21811	0.000580366	0.991513	-0.975191	0.000623404	1.00231	-0.973852
4762381	chr17:4762381:G:C	8.65366e-17	-3.05713e-10	-1.59161	0.000138454	-3.05713e-10	-1.4168	0.000146891	-3.05713e-10	-1.41705
4762573	chr17:4762573:A:G	1.52656e-16	0.111562	-1.13556	7.62521e-05	-0.614366	-1.39893	8.0995e-05	-0.612626	-1.39972
4762905	chr17:4762905:C:T	8.91983e-17	-3.05713e-10	-1.56132	0.000115451	-3.05713e-10	-1.59849	0.00012252	-3.05713e-10	-1.59846
4763046	chr17:4763046:A:G	2.46334e-16	-3.05713e-10	-0.545491	0.000202191	-3.05713e-10	-1.03812	0.000214889	-3.05713e-10	-1.03662
4763066	chr17:4763066:G:A	8.50145e-17	-3.05713e-10	-1.60936	0.000114567	-3.05713e-10	-1.60618	0.00012158	-3.05713e-10	-1.60617
4763109	chr17:4763109:G:A	2.56335e-16	-3.05713e-10	-0.505697	0.000266205	-3.05713e-10	-0.763071	0.000282812	-3.05713e-10	-0.761957
4763216	chr17:4763216:T:C	1.19401e-16	-3.05713e-10	-1.2697	0.000136268	-3.05713e-10	-1.43271	0.000144577	-3.05713e-10	-1.43293
4763518	chr17:4763518:T:C	1.05366e-16	-3.05713e-10	-1.39474	0.000128575	-3.05713e-10	-1.49082	0.00013641	-3.05713e-10	-1.49107
4763966	chr17:4763966:G:A	1.03304e-16	-3.05713e-10	-1.4145	0.000126402	-3.05713e-10	-1.50787	0.000134109	-3.05713e-10	-1.50809
4764221	chr17:4764221:G:A	2.42143e-17	-1.26664	-1.5986	2.1541e-05	-1.66954	-1.60784	2.28347e-05	-1.67041	-1.60805
4765196	chr17:4765196:G:A	1.50342e-17	-1.80403	-1.53783	2.17416e-05	-1.99327	-1.27484	2.30109e-05	-1.99474	-1.27603
4765336	chr17:4765336:T:C	2.85098e-16	-3.05713e-10	-0.399349	0.000305826	-3.05713e-10	-0.624321	0.000324697	-3.05713e-10	-0.623845
4765643	chr17:4765643:G:A	9.77689e-17	-3.05713e-10	-1.46958	0.000126644	-3.05713e-10	-1.50595	0.00013425	-3.05713e-10	-1.50703
4765664	chr17:4765664:G:A	1.13457e-17	-2.05107	-1.57227	1.54872e-05	-2.01743	-1.58989	1.64136e-05	-2.01851	-1.59011
4765730	chr17:4765730:G:A	5.73128e-17	-2.00366	-6.10073e-10	7.40275e-05	-2.0429	-6.10073e-10	7.8606e-05	-2.04229	-6.10073e-10
4765882	chr17:4765882:T:A	2.53829e-17	-1.69705	-1.12105	3.50174e-05	-1.57184	-1.21965	3.68412e-05	-1.57924	-1.22089
4766150	chr17:4766150:G:A	1.82067e-16	-3.05713e-10	-0.847809	0.000161675	-3.05713e-10	-1.26175	0.00017176	-3.05713e-10	-1.26064
4766452	chr17:4766452:T:A	1.58676e-16	0.580031	-1.56535	0.000201361	0.499899	-1.54214	0.000220647	0.531249	-1.54142
4766556	chr17:4766556:A:G	8.44129e-17	-3.05713e-10	-1.61646	0.000113783	-3.05713e-10	-1.61305	0.000120741	-3.05713e-10	-1.61309
4766887	chr17:4766887:C:T	6.27057e-17	-1.91373	-6.10073e-10	9.83015e-05	-1.7593	-6.10073e-10	0.000103806	-1.76422	-6.10073e-10
4767097	chr17:4767097:T:C	1.29464e-16	0.276495	-1.46527	0.000162767	0.17595	-1.43097	0.000178142	0.205701	-1.42986
4767336	chr17:4767336:T:C	7.31752e-17	-1.75933	-6.10073e-10	8.23385e-05	-1.9365	-6.10073e-10	8.71666e-05	-1.93892	-6.10073e-10
4767483	chr17:4767483:C:T	2.83361e-17	-1.52447	-1.18357	2.91568e-05	-1.81976	-1.15489	3.08161e-05	-1.82248	-1.15622
4767677	chr17:4767677:G:C	4.13463e-17	-1.70069	-0.629507	4.82642e-05	-1.92231	-0.548337	5.10162e-05	-1.92433	-0.55027
4767945	chr17:4767945:G:A	1.59766e-17	-1.66427	-1.61679	1.84723e-05	-1.87271	-1.55835	1.9552e-05	-1.87567	-1.55799
4768054	chr17:4768054:G:A	2.21495e-17	-2.03468	-0.919691	6.73657e-05	-1.99266	-0.144545	7.13893e-05	-1.99402	-0.144567
4768168	chr17:4768168:A:T	5.82109e-16	-3.05713e-10	0.314476	0.00085096	-3.05713e-10	0.399029	0.0009068	-3.05713e-10	0.403183
4768271	chr17:4768271:T:C	1.72579e-15	2.95624	-1.55498	0.000942766	1.84504	-1.34356	0.00102404	1.86663	-1.34186
4768517	chr17:4768517:T:C	3.20928e-16	-3.05713e-10	-0.280966	0.000491697	-3.05713e-10	-0.149475	0.000523427	-3.05713e-10	-0.146341
4768746	chr17:4768746:A:G	5.06259e-17	-0.511257	-1.61646	6.75986e-05	-0.548871	-1.58488	7.35062e-05	-0.524794	-1.58457
4768754	chr17:4768754:G:A	7.5811e-17	-0.422479	-1.30146	0.000120781	-0.62171	-0.931643	0.000129513	-0.610673	-0.932287
4769038	chr17:4769038:G:A	4.94883e-17	-1.7868	-0.363648	6.51653e-05	-1.98954	-0.180871	6.88872e-05	-1.99116	-0.183112
4769117	chr17:4769117:C:T	2.25128e-17	-1.67511	-1.26299	5.05797e-05	-1.62354	-0.800247	5.45599e-05	-1.6099	-0.797537
4769210	chr17:4769210:G:A	1.46474e-16	-3.05713e-10	-1.06533	0.000155997	-3.05713e-10	-1.2975	0.00016562	-3.05713e-10	-1.29704
4769435	chr17:4769435:C:A	1.21695e-16	-3.05713e-10	-1.25066	0.000141288	-3.05713e-10	-1.39653	0.00014997	-3.05713e-10	-1.3963
4769601	chr17:4769601:G:A	2.17041e-17	-1.46378	-1.5109	2.09283e-05	-1.69245	-1.61378	2.22688e-05	-1.68989	-1.61366
4769617	chr17:4769617:G:A	8.95851e-17	-3.05713e-10	-1.55699	0.00011531	-3.05713e-10	-1.59971	0.000122372	-3.05713e-10	-1.59968
4769728	chr17:4769728:A:G	3.76768e-17	-1.02627	-1.39687	2.94344e-05	-1.61278	-1.35239	3.11844e-05	-1.61277	-1.35405
4769890	chr17:4769890:A:G	1.87011e-17	-1.51622	-1.60738	2.64819e-05	-1.45558	-1.61529	2.84626e-05	-1.44289	-1.61526
4770138	chr17:4770138:C:T	1.92997e-17	-1.65262	-1.43947	1.71957e-05	-1.96431	-1.53837	1.82198e-05	-1.96684	-1.53739
4770169	chr17:4770169:T:G	1.75707e-16	-3.05713e-10	-0.883365	0.00021649	-3.05713e-10	-0.969791	0.000229237	-3.05713e-10	-0.971984
4770314	chr17:4770314:T:C	1.80572e-17	-1.64688	-1.51175	2.52669e-05	-1.90155	-1.21629	2.67014e-05	-1.9045	-1.21752
4770524	chr17:4770524:T:C	9.7887e-17	-0.921691	-0.546677	7.06512e-05	-1.14181	-0.947775	7.55837e-05	-1.13374	-0.947757
4770572	chr17:4770572:G:A	1.0214e-16	-0.558037	-0.867804	9.89534e-05	-0.887366	-0.86532	0.000105932	-0.878601	-0.865337
4770603	chr17:4770603:T:C	9.20751e-17	-3.05713e-10	-1.52958	0.000118133	-3.05713e-10	-1.57552	0.000125236	-3.05713e-10	-1.57654
4770675	chr17:4770675:G:A	1.59224e-17	-1.69945	-1.58501	2.08023e-05	-1.71993	-1.59234	2.20378e-05	-1.72124	-1.59274
4770988	chr17:4770988:G:A	5.07622e-17	-0.514492	-1.61054	7.15392e-05	-0.460508	-1.61658	7.84392e-05	-0.427846	-1.61657
4771454	chr17:4771454:TCA:T	1.59514e-16	-3.05713e-10	-0.980049	0.000206314	-3.05713e-10	-1.01794	0.000218481	-3.05713e-10	-1.02004
4771863	chr17:4771863:C:A	2.1171e-16	-3.05713e-10	-0.696965	0.000308863	-3.05713e-10	-0.614437	0.000331518	-3.05713e-10	-0.603055
4772106	chr17:4772106:A:C	1.76016e-16	-3.05713e-10	-0.881607	0.000209642	-3.05713e-10	-1.00193	0.000222553	-3.05713e-10	-1.00157
4772300	chr17:4772300:G:A	1.45241e-17	-1.76185	-1.61452	1.66979e-05	-1.93678	-1.59527	1.78178e-05	-1.93183	-1.5947
4772342	chr17:4772342:G:A	1.56774e-17	-1.82187	-1.47809	1.7896e-05	-1.95967	-1.50309	1.91017e-05	-1.95516	-1.50181
4772465	chr17:4772465:C:T	3.06601e-16	-3.05713e-10	-0.326635	0.00109679	-3.05713e-10	0.652811	0.00116576	-3.05713e-10	0.654389
4772589	chr17:4772589:C:T	8.62661e-17	-1.59474	-6.10073e-10	0.000112049	-1.6284	-6.10073e-10	0.000118655	-1.63052	-6.10073e-10
4773113	chr17:4773113:T:C	1.17291e-17	-2.0553	-1.53481	1.65136e-05	-1.98702	-1.55613	1.75937e-05	-1.98406	-1.55513
4773157	chr17:4773157:G:A	3.13456e-17	-1.07282	-1.53429	2.44472e-05	-1.6419	-1.50892	2.59785e-05	-1.64147	-1.508
4773287	chr17:4773287:C:T	2.17666e-16	-3.05713e-10	-0.669219	0.000582797	-3.05713e-10	0.0205019	0.000619074	-3.05713e-10	0.0214865
4773419	chr17:4773419:C:T	1.7749e-17	-1.76674	-1.40911	2.42648e-05	-1.95581	-1.2025	2.57774e-05	-1.95567	-1.20157
4773508	chr17:4773508:A:T	9.98383e-17	-3.05713e-10	-1.44863	0.000171809	-3.05713e-10	-1.20095	0.000183001	-3.05713e-10	-1.19724
4773788	chr17:4773788:G:A	9.913e-17	-1.70256	0.246808	0.000188924	-1.45606	0.350065	0.000203311	-1.44371	0.351706
4773893	chr17:4773893:C:T	1.35009e-16	-3.05713e-10	-1.14684	0.000180981	-3.05713e-10	-1.14894	0.000192116	-3.05713e-10	-1.14864
4773951	chr17:4773951:T:C	1.37901e-17	-1.87613	-1.5521	2.3228e-05	-1.66332	-1.53866	2.49419e-05	-1.65255	-1.53764
4773987	chr17:4773987:G:A	1.09399e-16	-3.05713e-10	-1.35718	0.000199452	-3.05713e-10	-1.05176	0.000212592	-3.05713e-10	-1.04736
4774114	chr17:4774114:G:A	2.451e-16	0.952103	-1.50262	0.000332424	0.877066	-1.41799	0.000367303	0.917664	-1.41822
4774345	chr17:4774345:G:A	2.4696e-17	-1.27889	-1.56665	2.92534e-05	-1.42359	-1.54775	3.11903e-05	-1.41937	-1.54726
4774416	chr17:4774416:C:T	1.14843e-16	-3.05713e-10	-1.30862	0.00027997	-3.05713e-10	-0.712653	0.00029735	-3.05713e-10	-0.711829
4775282	chr17:4775282:G:A	2.32382e-16	-3.05713e-10	-0.603797	0.000276419	-3.05713e-10	-0.72542	0.000293421	-3.05713e-10	-0.725131
4775731	chr17:4775731:T:C	1.46403e-17	-2.02198	-1.34642	1.89447e-05	-2.05788	-1.34794	2.00512e-05	-2.05778	-1.35067
4775905	chr17:4775905:C:T	2.30319e-16	0.915214	-1.52793	0.000281078	0.881431	-1.59013	0.000308249	0.914192	-1.59002
4776598	chr17:4776598:G:A	2.19905e-17	-1.37737	-1.5842	2.55677e-05	-1.52212	-1.58389	2.72237e-05	-1.51819	-1.58446
4776888	chr17:4776888:C:T	8.71817e-17	-1.58419	-6.10073e-10	9.26804e-05	-1.81818	-6.10073e-10	9.88041e-05	-1.8136	-6.10073e-10
4777169	chr17:4777169:C:T	2.09114e-17	-1.87348	-1.13841	3.52377e-05	-1.565	-1.22022	3.78369e-05	-1.55509	-1.21837
4777239	chr17:4777239:C:T	5.41791e-16	0.242699	-6.10073e-10	0.000672323	0.163403	-6.10073e-10	0.000736515	0.195191	-6.10073e-10
4777437	chr17:4777437:A:G	1.38696e-17	-1.90746	-1.51503	1.89863e-05	-1.96825	-1.43537	2.01864e-05	-1.96612	-1.43561
4777820	chr17:4777820:G:T	8.9033e-17	-3.05713e-10	-1.56317	0.000128432	-3.05713e-10	-1.49194	0.000136285	-3.05713e-10	-1.49199
4778415	chr17:4778415:G:T	1.32298e-17	-1.86741	-1.6023	1.4814e-05	-2.03567	-1.61609	1.57505e-05	-2.03375	-1.61612
4779308	chr17:4779308:G:A	1.1775e-16	-3.05713e-10	-1.28362	0.00012088	-3.05713e-10	-1.55253	0.000128338	-3.05713e-10	-1.55207
4779446	chr17:4779446:A:G	2.00839e-16	-3.05713e-10	-0.749677	0.00024244	-3.05713e-10	-0.856583	0.000257358	-3.05713e-10	-0.856269
4779509	chr17:4779509:A:G	1.03157e-16	-3.05713e-10	-1.41593	0.000130306	-3.05713e-10	-1.47745	0.000137942	-3.05713e-10	-1.47991
4780039	chr17:4780039:T:G	1.10856e-16	-3.05713e-10	-1.34395	0.000144781	-3.05713e-10	-1.37212	0.000153161	-3.05713e-10	-1.37525
4780131	chr17:4780131:C:T	1.68653e-15	-3.05713e-10	1.37825	0.00180349	-3.05713e-10	1.15014	0.00192039	-3.05713e-10	1.15354
4780270	chr17:4780270:G:A	8.6654e-17	-3.05713e-10	-1.59026	0.000113457	-3.05713e-10	-1.61591	0.0001204	-3.05713e-10	-1.61592
4780564	chr17:4780564:C:T	8.74086e-17	-3.05713e-10	-1.58159	0.000113365	-3.05713e-10	-1.61672	0.000120303	-3.05713e-10	-1.61672
4780674	chr17:4780674:C:T	8.73925e-17	-3.05713e-10	-1.58177	0.000113366	-3.05713e-10	-1.61672	0.000120304	-3.05713e-10	-1.61672
4780800	chr17:4780800:G:A	1.97755e-17	-1.49901	-1.56873	2.33641e-05	-1.62743	-1.56871	2.48896e-05	-1.62287	-1.56942
4780943	chr17:4780943:G:A	2.02537e-17	-1.87951	-1.16433	4.3564e-05	-1.84739	-0.725712	4.61828e-05	-1.84779	-0.726339
4781065	chr17:4781065:G:A	1.8456e-17	-1.52029	-1.6165	1.8018e-05	-1.86405	-1.59192	1.9223e-05	-1.85857	-1.59206
4781255	chr17:4781255:T:A	1.4479e-17	-2.05485	-1.32463	2.11629e-05	-1.99564	-1.29944	2.24225e-05	-1.99585	-1.30082
4781293	chr17:4781293:G:C	8.57554e-17	-3.05713e-10	-1.60068	0.000154583	-3.05713e-10	-1.30661	0.000164104	-3.05713e-10	-1.30624
4781376	chr17:4781376:T:C	1.07627e-16	-3.05713e-10	-1.37351	0.000141984	-3.05713e-10	-1.39162	0.000150211	-3.05713e-10	-1.3947
4781385	chr17:4781385:G:A	8.77202e-17	-3.05713e-10	-1.57803	0.000122731	-3.05713e-10	-1.53734	0.000130193	-3.05713e-10	-1.53772
4781422	chr17:4781422:A:G	1.63742e-17	-2.05753	-1.19894	2.37863e-05	-2.01007	-1.16816	2.5194e-05	-2.01031	-1.16982
4781867	chr17:4781867:C:T	8.73457e-17	-3.05713e-10	-1.58231	0.000117667	-3.05713e-10	-1.57948	0.000124713	-3.05713e-10	-1.58073
4781933	chr17:4781933:G:A	2.23451e-17	-1.39248	-1.55309	2.29252e-05	-1.8062	-1.4089	2.42184e-05	-1.80931	-1.41031
4782005	chr17:4782005:C:T	8.80178e-17	-3.05713e-10	-1.57464	0.000123907	-3.05713e-10	-1.5278	0.000131512	-3.05713e-10	-1.52764
4782027	chr17:4782027:G:A	8.80089e-17	-3.05713e-10	-1.57474	0.000123881	-3.05713e-10	-1.52801	0.000131485	-3.05713e-10	-1.52785
4782057	chr17:4782057:A:G	8.79631e-17	-3.05713e-10	-1.57526	0.000123801	-3.05713e-10	-1.52866	0.000131399	-3.05713e-10	-1.5285
4782216	chr17:4782216:C:T	1.37055e-17	-1.99232	-1.44207	1.60966e-05	-1.99898	-1.56974	1.70784e-05	-1.99943	-1.56949
4782327	chr17:4782327:C:A	1.93758e-16	0.829904	-1.61547	0.000211148	0.591504	-1.58628	0.000232908	0.629062	-1.58516
4782416	chr17:4782416:T:A	1.99795e-16	-3.05713e-10	-0.75489	0.000168069	-3.05713e-10	-1.22296	0.000178544	-3.05713e-10	-1.22191
4782618	chr17:4782618:G:A	3.85004e-16	-3.05713e-10	-0.0989286	0.000519033	-3.05713e-10	-0.095369	0.000551636	-3.05713e-10	-0.0938506
4783045	chr17:4783045:T:G	8.62305e-17	-3.05713e-10	-1.59516	0.000136167	-3.05713e-10	-1.43346	0.000144504	-3.05713e-10	-1.43343
4783119	chr17:4783119:A:C	1.24079e-17	-2.04555	-1.48829	1.68464e-05	-1.90978	-1.61342	1.79954e-05	-1.90295	-1.61367
4783313	chr17:4783313:G:A	2.09647e-17	-2.05594	-0.953408	2.10649e-05	-1.93043	-1.36929	2.25249e-05	-1.92406	-1.36806
4783405	chr17:4783405:A:G	1.92794e-17	-2.05175	-1.04139	2.04937e-05	-1.90865	-1.41857	2.19222e-05	-1.90175	-1.41749
4783519	chr17:4783519:T:C	1.79859e-17	-2.03196	-1.13064	2.08488e-05	-1.83903	-1.47101	2.23313e-05	-1.83068	-1.47007
4783530	chr17:4783530:T:C	1.99699e-17	-2.05585	-1.0021	2.03051e-05	-1.93519	-1.40127	2.17093e-05	-1.92887	-1.40013
4783655	chr17:4783655:T:C	9.14737e-17	-3.05713e-10	-1.53613	0.000130434	-3.05713e-10	-1.47647	0.000138446	-3.05713e-10	-1.47626
4783746	chr17:4783746:T:C	1.17907e-17	-2.04705	-1.53782	1.67278e-05	-1.91374	-1.61653	1.78673e-05	-1.90732	-1.61645
4783753	chr17:4783753:T:C	9.07168e-17	-3.05713e-10	-1.54444	0.000129003	-3.05713e-10	-1.4875	0.000136926	-3.05713e-10	-1.4873
4784010	chr17:4784010:C:T	4.00105e-17	-0.877777	-1.48526	4.55074e-05	-1.13896	-1.3905	4.87043e-05	-1.13067	-1.3903
4784198	chr17:4784198:C:T	1.38599e-16	-1.12059	-6.10073e-10	0.000174652	-1.18454	-6.10073e-10	0.000184636	-1.18835	-6.10073e-10
4784335	chr17:4784335:G:A	1.51096e-16	-1.03427	-6.10073e-10	0.000143192	-1.38315	-6.10073e-10	0.000151151	-1.38846	-6.10073e-10
4784472	chr17:4784472:G:A	2.08851e-16	-3.05713e-10	-0.710558	0.000175086	-3.05713e-10	-1.18206	0.000186001	-3.05713e-10	-1.18099
4784664	chr17:4784664:T:C	1.10881e-17	-2.04135	-1.60496	1.78795e-05	-1.89291	-1.57078	1.91214e-05	-1.88614	-1.56979
4784955	chr17:4784955:T:C	8.56665e-17	-3.05713e-10	-1.60172	0.000121657	-3.05713e-10	-1.54613	0.000129005	-3.05713e-10	-1.54689
4785224	chr17:4785224:A:T	2.48139e-16	-3.05713e-10	-0.538191	0.000203121	-3.05713e-10	-1.03353	0.000215778	-3.05713e-10	-1.03249
4785234	chr17:4785234:AAATAAATAAATT:A	1.11202e-17	-2.04325	-1.60017	2.08534e-05	-1.89325	-1.41657	2.23343e-05	-1.88631	-1.4143
4785305	chr17:4785305:T:C	1.00106e-16	-3.05713e-10	-1.44595	0.000152386	-3.05713e-10	-1.32092	0.000161522	-3.05713e-10	-1.3221
4785600	chr17:4785600:G:A	2.60336e-16	-3.05713e-10	-0.490209	0.000343682	-3.05713e-10	-0.50762	0.000365202	-3.05713e-10	-0.506288
4785667	chr17:4785667:G:T	2.60336e-16	-3.05713e-10	-0.490209	0.000343682	-3.05713e-10	-0.50762	0.000365202	-3.05713e-10	-0.506288
4785899	chr17:4785899:AC:A	1.24366e-17	-2.02926	-1.50227	1.83503e-05	-1.8227	-1.61499	1.95838e-05	-1.81685	-1.61518
4786018	chr17:4786018:G:C	5.85173e-17	-0.386086	-1.59677	4.12441e-05	-1.10105	-1.52678	4.43615e-05	-1.08746	-1.5269
4786277	chr17:4786277:T:C	1.53564e-17	-1.7544	-1.56625	1.48645e-05	-2.0554	-1.59296	1.57596e-05	-2.05556	-1.59373
4786454	chr17:4786454:A:G	2.52282e-16	-3.05713e-10	-0.521634	0.000331407	-3.05713e-10	-0.54399	0.00035215	-3.05713e-10	-0.542681
4786743	chr17:4786743:C:A	1.16647e-17	-1.99982	-1.5958	2.42049e-05	-1.74386	-1.41692	2.593e-05	-1.73681	-1.41452
4787001	chr17:4787001:T:C	1.12353e-17	-2.04187	-1.59125	2.22376e-05	-1.85764	-1.38791	2.37929e-05	-1.85202	-1.38533
4787020	chr17:4787020:T:C	9.44402e-17	-3.05713e-10	-1.50421	0.000200015	-3.05713e-10	-1.04894	0.000212338	-3.05713e-10	-1.04856
4787136	chr17:4787136:G:A	1.27162e-16	-3.05713e-10	-1.20672	0.000158693	-3.05713e-10	-1.28037	0.000168559	-3.05713e-10	-1.27945
4787322	chr17:4787322:A:G	2.07019e-17	-1.53757	-1.48438	1.55189e-05	-2.01253	-1.59275	1.64435e-05	-2.01332	-1.59349
4788077	chr17:4788077:C:T	2.10323e-17	-1.53542	-1.47071	1.83488e-05	-1.86125	-1.57652	1.957e-05	-1.85652	-1.57622
4788473	chr17:4788473:A:C	2.27586e-17	-1.58093	-1.3463	2.3224e-05	-2.02815	-1.174	2.46329e-05	-2.02928	-1.17337
4789264	chr17:4789264:G:T	1.12295e-17	-2.0505	-1.58314	1.63017e-05	-2.03625	-1.51982	1.73089e-05	-2.03563	-1.51988
4789440	chr17:4789440:G:A	2.31196e-16	-3.05713e-10	-0.608915	0.000461853	-3.05713e-10	-0.212089	0.000494362	-3.05713e-10	-0.203471
4789538	chr17:4789538:G:A	1.99758e-16	-3.05713e-10	-0.755074	0.000215789	-3.05713e-10	-0.973036	0.00022947	-3.05713e-10	-0.970966
4789870	chr17:4789870:G:A	1.38311e-16	-3.05713e-10	-1.12268	0.000133022	-3.05713e-10	-1.45682	0.000141247	-3.05713e-10	-1.45623
4789875	chr17:4789875:T:C	9.76704e-17	-3.05713e-10	-1.47058	0.000201722	-3.05713e-10	-1.04045	0.000214153	-3.05713e-10	-1.04005
4790047	chr17:4790047:C:A	2.38894e-16	-3.05713e-10	-0.57616	0.000587643	-3.05713e-10	0.0287841	0.000624648	-3.05713e-10	0.0304491
4790089	chr17:4790089:T:C	8.79415e-17	-1.57551	-6.10073e-10	0.000102916	-1.71342	-6.10073e-10	0.000108687	-1.71827	-6.10073e-10
4790106	chr17:4790106:T:C	1.22811e-16	-3.05713e-10	-1.24153	0.00015427	-3.05713e-10	-1.30863	0.000163737	-3.05713e-10	-1.30848
4790607	chr17:4790607:G:C	1.36622e-16	-3.05713e-10	-1.13496	0.00021388	-3.05713e-10	-0.98192	0.000228337	-3.05713e-10	-0.975915
4791042	chr17:4791042:C:T	1.78916e-17	-1.58168	-1.58617	1.94386e-05	-1.81609	-1.56399	2.0731e-05	-1.81172	-1.56339
4791260	chr17:4791260:T:G	8.43859e-17	-3.05713e-10	-1.61678	0.000124205	-3.05713e-10	-1.52541	0.000131783	-3.05713e-10	-1.52558
4791618	chr17:4791618:G:A	1.73639e-16	-3.05713e-10	-0.895201	0.000150527	-3.05713e-10	-1.33319	0.000159854	-3.05713e-10	-1.33248
4791884	chr17:4791884:G:T	4.03482e-17	-1.71434	-0.640293	2.90912e-05	-1.9885	-0.988405	3.09925e-05	-1.9848	-0.988192
4792476	chr17:4792476:A:G	8.49668e-17	-3.05713e-10	-1.60992	0.000114161	-3.05713e-10	-1.60973	0.000121141	-3.05713e-10	-1.60978
4792606	chr17:4792606:C:A	8.53224e-17	-3.05713e-10	-1.60574	0.000124725	-3.05713e-10	-1.52122	0.000132376	-3.05713e-10	-1.52109
4792677	chr17:4792677:C:T	1.00657e-16	-3.05713e-10	-1.44047	0.000161303	-3.05713e-10	-1.26405	0.000171153	-3.05713e-10	-1.26418
4793199	chr17:4793199:C:A	1.10893e-16	-3.05713e-10	-1.34362	0.000128056	-3.05713e-10	-1.49487	0.000135921	-3.05713e-10	-1.49466
4793256	chr17:4793256:A:G	1.10971e-16	-3.05713e-10	-1.34291	0.000128769	-3.05713e-10	-1.48932	0.000136677	-3.05713e-10	-1.48912
4793311	chr17:4793311:G:A	8.99241e-17	-3.05713e-10	-1.55322	0.000117845	-3.05713e-10	-1.57797	0.000125074	-3.05713e-10	-1.57783
4793441	chr17:4793441:G:A	7.70762e-17	-0.959973	-0.747414	2.5265e-05	-2.04393	-1.07399	2.69619e-05	-2.04	-1.07231
4793960	chr17:4793960:G:A	1.18977e-17	-2.03235	-1.54349	1.59897e-05	-1.97335	-1.60204	1.66357e-05	-1.9941	-1.60109
4794784	chr17:4794784:A:T	9.66748e-17	-1.48083	-6.10073e-10	0.0001683	-1.22159	-6.10073e-10	0.000177738	-1.22643	-6.10073e-10
4794795	chr17:4794795:G:A	1.67777e-16	-3.05713e-10	-0.929546	0.000204118	-3.05713e-10	-1.02864	0.000216749	-3.05713e-10	-1.028
4795980	chr17:4795980:T:G	2.11869e-16	-0.696213	-6.10073e-10	0.000250196	-0.825092	-6.10073e-10	0.00026428	-0.829731	-6.10073e-10
4796257	chr17:4796257:G:A	3.47908e-17	-1.0156	-1.48723	1.57854e-05	-2.04849	-1.53976	1.68126e-05	-2.04487	-1.53974
4796550	chr17:4796550:G:T	1.68767e-17	-2.00953	-1.21671	1.93277e-05	-2.05234	-1.33346	2.05147e-05	-2.05187	-1.33373
4796894	chr17:4796894:A:G	8.64774e-17	-3.05713e-10	-1.5923	0.000113375	-3.05713e-10	-1.61664	0.000120309	-3.05713e-10	-1.61667
4797256	chr17:4797256:A:G	2.11945e-16	-3.05713e-10	-0.695856	0.000232486	-3.05713e-10	-0.898506	0.000247377	-3.05713e-10	-0.895823
4797326	chr17:4797326:A:G	1.35026e-17	-1.98091	-1.46839	1.72538e-05	-1.94438	-1.55492	1.78439e-05	-1.9703	-1.55478
4797400	chr17:4797400:AG:A	8.60949e-17	-0.0556562	-1.54107	8.47722e-05	-0.544424	-1.36294	8.57291e-05	-0.592252	-1.36329
4797609	chr17:4797609:T:C	8.90919e-17	-1.56251	-6.10073e-10	8.48876e-05	-1.90601	-6.10073e-10	9.02991e-05	-1.90361	-6.10073e-10
4797724	chr17:4797724:C:T	1.66747e-17	-1.89807	-1.34022	2.11374e-05	-1.83894	-1.45735	2.16298e-05	-1.8755	-1.45717
4798107	chr17:4798107:C:T	2.09743e-17	-1.98925	-1.01963	2.2679e-05	-2.04406	-1.18184	2.40759e-05	-2.04334	-1.18219
4798452	chr17:4798452:T:C	1.751e-16	-3.05713e-10	-0.886825	0.000198509	-3.05713e-10	-1.0565	0.000211172	-3.05713e-10	-1.05407
4798525	chr17:4798525:G:T	2.44636e-16	-3.05713e-10	-0.55241	0.00024201	-3.05713e-10	-0.858357	0.000256678	-3.05713e-10	-0.858916
4798773	chr17:4798773:G:T	2.62105e-15	-3.05713e-10	1.81915	0.00229728	-3.05713e-10	1.39215	0.00244375	-3.05713e-10	1.39455
4798890	chr17:4798890:C:T	1.99005e-16	-3.05713e-10	-0.75885	0.000265783	-3.05713e-10	-0.764657	0.000282386	-3.05713e-10	-0.763463
4798911	chr17:4798911:C:A	5.45384e-17	-2.05328	-6.10073e-10	8.83429e-05	-1.86611	-6.10073e-10	9.32309e-05	-1.87166	-6.10073e-10
4799218	chr17:4799218:C:G	1.21592e-16	-3.05713e-10	-1.25151	0.000221497	-3.05713e-10	-0.946925	0.000235166	-3.05713e-10	-0.946445
4799308	chr17:4799308:T:G	2.06719e-16	-3.05713e-10	-0.72082	0.000231324	-3.05713e-10	-0.903516	0.000246163	-3.05713e-10	-0.900743
4800260	chr17:4800260:G:A	1.02944e-16	-3.05713e-10	-1.41799	0.000126033	-3.05713e-10	-1.51079	0.000134128	-3.05713e-10	-1.50795
4800477	chr17:4800477:A:G	9.60318e-17	-1.4875	-6.10073e-10	0.000166848	-1.23025	-6.10073e-10	0.000176208	-1.23507	-6.10073e-10
4800519	chr17:4800519:C:A	8.5032e-17	-3.05713e-10	-1.60915	0.000120461	-3.05713e-10	-1.55601	0.000127869	-3.05713e-10	-1.55573
4800858	chr17:4800858:C:T	3.19108e-16	1.298	-1.58465	2.42057e-05	-1.67216	-1.48859	2.60654e-05	-1.65902	-1.48711
4800992	chr17:4800992:C:T	5.78938e-17	-1.99357	-6.10073e-10	8.9607e-05	-1.8519	-6.10073e-10	9.47745e-05	-1.85524	-6.10073e-10
4801224	chr17:4801224:G:A	1.95151e-16	-3.05713e-10	-0.778408	0.00021899	-3.05713e-10	-0.95831	0.000233017	-3.05713e-10	-0.955628
4801383	chr17:4801383:G:A	4.85698e-17	-1.66847	-0.500707	3.04332e-05	-2.01758	-0.914221	3.2417e-05	-2.01557	-0.91249
4801645	chr17:4801645:T:C	1.3859e-17	-1.8256	-1.59765	1.4882e-05	-2.03198	-1.6152	1.58177e-05	-2.03017	-1.61544
4801868	chr17:4801868:C:T	1.6017e-16	-3.05713e-10	-0.975943	0.000148061	-3.05713e-10	-1.34971	0.000157077	-3.05713e-10	-1.35
4802005	chr17:4802005:A:G	1.69073e-16	-3.05713e-10	-0.921849	0.000161045	-3.05713e-10	-1.26565	0.000170772	-3.05713e-10	-1.26641
4802284	chr17:4802284:G:A	8.91464e-17	-3.05713e-10	-1.5619	0.000117662	-3.05713e-10	-1.57952	0.000124886	-3.05713e-10	-1.57934
4802750	chr17:4802750:TA:T	9.40167e-17	-1.34162	-0.167092	4.22965e-05	-1.8385	-0.764133	4.52158e-05	-1.83324	-0.762049
4802814	chr17:4802814:T:C	2.59105e-17	-1.20606	-1.59148	3.46761e-05	-1.18785	-1.61344	3.6246e-05	-1.20291	-1.6135
4802828	chr17:4802828:T:C	1.22231e-17	-2.00702	-1.54183	1.60289e-05	-1.96126	-1.61169	1.6605e-05	-1.9859	-1.61113
4804454	chr17:4804454:T:C	1.03297e-16	-3.05713e-10	-1.41457	0.000121236	-3.05713e-10	-1.5496	0.000128672	-3.05713e-10	-1.54947
4804461	chr17:4804461:C:T	1.319e-17	-1.94172	-1.53101	1.75247e-05	-1.87624	-1.60749	1.79776e-05	-1.91087	-1.60674
4804836	chr17:4804836:G:A	9.03278e-17	-3.05713e-10	-1.54874	0.000130306	-3.05713e-10	-1.47745	0.00013833	-3.05713e-10	-1.4771
4804864	chr17:4804864:G:A	5.20002e-16	0.201652	-6.10073e-10	0.00192443	1.21505	-6.10073e-10	0.00207645	1.23167	-6.10073e-10
4805755	chr17:4805755:T:C	2.57407e-16	-3.05713e-10	-0.501522	0.000392838	-3.05713e-10	-0.37394	0.000417356	-3.05713e-10	-0.372799
4806292	chr17:4806292:AC:A	1.92626e-16	-0.791433	-6.10073e-10	0.000293952	-0.66392	-6.10073e-10	0.000282203	-0.764112	-6.10073e-10
4806293	chr17:4806293:C:T	1.96503e-16	-0.771502	-6.10073e-10	0.000308207	-0.616564	-6.10073e-10	0.000296033	-0.716268	-6.10073e-10
4807043	chr17:4807043:G:A	2.54801e-16	-0.511698	-6.10073e-10	0.000452374	-0.232826	-6.10073e-10	0.000435623	-0.329961	-6.10073e-10
4807296	chr17:4807296:G:A	2.97121e-17	-1.19033	-1.47029	2.36644e-05	-1.5858	-1.59756	2.4062e-05	-1.62865	-1.59745
4807617	chr17:4807617:G:C	1.08456e-16	-3.05713e-10	-1.36583	0.000117315	-3.05713e-10	-1.58248	0.00012449	-3.05713e-10	-1.58251
4807662	chr17:4807662:G:T	1.41219e-17	-1.9136	-1.49086	1.47987e-05	-2.03801	-1.61479	1.56927e-05	-2.03885	-1.61469
4808503	chr17:4808503:C:T	1.23186e-17	-1.92494	-1.61613	1.7437e-05	-1.90372	-1.58503	1.7907e-05	-1.93645	-1.5851
4808935	chr17:4808935:C:T	1.37947e-17	-1.81468	-1.61322	1.97842e-05	-1.79139	-1.57106	2.01008e-05	-1.83483	-1.57115
4808946	chr17:4808946:G:A	1.49706e-16	-3.05713e-10	-1.04351	0.000128877	-3.05713e-10	-1.48848	0.000136863	-3.05713e-10	-1.48776
4808974	chr17:4808974:G:A	1.57551e-16	-3.05713e-10	-0.992432	0.000131956	-3.05713e-10	-1.46487	0.000140142	-3.05713e-10	-1.46408
4809019	chr17:4809019:G:A	3.10798e-17	-1.42888	-1.18674	1.6973e-05	-1.94349	-1.57222	1.7807e-05	-1.95569	-1.57145
4809087	chr17:4809087:A:G	9.24614e-17	-3.05713e-10	-1.52539	0.000134688	-3.05713e-10	-1.44437	0.000142801	-3.05713e-10	-1.44529
4809100	chr17:4809100:A:T	1.71259e-17	-2.02191	-1.18968	1.67265e-05	-2.05527	-1.47508	1.77741e-05	-2.05494	-1.47405
4809322	chr17:4809322:C:T	1.29544e-17	-1.87578	-1.61497	1.80466e-05	-1.84986	-1.60452	1.84597e-05	-1.88659	-1.60456
4809462	chr17:4809462:G:A	1.38321e-17	-1.94306	-1.48214	1.78365e-05	-2.01327	-1.45282	1.87457e-05	-2.02476	-1.45101
4809594	chr17:4809594:C:G	8.94674e-16	-3.05713e-10	0.744278	0.000840381	-3.05713e-10	0.386519	0.000893721	-3.05713e-10	0.388656
4810001	chr17:4810001:C:T	8.5134e-17	-3.05713e-10	-1.60796	0.000113371	-3.05713e-10	-1.61667	0.000120309	-3.05713e-10	-1.61667
4810203	chr17:4810203:A:G	9.01197e-17	-3.05713e-10	-1.55104	0.000114539	-3.05713e-10	-1.60642	0.0001216	-3.05713e-10	-1.606
4810686	chr17:4810686:A:G	2.59777e-17	-1.93088	-0.864058	2.299e-05	-2.04523	-1.16704	2.44182e-05	-2.04593	-1.16548
4811111	chr17:4811111:ACATTGATCTCTCTGATTTCG:A	1.44078e-17	-1.93284	-1.45157	1.53982e-05	-2.03105	-1.58203	1.63199e-05	-2.03273	-1.58162
4811176	chr17:4811176:T:C	5.4296e-17	-2.05773	-6.10073e-10	7.41117e-05	-2.04176	-6.10073e-10	7.85812e-05	-2.04261	-6.10073e-10
4811183	chr17:4811183:C:G	5.69112e-17	-2.01069	-6.10073e-10	7.76729e-05	-1.99483	-6.10073e-10	8.24057e-05	-1.99508	-6.10073e-10
4811232	chr17:4811232:T:C	1.43937e-16	-3.05713e-10	-1.0828	0.000126646	-3.05713e-10	-1.50594	0.000134488	-3.05713e-10	-1.50526
4811404	chr17:4811404:G:GT	6.53538e-16	-3.05713e-10	0.430219	0.000884971	-3.05713e-10	0.438219	0.000940256	-3.05713e-10	0.439414
4811861	chr17:4811861:G:A	9.76054e-17	-3.05713e-10	-1.47125	0.000113771	-3.05713e-10	-1.61315	0.000120732	-3.05713e-10	-1.61316
4812355	chr17:4812355:C:T	1.18383e-17	-1.99702	-1.58383	1.86546e-05	-2.05791	-1.36333	1.98345e-05	-2.05797	-1.36134
4813073	chr17:4813073:G:A	9.04205e-17	-1.54771	-6.10073e-10	9.76534e-05	-1.76591	-6.10073e-10	0.00010379	-1.76437	-6.10073e-10
4813634	chr17:4813634:T:C	2.08297e-16	-0.713217	-6.10073e-10	9.52711e-05	-1.79061	-6.10073e-10	0.000100795	-1.79365	-6.10073e-10
4813731	chr17:4813731:C:T	1.05672e-16	-3.05713e-10	-1.39184	0.000122892	-3.05713e-10	-1.53603	0.000130432	-3.05713e-10	-1.53589
4813826	chr17:4813826:T:C	1.31271e-17	-1.90547	-1.57203	1.50358e-05	-2.03664	-1.60026	1.59515e-05	-2.03746	-1.59972
4813960	chr17:4813960:T:C	1.48239e-16	-1.05336	-6.10073e-10	0.000301928	-0.637146	-6.10073e-10	0.000318071	-0.644464	-6.10073e-10
4814340	chr17:4814340:G:A	2.75181e-17	-1.21634	-1.52099	4.14438e-05	-1.36043	-1.26257	4.27169e-05	-1.39341	-1.25873
4815139	chr17:4815139:T:C	1.10575e-16	-3.05713e-10	-1.34648	0.000118371	-3.05713e-10	-1.57351	0.000125734	-3.05713e-10	-1.57257
4815481	chr17:4815481:G:A	1.36739e-17	-1.82144	-1.61525	1.67436e-05	-1.97157	-1.55775	1.77745e-05	-1.97286	-1.55612
4815999	chr17:4815999:C:T	5.36182e-17	-1.53439	-0.535901	3.47127e-05	-1.93987	-0.860357	3.69695e-05	-1.93724	-0.859403
4816027	chr17:4816027:C:G	5.62495e-17	-2.02238	-6.10073e-10	9.85289e-05	-1.75699	-6.10073e-10	0.000103889	-1.76342	-6.10073e-10
4816119	chr17:4816119:T:C	8.6665e-17	-3.05713e-10	-1.59013	0.000115052	-3.05713e-10	-1.60195	0.000122093	-3.05713e-10	-1.60195
4816120	chr17:4816120:G:A	8.54037e-17	-3.05713e-10	-1.60479	0.000113978	-3.05713e-10	-1.61133	0.000120952	-3.05713e-10	-1.61134
4816151	chr17:4816151:G:C	8.84125e-17	-3.05713e-10	-1.57017	0.000113617	-3.05713e-10	-1.6145	0.000120552	-3.05713e-10	-1.61466
4817012	chr17:4817012:G:A	3.26854e-15	-3.05713e-10	2.03992	0.00764251	-3.05713e-10	2.59414	0.00817393	-3.05713e-10	2.60197
4817174	chr17:4817174:C:T	2.95915e-17	-1.28341	-1.38129	1.63516e-05	-1.97485	-1.57816	1.71879e-05	-1.98526	-1.57728
4817725	chr17:4817725:G:A	5.87187e-17	-1.97942	-6.10073e-10	9.01687e-05	-1.84565	-6.10073e-10	9.53886e-05	-1.84878	-6.10073e-10
4817819	chr17:4817819:G:A	1.26553e-16	-3.05713e-10	-1.21152	0.000186213	-3.05713e-10	-1.12044	0.000197651	-3.05713e-10	-1.12023
4818081	chr17:4818081:A:G	2.02153e-17	-1.52794	-1.51781	3.11632e-05	-1.5162	-1.3919	3.26516e-05	-1.52846	-1.39239
4818148	chr17:4818148:C:T	1.48871e-16	-3.05713e-10	-1.0491	0.000284698	-3.05713e-10	-0.695907	0.000302119	-3.05713e-10	-0.695919
4818231	chr17:4818231:A:C	1.03762e-16	-1.41008	-6.10073e-10	0.00018322	-1.13665	-6.10073e-10	0.000193292	-1.14254	-6.10073e-10
4818433	chr17:4818433:C:A	1.24329e-16	-3.05713e-10	-1.22925	0.000118444	-3.05713e-10	-1.5729	0.000125749	-3.05713e-10	-1.57245
4818838	chr17:4818838:C:T	1.54857e-17	-1.75096	-1.56131	2.38692e-05	-1.96511	-1.20964	2.53585e-05	-1.96686	-1.20677
4819323	chr17:4819323:AG:A	2.88399e-17	-1.08076	-1.60966	2.33424e-05	-1.62869	-1.56838	2.49059e-05	-1.62308	-1.56856
4819403	chr17:4819403:C:G	1.95074e-17	-1.55014	-1.53125	2.9828e-05	-1.40698	-1.54491	3.16193e-05	-1.40797	-1.54501
4819896	chr17:4819896:A:G	8.522e-17	-3.05713e-10	-1.60695	0.000113665	-3.05713e-10	-1.61408	0.000120619	-3.05713e-10	-1.6141
4820246	chr17:4820246:G:A	4.8359e-16	0.542091	-0.413036	0.000261693	-0.66491	-0.115254	0.000283386	-0.646774	-0.113156
4820272	chr17:4820272:T:G	1.39763e-16	-3.05713e-10	-1.11223	0.000180029	-3.05713e-10	-1.15422	0.000191127	-3.05713e-10	-1.1538
4820354	chr17:4820354:G:A	1.1059e-16	-3.05713e-10	-1.34635	0.000151217	-3.05713e-10	-1.32862	0.000160514	-3.05713e-10	-1.32836
4820509	chr17:4820509:G:A	6.42678e-14	6.63476	-1.61613	2.07354e-05	-1.71543	-1.60006	2.16329e-05	-1.73271	-1.59982
4820734	chr17:4820734:G:A	1.11086e-15	-3.05713e-10	0.960712	0.0013039	-3.05713e-10	0.825778	0.00138795	-3.05713e-10	0.828846
4820822	chr17:4820822:C:T	9.41429e-17	-3.05713e-10	-1.50737	0.00011344	-3.05713e-10	-1.61606	0.000120383	-3.05713e-10	-1.61606
4820829	chr17:4820829:G:A	3.18718e-17	-0.980447	-1.61001	1.95992e-05	-1.94333	-1.42851	2.04166e-05	-1.95985	-1.43054
4820872	chr17:4820872:G:A	9.57471e-17	-3.05713e-10	-1.49047	0.000113358	-3.05713e-10	-1.61679	0.000120296	-3.05713e-10	-1.61679
4820971	chr17:4820971:C:T	1.13732e-16	-3.05713e-10	-1.31833	0.000118524	-3.05713e-10	-1.57222	0.000125795	-3.05713e-10	-1.57209
4821022	chr17:4821022:C:T	1.33581e-16	-3.05713e-10	-1.15747	0.000129042	-3.05713e-10	-1.4872	0.000136968	-3.05713e-10	-1.48699
4821355	chr17:4821355:A:T	1.12224e-13	7.14323	-1.56716	4.92395e-05	-1.6882	-0.762436	5.15549e-05	-1.70632	-0.757768
4821534	chr17:4821534:T:C	2.55533e-17	-1.36763	-1.44378	2.97518e-05	-1.76902	-1.18542	3.06478e-05	-1.79581	-1.18837
4821647	chr17:4821647:A:G	3.12869e-17	-1.20358	-1.4054	2.87448e-05	-1.86076	-1.12813	2.97459e-05	-1.88279	-1.13126
4821916	chr17:4821916:T:C	2.1927e-17	-1.36997	-1.59449	2.02649e-05	-1.78664	-1.55181	1.9968e-05	-1.86139	-1.55122
4821959	chr17:4821959:A:T	1.42712e-16	-3.05713e-10	-1.09136	0.000132951	-3.05713e-10	-1.45735	0.000141123	-3.05713e-10	-1.45711
4822172	chr17:4822172:A:G	1.59646e-16	-3.05713e-10	-0.979221	0.000179599	-3.05713e-10	-1.15661	0.000190519	-3.05713e-10	-1.15699
4822188	chr17:4822188:C:CA	8.48612e-17	-3.05713e-10	-1.61116	0.000134124	-3.05713e-10	-1.44857	0.000142356	-3.05713e-10	-1.44841
4822249	chr17:4822249:A:G	1.38467e-16	-3.05713e-10	-1.12155	0.000207779	-3.05713e-10	-1.01086	0.000220432	-3.05713e-10	-1.01115
4822405	chr17:4822405:T:C	5.43924e-17	-2.05596	-6.10073e-10	7.795e-05	-1.99127	-6.10073e-10	8.33544e-05	-1.98364	-6.10073e-10
4822504	chr17:4822504:G:A	3.30591e-17	-1.14676	-1.40712	2.81151e-05	-1.88553	-1.1255	2.91371e-05	-1.9061	-1.12863
4822625	chr17:4822625:T:C	1.47912e-14	5.15335	-1.60374	1.75818e-05	-1.95858	-1.52189	1.84444e-05	-1.96873	-1.52325
4822642	chr17:4822642:C:T	8.48981e-17	-3.05713e-10	-1.61073	0.000121462	-3.05713e-10	-1.54774	0.000128872	-3.05713e-10	-1.54792
4822848	chr17:4822848:T:G	7.50828e-17	-1.73359	-6.10073e-10	0.000213348	-0.984413	-6.10073e-10	0.000228204	-0.976499	-6.10073e-10
4823312	chr17:4823312:G:A	3.2566e-16	-3.05713e-10	-0.266329	0.000418043	-3.05713e-10	-0.311751	0.000443955	-3.05713e-10	-0.311015
4824057	chr17:4824057:C:A	1.10496e-17	-2.03369	-1.6161	2.12182e-05	-1.70583	-1.58665	2.22671e-05	-1.71678	-1.58684
4824307	chr17:4824307:A:G	1.69177e-16	-3.05713e-10	-0.921237	0.000208815	-3.05713e-10	-1.00589	0.000223526	-3.05713e-10	-0.99721
4824389	chr17:4824389:A:G	1.69298e-16	0.61177	-1.53229	3.86846e-05	-1.07625	-1.61565	3.78198e-05	-1.15854	-1.61537
4824432	chr17:4824432:C:T	1.20801e-17	-1.98874	-1.57189	2.38069e-05	-1.56217	-1.61519	2.49514e-05	-1.57463	-1.61518
4824507	chr17:4824507:A:G	1.02315e-16	-3.05713e-10	-1.42413	0.000116403	-3.05713e-10	-1.59027	0.000123583	-3.05713e-10	-1.58982
4824954	chr17:4824954:A:G	9.66333e-17	-3.05713e-10	-1.48126	0.00011433	-3.05713e-10	-1.60825	0.000121358	-3.05713e-10	-1.60799
4825494	chr17:4825494:T:G	9.58822e-17	-3.05713e-10	-1.48906	0.000118974	-3.05713e-10	-1.56843	0.000126268	-3.05713e-10	-1.56833
4826117	chr17:4826117:G:C	1.13307e-17	-2.03484	-1.58982	2.05805e-05	-1.70776	-1.61523	2.16007e-05	-1.71874	-1.61528
4826374	chr17:4826374:T:C	9.89576e-17	-3.05713e-10	-1.45749	0.000113478	-3.05713e-10	-1.61573	0.000120423	-3.05713e-10	-1.61573
4826389	chr17:4826389:C:T	1.25083e-17	-1.95689	-1.5689	2.52742e-05	-1.50865	-1.6089	2.64681e-05	-1.52194	-1.60886
4826447	chr17:4826447:G:A	1.05447e-16	-3.05713e-10	-1.39397	0.000117953	-3.05713e-10	-1.57705	0.000125241	-3.05713e-10	-1.5765
4826451	chr17:4826451:C:T	1.6027e-16	-3.05713e-10	-0.975323	0.000142869	-3.05713e-10	-1.3854	0.000151654	-3.05713e-10	-1.38513
4826475	chr17:4826475:A:T	2.14722e-17	-1.63249	-1.35293	4.00526e-05	-1.56741	-1.08973	4.09039e-05	-1.60256	-1.09295
4826664	chr17:4826664:G:A	2.05294e-17	-1.42241	-1.60791	2.23837e-05	-1.72135	-1.51765	2.30396e-05	-1.75042	-1.5191
4827107	chr17:4827107:C:T	2.31254e-17	-1.48368	-1.42757	3.18534e-05	-1.68845	-1.19775	3.26865e-05	-1.71909	-1.20068
4827161	chr17:4827161:G:T	2.48089e-15	-3.05713e-10	1.76419	0.00314377	-3.05713e-10	1.70584	0.00334135	-3.05713e-10	1.70739
4827229	chr17:4827229:A:G	1.52645e-17	-1.79162	-1.53503	3.38725e-05	-1.21745	-1.60728	3.54392e-05	-1.23174	-1.60718
4827473	chr17:4827473:G:A	1.74753e-16	-3.05713e-10	-0.88881	0.00014989	-3.05713e-10	-1.33744	0.000159106	-3.05713e-10	-1.33717
4827782	chr17:4827782:A:C	9.25757e-17	-3.05713e-10	-1.52416	0.000113793	-3.05713e-10	-1.61296	0.000120757	-3.05713e-10	-1.61296
4828014	chr17:4828014:C:T	9.85468e-17	-3.05713e-10	-1.46165	0.000125896	-3.05713e-10	-1.51188	0.000133581	-3.05713e-10	-1.51203
4828223	chr17:4828223:A:C	1.36399e-15	-3.05713e-10	1.16599	0.00179841	-3.05713e-10	1.14732	0.00191309	-3.05713e-10	1.14974
4828280	chr17:4828280:G:A	8.50276e-17	-3.05713e-10	-1.60921	0.00012278	-3.05713e-10	-1.53694	0.000130292	-3.05713e-10	-1.53696
4829172	chr17:4829172:A:T	1.63419e-14	5.16	-1.51069	0.000756806	1.88607	-1.6043	0.000659628	1.68918	-1.60424
4829240	chr17:4829240:T:C	7.99244e-16	2.22182	-1.59034	0.000298269	0.963791	-1.61313	0.000235985	0.670186	-1.61315
4829518	chr17:4829518:G:A	2.96841e-16	1.1466	-1.50558	0.000122927	0.0629887	-1.59873	0.000101657	-0.186447	-1.59868
4829596	chr17:4829596:G:A	9.31016e-17	-1.51849	-6.10073e-10	0.000276048	-0.726763	-6.10073e-10	0.000287517	-0.745457	-6.10073e-10
4829665	chr17:4829665:T:TTTTTG	4.82491e-16	1.53539	-1.40861	0.000172552	0.386518	-1.58316	0.000140196	0.119557	-1.58326
4830029	chr17:4830029:C:G	9.90975e-17	-3.05713e-10	-1.45608	0.000118418	-3.05713e-10	-1.57312	0.00012564	-3.05713e-10	-1.57332
4830220	chr17:4830220:A:T	1.03061e-16	-3.05713e-10	-1.41686	0.000121287	-3.05713e-10	-1.54918	0.000128677	-3.05713e-10	-1.54943
4831065	chr17:4831065:G:A	4.00839e-16	1.52693	-1.58555	0.000165508	0.375926	-1.61424	0.000134105	0.106149	-1.61426
4831236	chr17:4831236:G:C	3.14236e-16	1.28097	-1.58301	0.000134612	0.171669	-1.61661	0.000110555	-0.0846143	-1.61661
4831532	chr17:4831532:G:A	1.71306e-15	-3.05713e-10	1.39385	0.00140085	-3.05713e-10	0.897502	0.00149187	-3.05713e-10	0.901046
4831626	chr17:4831626:T:C	2.2594e-16	0.788997	-1.42091	9.28035e-05	-0.22775	-1.5891	7.78718e-05	-0.462476	-1.5892
4831682	chr17:4831682:T:C	9.90728e-17	-3.05713e-10	-1.45633	0.000118669	-3.05713e-10	-1.571	0.000125905	-3.05713e-10	-1.57121
4831844	chr17:4831844:G:A	8.49164e-17	-3.05713e-10	-1.61051	0.000123526	-3.05713e-10	-1.53088	0.000131082	-3.05713e-10	-1.53092
4832364	chr17:4832364:A:G	2.99384e-13	8.11491	-1.55761	1.89076e-05	-1.86321	-1.54456	1.98069e-05	-1.87744	-1.54327
4832555	chr17:4832555:T:A	1.69203e-16	0.402796	-1.32388	7.24995e-05	-0.521571	-1.54219	6.23031e-05	-0.732386	-1.54234
4833070	chr17:4833070:C:T	5.03873e-16	-3.05713e-10	0.170144	0.0008089	-3.05713e-10	0.348339	0.000874393	-3.05713e-10	0.366792
4833589	chr17:4833589:C:T	1.07471e-16	-3.05713e-10	-1.37496	0.000152558	-3.05713e-10	-1.31979	0.000161846	-3.05713e-10	-1.32009
4833747	chr17:4833747:T:C	1.85364e-14	4.40251	-0.627197	0.00175109	1.98267	-0.862014	0.00142642	1.71773	-0.861543
4834176	chr17:4834176:G:A	2.17802e-16	0.751733	-1.42033	9.10333e-05	-0.248605	-1.58751	7.64617e-05	-0.48235	-1.5876
4834342	chr17:4834342:TTC:T	1.30851e-17	-2.03271	-1.448	2.6108e-05	-1.96373	-1.12137	2.7528e-05	-1.96963	-1.1219
4834422	chr17:4834422:G:A	1.78418e-16	-3.05713e-10	-0.868054	0.00014668	-3.05713e-10	-1.35909	0.000155713	-3.05713e-10	-1.35873
4834810	chr17:4834810:G:A	1.14837e-16	-3.05713e-10	-1.30867	0.000358999	-3.05713e-10	-0.464015	0.000381407	-3.05713e-10	-0.462872
4835115	chr17:4835115:G:C	1.65524e-16	-3.05713e-10	-0.943067	0.000127653	-3.05713e-10	-1.49802	0.000135469	-3.05713e-10	-1.498
4835614	chr17:4835614:G:A	2.81952e-16	0.685927	-1.09637	0.000143696	-0.438284	-0.941354	0.000155686	-0.41862	-0.940279
4835663	chr17:4835663:C:T	1.42727e-17	-2.04702	-1.34682	3.69744e-05	-1.17863	-1.55848	3.74714e-05	-1.22512	-1.55804
4835728	chr17:4835728:G:A	4.17416e-16	-0.0180991	-6.10073e-10	0.000300805	-0.640874	-6.10073e-10	0.0003223	-0.631255	-6.10073e-10
4835866	chr17:4835866:T:G	2.26038e-16	0.959069	-1.59055	1.66273e-05	-2.05432	-1.48196	1.77261e-05	-2.05119	-1.48052
4835925	chr17:4835925:A:T	1.26713e-17	-2.0509	-1.46194	1.84318e-05	-1.99273	-1.44053	1.95249e-05	-1.99419	-1.44086
4836795	chr17:4836795:T:A	1.56915e-16	-3.05713e-10	-0.996475	0.000188631	-3.05713e-10	-1.10755	0.000201862	-3.05713e-10	-1.09915
4836900	chr17:4836900:G:A	5.44295e-17	-2.05528	-6.10073e-10	7.69209e-05	-2.00456	-6.10073e-10	8.15341e-05	-2.00572	-6.10073e-10
4836971	chr17:4836971:G:A	1.00299e-16	-3.05713e-10	-1.44403	0.000120579	-3.05713e-10	-1.55503	0.000127931	-3.05713e-10	-1.55525
4837745	chr17:4837745:A:G	9.60846e-17	-3.05713e-10	-1.48695	0.000118258	-3.05713e-10	-1.57447	0.000125475	-3.05713e-10	-1.57464
4838622	chr17:4838622:G:A	1.0776e-16	-3.05713e-10	-1.37227	0.000126314	-3.05713e-10	-1.50856	0.000134007	-3.05713e-10	-1.50884
4838817	chr17:4838817:A:G	1.62306e-17	-1.8432	-1.42209	5.22866e-05	-1.09063	-1.29997	5.19964e-05	-1.15956	-1.296
4839036	chr17:4839036:C:T	1.29948e-16	-3.05713e-10	-1.18505	0.000145036	-3.05713e-10	-1.37035	0.000153964	-3.05713e-10	-1.37002
4839235	chr17:4839235:G:A	1.05286e-16	-3.05713e-10	-1.3955	0.000153346	-3.05713e-10	-1.31464	0.000164217	-3.05713e-10	-1.30555
4839680	chr17:4839680:A:G	5.43576e-17	-2.0566	-6.10073e-10	0.000199854	-1.04975	-6.10073e-10	0.000213857	-1.04143	-6.10073e-10
4840224	chr17:4840224:G:C	1.62851e-17	-2.04345	-1.21848	3.89593e-05	-1.92412	-0.7607	4.10184e-05	-1.93124	-0.761475
4840507	chr17:4840507:G:GA	1.098e-17	-2.0423	-1.6138	1.86978e-05	-1.93563	-1.4833	1.97038e-05	-1.94261	-1.48332
4840834	chr17:4840834:A:G	9.42335e-17	-3.05713e-10	-1.50641	0.000113376	-3.05713e-10	-1.61663	0.000120315	-3.05713e-10	-1.61662
4841009	chr17:4841009:C:T	1.09806e-17	-2.04722	-1.60883	1.98869e-05	-1.92116	-1.43611	2.09515e-05	-1.92842	-1.4361
4841102	chr17:4841102:C:T	8.93056e-17	-3.05713e-10	-1.56012	0.000115893	-3.05713e-10	-1.59467	0.000122986	-3.05713e-10	-1.59467
4841325	chr17:4841325:C:T	1.38477e-15	1.18111	-6.10073e-10	0.00367309	1.86145	-6.10073e-10	0.00385298	1.84986	-6.10073e-10
4841762	chr17:4841762:T:C	6.12762e-16	0.365795	-6.10073e-10	0.00176249	1.12715	-6.10073e-10	0.00184694	1.11455	-6.10073e-10
4841942	chr17:4841942:C:T	3.42137e-16	-0.216971	-6.10073e-10	0.000254758	-0.807021	-6.10073e-10	0.000272919	-0.797563	-6.10073e-10
4841947	chr17:4841947:C:G	9.40486e-17	-1.50837	-6.10073e-10	0.000195014	-1.07426	-6.10073e-10	0.000203458	-1.09128	-6.10073e-10
4842164	chr17:4842164:T:C	9.62422e-17	-3.05713e-10	-1.48531	0.000115423	-3.05713e-10	-1.59873	0.000122432	-3.05713e-10	-1.59918
4842179	chr17:4842179:A:G	1.09579e-17	-2.04836	-1.60976	1.79193e-05	-1.90491	-1.55655	1.88655e-05	-1.91283	-1.55657
4842202	chr17:4842202:C:T	1.01095e-16	-3.05713e-10	-1.43612	0.000119698	-3.05713e-10	-1.56236	0.00012717	-3.05713e-10	-1.56121
4842204	chr17:4842204:A:G	1.31913e-17	-2.05071	-1.42192	2.9223e-05	-1.89264	-1.07974	3.0739e-05	-1.90077	-1.08044
4842321	chr17:4842321:G:C	1.02862e-16	-3.05713e-10	-1.41879	0.000128102	-3.05713e-10	-1.49451	0.000136224	-3.05713e-10	-1.49244
4842692	chr17:4842692:G:C	1.71532e-17	-2.04233	-1.16767	4.19652e-05	-1.92736	-0.683131	4.41876e-05	-1.93439	-0.683909
4842770	chr17:4842770:G:A	9.72497e-17	-3.05713e-10	-1.4749	0.000115998	-3.05713e-10	-1.59376	0.000123096	-3.05713e-10	-1.59378
4842999	chr17:4842999:A:G	1.10371e-17	-2.05311	-1.5978	2.13243e-05	-1.89042	-1.39707	2.24468e-05	-1.89853	-1.39706
4843129	chr17:4843129:A:T	1.00463e-16	-3.05713e-10	-1.4424	0.000119487	-3.05713e-10	-1.56413	0.000126773	-3.05713e-10	-1.56434
4843248	chr17:4843248:A:G	8.45848e-17	-3.05713e-10	-1.61443	0.000113557	-3.05713e-10	-1.61503	0.000120507	-3.05713e-10	-1.61503
4843457	chr17:4843457:G:A	1.7193e-17	-1.59118	-1.6165	3.34479e-05	-1.34523	-1.49212	3.35092e-05	-1.40521	-1.48971
4843872	chr17:4843872:G:A	1.40183e-16	-3.05713e-10	-1.10923	0.000175828	-3.05713e-10	-1.17783	0.000186678	-3.05713e-10	-1.17735
4843885	chr17:4843885:C:G	9.63433e-17	-3.05713e-10	-1.48426	0.00012185	-3.05713e-10	-1.54455	0.000129513	-3.05713e-10	-1.54296
4844048	chr17:4844048:G:A	1.31778e-16	-3.05713e-10	-1.17107	0.000145971	-3.05713e-10	-1.36393	0.000154952	-3.05713e-10	-1.36363
4844334	chr17:4844334:G:A	8.44368e-17	-3.05713e-10	-1.61618	0.000114783	-3.05713e-10	-1.6043	0.000121808	-3.05713e-10	-1.60429
4844392	chr17:4844392:G:A	8.63099e-17	-3.05713e-10	-1.59424	0.000125824	-3.05713e-10	-1.51245	0.000133507	-3.05713e-10	-1.51258
4844844	chr17:4844844:T:G	8.56625e-17	0.000101984	-1.60187	4.94469e-05	-0.842864	-1.60357	4.32511e-05	-1.0361	-1.60361
4844875	chr17:4844875:C:G	8.4411e-17	-3.05713e-10	-1.61648	0.000113905	-3.05713e-10	-1.61197	0.000120877	-3.05713e-10	-1.61197
4845287	chr17:4845287:G:C	1.35317e-16	-3.05713e-10	-1.14456	0.000155115	-3.05713e-10	-1.30317	0.000165163	-3.05713e-10	-1.29981
4845773	chr17:4845773:T:C	8.81433e-17	-3.05713e-10	-1.57322	0.000113474	-3.05713e-10	-1.61577	0.000120416	-3.05713e-10	-1.61579
4845893	chr17:4845893:T:C	1.1243e-16	-3.05713e-10	-1.32985	0.000130057	-3.05713e-10	-1.47936	0.000137975	-3.05713e-10	-1.47967
4845950	chr17:4845950:T:G	9.69777e-17	-3.05713e-10	-1.4777	0.000116961	-3.05713e-10	-1.58549	0.0001241	-3.05713e-10	-1.58565
4846239	chr17:4846239:G:A	8.48649e-17	-3.05713e-10	-1.61112	0.000115643	-3.05713e-10	-1.59683	0.000122703	-3.05713e-10	-1.59697
4846641	chr17:4846641:T:C	5.6402e-13	8.78123	-1.59056	2.35143e-05	-1.83088	-1.35885	2.46044e-05	-1.84665	-1.35716
4846712	chr17:4846712:C:G	1.04918e-16	-3.05713e-10	-1.399	0.000124168	-3.05713e-10	-1.5257	0.000131736	-3.05713e-10	-1.52594
4846728	chr17:4846728:C:T	1.15611e-16	-3.05713e-10	-1.30195	0.000133448	-3.05713e-10	-1.45363	0.000141568	-3.05713e-10	-1.45396
4847234	chr17:4847234:A:G	9.92055e-17	-1.45499	-6.10073e-10	0.000104225	-1.70078	-6.10073e-10	0.000111181	-1.69558	-6.10073e-10
4847278	chr17:4847278:G:A	2.30747e-17	-1.43527	-1.47818	2.5708e-05	-1.48995	-1.61058	2.58696e-05	-1.5432	-1.61047
4847588	chr17:4847588:G:A	5.49378e-17	-2.04598	-6.10073e-10	8.48735e-05	-1.90617	-6.10073e-10	8.96265e-05	-1.91109	-6.10073e-10
4847752	chr17:4847752:G:A	1.04403e-16	-3.05713e-10	-1.40393	0.000123719	-3.05713e-10	-1.52932	0.00013131	-3.05713e-10	-1.52918
4848180	chr17:4848180:A:G	1.14215e-16	-3.05713e-10	-1.3141	0.000132244	-3.05713e-10	-1.46268	0.000140293	-3.05713e-10	-1.46301
4848225	chr17:4848225:A:G	1.40929e-16	-3.05713e-10	-1.10392	0.000149589	-3.05713e-10	-1.33944	0.000158717	-3.05713e-10	-1.33961
4848506	chr17:4848506:AC:A	5.42815e-17	-2.058	-6.10073e-10	7.87135e-05	-1.98152	-6.10073e-10	8.3266e-05	-1.9847	-6.10073e-10
4848650	chr17:4848650:G:A	1.61459e-16	0.571362	-1.53929	7.71974e-05	-0.386321	-1.61465	6.54666e-05	-0.610567	-1.61463
4848965	chr17:4848965:G:A	1.82519e-17	-1.53117	-1.61674	3.09092e-05	-1.40859	-1.50769	3.10492e-05	-1.4658	-1.50536
4849137	chr17:4849137:C:G	1.9848e-17	-1.50904	-1.55504	3.89205e-05	-1.43388	-1.25193	3.92251e-05	-1.48998	-1.24744
4849210	chr17:4849210:C:T	1.16627e-16	-3.05713e-10	-1.2932	0.000117188	-3.05713e-10	-1.58356	0.000124428	-3.05713e-10	-1.58301
4849540	chr17:4849540:GCTAACTCTTGC:G	1.44424e-16	-1.07943	-6.10073e-10	0.000135883	-1.43554	-6.10073e-10	0.000145178	-1.42878	-6.10073e-10
4849981	chr17:4849981:C:T	9.83947e-17	-3.05713e-10	-1.46319	0.000118078	-3.05713e-10	-1.57599	0.000125282	-3.05713e-10	-1.57617
4850190	chr17:4850190:AGCAAT:A	9.74979e-17	-3.05713e-10	-1.47235	0.00011863	-3.05713e-10	-1.57133	0.000125868	-3.05713e-10	-1.5715
4850439	chr17:4850439:A:G	1.41153e-17	-2.03711	-1.36781	1.78263e-05	-1.93735	-1.52931	1.87954e-05	-1.94414	-1.52899
4851345	chr17:4851345:A:C	1.4682e-16	-3.05713e-10	-1.06298	0.000139978	-3.05713e-10	-1.40585	0.000148776	-3.05713e-10	-1.4043
4851723	chr17:4851723:G:A	1.08129e-16	-3.05713e-10	-1.36886	0.000113468	-3.05713e-10	-1.61581	0.000120413	-3.05713e-10	-1.61581
4851732	chr17:4851732:G:A	9.2413e-15	4.53787	-1.45862	0.000391797	1.21246	-1.58905	0.000344924	1.0262	-1.58961
4852129	chr17:4852129:A:G	5.50128e-14	5.95094	-1.0878	2.10398e-05	-1.7159	-1.58502	2.17934e-05	-1.73956	-1.58557
4852207	chr17:4852207:G:C	1.27023e-11	10.3051	-6.10073e-10	0.00136429	0.87105	-6.10073e-10	0.00142852	0.857656	-6.10073e-10
4853500	chr17:4853500:G:C	2.27651e-16	0.857369	-1.48174	9.87536e-05	-0.155849	-1.59886	8.25695e-05	-0.394868	-1.59823
4854303	chr17:4854303:T:C	4.31107e-14	5.69554	-1.0762	1.9007e-05	-1.79445	-1.60808	1.97556e-05	-1.81494	-1.60836
4854566	chr17:4854566:T:C	8.83183e-12	10.9696	-1.02787	2.25332e-05	-1.64847	-1.58388	2.34498e-05	-1.66852	-1.58336
4854949	chr17:4854949:A:G	5.25827e-13	8.50545	-1.38491	1.6966e-05	-1.95183	-1.56429	1.78311e-05	-1.96214	-1.56366
4855314	chr17:4855314:G:A	8.4386e-17	-3.05713e-10	-1.61678	0.000114176	-3.05713e-10	-1.6096	0.000121155	-3.05713e-10	-1.60967
4855553	chr17:4855553:C:T	3.58153e-13	8.17258	-1.43605	1.73244e-05	-1.97119	-1.52403	1.82277e-05	-1.98078	-1.52302
4855556	chr17:4855556:G:A	9.27248e-17	-3.05713e-10	-1.52255	0.000115899	-3.05713e-10	-1.59462	0.000123004	-3.05713e-10	-1.59452
4855914	chr17:4855914:C:T	9.12661e-17	-3.05713e-10	-1.5384	0.00014214	-3.05713e-10	-1.39052	0.000150812	-3.05713e-10	-1.39071
4856048	chr17:4856048:C:T	2.25221e-17	-2.05524	-0.882449	6.47462e-05	-1.86611	-0.310757	6.80576e-05	-1.87469	-0.311696
4856429	chr17:4856429:C:T	2.68672e-16	-3.05713e-10	-0.458689	0.000187137	-3.05713e-10	-1.11549	0.000198556	-3.05713e-10	-1.11567
4856510	chr17:4856510:G:A	8.47263e-17	-3.05713e-10	-1.61276	0.0001134	-3.05713e-10	-1.61642	0.00012034	-3.05713e-10	-1.61642
4856736	chr17:4856736:C:G	1.73227e-16	0.709672	-1.60725	8.70898e-05	-0.282806	-1.59759	7.29329e-05	-0.519563	-1.59764
4857422	chr17:4857422:T:C	8.74545e-17	-3.05713e-10	-1.58106	0.000128216	-3.05713e-10	-1.49362	0.000136115	-3.05713e-10	-1.49324
4858045	chr17:4858045:G:T	2.63836e-17	-2.04683	-0.732603	7.54647e-05	-1.91046	-0.113208	7.94046e-05	-1.91797	-0.114214
4858100	chr17:4858100:T:C	1.06295e-13	5.52179	-6.10073e-10	0.0781651	4.91924	-6.10073e-10	0.0451863	4.31181	-6.10073e-10
4858467	chr17:4858467:A:T	9.04811e-15	4.1936	-1.13547	0.000414728	1.23153	-1.55125	0.000363333	1.0392	-1.55062
4858617	chr17:4858617:C:T	1.91756e-17	-1.66132	-1.43722	2.10853e-05	-1.99922	-1.29954	2.24995e-05	-1.99374	-1.2995
4858665	chr17:4858665:T:C	1.92218e-17	-1.6534	-1.44274	2.09847e-05	-1.99623	-1.30731	2.23951e-05	-1.99062	-1.30728
4860946	chr17:4860946:G:A	8.49317e-17	-3.05713e-10	-1.61033	0.000113358	-3.05713e-10	-1.61678	0.000120296	-3.05713e-10	-1.61678
4861064	chr17:4861064:C:T	2.508e-15	3.38094	-1.60588	0.000230335	0.648425	-1.55623	0.000205884	0.477419	-1.55685
4861748	chr17:4861748:G:A	1.76928e-17	-1.7482	-1.43083	2.07587e-05	-2.02673	-1.28764	2.2119e-05	-2.0227	-1.2876
4862129	chr17:4862129:A:G	2.07355e-16	-0.717751	-6.10073e-10	0.000168986	-1.21752	-6.10073e-10	0.000180535	-1.21081	-6.10073e-10
4862425	chr17:4862425:C:T	8.50662e-17	-3.05713e-10	-1.60875	0.000113546	-3.05713e-10	-1.61513	0.000120495	-3.05713e-10	-1.61513
4862465	chr17:4862465:G:A	5.43427e-17	-2.05687	-6.10073e-10	7.56553e-05	-2.02115	-6.10073e-10	8.01592e-05	-2.02272	-6.10073e-10
4862470	chr17:4862470:C:T	1.89909e-17	-1.64175	-1.46647	2.05232e-05	-1.99194	-1.33384	2.19064e-05	-1.98615	-1.33381
4862506	chr17:4862506:C:T	1.39448e-16	-3.05713e-10	-1.11449	0.000126758	-3.05713e-10	-1.50505	0.000134643	-3.05713e-10	-1.50411
4862569	chr17:4862569:G:A	1.49557e-16	0.381092	-1.42559	8.50636e-05	-0.698006	-1.20593	9.19623e-05	-0.680281	-1.20508
4862608	chr17:4862608:T:C	1.43055e-16	-3.05713e-10	-1.08895	0.000128295	-3.05713e-10	-1.493	0.000136282	-3.05713e-10	-1.49201
4862611	chr17:4862611:G:A	1.3928e-16	0.335242	-1.45094	7.95367e-05	-0.730104	-1.24101	8.59651e-05	-0.712599	-1.2402
4862759	chr17:4862759:G:A	2.03485e-17	-2.04344	-0.995734	5.33204e-05	-1.92395	-0.447063	5.6133e-05	-1.9311	-0.447913
4862791	chr17:4862791:T:C	4.10522e-15	3.51758	-1.24975	0.000479072	1.34246	-1.51795	0.000398644	1.09824	-1.51691
4862849	chr17:4862849:C:T	1.83532e-17	-1.66076	-1.48162	1.99475e-05	-1.999	-1.35523	2.12853e-05	-1.99352	-1.3552
4862986	chr17:4862986:A:G	1.53345e-16	-3.05713e-10	-1.01949	0.000132458	-3.05713e-10	-1.46107	0.000140722	-3.05713e-10	-1.45995
4863245	chr17:4863245:T:C	1.74642e-17	-1.70263	-1.4894	2.18869e-05	-2.03453	-1.22692	2.33085e-05	-2.03117	-1.22675
4863304	chr17:4863304:C:G	9.04845e-17	-3.05713e-10	-1.547	0.000113367	-3.05713e-10	-1.6167	0.000120305	-3.05713e-10	-1.61671
4863598	chr17:4863598:C:T	2.46182e-17	-1.401	-1.44769	2.65804e-05	-1.4516	-1.61556	2.66752e-05	-1.50734	-1.61567
4863642	chr17:4863642:T:C	1.81728e-17	-2.05218	-1.10008	4.78621e-05	-1.88742	-0.59159	5.03425e-05	-1.8955	-0.592388
4864514	chr17:4864514:T:C	1.81635e-17	-2.0518	-1.10097	4.83333e-05	-1.88496	-0.584251	5.0831e-05	-1.89319	-0.585048
4864652	chr17:4864652:G:A	1.21958e-16	-1.24851	-6.10073e-10	0.000118368	-1.57354	-6.10073e-10	0.000126831	-1.56388	-6.10073e-10
4864778	chr17:4864778:C:T	2.02558e-17	-2.05456	-0.989182	5.66196e-05	-1.87272	-0.438266	5.95304e-05	-1.88114	-0.439115
4865001	chr17:4865001:C:T	1.25202e-16	-3.05713e-10	-1.22225	0.000147776	-3.05713e-10	-1.35164	0.000156878	-3.05713e-10	-1.35127
4865082	chr17:4865082:ATTTTTATCTTTACT:A	2.80274e-16	1.19934	-1.61575	0.000812423	1.9652	-1.61251	0.000878413	1.98386	-1.61249
4865879	chr17:4865879:AGT:A	1.94418e-17	-2.04932	-1.03544	5.15902e-05	-1.90125	-0.502754	5.42807e-05	-1.90899	-0.503582
4865942	chr17:4865942:G:A	9.5944e-17	-3.05713e-10	-1.48842	0.000113576	-3.05713e-10	-1.61486	0.000120541	-3.05713e-10	-1.61475
4866515	chr17:4866515:G:A	1.57095e-17	-1.79915	-1.49877	3.44937e-05	-1.21275	-1.59381	3.60862e-05	-1.22719	-1.59364
4866659	chr17:4866659:C:T	2.09796e-16	0.904725	-1.61077	0.000588835	1.63506	-1.60425	0.000636216	1.653	-1.6042
4866849	chr17:4866849:G:A	8.588e-17	-3.05713e-10	-1.59923	0.000113915	-3.05713e-10	-1.61188	0.000120894	-3.05713e-10	-1.61183
4866929	chr17:4866929:C:T	9.54479e-17	-1.4936	-6.10073e-10	9.95098e-05	-1.74708	-6.10073e-10	0.000106047	-1.74286	-6.10073e-10
4867153	chr17:4867153:T:G	2.08169e-17	-2.05286	-0.963554	5.52525e-05	-1.89664	-0.438781	5.81202e-05	-1.90459	-0.439636
4867154	chr17:4867154:T:G	1.06533e-15	0.556392	0.362465	0.000274341	-0.61164	-0.121324	0.000296832	-0.593246	-0.120326
4867388	chr17:4867388:A:G	3.95197e-14	-3.05713e-10	4.53237	0.0164482	-3.05713e-10	3.36064	0.0176588	-3.05713e-10	3.37225
4867566	chr17:4867566:A:G	2.44761e-14	4.05327	-6.10073e-10	0.0340518	4.0883	-6.10073e-10	0.023661	3.66484	-6.10073e-10
4867768	chr17:4867768:C:T	1.92257e-16	0.816639	-1.60999	9.40655e-05	-0.211171	-1.59217	7.84137e-05	-0.45252	-1.59222
4867829	chr17:4867829:G:T	3.35302e-16	1.35803	-1.59518	0.000994969	2.13661	-1.58124	0.00107631	2.15571	-1.58115
4868125	chr17:4868125:C:T	4.5211e-15	3.89301	-1.52868	0.00031447	1.01114	-1.60759	0.000278276	0.829721	-1.60785
4868133	chr17:4868133:C:T	1.629e-17	-2.04516	-1.21647	3.88497e-05	-1.91619	-0.771445	4.08972e-05	-1.92355	-0.772126
4868252	chr17:4868252:C:T	3.81934e-16	-0.106935	-6.10073e-10	0.000347416	-0.496814	-6.10073e-10	0.000372234	-0.487215	-6.10073e-10
4868256	chr17:4868256:C:T	1.94325e-16	0.815076	-1.59772	0.00052354	1.52489	-1.61161	0.000565834	1.54305	-1.61148
4868488	chr17:4868488:A:G	1.26301e-16	-3.05713e-10	-1.21352	0.000137879	-3.05713e-10	-1.42096	0.000146298	-3.05713e-10	-1.42109
4868798	chr17:4868798:C:T	5.57434e-17	-2.03142	-6.10073e-10	7.38676e-05	-2.04506	-6.10073e-10	7.82809e-05	-2.04644	-6.10073e-10
4868816	chr17:4868816:G:A	1.72344e-17	-2.03448	-1.1708	4.0367e-05	-1.94465	-0.704674	4.25273e-05	-1.95121	-0.70538
4869033	chr17:4869033:C:T	2.60269e-16	1.1165	-1.60697	0.00075241	1.87503	-1.59909	0.000813403	1.89352	-1.59903
4869115	chr17:4869115:G:A	3.75641e-17	-1.32292	-1.10321	4.62858e-05	-1.91779	-0.59471	4.85934e-05	-1.92771	-0.595543
4869345	chr17:4869345:C:T	2.50507e-16	1.08155	-1.61024	0.00072022	1.83623	-1.60401	0.000778528	1.85463	-1.60396
4869466	chr17:4869466:G:A	2.03758e-17	-1.54579	-1.49204	2.09288e-05	-1.95059	-1.35562	2.23744e-05	-1.94324	-1.35559
4869765	chr17:4869765:T:A	8.59939e-17	-3.05713e-10	-1.59791	0.000113359	-3.05713e-10	-1.61678	0.000120297	-3.05713e-10	-1.61678
4869991	chr17:4869991:C:T	7.96402e-17	-1.67466	-6.10073e-10	8.1225e-05	-1.95011	-6.10073e-10	8.65699e-05	-1.94579	-6.10073e-10
4870134	chr17:4870134:G:A	2.13107e-16	0.916983	-1.60737	0.000529021	1.52022	-1.59653	0.000569754	1.53495	-1.59649
4870789	chr17:4870789:C:T	1.05295e-16	-3.05713e-10	-1.39542	0.000121411	-3.05713e-10	-1.54815	0.000128811	-3.05713e-10	-1.54839
4870832	chr17:4870832:AAACT:A	9.03842e-17	-3.05713e-10	-1.54811	0.000227023	-3.05713e-10	-0.922285	0.000241018	-3.05713e-10	-0.921867
4871046	chr17:4871046:G:A	2.07934e-16	0.898963	-1.61392	0.000609142	1.67618	-1.61147	0.000658099	1.69406	-1.61144
4872539	chr17:4872539:G:A	9.13361e-17	-3.05713e-10	-1.53764	0.000114528	-3.05713e-10	-1.60652	0.000121528	-3.05713e-10	-1.60659
4872838	chr17:4872838:G:A	1.62833e-17	-2.04813	-1.21391	3.96802e-05	-1.9046	-0.76188	4.1759e-05	-1.91226	-0.762567
4874339	chr17:4874339:T:C	1.94716e-17	-1.54359	-1.53963	1.94138e-05	-1.95438	-1.42698	2.07534e-05	-1.94707	-1.42696
4874378	chr17:4874378:G:A	1.13621e-16	-3.05713e-10	-1.31932	0.000183985	-3.05713e-10	-1.13248	0.000195155	-3.05713e-10	-1.13294
4874809	chr17:4874809:A:G	9.77759e-17	-3.05713e-10	-1.4695	0.000126771	-3.05713e-10	-1.50495	0.00013451	-3.05713e-10	-1.5051
4875355	chr17:4875355:A:G	1.67931e-17	-2.03634	-1.19487	3.93971e-05	-1.93986	-0.733785	4.14999e-05	-1.94657	-0.734479
4875814	chr17:4875814:G:A	1.79136e-17	-1.66932	-1.4973	3.79019e-05	-1.09557	-1.61676	3.74913e-05	-1.16586	-1.61677
4876058	chr17:4876058:G:A	1.79146e-17	-2.03226	-1.1343	4.21613e-05	-1.94718	-0.658649	4.44174e-05	-1.95368	-0.659426
4876188	chr17:4876188:AC:A	1.04837e-16	-3.05713e-10	-1.39977	0.000121411	-3.05713e-10	-1.54815	0.000129022	-3.05713e-10	-1.54675
4876202	chr17:4876202:C:G	2.15126e-16	0.935821	-1.61678	0.000595617	1.65757	-1.61531	0.000643614	1.67565	-1.61529
4876350	chr17:4876350:G:GT	8.78032e-17	-3.05713e-10	-1.57708	0.000113452	-3.05713e-10	-1.61596	0.000120398	-3.05713e-10	-1.61594
4876580	chr17:4876580:C:T	2.70956e-16	0.603766	-1.05399	0.000153053	-0.551325	-0.765225	0.000165715	-0.532425	-0.764047
4877538	chr17:4877538:C:T	8.62053e-17	-3.05713e-10	-1.59545	0.000113375	-3.05713e-10	-1.61664	0.000120314	-3.05713e-10	-1.61663
4878099	chr17:4878099:C:T	8.98549e-16	-3.05713e-10	0.7486	0.00352779	-3.05713e-10	1.82109	0.00389953	-3.05713e-10	1.86187
4878595	chr17:4878595:G:A	8.26632e-15	4.51494	-1.54718	0.000460207	1.38231	-1.59797	0.00040335	1.19141	-1.59835
4879215	chr17:4879215:C:G	1.61435e-11	10.5448	-6.10073e-10	0.00150776	0.971044	-6.10073e-10	0.00157832	0.957377	-6.10073e-10
4879349	chr17:4879349:A:G	7.90437e-17	-1.68218	-6.10073e-10	0.000141665	-1.39387	-6.10073e-10	0.000149343	-1.40049	-6.10073e-10
4879629	chr17:4879629:C:T	1.4045e-16	0.508117	-1.61545	7.40503e-05	-0.465523	-1.57707	6.28931e-05	-0.688162	-1.57714
4880253	chr17:4880253:C:G	1.16482e-16	-3.05713e-10	-1.29444	0.000114047	-3.05713e-10	-1.61072	0.000121027	-3.05713e-10	-1.61073
4880349	chr17:4880349:G:A	8.6244e-17	-3.05713e-10	-1.595	0.00011417	-3.05713e-10	-1.60965	0.000121168	-3.05713e-10	-1.60956
4880708	chr17:4880708:G:T	1.20912e-16	-3.05713e-10	-1.25712	0.000114707	-3.05713e-10	-1.60496	0.000121726	-3.05713e-10	-1.60496
4880886	chr17:4880886:C:T	8.57547e-17	-3.05713e-10	-1.60069	0.000114331	-3.05713e-10	-1.60824	0.000121329	-3.05713e-10	-1.60824
4880954	chr17:4880954:A:C	2.09419e-17	-2.03379	-0.97664	5.3585e-05	-1.94494	-0.421123	5.64495e-05	-1.95152	-0.421875
4881078	chr17:4881078:G:T	1.20676e-16	-3.05713e-10	-1.25907	0.000204795	-3.05713e-10	-1.02533	0.000217289	-3.05713e-10	-1.02551
4881431	chr17:4881431:G:A	5.94158e-12	11.133	-1.58767	2.47335e-05	-1.52743	-1.61175	2.57077e-05	-1.54833	-1.61162
4881684	chr17:4881684:C:T	2.06453e-17	-2.04208	-0.982618	5.42056e-05	-1.92421	-0.430341	5.70693e-05	-1.93137	-0.431104
4881993	chr17:4881993:T:C	5.42826e-17	-2.05798	-6.10073e-10	7.37834e-05	-2.0462	-6.10073e-10	7.8229e-05	-2.0471	-6.10073e-10
4882530	chr17:4882530:T:C	5.83938e-17	-1.98497	-6.10073e-10	0.000111481	-1.63348	-6.10073e-10	0.000118982	-1.62777	-6.10073e-10
4882552	chr17:4882552:T:A	2.07453e-16	-3.05713e-10	-0.717274	0.000131627	-3.05713e-10	-1.46736	0.00013983	-3.05713e-10	-1.46631
4882664	chr17:4882664:G:A	1.66374e-17	-1.9122	-1.32833	1.78746e-05	-2.05797	-1.40598	1.89697e-05	-2.05799	-1.40591
4883443	chr17:4883443:A:G	1.11624e-17	-2.0404	-1.59922	1.93437e-05	-1.92676	-1.45821	2.03774e-05	-1.93375	-1.45856
4883486	chr17:4883486:G:A	8.04323e-17	-1.66477	-6.10073e-10	0.000146558	-1.35992	-6.10073e-10	0.000154605	-1.36587	-6.10073e-10
4883789	chr17:4883789:C:T	1.25683e-16	-3.05713e-10	-1.21841	0.000121516	-3.05713e-10	-1.54729	0.000128982	-3.05713e-10	-1.54706
4883966	chr17:4883966:G:A	1.23853e-16	-3.05713e-10	-1.23309	0.000146603	-3.05713e-10	-1.35961	0.00015563	-3.05713e-10	-1.35926
4883977	chr17:4883977:C:G	8.68582e-17	-3.05713e-10	-1.5879	0.00011405	-3.05713e-10	-1.6107	0.000121024	-3.05713e-10	-1.61075
4884131	chr17:4884131:T:C	8.72734e-17	-3.05713e-10	-1.58314	0.000113831	-3.05713e-10	-1.61262	0.000120793	-3.05713e-10	-1.61266
4884509	chr17:4884509:G:A	1.12042e-17	-2.02065	-1.61524	1.7434e-05	-1.9689	-1.52002	1.83889e-05	-1.97471	-1.52028
4885028	chr17:4885028:C:T	7.34705e-17	-1.7553	-6.10073e-10	7.79601e-05	-1.99114	-6.10073e-10	8.30161e-05	-1.9877	-6.10073e-10
4885676	chr17:4885676:G:A	8.6038e-17	-3.05713e-10	-1.59739	0.000113987	-3.05713e-10	-1.61125	0.000120973	-3.05713e-10	-1.61117
4886936	chr17:4886936:T:TC	1.82123e-17	-1.84912	-1.30096	1.86307e-05	-2.05341	-1.36912	1.98036e-05	-2.05186	-1.36901
4887506	chr17:4887506:G:GC	1.2387e-16	0.383056	-1.616	6.82807e-05	-0.573824	-1.54988	5.85198e-05	-0.78739	-1.54998
4887658	chr17:4887658:A:G	8.82391e-17	-3.05713e-10	-1.57213	0.000113535	-3.05713e-10	-1.61523	0.00012048	-3.05713e-10	-1.61525
4887823	chr17:4887823:C:T	9.22235e-17	-3.05713e-10	-1.52797	0.000113592	-3.05713e-10	-1.61472	0.000120547	-3.05713e-10	-1.61469
4888227	chr17:4888227:A:T	8.8052e-17	-3.05713e-10	-1.57425	0.000113946	-3.05713e-10	-1.61161	0.000120925	-3.05713e-10	-1.61157
4888400	chr17:4888400:G:A	1.94146e-17	-1.49155	-1.5946	3.3163e-05	-1.3085	-1.5374	3.30605e-05	-1.37016	-1.53824
4888413	chr17:4888413:G:A	1.34909e-16	-3.05713e-10	-1.14758	0.000153816	-3.05713e-10	-1.31158	0.000163779	-3.05713e-10	-1.30822
4888772	chr17:4888772:C:T	1.10269e-16	-3.05713e-10	-1.34926	0.000121061	-3.05713e-10	-1.55104	0.000128621	-3.05713e-10	-1.54987
4888972	chr17:4888972:T:C	8.43855e-17	-3.05713e-10	-1.61679	0.000122214	-3.05713e-10	-1.54157	0.000129669	-3.05713e-10	-1.54175
4889337	chr17:4889337:C:T	2.8573e-15	-3.05713e-10	1.90545	0.000663946	-3.05713e-10	0.150865	0.000707233	-3.05713e-10	0.154622
4889590	chr17:4889590:G:A	1.11145e-16	-3.05713e-10	-1.34135	0.000120311	-3.05713e-10	-1.55726	0.000127721	-3.05713e-10	-1.55689
4889757	chr17:4889757:C:T	1.14921e-17	-1.99911	-1.6114	1.5791e-05	-2.00989	-1.57801	1.66859e-05	-2.01402	-1.57816
4890072	chr17:4890072:T:C	1.06402e-16	0.081313	-1.46627	4.97517e-05	-0.838261	-1.60203	4.37967e-05	-1.02573	-1.60145
4890848	chr17:4890848:A:G	5.67602e-17	-2.01335	-6.10073e-10	7.40238e-05	-2.04295	-6.10073e-10	7.84381e-05	-2.04443	-6.10073e-10
4891235	chr17:4891235:C:T	9.70185e-17	-3.05713e-10	-1.47728	0.000154264	-3.05713e-10	-1.30867	0.000163685	-3.05713e-10	-1.30879
4891894	chr17:4891894:C:T	8.73976e-17	-3.05713e-10	-1.58171	0.000113358	-3.05713e-10	-1.61678	0.000120296	-3.05713e-10	-1.61678
4892976	chr17:4892976:C:T	4.79274e-16	0.869221	-0.749131	0.000239076	-0.382918	-0.487639	0.000259203	-0.362984	-0.486143
4892979	chr17:4892979:T:C	1.90155e-17	-1.56059	-1.54633	4.43525e-05	-1.0328	-1.52237	4.35669e-05	-1.1092	-1.52324
4892991	chr17:4892991:C:T	7.02425e-17	-0.386838	-1.41339	1.73674e-05	-1.89117	-1.60157	1.81874e-05	-1.90408	-1.60193
4893139	chr17:4893139:A:G	1.21859e-16	-3.05713e-10	-1.24932	0.000149803	-3.05713e-10	-1.33802	0.000159024	-3.05713e-10	-1.33768
4893203	chr17:4893203:T:A	1.48147e-16	-3.05713e-10	-1.05397	0.000181497	-3.05713e-10	-1.14609	0.000192913	-3.05713e-10	-1.1445
4893361	chr17:4893361:T:C	2.04224e-13	7.76177	-1.58698	2.41116e-05	-1.6042	-1.56044	2.49435e-05	-1.6287	-1.56143
4893776	chr17:4893776:C:A	1.13771e-16	-3.05713e-10	-1.31799	0.000121069	-3.05713e-10	-1.55098	0.000128525	-3.05713e-10	-1.55062
4894010	chr17:4894010:G:A	1.38204e-17	-1.84267	-1.58337	1.71475e-05	-2.04974	-1.45574	1.80622e-05	-2.05706	-1.45586
4894137	chr17:4894137:C:T	9.68157e-17	-3.05713e-10	-1.47937	0.000113381	-3.05713e-10	-1.61659	0.000120319	-3.05713e-10	-1.61659
4894615	chr17:4894615:G:A	5.43145e-17	-2.05739	-6.10073e-10	7.5827e-05	-2.01888	-6.10073e-10	8.03376e-05	-2.0205	-6.10073e-10
4894673	chr17:4894673:C:T	8.96492e-17	-3.05713e-10	-1.55628	0.000115221	-3.05713e-10	-1.60048	0.000122271	-3.05713e-10	-1.6005
4894701	chr17:4894701:GTCTTGAGACGCAGCC:G	8.44431e-17	-3.05713e-10	-1.6161	0.000116701	-3.05713e-10	-1.58772	0.000123838	-3.05713e-10	-1.58777
4894780	chr17:4894780:G:A	3.69081e-16	-3.05713e-10	-0.141166	0.000379619	-3.05713e-10	-0.408169	0.000403794	-3.05713e-10	-0.405833
4895567	chr17:4895567:G:A	8.4845e-17	-3.05713e-10	-1.61136	0.000123244	-3.05713e-10	-1.53317	0.000130775	-3.05713e-10	-1.53326
4895607	chr17:4895607:C:G	1.08658e-16	-3.05713e-10	-1.36398	0.00013141	-3.05713e-10	-1.46902	0.000139491	-3.05713e-10	-1.46874
4895939	chr17:4895939:C:T	1.37102e-15	-3.05713e-10	1.17113	0.00116063	-3.05713e-10	0.70938	0.00123547	-3.05713e-10	0.712471
4895941	chr17:4895941:C:T	1.2213e-10	14.0833	-1.5149	4.24738e-05	-1.10398	-1.49447	4.39011e-05	-1.12826	-1.49654
4895994	chr17:4895994:C:T	5.43885e-17	-2.05603	-6.10073e-10	7.71213e-05	-2.00196	-6.10073e-10	8.16061e-05	-2.00483	-6.10073e-10
4896258	chr17:4896258:C:T	1.23916e-16	-3.05713e-10	-1.23258	0.000137818	-3.05713e-10	-1.4214	0.000146277	-3.05713e-10	-1.42124
4896602	chr17:4896602:C:T	1.19175e-17	-2.04105	-1.53312	1.94899e-05	-2.01501	-1.36243	2.12815e-05	-1.98637	-1.36253
4896995	chr17:4896995:C:T	7.2978e-17	-0.147473	-1.61455	2.44318e-05	-1.74365	-1.4078	2.52857e-05	-1.7663	-1.4102
4897009	chr17:4897009:G:A	1.05774e-14	4.5541	-1.33981	1.54121e-05	-2.00072	-1.61146	1.65863e-05	-1.98699	-1.61117
4897112	chr17:4897112:T:C	1.10353e-16	-3.05713e-10	-1.3485	0.00011546	-3.05713e-10	-1.59841	0.000122531	-3.05713e-10	-1.59837
4897404	chr17:4897404:C:G	6.02439e-15	-3.05713e-10	2.65139	0.00533447	-3.05713e-10	2.23461	0.00572986	-3.05713e-10	2.24671
4897806	chr17:4897806:A:C	8.61403e-17	-3.05713e-10	-1.5962	0.000119338	-3.05713e-10	-1.56537	0.000126631	-3.05713e-10	-1.56546
4898126	chr17:4898126:G:A	5.81265e-16	-3.05713e-10	0.313025	0.000534147	-3.05713e-10	-0.0666657	0.000569941	-3.05713e-10	-0.0612059
4898299	chr17:4898299:C:G	4.95295e-09	17.5196	-1.24858	5.31091e-05	-0.764588	-1.6104	5.56777e-05	-0.776252	-1.61091
4898592	chr17:4898592:A:G	4.03842e-16	1.04813	-1.09929	1.63326e-05	-1.98783	-1.56635	1.69754e-05	-2.00929	-1.56568
4898675	chr17:4898675:G:A	1.96775e-09	16.3988	-1.0508	3.31904e-05	-1.22871	-1.61637	3.43839e-05	-1.25294	-1.61621
4898699	chr17:4898699:C:T	8.83475e-17	-3.05713e-10	-1.5709	0.000115003	-3.05713e-10	-1.60238	0.000122032	-3.05713e-10	-1.60246
4898960	chr17:4898960:GGCCTCTGCCTCGCTCCACCC:G	1.35934e-17	-1.87253	-1.57006	1.79838e-05	-2.05375	-1.40412	1.90019e-05	-2.05799	-1.40421
4898979	chr17:4898979:C:T	1.30691e-16	-3.05713e-10	-1.17934	0.000148318	-3.05713e-10	-1.34798	0.000157444	-3.05713e-10	-1.34767
4899022	chr17:4899022:T:C	1.2816e-17	-1.8847	-1.61679	1.57489e-05	-2.0509	-1.53966	1.66826e-05	-2.05246	-1.53991
4899034	chr17:4899034:G:A	5.14929e-10	15.2617	-1.25432	2.77616e-05	-1.46935	-1.55433	2.88272e-05	-1.4894	-1.55602
4899152	chr17:4899152:G:A	2.08665e-17	-1.73581	-1.27822	1.77908e-05	-2.01389	-1.45476	1.85069e-05	-2.03534	-1.45325
4899390	chr17:4899390:G:A	5.20491e-16	1.08927	-0.886679	0.000250859	-0.234067	-0.588379	0.000272252	-0.213184	-0.586828
4899850	chr17:4899850:G:A	1.02082e-16	-3.05713e-10	-1.42641	0.00014635	-3.05713e-10	-1.36134	0.000155306	-3.05713e-10	-1.36134
4900416	chr17:4900416:G:A	4.66476e-11	13.1489	-1.54298	2.21642e-05	-1.75172	-1.49714	2.31184e-05	-1.76678	-1.49933
4900699	chr17:4900699:G:T	9.26526e-17	-3.05713e-10	-1.52332	0.000118905	-3.05713e-10	-1.56902	0.000126179	-3.05713e-10	-1.56904
4901397	chr17:4901397:AG:A	5.59107e-16	0.27416	-6.10073e-10	0.000567252	-0.00653348	-6.10073e-10	0.000523804	-0.14562	-6.10073e-10
4901607	chr17:4901607:G:A	2.52275e-17	-1.3632	-1.46104	7.45392e-05	-0.455828	-1.58018	7.75608e-05	-0.475708	-1.57997
4901872	chr17:4901872:C:T	1.15212e-17	-1.9921	-1.61589	1.69072e-05	-2.00327	-1.51633	1.78547e-05	-2.00786	-1.51661
4902094	chr17:4902094:G:A	1.18929e-17	-1.96877	-1.60747	1.73173e-05	-2.02072	-1.47492	1.83026e-05	-2.02446	-1.47524
4902374	chr17:4902374:G:C	8.44718e-17	-3.05713e-10	-1.61576	0.000113646	-3.05713e-10	-1.61425	0.000120603	-3.05713e-10	-1.61424
4902954	chr17:4902954:C:T	4.92107e-17	-0.671884	-1.48419	2.92371e-05	-1.36768	-1.60422	2.77006e-05	-1.48161	-1.60368
4903019	chr17:4903019:G:A	1.02303e-16	-3.05713e-10	-1.42424	0.000113719	-3.05713e-10	-1.61361	0.000120679	-3.05713e-10	-1.6136
4903071	chr17:4903071:C:T	1.11109e-16	-3.05713e-10	-1.34167	0.000119873	-3.05713e-10	-1.5609	0.000127254	-3.05713e-10	-1.56055
4903133	chr17:4903133:G:A	1.40276e-17	-1.89523	-1.51593	2.02064e-05	-2.05181	-1.28953	2.14009e-05	-2.0533	-1.29001
4903330	chr17:4903330:TCTC:T	9.61065e-17	-3.05713e-10	-1.48672	0.000145628	-3.05713e-10	-1.36628	0.000154536	-3.05713e-10	-1.36631
4903423	chr17:4903423:T:C	1.44669e-17	-1.86258	-1.51774	2.00553e-05	-2.05632	-1.29252	2.12567e-05	-2.05706	-1.29301
4903443	chr17:4903443:A:T	5.98705e-11	13.3008	-1.44527	1.93666e-05	-1.79067	-1.59312	2.02444e-05	-1.8048	-1.59406
4903628	chr17:4903628:T:C	8.63755e-17	-3.05713e-10	-1.59348	0.000128807	-3.05713e-10	-1.48902	0.000136674	-3.05713e-10	-1.48914
4903677	chr17:4903677:C:G	1.99971e-16	-3.05713e-10	-0.754008	0.000380514	-3.05713e-10	-0.405814	0.000403515	-3.05713e-10	-0.406526
4903869	chr17:4903869:T:A	5.15332e-16	1.72859	-1.53596	1.46959e-05	-2.04332	-1.61645	1.54584e-05	-2.0521	-1.61649
4904317	chr17:4904317:C:A	1.02815e-16	-3.05713e-10	-1.41925	0.000113782	-3.05713e-10	-1.61306	0.000120746	-3.05713e-10	-1.61305
4904631	chr17:4904631:G:A	4.33853e-09	17.3551	-1.21647	3.58107e-05	-1.16377	-1.60532	3.70353e-05	-1.18883	-1.60604
4904699	chr17:4904699:G:A	4.82994e-16	-3.05713e-10	0.127824	0.00196866	-3.05713e-10	1.23777	0.00217487	-3.05713e-10	1.27798
4904700	chr17:4904700:C:T	2.76862e-11	12.6382	-1.55395	1.84694e-05	-1.85109	-1.58012	1.93391e-05	-1.86368	-1.58094
4905366	chr17:4905366:CAGTG:C	8.66372e-17	-3.05713e-10	-1.59045	0.000115182	-3.05713e-10	-1.60083	0.00012223	-3.05713e-10	-1.60083
4905466	chr17:4905466:G:C	1.21441e-17	-1.95283	-1.60251	1.64912e-05	-2.03282	-1.51169	1.74398e-05	-2.03595	-1.51203
4905983	chr17:4905983:G:A	7.74278e-16	-3.05713e-10	0.599749	0.00081475	-3.05713e-10	0.355545	0.00087188	-3.05713e-10	0.363914
4906159	chr17:4906159:C:T	1.21785e-17	-1.94828	-1.60423	1.50306e-05	-2.03127	-1.60598	1.58979e-05	-2.03446	-1.60609
4906249	chr17:4906249:A:G	1.54936e-16	-1.00917	-6.10073e-10	0.000165087	-1.24086	-6.10073e-10	0.000176793	-1.23176	-6.10073e-10
4906321	chr17:4906321:A:G	3.20755e-16	1.07082	-1.35232	0.000130288	-0.209868	-1.26772	0.000141327	-0.188453	-1.26721
4906794	chr17:4906794:A:G	6.4512e-16	-3.05713e-10	0.417254	0.0006234	-3.05713e-10	0.0878527	0.000666836	-3.05713e-10	0.0958057
4907150	chr17:4907150:A:G	9.30688e-17	-3.05713e-10	-1.51884	0.000113487	-3.05713e-10	-1.61564	0.000120443	-3.05713e-10	-1.61556
4907267	chr17:4907267:C:G	1.02448e-16	-3.05713e-10	-1.42282	0.000130435	-3.05713e-10	-1.47646	0.000138467	-3.05713e-10	-1.47611
4907407	chr17:4907407:A:T	1.60952e-10	14.1488	-1.30436	2.43293e-05	-1.6095	-1.54616	2.5295e-05	-1.6286	-1.54753
4907429	chr17:4907429:A:G	1.84736e-17	-1.52663	-1.60921	1.7328e-05	-2.00374	-1.49127	1.84732e-05	-1.99876	-1.49165
4907517	chr17:4907517:A:G	1.13138e-17	-2.01141	-1.61474	1.71657e-05	-1.9811	-1.52333	1.80976e-05	-1.98734	-1.52362
4907731	chr17:4907731:C:T	1.86227e-16	0.473067	-1.29828	7.45509e-05	-0.50925	-1.52661	6.38142e-05	-0.725577	-1.52519
4907837	chr17:4907837:T:C	8.45782e-17	-3.05713e-10	-1.6145	0.000113862	-3.05713e-10	-1.61235	0.000120833	-3.05713e-10	-1.61233
4907899	chr17:4907899:G:A	1.23453e-17	-1.93893	-1.59998	1.71936e-05	-2.03849	-1.46431	1.81889e-05	-2.04125	-1.46468
4908055	chr17:4908055:A:G	1.26474e-17	-1.91076	-1.60398	1.68186e-05	-2.04807	-1.47678	1.78072e-05	-2.05	-1.47713
4908196	chr17:4908196:T:C	1.28249e-17	-1.89718	-1.60361	1.67883e-05	-2.05098	-1.47567	1.77808e-05	-2.05259	-1.47603
4908250	chr17:4908250:C:G	5.48775e-15	4.09168	-1.53359	0.000274448	0.881965	-1.61454	0.000243197	0.701455	-1.61432
4908320	chr17:4908320:T:C	1.27493e-17	-1.95166	-1.55505	2.2399e-05	-2.03392	-1.2044	2.36723e-05	-2.03712	-1.20532
4908994	chr17:4908994:AC:A	1.44884e-17	-1.80856	-1.57027	1.46748e-05	-2.04544	-1.61576	1.56186e-05	-2.04253	-1.61575
4908996	chr17:4908996:ACAC:A	1.50368e-17	-1.75623	-1.58545	1.48639e-05	-2.03168	-1.61672	1.58392e-05	-2.02753	-1.61672
4909048	chr17:4909048:A:C	9.96906e-10	16.2218	-1.55377	2.89791e-05	-1.37343	-1.60733	3.01307e-05	-1.39402	-1.60718
4909108	chr17:4909108:A:T	1.24242e-17	-1.93359	-1.59894	1.72133e-05	-2.04074	-1.46091	1.82131e-05	-2.04331	-1.46129
4909175	chr17:4909175:A:G	2.05736e-17	-1.68149	-1.34668	6.36157e-05	-0.578825	-1.61565	6.16171e-05	-0.67004	-1.61576
4909193	chr17:4909193:T:C	8.64341e-17	-3.05713e-10	-1.5928	0.000126965	-3.05713e-10	-1.50342	0.000134708	-3.05713e-10	-1.50363
4909246	chr17:4909246:C:A	2.60409e-16	-3.05713e-10	-0.48993	0.00108407	-3.05713e-10	0.641137	0.00118556	-3.05713e-10	0.671228
4909349	chr17:4909349:G:C	1.67165e-16	-3.05713e-10	-0.9332	0.000180285	-3.05713e-10	-1.1528	0.000191438	-3.05713e-10	-1.15217
4909569	chr17:4909569:C:T	8.52389e-17	-3.05713e-10	-1.60672	0.000125102	-3.05713e-10	-1.51821	0.000132717	-3.05713e-10	-1.51852
4909621	chr17:4909621:C:T	1.2452e-17	-1.92376	-1.60654	1.67512e-05	-2.04403	-1.48484	1.77293e-05	-2.04634	-1.48518
4909648	chr17:4909648:C:T	1.40108e-14	3.49541	-6.10073e-10	0.000112845	-1.62132	-6.10073e-10	0.000119292	-1.62516	-6.10073e-10
4909795	chr17:4909795:A:G	1.3888e-16	-3.05713e-10	-1.11857	0.000130563	-3.05713e-10	-1.47548	0.000138683	-3.05713e-10	-1.47455
4909846	chr17:4909846:G:A	9.21439e-17	-3.05713e-10	-1.52883	0.000131144	-3.05713e-10	-1.47104	0.000139141	-3.05713e-10	-1.47125
4909851	chr17:4909851:CA:C	4.15812e-16	-3.05713e-10	-0.0219488	0.000462072	-3.05713e-10	-0.211615	0.000493761	-3.05713e-10	-0.204687
4909889	chr17:4909889:C:G	1.16081e-16	-3.05713e-10	-1.2979	0.000212463	-3.05713e-10	-0.988569	0.000225307	-3.05713e-10	-0.989275
4909927	chr17:4909927:T:C	1.36369e-16	-3.05713e-10	-1.13682	0.000128722	-3.05713e-10	-1.48968	0.000136722	-3.05713e-10	-1.48879
4910284	chr17:4910284:C:T	1.16517e-17	-2.0151	-1.58162	1.60108e-05	-1.97486	-1.59921	1.68927e-05	-1.98053	-1.59932
4910293	chr17:4910293:G:A	5.60734e-16	-3.05713e-10	0.277066	0.000528908	-3.05713e-10	-0.076522	0.000565339	-3.05713e-10	-0.0693137
4910306	chr17:4910306:C:T	1.00307e-16	-3.05713e-10	-1.44394	0.000113455	-3.05713e-10	-1.61593	0.000120399	-3.05713e-10	-1.61592
4910336	chr17:4910336:A:G	2.41795e-16	-3.05713e-10	-0.56409	0.000291984	-3.05713e-10	-0.670638	0.000310211	-3.05713e-10	-0.669487
4910431	chr17:4910431:A:G	8.62775e-17	-3.05713e-10	-1.59461	0.000113763	-3.05713e-10	-1.61321	0.000120727	-3.05713e-10	-1.61321
4910662	chr17:4910662:T:C	2.02999e-16	0.588614	-1.32759	1.7443e-05	-1.87397	-1.61443	1.88813e-05	-1.85395	-1.61461
4911242	chr17:4911242:G:A	7.27122e-17	-0.149254	-1.61642	2.99355e-05	-1.41873	-1.52956	2.87806e-05	-1.51626	-1.53077
4911394	chr17:4911394:C:T	1.24895e-10	14.1797	-1.58887	4.28078e-05	-1.84338	-0.747241	4.59804e-05	-1.83343	-0.745095
4911906	chr17:4911906:A:G	1.66572e-16	-3.05713e-10	-0.936755	0.00020987	-3.05713e-10	-1.00085	0.000222875	-3.05713e-10	-1.00013
4912117	chr17:4912117:C:T	2.54683e-16	-0.512161	-6.10073e-10	0.00018154	-1.14586	-6.10073e-10	0.000194656	-1.1355	-6.10073e-10
4912575	chr17:4912575:C:T	1.07791e-17	-2.05789	-1.61669	1.92104e-05	-1.80582	-1.58607	2.01696e-05	-1.81592	-1.58664
4912668	chr17:4912668:A:G	3.11604e-16	-3.05713e-10	-0.310449	0.000332453	-3.05713e-10	-0.540839	0.000354746	-3.05713e-10	-0.535337
4912702	chr17:4912702:A:C	1.78316e-16	0.734507	-1.60313	9.33483e-05	-0.210728	-1.60027	7.85867e-05	-0.442013	-1.60052
4912998	chr17:4912998:G:A	1.05954e-16	-3.05713e-10	-1.38917	0.000127108	-3.05713e-10	-1.5023	0.000135163	-3.05713e-10	-1.50025
4913099	chr17:4913099:G:A	8.60521e-17	-3.05713e-10	-1.59723	0.000114545	-3.05713e-10	-1.60637	0.000121542	-3.05713e-10	-1.60648
4913127	chr17:4913127:G:A	1.04737e-16	-3.05713e-10	-1.40073	0.000208572	-3.05713e-10	-1.00705	0.000220923	-3.05713e-10	-1.00892
4913572	chr17:4913572:C:T	1.17275e-16	0.285277	-1.57293	5.8476e-05	-0.662131	-1.61659	5.06648e-05	-0.864913	-1.61659
4913855	chr17:4913855:G:A	5.8617e-16	0.321429	-6.10073e-10	7.44066e-05	-2.03779	-6.10073e-10	7.90452e-05	-2.03672	-6.10073e-10
4913947	chr17:4913947:T:TCAGAGGA	9.71922e-17	-3.05713e-10	-1.47549	0.000114801	-3.05713e-10	-1.60414	0.000121856	-3.05713e-10	-1.6039
4914134	chr17:4914134:G:A	3.27277e-16	-3.05713e-10	-0.261376	0.000207181	-3.05713e-10	-1.01374	0.000220088	-3.05713e-10	-1.01271
4914277	chr17:4914277:C:G	1.54682e-16	0.585983	-1.59679	8.31724e-05	-0.33249	-1.59393	7.05927e-05	-0.555578	-1.59423
4914307	chr17:4914307:C:G	2.01649e-16	0.57809	-1.32374	9.32573e-05	-0.6759	-1.13607	0.000100859	-0.657966	-1.13505
4914422	chr17:4914422:A:C	8.59329e-17	-0.184147	-1.41447	6.87012e-05	-1.45195	-0.665619	6.66991e-05	-1.54565	-0.660898
4915091	chr17:4915091:C:T	1.26615e-16	-3.05713e-10	-1.21103	0.000131765	-3.05713e-10	-1.46632	0.000139941	-3.05713e-10	-1.46552
4915516	chr17:4915516:C:T	2.9536e-16	-3.05713e-10	-0.363986	0.00129765	-3.05713e-10	0.820975	0.0014209	-3.05713e-10	0.852305
4915520	chr17:4915520:A:G	1.20039e-17	-2.04788	-1.51908	1.95751e-05	-1.90101	-1.47207	2.06139e-05	-1.90884	-1.47194
4915703	chr17:4915703:G:A	1.14257e-16	-3.05713e-10	-1.31373	0.000135617	-3.05713e-10	-1.4375	0.000143951	-3.05713e-10	-1.43727
4915712	chr17:4915712:A:G	8.97472e-17	-3.05713e-10	-1.55518	0.000176416	-3.05713e-10	-1.17449	0.000188826	-3.05713e-10	-1.16591
4915843	chr17:4915843:C:T	1.00372e-16	-3.05713e-10	-1.4433	0.00016244	-3.05713e-10	-1.25703	0.000172301	-3.05713e-10	-1.2575
4916209	chr17:4916209:ACT:A	1.08248e-16	-3.05713e-10	-1.36775	0.000126026	-3.05713e-10	-1.51085	0.000133778	-3.05713e-10	-1.51056
4916230	chr17:4916230:A:G	2.02664e-16	-3.05713e-10	-0.740631	0.000781904	-3.05713e-10	0.314395	0.000852938	-3.05713e-10	0.341948
4916592	chr17:4916592:A:G	1.16144e-17	-2.05427	-1.54567	3.008e-05	-1.88696	-1.05652	3.19227e-05	-1.89551	-1.04791
4916628	chr17:4916628:G:A	9.2864e-17	-3.05713e-10	-1.52105	0.000142563	-3.05713e-10	-1.38755	0.000151342	-3.05713e-10	-1.3872
4916883	chr17:4916883:C:T	8.75722e-17	-3.05713e-10	-1.57972	0.000113684	-3.05713e-10	-1.61391	0.000120637	-3.05713e-10	-1.61395
4917904	chr17:4917904:T:TGG	2.56304e-16	-3.05713e-10	-0.505819	0.000138748	-3.05713e-10	-1.41468	0.000147439	-3.05713e-10	-1.41332
4918329	chr17:4918329:A:T	2.37073e-16	-3.05713e-10	-0.583812	0.000214611	-3.05713e-10	-0.978511	0.000227567	-3.05713e-10	-0.979296
4918697	chr17:4918697:T:A	7.50429e-16	0.392638	0.175825	3.17644e-05	-1.27221	-1.61678	3.44797e-05	-1.24962	-1.61674
4918736	chr17:4918736:C:A	4.19868e-09	16.9841	-0.878254	1.46369e-05	-2.04976	-1.61403	1.55108e-05	-2.05111	-1.61409
4919190	chr17:4919190:C:T	6.70114e-16	-3.05713e-10	0.455266	0.000162966	-3.05713e-10	-1.2538	0.000173221	-3.05713e-10	-1.25217
4919303	chr17:4919303:C:T	8.67824e-17	-3.05713e-10	-1.58878	0.000136227	-3.05713e-10	-1.43301	0.000144497	-3.05713e-10	-1.43348
4919883	chr17:4919883:A:G	2.65447e-15	1.52711	0.304706	0.000426462	0.260724	-0.552537	0.000461829	0.279075	-0.55062
4920362	chr17:4920362:G:A	1.08897e-17	-2.04759	-1.61677	1.86757e-05	-1.87993	-1.54019	1.96535e-05	-1.88814	-1.54035
4920404	chr17:4920404:G:T	8.76643e-13	3.01845	4.61323	0.000197445	-0.361099	-0.700779	0.000186018	-0.485703	-0.695194
4921044	chr17:4921044:C:T	3.76921e-17	-2.05351	-0.369215	0.000187439	-1.94623	0.832343	0.000198522	-1.94716	0.831323
4921330	chr17:4921330:G:C	5.46202e-17	-1.57903	-0.472747	1.56486e-05	-2.05656	-1.5404	1.66103e-05	-2.05727	-1.53945
4921548	chr17:4921548:G:A	4.03884e-17	-2.05585	-0.297788	0.000204806	-1.95972	0.934451	0.00021692	-1.9606	0.933388
4921551	chr17:4921551:T:C	1.21315e-15	1.04879	-6.10073e-10	0.00147201	0.947049	-6.10073e-10	0.00125524	0.72834	-6.10073e-10
4921795	chr17:4921795:T:G	2.91917e-16	-1.63851	1.2628	7.56176e-05	-2.05801	0.0363622	8.14242e-05	-2.05361	0.0465469
4922020	chr17:4922020:G:A	6.20447e-16	-3.05713e-10	0.378258	0.000157785	-3.05713e-10	-1.28611	0.000167701	-3.05713e-10	-1.28455
4922066	chr17:4922066:G:A	9.65043e-17	-1.32828	-0.154312	1.50765e-05	-2.04452	-1.58968	1.58418e-05	-2.05496	-1.58913
4922092	chr17:4922092:T:A	8.07085e-14	1.94334	3.30308	4.98125e-05	-1.2882	-1.15087	4.92623e-05	-1.3627	-1.14688
4922328	chr17:4922328:A:G	1.63331e-17	-1.72934	-1.52965	2.28189e-05	-1.62197	-1.59778	2.34255e-05	-1.65483	-1.59808
4922411	chr17:4922411:A:C	2.62058e-15	-3.05713e-10	1.81897	0.00152283	-3.05713e-10	0.980992	0.00164438	-3.05713e-10	0.998382
4922449	chr17:4922449:AAAAT:A	4.79395e-17	-0.914376	-1.26787	2.83681e-05	-1.47027	-1.5318	2.84963e-05	-1.52433	-1.53263
4922521	chr17:4922521:G:T	1.77883e-16	-3.05713e-10	-0.871056	0.000871389	-3.05713e-10	0.422752	0.000950632	-3.05713e-10	0.450389
4922834	chr17:4922834:C:A	2.82647e-16	-3.05713e-10	-0.407985	0.000151402	-3.05713e-10	-1.3274	0.000160926	-3.05713e-10	-1.32579
4922946	chr17:4922946:G:A	8.61333e-16	-0.467069	1.17337	2.86895e-05	-1.79164	-1.19916	3.09197e-05	-1.77888	-1.19647
4922998	chr17:4922998:T:C	8.01145e-16	-0.539599	1.17346	2.49349e-05	-1.87098	-1.26009	2.67822e-05	-1.86146	-1.25755
4923297	chr17:4923297:G:T	0.00219965	22.4063	6.86864	1.45402e-05	-2.05456	-1.61585	1.54502e-05	-2.0533	-1.61582
4924034	chr17:4924034:T:C	7.40293e-14	0.283337	4.8767	0.000511241	-1.33384	1.22335	0.000558076	-1.31268	1.23044
4924100	chr17:4924100:CCTCAGCCTCCCG:C	5.77246e-17	-1.9965	-6.10073e-10	9.74441e-05	-1.76806	-6.10073e-10	0.000102752	-1.77442	-6.10073e-10
4925175	chr17:4925175:C:T	8.3513e-16	-3.05713e-10	0.675405	0.000573944	-3.05713e-10	0.00519475	0.00061003	-3.05713e-10	0.00676981
4925369	chr17:4925369:C:G	9.30072e-17	-3.05713e-10	-1.51951	0.000163817	-3.05713e-10	-1.24858	0.000173557	-3.05713e-10	-1.25023
4925421	chr17:4925421:G:A	4.6179e-16	-3.05713e-10	0.0829284	0.000397658	-3.05713e-10	-0.361743	0.000422514	-3.05713e-10	-0.360515
4925539	chr17:4925539:G:A	4.73256e-17	-1.50442	-0.690705	1.48598e-05	-2.05005	-1.59863	1.56607e-05	-2.05743	-1.59816
4925772	chr17:4925772:C:T	5.42824e-17	-2.05798	-6.10073e-10	7.86636e-05	-1.98216	-6.10073e-10	8.34203e-05	-1.98285	-6.10073e-10
4925778	chr17:4925778:T:C	2.54154e-16	-3.05713e-10	-0.514241	0.000227231	-3.05713e-10	-0.921369	0.000240932	-3.05713e-10	-0.922223
4926221	chr17:4926221:T:G	1.06038e-16	-3.05713e-10	-1.38839	0.000172168	-3.05713e-10	-1.19887	0.000182675	-3.05713e-10	-1.19903
4926284	chr17:4926284:C:T	2.49148e-16	-3.05713e-10	-0.534136	0.00022316	-3.05713e-10	-0.939448	0.000236625	-3.05713e-10	-0.940263
4926692	chr17:4926692:A:G	5.08267e-17	-0.82222	-1.30154	2.66107e-05	-1.5388	-1.52722	2.68247e-05	-1.58935	-1.52807
4926809	chr17:4926809:G:A	5.69885e-17	-0.84784	-1.16149	2.597e-05	-1.51751	-1.57288	2.61523e-05	-1.5693	-1.5735
4926826	chr17:4926826:G:A	2.49065e-15	1.44271	0.325404	0.000401513	0.186104	-0.538202	0.000434704	0.204202	-0.536274
4927151	chr17:4927151:A:C	6.02378e-17	-1.95388	-6.10073e-10	0.000105105	-1.69238	-6.10073e-10	0.000110702	-1.69989	-6.10073e-10
4928401	chr17:4928401:C:T	2.96497e-16	-3.05713e-10	-0.360143	0.000951068	-3.05713e-10	0.51025	0.00100995	-3.05713e-10	0.510917
4928495	chr17:4928495:G:A	2.08374e-13	1.72716	4.46775	6.14713e-05	-1.37446	-0.854302	6.11227e-05	-1.44477	-0.849086
4928908	chr17:4928908:T:G	6.23146e-17	-1.46722	-0.452762	1.5524e-05	-2.04512	-1.55983	1.63147e-05	-2.05565	-1.55902
4929029	chr17:4929029:G:A	9.28682e-17	-3.05713e-10	-1.521	0.000128265	-3.05713e-10	-1.49324	0.000136133	-3.05713e-10	-1.4931
4929635	chr17:4929635:G:A	8.49847e-17	-3.05713e-10	-1.60971	0.000141116	-3.05713e-10	-1.39775	0.000149876	-3.05713e-10	-1.39693
4929896	chr17:4929896:C:T	1.05043e-16	-1.32452	-0.0732938	1.77162e-05	-2.01818	-1.45467	1.84216e-05	-2.0399	-1.45332
4930183	chr17:4930183:G:A	9.31245e-13	1.85781	5.83429	0.00010767	-1.32805	-0.340214	0.000107083	-1.40018	-0.332954
4930731	chr17:4930731:G:A	2.08022e-16	-3.05713e-10	-0.714539	0.000192092	-3.05713e-10	-1.08936	0.00020398	-3.05713e-10	-1.08872
4930816	chr17:4930816:A:T	5.28924e-16	-3.05713e-10	0.218662	0.000212644	-3.05713e-10	-0.987718	0.000226361	-3.05713e-10	-0.984606
4930914	chr17:4930914:G:T	7.55805e-17	-1.4296	-0.297384	1.62078e-05	-2.03942	-1.52242	1.69872e-05	-2.05289	-1.52139
4931014	chr17:4931014:G:T	2.51186e-17	-2.05731	-0.771264	8.45364e-05	-1.96838	0.0582291	8.95667e-05	-1.9692	0.0574498
4931124	chr17:4931124:G:C	2.68497e-16	-0.858171	0.398828	2.31606e-05	-1.87555	-1.32933	2.34059e-05	-1.92599	-1.32776
4931259	chr17:4931259:G:A	1.56022e-16	-1.00218	-6.10073e-10	0.000141504	-1.39501	-6.10073e-10	0.000150881	-1.39025	-6.10073e-10
4931605	chr17:4931605:T:C	5.51353e-17	-2.04239	-6.10073e-10	7.41698e-05	-2.04098	-6.10073e-10	7.86057e-05	-2.04229	-6.10073e-10
4931820	chr17:4931820:C:T	2.408e-15	-3.05713e-10	1.73437	0.00143217	-3.05713e-10	0.91961	0.00154594	-3.05713e-10	0.936648
4932000	chr17:4932000:C:T	1.77678e-16	-3.05713e-10	-0.872211	0.000128905	-3.05713e-10	-1.48826	0.000136837	-3.05713e-10	-1.48795
4932021	chr17:4932021:G:A	1.77487e-16	-3.05713e-10	-0.873283	0.000128763	-3.05713e-10	-1.48936	0.000136686	-3.05713e-10	-1.48905
4932047	chr17:4932047:G:A	4.08217e-15	2.2622	-6.10073e-10	9.1034e-05	-1.8361	-6.10073e-10	9.63166e-05	-1.8391	-6.10073e-10
4932398	chr17:4932398:G:A	5.86978e-17	-1.97978	-6.10073e-10	9.11939e-05	-1.83435	-6.10073e-10	9.64828e-05	-1.83737	-6.10073e-10
4932600	chr17:4932600:T:C	1.64645e-14	0.00736338	3.64942	0.000177215	-1.48481	0.314842	0.000192902	-1.46589	0.321331
4932710	chr17:4932710:A:G	7.72426e-16	-3.05713e-10	0.597355	0.000545971	-3.05713e-10	-0.0447713	0.000580141	-3.05713e-10	-0.0434675
4932819	chr17:4932819:G:A	8.45726e-17	-3.05713e-10	-1.61457	0.000118574	-3.05713e-10	-1.5718	0.000125817	-3.05713e-10	-1.57191
4933086	chr17:4933086:C:T	0.745773	25.4838	9.61726	1.52054e-05	-2.02929	-1.59639	1.60813e-05	-2.03262	-1.59646
4933087	chr17:4933087:G:A	1.77315e-16	-3.05713e-10	-0.874252	0.000170434	-3.05713e-10	-1.20899	0.000180963	-3.05713e-10	-1.20845
4933378	chr17:4933378:C:T	5.42941e-17	-2.05777	-6.10073e-10	7.75013e-05	-1.99704	-6.10073e-10	8.19996e-05	-2.00002	-6.10073e-10
4933678	chr17:4933678:A:G	1.345e-15	1.88986	-0.737899	0.000297726	0.550737	-1.2019	0.000322291	0.569754	-1.20104
4933775	chr17:4933775:C:T	8.81481e-17	-3.05713e-10	-1.57316	0.000151005	-3.05713e-10	-1.33002	0.000160342	-3.05713e-10	-1.32943
4935013	chr17:4935013:A:G	2.57613e-16	-3.05713e-10	-0.500723	0.000226164	-3.05713e-10	-0.926075	0.000240164	-3.05713e-10	-0.925418
4935346	chr17:4935346:G:C	1.71852e-17	-1.63362	-1.57451	2.49501e-05	-1.93076	-1.1997	2.65217e-05	-1.92906	-1.19971
4935424	chr17:4935424:G:A	5.86967e-17	-1.9798	-6.10073e-10	9.02298e-05	-1.84498	-6.10073e-10	9.53773e-05	-1.8489	-6.10073e-10
4935507	chr17:4935507:T:C	1.64912e-15	-0.31819	1.67401	5.4011e-05	-1.64437	-0.713778	5.84867e-05	-1.62837	-0.709575
4935738	chr17:4935738:C:T	1.02631e-15	-0.449533	1.33108	4.29983e-05	-1.70295	-0.883228	4.64838e-05	-1.68818	-0.879452
4935827	chr17:4935827:C:G	1.09102e-15	-3.05713e-10	0.942688	0.000716026	-3.05713e-10	0.22638	0.000761011	-3.05713e-10	0.22791
4935854	chr17:4935854:C:T	4.3562e-17	-0.698144	-1.57985	5.43824e-05	-1.58603	-0.765265	5.54002e-05	-1.6342	-0.75796
4936122	chr17:4936122:G:A	8.47325e-17	-3.05713e-10	-1.61268	0.000119178	-3.05713e-10	-1.56672	0.00012636	-3.05713e-10	-1.5676
4936194	chr17:4936194:A:G	2.49924e-17	-2.05795	-0.775658	8.27463e-05	-1.97916	0.0476025	8.76756e-05	-1.97992	0.046822
4936532	chr17:4936532:C:T	3.08456e-16	-3.05713e-10	-0.320603	0.000998818	-3.05713e-10	0.559237	0.00106063	-3.05713e-10	0.559881
4936635	chr17:4936635:A:G	7.75537e-17	-1.44122	-0.259993	1.63411e-05	-2.04189	-1.51176	1.71491e-05	-2.05413	-1.51067
4937231	chr17:4937231:A:T	2.61837e-17	-2.05698	-0.730064	8.94661e-05	-1.96485	0.111377	9.47877e-05	-1.96569	0.110593
4937318	chr17:4937318:C:T	3.17356e-16	-3.05713e-10	-0.292157	0.000134689	-3.05713e-10	-1.44437	0.000143092	-3.05713e-10	-1.44325
4937573	chr17:4937573:G:A	0.251873	23.972	10.0436	1.53987e-05	-2.05613	-1.55693	1.63264e-05	-2.0569	-1.55706
4938088	chr17:4938088:C:T	4.13202e-15	-3.05713e-10	2.27434	0.00228641	-3.05713e-10	1.3874	0.00247162	-3.05713e-10	1.40589
4939390	chr17:4939390:G:A	9.79874e-17	-3.05713e-10	-1.46734	0.000114236	-3.05713e-10	-1.60907	0.000121242	-3.05713e-10	-1.60895
4940114	chr17:4940114:G:A	2.82582e-15	-3.05713e-10	1.89437	0.00164518	-3.05713e-10	1.05827	0.00177665	-3.05713e-10	1.07574
4940269	chr17:4940269:GAC:G	8.18185e-16	-3.05713e-10	0.654907	0.000561218	-3.05713e-10	-0.0172272	0.000596395	-3.05713e-10	-0.0158352
4940500	chr17:4940500:T:C	2.98973e-17	-2.05454	-0.599871	0.000107123	-2.01129	0.337939	0.000113698	-2.01192	0.338721
4941346	chr17:4941346:G:A	5.98882e-17	-1.9597	-6.10073e-10	7.4025e-05	-2.04293	-6.10073e-10	7.86325e-05	-2.04195	-6.10073e-10
4941405	chr17:4941405:C:T	3.0794e-15	-3.05713e-10	1.98031	0.00177062	-3.05713e-10	1.13175	0.00191266	-3.05713e-10	1.14951
4941559	chr17:4941559:C:A	4.50833e-16	-3.05713e-10	0.058915	0.000381137	-3.05713e-10	-0.404178	0.000404968	-3.05713e-10	-0.40293
4941586	chr17:4941586:T:C	6.20352e-17	-1.75941	-0.165072	1.67483e-05	-2.0473	-1.48174	1.81091e-05	-2.02981	-1.48051
4941688	chr17:4941688:G:A	8.70484e-17	-3.05713e-10	-1.58572	0.000114761	-3.05713e-10	-1.60448	0.000121732	-3.05713e-10	-1.60492
4942473	chr17:4942473:G:A	1.80692e-16	0.62662	-1.48201	2.29477e-05	-2.04614	-1.16798	2.43312e-05	-2.05264	-1.16234
4942750	chr17:4942750:A:G	6.7709e-17	-1.83696	-6.10073e-10	7.33201e-05	-2.0525	-6.10073e-10	7.788e-05	-2.05157	-6.10073e-10
4942813	chr17:4942813:GGTT:G	2.15114e-16	-3.05713e-10	-0.681014	0.000140889	-3.05713e-10	-1.39936	0.000149495	-3.05713e-10	-1.39948
4944061	chr17:4944061:T:C	1.75078e-17	-1.9618	-1.22773	2.53415e-05	-1.5578	-1.5571	2.6127e-05	-1.58711	-1.55666
4944148	chr17:4944148:T:C	7.87734e-17	-1.70515	0.0195426	1.73476e-05	-2.05559	-1.43829	1.8631e-05	-2.04526	-1.43665
4944157	chr17:4944157:C:T	1.77917e-17	-2.05317	-1.12028	2.13773e-05	-1.85569	-1.42932	2.25243e-05	-1.86333	-1.42882
4944359	chr17:4944359:C:T	7.19373e-16	-3.05713e-10	0.526198	0.000165111	-3.05713e-10	-1.24072	0.000175484	-3.05713e-10	-1.23919
4944441	chr17:4944441:G:A	1.13604e-16	-3.05713e-10	-1.31946	0.000208526	-3.05713e-10	-1.00727	0.000221255	-3.05713e-10	-1.00742
4944554	chr17:4944554:C:T	1.73946e-16	-3.05713e-10	-0.893434	0.000156844	-3.05713e-10	-1.29208	0.000166566	-3.05713e-10	-1.29135
4944663	chr17:4944663:G:A	1.53408e-16	-1.01908	-6.10073e-10	0.000143037	-1.38423	-6.10073e-10	0.000152604	-1.37889	-6.10073e-10
4946089	chr17:4946089:C:T	2.59713e-14	0.956176	3.15639	0.000361551	1.13005	-1.58698	0.000394197	1.15723	-1.58712
4946332	chr17:4946332:A:T	0.000130339	26.9229	-0.473901	3.12027e-05	-1.3991	-1.50773	3.26129e-05	-1.4136	-1.50843
4946340	chr17:4946340:A:G	1.62455e-17	-1.68984	-1.57453	1.47177e-05	-2.05714	-1.60115	1.57446e-05	-2.04897	-1.60127
4946479	chr17:4946479:G:A	7.91771e-14	4.24664	0.980624	5.08818e-05	-1.51322	-0.904608	5.77772e-05	-1.45102	-0.899129
4947777	chr17:4947777:A:G	1.46864e-14	3.5425	-6.10073e-10	0.0146157	3.24252	-6.10073e-10	0.0121704	3.00002	-6.10073e-10
4947784	chr17:4947784:C:A	3.35508e-16	-0.236536	-6.10073e-10	0.000360233	-0.460586	-6.10073e-10	0.000342632	-0.570081	-6.10073e-10
4947891	chr17:4947891:C:T	9.46813e-17	-3.05713e-10	-1.50167	0.000114792	-3.05713e-10	-1.60421	0.000121825	-3.05713e-10	-1.60415
4948079	chr17:4948079:G:A	7.30168e-16	-3.05713e-10	0.541093	0.000532374	-3.05713e-10	-0.069991	0.000565655	-3.05713e-10	-0.0687536
4948480	chr17:4948480:C:T	2.70325e-16	-0.452556	-6.10073e-10	0.000212941	-0.986321	-6.10073e-10	0.000228124	-0.976849	-6.10073e-10
4949010	chr17:4949010:G:A	1.11255e-17	-2.05801	-1.58494	1.94256e-05	-1.77484	-1.6059	2.04196e-05	-1.78424	-1.606
4949042	chr17:4949042:G:C	1.88096e-16	-3.05713e-10	-0.815228	0.000192568	-3.05713e-10	-1.08689	0.000204491	-3.05713e-10	-1.08621
4949168	chr17:4949168:C:T	8.97053e-17	-0.150465	-1.40519	2.19502e-05	-1.71456	-1.544	2.22018e-05	-1.76163	-1.54493
4949328	chr17:4949328:G:T	1.31888e-16	-3.05713e-10	-1.17023	0.000113393	-3.05713e-10	-1.61648	0.000120334	-3.05713e-10	-1.61646
4949575	chr17:4949575:C:T	2.08217e-14	1.33355	2.55802	0.000507701	1.49694	-1.61439	0.000553996	1.52485	-1.61443
4949592	chr17:4949592:C:T	4.26162e-16	-3.05713e-10	0.00263835	0.000284278	-3.05713e-10	-0.697385	0.000302063	-3.05713e-10	-0.696103
4949719	chr17:4949719:C:T	5.53069e-17	-2.03928	-6.10073e-10	8.6855e-05	-1.8831	-6.10073e-10	9.17043e-05	-1.88817	-6.10073e-10
4949722	chr17:4949722:C:A	1.46878e-16	-3.05713e-10	-1.06258	0.000121409	-3.05713e-10	-1.54817	0.000128829	-3.05713e-10	-1.54825
4950285	chr17:4950285:C:T	1.24791e-16	-3.05713e-10	-1.22554	0.000115576	-3.05713e-10	-1.59741	0.000122645	-3.05713e-10	-1.59744
4952406	chr17:4952406:C:T	1.05608e-16	-3.05713e-10	-1.39245	0.00011439	-3.05713e-10	-1.60772	0.000121436	-3.05713e-10	-1.60735
4952529	chr17:4952529:C:T	7.57046e-17	-2.05207	0.32673	3.61205e-05	-1.84036	-0.920118	3.80594e-05	-1.84893	-0.918661
4952652	chr17:4952652:C:T	1.12188e-16	-3.05713e-10	-1.33201	0.000115072	-3.05713e-10	-1.60178	0.000122169	-3.05713e-10	-1.60133
4952789	chr17:4952789:TC:T	2.55166e-17	-1.20331	-1.60954	1.9285e-05	-1.84742	-1.54059	2.06561e-05	-1.83776	-1.54097
4953017	chr17:4953017:T:C	1.76818e-16	-3.05713e-10	-0.877061	0.000167054	-3.05713e-10	-1.22902	0.000177396	-3.05713e-10	-1.22835
4953081	chr17:4953081:A:G	4.13994e-16	-1.64609	1.61976	2.58471e-05	-1.9885	-1.10664	2.81332e-05	-1.96047	-1.10932
4953126	chr17:4953126:G:A	1.15982e-16	-3.05713e-10	-1.29874	0.000199511	-3.05713e-10	-1.05147	0.00021189	-3.05713e-10	-1.05067
4953285	chr17:4953285:T:C	1.69092e-16	-0.00633067	-0.915407	1.52394e-05	-2.00668	-1.61677	1.59407e-05	-2.02111	-1.61676
4953517	chr17:4953517:C:G	2.40539e-17	-1.4176	-1.45429	1.54628e-05	-2.01696	-1.59194	1.64987e-05	-2.01175	-1.59171
4954126	chr17:4954126:C:T	1.22156e-15	-3.05713e-10	1.0557	0.00787059	-3.05713e-10	2.62355	0.00886604	-3.05713e-10	2.68324
4954558	chr17:4954558:A:G	2.25604e-16	-3.05713e-10	-0.633399	0.000125802	-3.05713e-10	-1.51263	0.000133484	-3.05713e-10	-1.51275
4954608	chr17:4954608:C:T	1.13421e-16	-3.05713e-10	-1.32108	0.000116327	-3.05713e-10	-1.59093	0.000123471	-3.05713e-10	-1.59073
4955631	chr17:4955631:C:G	6.43112e-16	-3.05713e-10	0.414137	0.000481468	-3.05713e-10	-0.170497	0.000511537	-3.05713e-10	-0.169318
4956069	chr17:4956069:C:T	8.56826e-17	-3.05713e-10	-1.60153	0.000124314	-3.05713e-10	-1.52452	0.000131915	-3.05713e-10	-1.52458
4956070	chr17:4956070:G:A	1.08505e-15	-3.05713e-10	0.937197	0.00678142	-3.05713e-10	2.47461	0.00763019	-3.05713e-10	2.53313
4956117	chr17:4956117:C:T	4.19093e-16	-3.05713e-10	-0.0140891	0.00029034	-3.05713e-10	-0.676283	0.000308401	-3.05713e-10	-0.675337
4956390	chr17:4956390:A:G	9.74076e-17	-3.05713e-10	-1.47328	0.000127137	-3.05713e-10	-1.50207	0.000134873	-3.05713e-10	-1.50241
4956892	chr17:4956892:A:G	1.24069e-16	-3.05713e-10	-1.23134	0.000120092	-3.05713e-10	-1.55908	0.000127589	-3.05713e-10	-1.55792
4957338	chr17:4957338:C:T	3.09657e-16	0.778859	-1.09558	0.000111869	-0.209816	-1.42019	0.000120796	-0.193067	-1.41957
4957400	chr17:4957400:G:A	5.76624e-17	-1.99758	-6.10073e-10	7.37645e-05	-2.04646	-6.10073e-10	7.83619e-05	-2.0454	-6.10073e-10
4958554	chr17:4958554:C:T	1.90355e-16	-3.05713e-10	-0.803291	0.000145835	-3.05713e-10	-1.36486	0.00015488	-3.05713e-10	-1.36409
4958748	chr17:4958748:T:C	1.10399e-16	-3.05713e-10	-1.34808	0.000120377	-3.05713e-10	-1.55671	0.000127779	-3.05713e-10	-1.55644
4958971	chr17:4958971:A:C	1.50842e-17	-1.89774	-1.44079	1.50628e-05	-2.03075	-1.60436	1.59409e-05	-2.03363	-1.60421
4959030	chr17:4959030:C:T	1.30923e-16	0.299923	-1.4775	0.00047283	1.41997	-1.60857	0.000491496	1.39921	-1.60849
4959219	chr17:4959219:C:G	5.43315e-17	-2.05708	-6.10073e-10	7.32443e-05	-2.05354	-6.10073e-10	7.76821e-05	-2.05411	-6.10073e-10
4959350	chr17:4959350:CAT:C	2.90565e-17	-2.05754	-0.625404	3.1828e-05	-1.89063	-0.996361	3.35928e-05	-1.89646	-0.995966
4959352	chr17:4959352:T:C	1.37788e-16	-3.05713e-10	-1.12646	0.000115135	-3.05713e-10	-1.60123	0.000122243	-3.05713e-10	-1.60073
4959358	chr17:4959358:G:A	1.1315e-16	-3.05713e-10	-1.32347	0.000113358	-3.05713e-10	-1.61679	0.000120297	-3.05713e-10	-1.61678
4959666	chr17:4959666:G:A	1.97404e-16	0.780327	-1.54726	0.000717074	1.84459	-1.61675	0.000744766	1.82308	-1.61674
4959711	chr17:4959711:G:A	3.56753e-17	-0.886187	-1.59154	4.12195e-05	-1.04133	-1.5871	4.42671e-05	-1.02861	-1.58788
4960015	chr17:4960015:A:T	1.51759e-16	-3.05713e-10	-1.02989	0.000184398	-3.05713e-10	-1.13024	0.0001958	-3.05713e-10	-1.12965
4960115	chr17:4960115:A:G	1.07828e-17	-2.05769	-1.61654	1.75448e-05	-1.87534	-1.60724	1.94979e-05	-1.82884	-1.60759
4960245	chr17:4960245:T:C	1.09219e-16	-3.05713e-10	-1.35883	0.000113365	-3.05713e-10	-1.61672	0.0001203	-3.05713e-10	-1.61675
4960279	chr17:4960279:G:A	1.02571e-16	-3.05713e-10	-1.42163	0.000113984	-3.05713e-10	-1.61128	0.000120931	-3.05713e-10	-1.61152
4960331	chr17:4960331:G:A	7.0038e-17	-1.80314	-6.10073e-10	8.11778e-05	-1.95069	-6.10073e-10	8.64097e-05	-1.94764	-6.10073e-10
4960432	chr17:4960432:T:C	4.04203e-16	-3.05713e-10	-0.0502655	0.000380236	-3.05713e-10	-0.406544	0.000404755	-3.05713e-10	-0.403456
4960819	chr17:4960819:T:C	1.6381e-16	0.489885	-1.44336	0.000599902	1.64824	-1.59881	0.000623084	1.62664	-1.59869
4961223	chr17:4961223:G:A	1.52083e-16	0.184291	-1.21205	7.98765e-05	-0.4383	-1.52855	8.61965e-05	-0.421822	-1.52829
4961796	chr17:4961796:T:A	2.21625e-17	-2.04636	-0.907419	2.09352e-05	-1.98793	-1.31798	2.21557e-05	-1.99129	-1.31735
4961874	chr17:4961874:T:C	2.08176e-17	-2.03354	-0.982847	1.97956e-05	-2.00706	-1.35482	2.09607e-05	-2.00983	-1.35426
4961881	chr17:4961881:C:T	2.11633e-17	-2.03593	-0.963979	2.01093e-05	-2.00207	-1.34408	2.12898e-05	-2.005	-1.3435
4962633	chr17:4962633:G:A	2.68601e-06	22.8689	-0.302034	3.95457e-05	-1.26437	-1.40551	4.13401e-05	-1.27846	-1.40644
4962891	chr17:4962891:C:T	9.23414e-17	-3.05713e-10	-1.52669	0.000113968	-3.05713e-10	-1.61142	0.000120948	-3.05713e-10	-1.61138
4963004	chr17:4963004:T:C	7.81518e-17	-1.86184	0.168308	3.54381e-05	-2.04687	-0.732681	3.85182e-05	-2.03046	-0.725146
4963009	chr17:4963009:C:T	3.1178e-06	22.8346	-0.118665	4.31637e-05	-1.25932	-1.32302	4.51106e-05	-1.27349	-1.32413
4963082	chr17:4963082:G:A	9.35085e-17	-3.05713e-10	-1.51413	0.0001187	-3.05713e-10	-1.57073	0.000125877	-3.05713e-10	-1.57143
4964180	chr17:4964180:C:T	5.61788e-17	-2.02364	-6.10073e-10	7.29747e-05	-2.05722	-6.10073e-10	7.74397e-05	-2.05724	-6.10073e-10
4964545	chr17:4964545:T:C	1.11622e-16	-3.05713e-10	-1.33707	0.000133201	-3.05713e-10	-1.45548	0.000141299	-3.05713e-10	-1.45586
4964936	chr17:4964936:T:C	1.11614e-17	-2.02438	-1.61533	1.58264e-05	-2.0177	-1.56795	1.67526e-05	-2.02019	-1.568
4965096	chr17:4965096:G:A	1.90209e-16	-3.05713e-10	-0.804059	0.000185063	-3.05713e-10	-1.12664	0.000196421	-3.05713e-10	-1.12648
4965123	chr17:4965123:G:A	6.14991e-17	-1.93316	-6.10073e-10	0.000112939	-1.62049	-6.10073e-10	0.000118833	-1.62902	-6.10073e-10
4965798	chr17:4965798:T:C	6.2507e-13	8.4723	-1.17886	2.95066e-05	-1.53977	-1.42295	3.08663e-05	-1.55603	-1.42105
4967559	chr17:4967559:G:A	1.05923e-16	-3.05713e-10	-1.38947	0.000198946	-3.05713e-10	-1.0543	0.000211314	-3.05713e-10	-1.05339
4967598	chr17:4967598:G:A	3.57009e-06	23.0722	-0.220776	4.40858e-05	-1.19649	-1.36471	4.60583e-05	-1.2111	-1.36573
4967993	chr17:4967993:T:C	1.78119e-16	-0.869728	-6.10073e-10	0.000198366	-1.05722	-6.10073e-10	0.000196206	-1.12757	-6.10073e-10
4968223	chr17:4968223:T:C	2.21187e-06	22.647	-0.274315	3.911e-05	-1.29383	-1.38713	4.08983e-05	-1.30755	-1.3881
4969139	chr17:4969139:C:T	9.84486e-17	-3.05713e-10	-1.46265	0.000115424	-3.05713e-10	-1.59873	0.000122433	-3.05713e-10	-1.59917
4969239	chr17:4969239:C:T	5.88394e-17	-1.97737	-6.10073e-10	9.59296e-05	-1.78372	-6.10073e-10	0.000101254	-1.7891	-6.10073e-10
4970478	chr17:4970478:C:T	9.11508e-17	-3.05713e-10	-1.53967	0.000138092	-3.05713e-10	-1.41942	0.000146526	-3.05713e-10	-1.41953
4970668	chr17:4970668:G:T	1.09709e-17	-2.04046	-1.61647	1.66247e-05	-1.9955	-1.54095	1.75868e-05	-1.99857	-1.54102
4970876	chr17:4970876:G:A	9.55233e-16	2.41782	-1.60804	5.5326e-05	-1.63914	-0.694957	6.17738e-05	-1.59689	-0.686371
4970920	chr17:4970920:T:C	7.97706e-17	-1.88477	0.21174	3.72328e-05	-2.03048	-0.699661	4.07555e-05	-2.00714	-0.692013
4971768	chr17:4971768:A:C	1.11287e-16	-3.05713e-10	-1.34007	0.000209205	-3.05713e-10	-1.00402	0.000222222	-3.05713e-10	-1.00306
4972263	chr17:4972263:G:T	9.63887e-17	-3.05713e-10	-1.48379	0.000124477	-3.05713e-10	-1.52321	0.000132056	-3.05713e-10	-1.52351
4972271	chr17:4972271:T:C	2.58467e-15	2.71601	-0.910832	2.39227e-05	-1.65583	-1.51668	2.68032e-05	-1.60405	-1.51417
4972333	chr17:4972333:A:G	7.35013e-08	20.5541	-1.58571	3.19525e-05	-1.39973	-1.48336	3.33955e-05	-1.4135	-1.48482
4973032	chr17:4973032:T:C	1.17831e-06	22.083	-0.340113	3.74011e-05	-1.31273	-1.41291	3.91094e-05	-1.32655	-1.41383
4973151	chr17:4973151:C:T	1.13933e-17	-2.01964	-1.59951	1.73974e-05	-2.02293	-1.46809	1.84181e-05	-2.02522	-1.46818
4973380	chr17:4973380:C:G	1.52746e-16	-3.05713e-10	-1.0234	0.000154152	-3.05713e-10	-1.30939	0.000163695	-3.05713e-10	-1.30873
4973548	chr17:4973548:G:A	8.49174e-17	-3.05713e-10	-1.6105	0.000118119	-3.05713e-10	-1.57565	0.000125247	-3.05713e-10	-1.57645
4973825	chr17:4973825:G:A	1.12149e-16	-1.81538	0.483028	4.4234e-05	-2.0497	-0.508141	4.80051e-05	-2.0357	-0.49973
4974037	chr17:4974037:C:T	2.49109e-16	-3.05713e-10	-0.534289	0.000228298	-3.05713e-10	-0.916684	0.000242326	-3.05713e-10	-0.916453
4974223	chr17:4974223:C:T	8.65053e-17	-3.05713e-10	-1.59198	0.000113609	-3.05713e-10	-1.61458	0.000120559	-3.05713e-10	-1.6146
4974618	chr17:4974618:C:T	1.34445e-16	-3.05713e-10	-1.15103	0.00013449	-3.05713e-10	-1.44585	0.00014279	-3.05713e-10	-1.44536
4974940	chr17:4974940:A:G	1.46607e-16	-3.05713e-10	-1.06442	0.000227571	-3.05713e-10	-0.919876	0.000241842	-3.05713e-10	-0.918454
4975175	chr17:4975175:G:A	1.91549e-16	-3.05713e-10	-0.797037	0.00018593	-3.05713e-10	-1.12197	0.000197342	-3.05713e-10	-1.1218
4975630	chr17:4975630:G:A	2.44125e-15	1.74809	-6.10073e-10	0.00238676	1.43036	-6.10073e-10	0.0022673	1.31961	-6.10073e-10
4975665	chr17:4975665:G:A	1.51825e-16	-1.76842	0.738967	5.31124e-05	-2.05597	-0.318953	5.73792e-05	-2.04731	-0.309748
4976028	chr17:4976028:C:T	5.44552e-17	-2.0548	-6.10073e-10	7.71302e-05	-2.00184	-6.10073e-10	8.17364e-05	-2.00324	-6.10073e-10
4976190	chr17:4976190:G:C	6.72765e-15	2.70024	0.061565	4.74235e-05	-1.65268	-0.835542	5.33185e-05	-1.60211	-0.828342
4976357	chr17:4976357:TAATG:T	2.49109e-16	-3.05713e-10	-0.534289	0.000228298	-3.05713e-10	-0.916684	0.000242326	-3.05713e-10	-0.916453
4977025	chr17:4977025:T:C	3.98208e-13	8.08333	-1.24078	2.67136e-05	-1.59826	-1.4639	2.79613e-05	-1.61371	-1.4622
4977463	chr17:4977463:G:A	1.13257e-17	-2.00998	-1.61513	1.62344e-05	-2.03164	-1.52856	1.71926e-05	-2.03363	-1.52863
4977598	chr17:4977598:A:G	4.90422e-16	1.74607	-1.60298	4.48978e-05	-1.8011	-0.741848	4.96553e-05	-1.76817	-0.733462
4977856	chr17:4977856:C:A	8.79368e-17	-3.05713e-10	-1.57556	0.000152922	-3.05713e-10	-1.31741	0.000162352	-3.05713e-10	-1.31697
4978114	chr17:4978114:C:T	9.23931e-17	-3.05713e-10	-1.52613	0.000113798	-3.05713e-10	-1.61291	0.000120768	-3.05713e-10	-1.61287
4978671	chr17:4978671:G:A	5.44358e-17	-2.05516	-6.10073e-10	7.86242e-05	-1.98266	-6.10073e-10	8.32594e-05	-1.98478	-6.10073e-10
4978947	chr17:4978947:C:T	7.7649e-17	-1.69998	-6.10073e-10	8.78678e-05	-1.8715	-6.10073e-10	9.32164e-05	-1.87181	-6.10073e-10
4979037	chr17:4979037:G:A	6.408e-08	20.4217	-1.59046	3.09068e-05	-1.42314	-1.49322	3.23123e-05	-1.43666	-1.49463
4979213	chr17:4979213:A:T	1.57804e-17	-1.96039	-1.33302	1.51767e-05	-2.05205	-1.57553	1.60914e-05	-2.053	-1.57546
4979264	chr17:4979264:A:C	1.40007e-16	-3.05713e-10	-1.11049	0.000215283	-3.05713e-10	-0.975384	0.000228769	-3.05713e-10	-0.974024
4979378	chr17:4979378:C:T	1.50401e-16	-3.05713e-10	-1.03887	0.000232857	-3.05713e-10	-0.896913	0.000247458	-3.05713e-10	-0.895498
4979657	chr17:4979657:G:A	9.51465e-17	-1.80654	0.309774	3.91629e-05	-2.05333	-0.62628	4.23685e-05	-2.04201	-0.618324
4979750	chr17:4979750:C:T	2.48226e-17	-1.29419	-1.54624	2.43053e-05	-1.54293	-1.61371	2.59913e-05	-1.53522	-1.61376
4980155	chr17:4980155:T:C	1.12772e-17	-2.0131	-1.6163	1.57342e-05	-2.02906	-1.56244	1.66613e-05	-2.03115	-1.56249
4980223	chr17:4980223:G:A	8.69809e-17	-3.05713e-10	-1.58649	0.000113824	-3.05713e-10	-1.61268	0.000120797	-3.05713e-10	-1.61263
4980293	chr17:4980293:G:A	2.24197e-16	-0.639656	-6.10073e-10	0.000245135	-0.845529	-6.10073e-10	0.000240755	-0.922957	-6.10073e-10
4980891	chr17:4980891:A:AT	1.05654e-15	0.91057	-6.10073e-10	0.000638811	0.112272	-6.10073e-10	0.000688282	0.127461	-6.10073e-10
4981037	chr17:4981037:G:A	1.14698e-17	-2.00337	-1.6091	1.66602e-05	-2.03587	-1.49844	1.76464e-05	-2.03768	-1.49853
4981522	chr17:4981522:G:A	5.49911e-17	-2.04501	-6.10073e-10	7.4308e-05	-2.03912	-6.10073e-10	7.87549e-05	-2.0404	-6.10073e-10
4981796	chr17:4981796:G:A	1.86183e-16	-3.05713e-10	-0.82545	0.000181158	-3.05713e-10	-1.14797	0.000192275	-3.05713e-10	-1.14781
4982462	chr17:4982462:C:A	1.62856e-17	-1.93509	-1.32681	1.51505e-05	-2.05655	-1.57276	1.60716e-05	-2.057	-1.57269
4982620	chr17:4982620:A:T	1.12798e-17	-2.05759	-1.57158	1.58899e-05	-1.96694	-1.61471	1.67996e-05	-1.97072	-1.61466
4982687	chr17:4982687:G:A	3.92463e-15	2.21953	0.0033189	3.98966e-05	-1.78826	-0.872787	4.44496e-05	-1.74662	-0.865762
4982742	chr17:4982742:A:G	1.27642e-16	-1.72848	0.525526	4.5189e-05	-2.05703	-0.479451	4.87071e-05	-2.04999	-0.470925
4983219	chr17:4983219:C:T	2.18498e-16	-3.05713e-10	-0.665403	0.000205591	-3.05713e-10	-1.02145	0.000218213	-3.05713e-10	-1.02127
4983344	chr17:4983344:G:A	9.85883e-17	-3.05713e-10	-1.46123	0.000156088	-3.05713e-10	-1.29691	0.000165616	-3.05713e-10	-1.29707
4983345	chr17:4983345:C:T	1.46335e-16	-3.05713e-10	-1.06629	0.000145361	-3.05713e-10	-1.36812	0.000154181	-3.05713e-10	-1.36861
4983477	chr17:4983477:A:G	6.27655e-15	3.87156	-1.17917	2.03873e-05	-1.7807	-1.55173	2.28164e-05	-1.72966	-1.5496
4983533	chr17:4983533:C:T	1.16387e-17	-1.98244	-1.6154	1.53978e-05	-2.04493	-1.56819	1.6316e-05	-2.04635	-1.56824
4983534	chr17:4983534:C:T	8.97949e-17	-1.55465	-6.10073e-10	0.000128123	-1.49434	-6.10073e-10	0.000135041	-1.50116	-6.10073e-10
4983611	chr17:4983611:T:A	1.90701e-16	-3.05713e-10	-0.801473	0.000184179	-3.05713e-10	-1.13143	0.000195484	-3.05713e-10	-1.13126
4983710	chr17:4983710:A:G	9.88407e-17	-3.05713e-10	-1.45867	0.000173447	-3.05713e-10	-1.19146	0.000184211	-3.05713e-10	-1.19065
4984179	chr17:4984179:C:T	2.89783e-16	-3.05713e-10	-0.38305	0.000129833	-3.05713e-10	-1.48109	0.000137917	-3.05713e-10	-1.48008
4984575	chr17:4984575:C:T	1.18768e-17	-1.96443	-1.61316	1.51402e-05	-2.05094	-1.57904	1.60493e-05	-2.05197	-1.5791
4984722	chr17:4984722:T:C	5.44938e-17	-2.05409	-6.10073e-10	7.62685e-05	-2.01308	-6.10073e-10	8.07436e-05	-2.01546	-6.10073e-10
4984824	chr17:4984824:G:C	1.11463e-17	-2.02522	-1.61586	1.6379e-05	-2.01728	-1.53406	1.73372e-05	-2.01976	-1.53413
4984836	chr17:4984836:T:G	3.87789e-16	-3.05713e-10	-0.0917202	0.000135766	-3.05713e-10	-1.43641	0.00014424	-3.05713e-10	-1.43526
4985135	chr17:4985135:A:G	1.04072e-16	-1.70906	0.301968	3.82688e-05	-2.05792	-0.644778	4.11113e-05	-2.05346	-0.636993
4985285	chr17:4985285:G:A	1.23404e-16	0.337132	-1.57385	0.000490439	1.45951	-1.61155	0.000509571	1.43844	-1.61161
4985431	chr17:4985431:T:A	1.16493e-16	-3.05713e-10	-1.29435	0.000118588	-3.05713e-10	-1.57168	0.000125802	-3.05713e-10	-1.57203
4986068	chr17:4986068:CAG:C	9.84915e-17	-3.05713e-10	-1.46221	0.000172298	-3.05713e-10	-1.19811	0.00018299	-3.05713e-10	-1.1973
4986453	chr17:4986453:A:G	1.75787e-17	-1.91429	-1.27121	1.54902e-05	-2.05792	-1.54921	1.64384e-05	-2.058	-1.54912
4986484	chr17:4986484:G:A	1.60181e-16	0.375727	-1.3516	8.86594e-05	-0.278023	-1.58451	9.5711e-05	-0.261047	-1.58436
4986659	chr17:4986659:C:G	1.73037e-17	-1.93443	-1.26683	1.554e-05	-2.05665	-1.54726	1.64856e-05	-2.05709	-1.54717
4987149	chr17:4987149:G:A	2.75138e-16	-3.05713e-10	-0.434908	0.000246866	-3.05713e-10	-0.838492	0.000262037	-3.05713e-10	-0.838254
4987199	chr17:4987199:C:G	1.02468e-16	-3.05713e-10	-1.42263	0.000185047	-3.05713e-10	-1.12673	0.000196537	-3.05713e-10	-1.12589
4987507	chr17:4987507:T:C	1.53036e-16	0.370672	-1.39218	8.7167e-05	-0.287163	-1.59235	9.4074e-05	-0.27039	-1.59227
4987548	chr17:4987548:T:C	2.26349e-17	-2.04349	-0.889196	2.52132e-05	-1.68245	-1.43752	2.85732e-05	-1.61845	-1.43582
4987603	chr17:4987603:C:T	9.81057e-17	-3.05713e-10	-1.46614	0.000126303	-3.05713e-10	-1.50865	0.000133991	-3.05713e-10	-1.50897
4987637	chr17:4987637:C:A	1.31355e-16	0.223155	-1.39743	7.65645e-05	-0.415144	-1.59406	8.25904e-05	-0.398865	-1.59398
4987797	chr17:4987797:G:A	1.52965e-17	-1.97322	-1.35134	1.51409e-05	-2.04863	-1.5813	1.60493e-05	-2.04984	-1.58123
4988881	chr17:4988881:C:G	1.50218e-17	-2.01068	-1.332	1.55695e-05	-2.0279	-1.57412	1.64871e-05	-2.03012	-1.57404
4988985	chr17:4988985:C:T	3.10028e-15	-3.05713e-10	1.98707	0.00184627	-3.05713e-10	1.17358	0.00199494	-3.05713e-10	1.19163
4989308	chr17:4989308:A:G	2.23364e-16	0.311632	-0.95501	9.34751e-05	-0.340741	-1.4689	0.000100915	-0.323931	-1.46853
4990166	chr17:4990166:A:G	1.3983e-16	-3.05713e-10	-1.11175	0.000128662	-3.05713e-10	-1.49015	0.00013646	-3.05713e-10	-1.49071
4990377	chr17:4990377:C:T	1.35029e-16	-3.05713e-10	-1.14669	0.000135122	-3.05713e-10	-1.44116	0.000143462	-3.05713e-10	-1.44067
4990816	chr17:4990816:G:A	1.63196e-15	-0.662515	2.00787	4.88761e-05	-0.929821	-1.52823	5.1131e-05	-0.94421	-1.52814
4990830	chr17:4990830:T:C	4.60007e-17	-2.00262	-0.220907	2.40041e-05	-1.57022	-1.59889	2.73297e-05	-1.50033	-1.59843
4991178	chr17:4991178:A:T	9.34393e-17	-3.05713e-10	-1.51487	0.000121393	-3.05713e-10	-1.5483	0.00012879	-3.05713e-10	-1.54856
4991281	chr17:4991281:C:T	1.46516e-17	-1.99056	-1.37707	1.51002e-05	-2.04198	-1.59065	1.6e-05	-2.04356	-1.59059
4991547	chr17:4991547:A:G	8.57045e-17	-0.147897	-1.45338	5.68278e-05	-0.701344	-1.60597	6.11559e-05	-0.687352	-1.60596
4991682	chr17:4991682:A:G	1.37828e-16	-3.05713e-10	-1.12617	0.000143655	-3.05713e-10	-1.37992	0.000152535	-3.05713e-10	-1.37934
4991746	chr17:4991746:C:A	1.97522e-16	-3.05713e-10	-0.766333	0.000190248	-3.05713e-10	-1.09901	0.000201924	-3.05713e-10	-1.09884
4992468	chr17:4992468:G:A	4.91941e-08	20.1633	-1.59644	2.93751e-05	-1.46064	-1.50655	3.07253e-05	-1.47377	-1.50788
4992652	chr17:4992652:CCT:C	3.72878e-16	1.47882	-1.60976	4.47725e-05	-1.86143	-0.684309	4.93282e-05	-1.83259	-0.675655
4993171	chr17:4993171:C:T	5.01732e-16	1.34995	-1.18407	1.74226e-05	-1.8837	-1.60587	1.89885e-05	-1.85675	-1.60615
4993486	chr17:4993486:T:A	1.34003e-16	-3.05713e-10	-1.15432	0.000134361	-3.05713e-10	-1.44681	0.000142653	-3.05713e-10	-1.44632
4993544	chr17:4993544:T:C	3.60775e-17	-2.05465	-0.411864	1.80797e-05	-1.88098	-1.57156	2.00686e-05	-1.83678	-1.5708
4993701	chr17:4993701:C:T	1.26034e-15	-0.52669	1.61365	5.26304e-05	-0.803639	-1.5804	5.50098e-05	-0.818881	-1.58035
4993704	chr17:4993704:G:A	9.9478e-17	-3.05713e-10	-1.45224	0.000115114	-3.05713e-10	-1.60141	0.000122109	-3.05713e-10	-1.60182
4994015	chr17:4994015:G:A	1.21527e-16	-3.05713e-10	-1.25204	0.000135792	-3.05713e-10	-1.43621	0.000144152	-3.05713e-10	-1.43587
4994227	chr17:4994227:T:C	1.39116e-16	-3.05713e-10	-1.11687	0.000214365	-3.05713e-10	-0.979656	0.000227794	-3.05713e-10	-0.978296
4994366	chr17:4994366:A:G	1.03158e-16	-3.05713e-10	-1.41592	0.000119773	-3.05713e-10	-1.56173	0.000127125	-3.05713e-10	-1.56157
4994636	chr17:4994636:A:G	4.44231e-16	1.24029	-1.19613	1.70155e-05	-1.90726	-1.60595	1.85102e-05	-1.88219	-1.60622
4994658	chr17:4994658:C:T	8.66309e-17	-3.05713e-10	-1.59052	0.000124315	-3.05713e-10	-1.52451	0.000131898	-3.05713e-10	-1.52471
4996150	chr17:4996150:G:A	2.63214e-16	0.296616	-0.775831	0.000104339	-0.355773	-1.34392	0.000112615	-0.33949	-1.34327
4996429	chr17:4996429:C:G	1.09493e-17	-2.04815	-1.61076	1.7227e-05	-1.99585	-1.50501	1.82237e-05	-1.99893	-1.50509
4997334	chr17:4997334:A:G	2.24545e-16	-1.17885	0.540743	4.49046e-05	-1.8912	-0.651594	4.59305e-05	-1.93278	-0.646834
4997363	chr17:4997363:C:T	7.09997e-17	-1.78951	-6.10073e-10	7.85282e-05	-1.98388	-6.10073e-10	8.35274e-05	-1.98156	-6.10073e-10
4997482	chr17:4997482:T:C	3.87584e-16	-1.17315	1.0809	8.16414e-05	-1.89724	-0.0477555	8.40063e-05	-1.93825	-0.0376013
4997512	chr17:4997512:G:A	2.40477e-16	-3.05713e-10	-0.569555	0.000193067	-3.05713e-10	-1.0843	0.000205028	-3.05713e-10	-1.08359
4998076	chr17:4998076:A:C	2.7874e-15	-0.782342	2.66303	4.15904e-05	-1.0313	-1.58817	4.3491e-05	-1.04594	-1.58824
4998310	chr17:4998310:G:A	5.47326e-17	-2.04972	-6.10073e-10	7.86659e-05	-1.98213	-6.10073e-10	8.33047e-05	-1.98423	-6.10073e-10
4998687	chr17:4998687:C:T	3.8129e-16	-0.108622	-6.10073e-10	0.00025435	-0.808623	-6.10073e-10	0.000273428	-0.795702	-6.10073e-10
4999178	chr17:4999178:C:T	1.0828e-17	-2.05607	-1.61397	1.528e-05	-2.01388	-1.60691	1.6174e-05	-2.01631	-1.60703
4999269	chr17:4999269:T:C	1.11796e-17	-2.02133	-1.61676	1.55529e-05	-2.03094	-1.57215	1.64749e-05	-2.03277	-1.57213
4999493	chr17:4999493:C:T	8.7275e-17	-3.05713e-10	-1.58312	0.000114637	-3.05713e-10	-1.60557	0.000121603	-3.05713e-10	-1.60598
4999663	chr17:4999663:G:A	2.86675e-17	-1.79004	-0.906375	1.83379e-05	-2.05431	-1.38406	1.96982e-05	-2.04535	-1.38087
5000100	chr17:5000100:T:C	9.62509e-17	-3.05713e-10	-1.48522	0.000160923	-3.05713e-10	-1.26641	0.000170913	-3.05713e-10	-1.26558
5000694	chr17:5000694:G:A	5.36944e-16	-3.05713e-10	0.233711	0.000413012	-3.05713e-10	-0.32386	0.000438481	-3.05713e-10	-0.323422
5000869	chr17:5000869:A:G	2.74775e-17	-1.12437	-1.61445	2.51063e-05	-1.62261	-1.50161	2.68043e-05	-1.6161	-1.50208
5001081	chr17:5001081:T:A	4.57854e-07	20.8739	-0.0762847	4.29779e-05	-1.30065	-1.286	4.49347e-05	-1.31431	-1.28722
5001269	chr17:5001269:T:C	1.21374e-17	-1.97939	-1.5765	2.45209e-05	-1.67457	-1.47324	2.57933e-05	-1.68296	-1.47367
5001580	chr17:5001580:CT:C	1.18803e-17	-1.9742	-1.6031	1.46398e-05	-2.05595	-1.60764	1.55289e-05	-2.05641	-1.60762
5001603	chr17:5001603:TG:T	8.2301e-17	-0.0589122	-1.58289	0.000307813	0.982	-1.59984	0.000320077	0.961772	-1.59995
5001832	chr17:5001832:A:G	4.12942e-17	-1.42978	-0.901679	1.63127e-05	-1.94734	-1.60806	1.74098e-05	-1.94193	-1.60777
5001936	chr17:5001936:C:A	1.02846e-16	-3.05713e-10	-1.41895	0.000175337	-3.05713e-10	-1.18063	0.000186252	-3.05713e-10	-1.17964
5002410	chr17:5002410:C:T	1.16112e-17	-1.98515	-1.61506	1.49678e-05	-2.05384	-1.5876	1.58738e-05	-2.05451	-1.58756
5003531	chr17:5003531:A:G	8.60688e-17	-3.05713e-10	-1.59703	0.000114107	-3.05713e-10	-1.6102	0.000121099	-3.05713e-10	-1.61013
5003792	chr17:5003792:G:A	9.206e-17	-3.05713e-10	-1.52974	0.000114169	-3.05713e-10	-1.60966	0.000121164	-3.05713e-10	-1.60959
5003808	chr17:5003808:G:A	1.93988e-06	21.7303	0.511186	6.38338e-05	-1.07685	-1.1142	6.66605e-05	-1.09218	-1.11494
5004663	chr17:5004663:A:G	1.12605e-17	-2.0141	-1.61678	1.53711e-05	-2.04213	-1.57272	1.62909e-05	-2.04346	-1.57267
5004694	chr17:5004694:A:G	3.76607e-17	-1.12838	-1.29519	1.75922e-05	-1.95631	-1.52357	1.88286e-05	-1.94828	-1.52308
5005083	chr17:5005083:G:A	1.55865e-16	-3.05713e-10	-1.00319	0.000127997	-3.05713e-10	-1.49533	0.000135902	-3.05713e-10	-1.4948
5005447	chr17:5005447:A:G	1.03196e-16	-3.05713e-10	-1.41555	0.000176937	-3.05713e-10	-1.17154	0.000187963	-3.05713e-10	-1.17049
5006032	chr17:5006032:C:T	1.36546e-16	-3.05713e-10	-1.13552	0.000116185	-3.05713e-10	-1.59215	0.000123364	-3.05713e-10	-1.5916
5006741	chr17:5006741:G:A	2.91402e-16	-3.05713e-10	-0.377476	0.000249673	-3.05713e-10	-0.827182	0.000265042	-3.05713e-10	-0.82685
5006841	chr17:5006841:C:T	9.08551e-16	-3.05713e-10	0.75967	0.00067348	-3.05713e-10	0.165122	0.000725291	-3.05713e-10	0.179834
5007042	chr17:5007042:G:A	7.33274e-17	-1.75725	-6.10073e-10	8.00829e-05	-1.96427	-6.10073e-10	8.52089e-05	-1.96163	-6.10073e-10
5007944	chr17:5007944:T:C	7.62517e-17	-1.71814	-6.10073e-10	0.000157149	-1.29014	-6.10073e-10	0.000164801	-1.302	-6.10073e-10
5008022	chr17:5008022:A:G	1.67006e-06	21.7732	0.318545	6.72676e-05	-1.05704	-1.08161	7.01747e-05	-1.07259	-1.08317
5008396	chr17:5008396:G:A	1.44186e-15	-1.01666	2.23816	3.32492e-05	-1.24291	-1.6004	3.48171e-05	-1.25617	-1.60046
5008532	chr17:5008532:C:T	1.96877e-17	-1.50431	-1.56788	1.60471e-05	-1.97415	-1.59766	1.70997e-05	-1.96987	-1.59781
5008576	chr17:5008576:T:G	1.01145e-16	-1.43562	-6.10073e-10	0.000270541	-0.746912	-6.10073e-10	0.000282142	-0.764328	-6.10073e-10
5008593	chr17:5008593:T:C	1.30974e-16	-3.05713e-10	-1.17718	0.000243568	-3.05713e-10	-0.85194	0.000258409	-3.05713e-10	-0.852195
5008743	chr17:5008743:G:C	1.34977e-16	-3.05713e-10	-1.14708	0.00013402	-3.05713e-10	-1.44934	0.000142268	-3.05713e-10	-1.44902
5009214	chr17:5009214:C:T	2.61507e-16	-3.05713e-10	-0.48572	0.000229783	-3.05713e-10	-0.910199	0.000243922	-3.05713e-10	-0.909891
5009339	chr17:5009339:C:T	8.76103e-17	0.0360631	-1.61535	0.000362524	1.11169	-1.56593	0.000376815	1.09116	-1.56615
5009341	chr17:5009341:G:A	2.18923e-16	-3.05713e-10	-0.66346	0.000200477	-3.05713e-10	-1.04664	0.000212803	-3.05713e-10	-1.04637
5010280	chr17:5010280:A:G	1.16053e-16	-3.05713e-10	-1.29814	0.000120118	-3.05713e-10	-1.55886	0.000127382	-3.05713e-10	-1.55954
5010515	chr17:5010515:G:A	9.80811e-17	-3.05713e-10	-1.46639	0.000114346	-3.05713e-10	-1.60811	0.000121319	-3.05713e-10	-1.60832
5010593	chr17:5010593:A:G	1.80447e-16	-3.05713e-10	-0.856742	0.000171455	-3.05713e-10	-1.20302	0.000182069	-3.05713e-10	-1.20235
5010936	chr17:5010936:A:G	8.7518e-17	-3.05713e-10	-1.58034	0.000113494	-3.05713e-10	-1.61559	0.000120439	-3.05713e-10	-1.6156
5011439	chr17:5011439:G:A	1.06014e-16	-3.05713e-10	-1.38861	0.000113807	-3.05713e-10	-1.61283	0.000120747	-3.05713e-10	-1.61304
5011842	chr17:5011842:C:A	1.40928e-17	-1.7913	-1.61522	1.526e-05	-2.05208	-1.57002	1.6216e-05	-2.05041	-1.57033
5012133	chr17:5012133:T:TC	2.99258e-16	-3.05713e-10	-0.350874	0.000262299	-3.05713e-10	-0.77785	0.000278455	-3.05713e-10	-0.77748
5012467	chr17:5012467:T:C	1.15613e-16	-3.05713e-10	-1.30194	0.000113948	-3.05713e-10	-1.61159	0.000120926	-3.05713e-10	-1.61156
5013243	chr17:5013243:A:T	1.33818e-16	-3.05713e-10	-1.1557	0.000126828	-3.05713e-10	-1.5045	0.000134666	-3.05713e-10	-1.50394
5013308	chr17:5013308:G:A	8.44897e-17	-3.05713e-10	-1.61555	0.000122685	-3.05713e-10	-1.53772	0.000130186	-3.05713e-10	-1.53777
5013563	chr17:5013563:TGGA:T	5.87969e-17	-1.97809	-6.10073e-10	7.45224e-05	-2.03624	-6.10073e-10	7.91704e-05	-2.03514	-6.10073e-10
5014050	chr17:5014050:G:C	2.39992e-17	-1.33623	-1.53793	1.9708e-05	-1.75169	-1.61462	2.10157e-05	-1.74681	-1.61466
5014107	chr17:5014107:G:A	2.40942e-17	-1.32865	-1.54156	1.98368e-05	-1.74576	-1.61404	2.11539e-05	-1.74083	-1.61408
5014296	chr17:5014296:G:A	9.7352e-17	-3.05713e-10	-1.47385	0.000116391	-3.05713e-10	-1.59038	0.000123463	-3.05713e-10	-1.5908
5014510	chr17:5014510:G:C	1.71346e-16	-3.05713e-10	-0.908498	0.00017585	-3.05713e-10	-1.17771	0.000186749	-3.05713e-10	-1.17697
5014827	chr17:5014827:A:G	1.09106e-16	-3.05713e-10	-1.35986	0.000113479	-3.05713e-10	-1.61572	0.000120411	-3.05713e-10	-1.61583
5015039	chr17:5015039:A:G	1.22823e-16	0.372936	-1.61437	0.000551896	1.51106	-1.54503	0.000572883	1.48917	-1.54523
5015417	chr17:5015417:G:A	1.19706e-17	-1.95357	-1.61615	1.49688e-05	-2.0578	-1.58357	1.58811e-05	-2.05792	-1.58369
5015707	chr17:5015707:C:G	1.63639e-16	-3.05713e-10	-0.954517	0.000122332	-3.05713e-10	-1.5406	0.000129945	-3.05713e-10	-1.53962
5016299	chr17:5016299:G:A	1.06882e-16	-3.05713e-10	-1.38046	0.000186524	-3.05713e-10	-1.11878	0.000198155	-3.05713e-10	-1.11769
5016310	chr17:5016310:T:C	1.10581e-16	-3.05713e-10	-1.34644	0.000126651	-3.05713e-10	-1.5059	0.000134441	-3.05713e-10	-1.50561
5017065	chr17:5017065:C:T	1.10615e-17	-2.0342	-1.61452	1.50367e-05	-2.03379	-1.60306	1.59233e-05	-2.03576	-1.60319
5017579	chr17:5017579:T:C	2.35242e-16	-3.05713e-10	-0.591568	0.000136659	-3.05713e-10	-1.42985	0.000145241	-3.05713e-10	-1.42834
5017822	chr17:5017822:C:T	2.29884e-17	-1.36216	-1.55503	1.94789e-05	-1.7666	-1.6114	2.07735e-05	-1.76159	-1.61147
5017834	chr17:5017834:G:C	1.19178e-17	-1.96747	-1.60668	1.46597e-05	-2.05698	-1.60525	1.55525e-05	-2.05729	-1.60523
5018102	chr17:5018102:T:C	5.76358e-08	20.1738	-1.44858	5.42441e-05	-0.756382	-1.59746	5.64124e-05	-0.777174	-1.59688
5018232	chr17:5018232:C:T	8.78791e-17	-3.05713e-10	-1.57622	0.000114499	-3.05713e-10	-1.60677	0.000121516	-3.05713e-10	-1.60669
5018495	chr17:5018495:G:C	1.33548e-16	-3.05713e-10	-1.15772	0.000127694	-3.05713e-10	-1.4977	0.00013538	-3.05713e-10	-1.49865
5018653	chr17:5018653:A:G	6.936e-17	-1.81287	-6.10073e-10	7.78346e-05	-1.99275	-6.10073e-10	8.27768e-05	-1.99059	-6.10073e-10
5018831	chr17:5018831:C:T	2.41263e-17	-1.289	-1.57988	2.06601e-05	-1.71873	-1.60041	2.20406e-05	-1.71334	-1.60051
5019377	chr17:5019377:T:C	1.84059e-16	-3.05713e-10	-0.836927	0.000164287	-3.05713e-10	-1.24572	0.000174437	-3.05713e-10	-1.24518
5020462	chr17:5020462:G:A	1.0456e-16	0.101558	-1.50398	0.000293374	0.878575	-1.54446	0.000304768	0.856787	-1.54397
5020485	chr17:5020485:T:A	2.25253e-16	-0.634957	-6.10073e-10	0.000457805	-0.220892	-6.10073e-10	0.000482356	-0.228055	-6.10073e-10
5020710	chr17:5020710:C:T	1.06229e-16	0.222545	-1.60913	0.000448468	1.32562	-1.56712	0.000465942	1.30462	-1.5673
5021002	chr17:5021002:A:G	1.2526e-16	-3.05713e-10	-1.22179	0.000117269	-3.05713e-10	-1.58287	0.000124471	-3.05713e-10	-1.58266
5021038	chr17:5021038:A:G	1.36459e-16	-1.86005	0.723891	5.52194e-05	-2.05688	-0.279144	5.95462e-05	-2.05017	-0.269815
5021517	chr17:5021517:T:A	9.19914e-17	-3.05713e-10	-1.53049	0.000113788	-3.05713e-10	-1.613	0.000120757	-3.05713e-10	-1.61295
5021533	chr17:5021533:G:A	1.23532e-17	-1.97113	-1.56713	1.45038e-05	-2.0566	-1.61633	1.53858e-05	-2.05697	-1.61633
5021652	chr17:5021652:T:C	2.08059e-16	-0.714358	-6.10073e-10	0.00015682	-1.29224	-6.10073e-10	0.000167631	-1.28497	-6.10073e-10
5021901	chr17:5021901:G:A	1.661e-16	-3.05713e-10	-0.939593	0.000123364	-3.05713e-10	-1.53219	0.000131048	-3.05713e-10	-1.53118
5022379	chr17:5022379:C:T	1.56698e-16	-3.05713e-10	-0.997863	0.000122405	-3.05713e-10	-1.54	0.000130024	-3.05713e-10	-1.53902
5022813	chr17:5022813:T:C	1.28743e-16	-3.05713e-10	-1.19436	0.000125594	-3.05713e-10	-1.51428	0.000133166	-3.05713e-10	-1.51514
5023088	chr17:5023088:C:T	4.79066e-16	-3.05713e-10	0.119657	0.000329529	-3.05713e-10	-0.549672	0.000350176	-3.05713e-10	-0.548302
5023303	chr17:5023303:G:A	1.24023e-17	-1.9776	-1.55671	1.45693e-05	-2.05568	-1.61274	1.54547e-05	-2.05615	-1.61267
5023312	chr17:5023312:C:T	2.23765e-15	3.21176	-1.55076	5.45734e-05	-1.31418	-1.0336	6.1478e-05	-1.26109	-1.02696
5023485	chr17:5023485:T:C	1.10558e-16	-3.05713e-10	-1.34664	0.000114868	-3.05713e-10	-1.60355	0.000121905	-3.05713e-10	-1.60349
5023826	chr17:5023826:G:A	1.25436e-16	-3.05713e-10	-1.22038	0.000123799	-3.05713e-10	-1.52867	0.000131267	-3.05713e-10	-1.52951
5024192	chr17:5024192:TAGG:T	1.0069e-16	-3.05713e-10	-1.44014	0.000170955	-3.05713e-10	-1.20594	0.000181601	-3.05713e-10	-1.20493
5025045	chr17:5025045:T:A	1.61489e-16	-3.05713e-10	-0.967743	0.000125174	-3.05713e-10	-1.51763	0.000132985	-3.05713e-10	-1.5165
5025148	chr17:5025148:A:G	1.24495e-16	-3.05713e-10	-1.22791	0.000123218	-3.05713e-10	-1.53338	0.000130655	-3.05713e-10	-1.53418
5025209	chr17:5025209:G:A	1.07155e-16	-3.05713e-10	-1.37791	0.000149642	-3.05713e-10	-1.33909	0.00015884	-3.05713e-10	-1.33884
5025493	chr17:5025493:A:G	1.72965e-16	-3.05713e-10	-0.899094	0.000126799	-3.05713e-10	-1.50474	0.000134722	-3.05713e-10	-1.50353
5025672	chr17:5025672:T:G	8.4535e-17	-3.05713e-10	-1.61502	0.000115636	-3.05713e-10	-1.59689	0.00012274	-3.05713e-10	-1.59667
5025712	chr17:5025712:C:T	1.665e-16	-3.05713e-10	-0.937184	0.00012241	-3.05713e-10	-1.53996	0.000130033	-3.05713e-10	-1.53895
5025713	chr17:5025713:A:G	1.25694e-16	-3.05713e-10	-1.21833	0.000114136	-3.05713e-10	-1.60995	0.000121158	-3.05713e-10	-1.60965
5025822	chr17:5025822:G:C	1.0987e-16	-3.05713e-10	-1.35288	0.000197239	-3.05713e-10	-1.06292	0.000209268	-3.05713e-10	-1.06312
5026288	chr17:5026288:G:C	8.92932e-17	-3.05713e-10	-1.56026	0.000115522	-3.05713e-10	-1.59788	0.000122605	-3.05713e-10	-1.59777
5026429	chr17:5026429:G:A	1.47242e-16	-3.05713e-10	-1.06011	0.000119776	-3.05713e-10	-1.56171	0.000127215	-3.05713e-10	-1.56086
5026585	chr17:5026585:A:G	3.2246e-15	-3.05713e-10	2.02638	0.00197707	-3.05713e-10	1.24203	0.00213759	-3.05713e-10	1.2607
5026820	chr17:5026820:G:A	5.25234e-06	22.8995	0.337999	0.000141666	-0.376184	-1.01768	0.000146875	-0.397846	-1.01931
5026951	chr17:5026951:T:C	1.01705e-16	0.167545	-1.59765	0.000407522	1.25419	-1.59143	0.000423391	1.23311	-1.59155
5026978	chr17:5026978:T:C	1.17681e-16	-3.05713e-10	-1.28421	0.000214902	-3.05713e-10	-0.977153	0.000228336	-3.05713e-10	-0.975921
5027008	chr17:5027008:C:T	1.42238e-16	-3.05713e-10	-1.09468	0.000119077	-3.05713e-10	-1.56757	0.000126464	-3.05713e-10	-1.56678
5027076	chr17:5027076:G:C	2.24381e-17	-1.77356	-1.16786	1.5379e-05	-2.05417	-1.56016	1.62557e-05	-2.05795	-1.56034
5027118	chr17:5027118:GTTTA:G	1.19146e-16	-3.05713e-10	-1.27183	0.000132943	-3.05713e-10	-1.45741	0.00014101	-3.05713e-10	-1.45791
5027167	chr17:5027167:T:C	1.42333e-16	-3.05713e-10	-1.09401	0.00011912	-3.05713e-10	-1.56721	0.00012651	-3.05713e-10	-1.56642
5027340	chr17:5027340:A:G	1.41538e-16	-3.05713e-10	-1.09961	0.000118964	-3.05713e-10	-1.56851	0.000126344	-3.05713e-10	-1.56773
5027353	chr17:5027353:T:C	1.43957e-16	-3.05713e-10	-1.08267	0.000119538	-3.05713e-10	-1.5637	0.000126958	-3.05713e-10	-1.56288
5027409	chr17:5027409:C:T	1.93897e-14	-3.05713e-10	3.82032	0.000118207	-3.05713e-10	-1.5749	0.000125446	-3.05713e-10	-1.57486
5027426	chr17:5027426:A:G	2.40278e-17	-1.30032	-1.57265	2.04528e-05	-1.72512	-1.6041	2.18131e-05	-1.72004	-1.60419
5027692	chr17:5027692:G:A	3.06941e-17	-1.25823	-1.36988	2.10224e-05	-1.70072	-1.60103	2.24314e-05	-1.6954	-1.60087
5027736	chr17:5027736:T:C	1.33358e-16	-3.05713e-10	-1.15914	0.000116917	-3.05713e-10	-1.58587	0.00012415	-3.05713e-10	-1.58524
5027743	chr17:5027743:C:T	1.29475e-16	-1.18869	-6.10073e-10	0.00011231	-1.62607	-6.10073e-10	0.000120126	-1.61819	-6.10073e-10
5027912	chr17:5027912:C:T	1.31074e-17	-1.9382	-1.5408	1.46526e-05	-2.05761	-1.60511	1.55549e-05	-2.05737	-1.60499
5028258	chr17:5028258:G:T	2.21576e-06	22.0175	0.35696	0.000114801	-0.591058	-1.01308	0.000119194	-0.61126	-1.01473
5028315	chr17:5028315:T:C	1.56542e-16	-3.05713e-10	-0.998855	0.000121416	-3.05713e-10	-1.54811	0.000128966	-3.05713e-10	-1.54719
5028524	chr17:5028524:C:T	2.71333e-15	1.85375	-6.10073e-10	9.67729e-05	-1.77497	-6.10073e-10	0.000106148	-1.7419	-6.10073e-10
5028579	chr17:5028579:G:A	1.61041e-16	-3.05713e-10	-0.970525	0.000122265	-3.05713e-10	-1.54115	0.000129876	-3.05713e-10	-1.54016
5028696	chr17:5028696:G:C	9.92908e-17	-3.05713e-10	-1.45413	0.000117611	-3.05713e-10	-1.57995	0.000124825	-3.05713e-10	-1.57982
5028805	chr17:5028805:TTTA:T	1.03723e-16	-3.05713e-10	-1.41046	0.000132598	-3.05713e-10	-1.46001	0.000140665	-3.05713e-10	-1.46036
5029121	chr17:5029121:TATTA:T	8.51097e-17	-3.05713e-10	-1.60824	0.000121616	-3.05713e-10	-1.54647	0.000129124	-3.05713e-10	-1.54597
5029242	chr17:5029242:C:G	7.53354e-08	18.8284	0.164676	5.43598e-05	-1.24457	-1.10714	5.67758e-05	-1.25898	-1.10865
5029378	chr17:5029378:G:A	3.54585e-10	15.1648	-1.53057	2.56012e-05	-1.48972	-1.61498	2.68649e-05	-1.50112	-1.6148
5029546	chr17:5029546:C:T	1.3137e-16	-0.400298	-0.773866	2.00665e-05	-1.95904	-1.38925	2.16068e-05	-1.94538	-1.38835
5029560	chr17:5029560:C:T	8.85238e-17	-3.05713e-10	-1.56891	0.000117981	-3.05713e-10	-1.57681	0.000125204	-3.05713e-10	-1.5768
5030240	chr17:5030240:A:G	9.73787e-17	0.0842094	-1.55778	0.000356243	1.14019	-1.61191	0.000370917	1.12121	-1.61197
5031127	chr17:5031127:C:T	1.01389e-16	-3.05713e-10	-1.43322	0.000170911	-3.05713e-10	-1.20619	0.000181554	-3.05713e-10	-1.20519
5031453	chr17:5031453:G:A	4.31771e-08	17.9413	0.495116	4.81455e-05	-1.41777	-1.05534	5.03958e-05	-1.43064	-1.05619
5031685	chr17:5031685:G:A	9.22169e-17	-3.05713e-10	-1.52804	0.000113368	-3.05713e-10	-1.6167	0.000120311	-3.05713e-10	-1.61666
5032312	chr17:5032312:G:A	1.76032e-17	-1.64693	-1.53717	1.50789e-05	-2.02004	-1.614	1.57137e-05	-2.03822	-1.61398
5032537	chr17:5032537:A:G	1.90944e-17	-1.54427	-1.55852	1.75918e-05	-1.86894	-1.61097	1.87385e-05	-1.86513	-1.61103
5032544	chr17:5032544:G:C	9.01974e-17	-3.05713e-10	-1.55018	0.000113544	-3.05713e-10	-1.61515	0.000120504	-3.05713e-10	-1.61505
5033455	chr17:5033455:C:T	6.90228e-17	-1.81775	-6.10073e-10	7.92831e-05	-1.97431	-6.10073e-10	8.43791e-05	-1.97142	-6.10073e-10
5033603	chr17:5033603:C:T	1.99316e-17	-1.68002	-1.37985	1.51349e-05	-2.031	-1.59933	1.58242e-05	-2.04572	-1.59947
5033677	chr17:5033677:G:A	2.69389e-17	-1.24029	-1.51832	1.656e-05	-1.99977	-1.54058	1.72654e-05	-2.01702	-1.54102
5034280	chr17:5034280:T:C	2.06137e-17	-1.40997	-1.61626	1.97591e-05	-1.77049	-1.59323	2.10685e-05	-1.76557	-1.59339
5034608	chr17:5034608:C:A	6.49534e-17	-1.87851	-6.10073e-10	7.34221e-05	-2.05111	-6.10073e-10	7.80068e-05	-2.04994	-6.10073e-10
5034672	chr17:5034672:C:T	1.24881e-08	16.4327	0.763128	5.82344e-05	-1.61331	-0.669551	6.10939e-05	-1.62252	-0.671805
5034687	chr17:5034687:T:C	3.31899e-17	-1.2487	-1.30123	1.55085e-05	-1.99935	-1.6066	1.61701e-05	-2.01694	-1.60664
5034880	chr17:5034880:G:A	9.34773e-17	-3.05713e-10	-1.51446	0.000167386	-3.05713e-10	-1.22703	0.000177284	-3.05713e-10	-1.22899
5035046	chr17:5035046:A:G	8.75825e-17	-3.05713e-10	-1.5796	0.000121436	-3.05713e-10	-1.54795	0.000128877	-3.05713e-10	-1.54788
5035162	chr17:5035162:G:A	1.37926e-16	-3.05713e-10	-1.12546	0.000169703	-3.05713e-10	-1.21329	0.000180026	-3.05713e-10	-1.21364
5035635	chr17:5035635:C:T	9.60241e-17	-3.05713e-10	-1.48758	0.000136085	-3.05713e-10	-1.43405	0.000144432	-3.05713e-10	-1.43393
5035738	chr17:5035738:G:A	1.097e-16	-3.05713e-10	-1.35443	0.00011993	-3.05713e-10	-1.56043	0.000127303	-3.05713e-10	-1.56017
5035789	chr17:5035789:A:G	3.76947e-17	-0.985853	-1.43681	1.72826e-05	-1.88133	-1.6163	1.7777e-05	-1.91254	-1.6163
5036095	chr17:5036095:G:A	9.3244e-17	-3.05713e-10	-1.51696	0.0001157	-3.05713e-10	-1.59634	0.000122769	-3.05713e-10	-1.59644
5036358	chr17:5036358:A:G	6.95827e-15	2.7955	-6.10073e-10	0.000172294	-1.19814	-6.10073e-10	0.000182336	-1.20089	-6.10073e-10
5036560	chr17:5036560:T:C	1.77814e-17	-1.55744	-1.61658	1.79408e-05	-1.86658	-1.59368	1.9113e-05	-1.86255	-1.59383
5036632	chr17:5036632:G:A	9.00752e-17	-3.05713e-10	-1.55154	0.000125924	-3.05713e-10	-1.51165	0.000133643	-3.05713e-10	-1.51157
5036692	chr17:5036692:G:A	4.36807e-16	1.47074	-1.44343	2.50262e-05	-1.85445	-1.27296	2.74509e-05	-1.82663	-1.26771
5037526	chr17:5037526:A:G	1.7568e-17	-1.57256	-1.61354	1.76214e-05	-1.87616	-1.60206	1.87712e-05	-1.87224	-1.60218
5038060	chr17:5038060:A:C	8.78115e-17	-3.05713e-10	-1.57699	0.000121705	-3.05713e-10	-1.54573	0.000129164	-3.05713e-10	-1.54566
5038404	chr17:5038404:T:A	1.06338e-16	-1.29815	-0.0874078	2.43736e-05	-2.01184	-1.14199	2.55222e-05	-2.02725	-1.13994
5038796	chr17:5038796:G:A	5.61131e-17	-2.02481	-6.10073e-10	7.30369e-05	-2.05637	-6.10073e-10	7.74803e-05	-2.05671	-6.10073e-10
5039011	chr17:5039011:T:C	5.58968e-16	-3.05713e-10	0.27391	0.0027262	-3.05713e-10	1.56333	0.00304926	-3.05713e-10	1.61592
5039221	chr17:5039221:G:T	3.58221e-14	4.43414	-6.10073e-10	0.0465032	4.39994	-6.10073e-10	0.0377587	4.13223	-6.10073e-10
5039720	chr17:5039720:C:T	4.23063e-08	17.6235	0.792513	7.43928e-05	-1.39312	-0.644853	7.78978e-05	-1.40419	-0.64715
5039881	chr17:5039881:A:G	2.174e-15	2.56664	-0.934494	2.48672e-05	-1.95992	-1.17387	2.71363e-05	-1.93049	-1.17537
5039945	chr17:5039945:C:T	8.57494e-17	-3.05713e-10	-1.60075	0.000124147	-3.05713e-10	-1.52587	0.000131819	-3.05713e-10	-1.52531
5039984	chr17:5039984:G:A	1.06159e-16	-3.05713e-10	-1.38724	0.000113483	-3.05713e-10	-1.61568	0.000120431	-3.05713e-10	-1.61566
5040284	chr17:5040284:C:A	9.91614e-17	-3.05713e-10	-1.45543	0.000113422	-3.05713e-10	-1.61622	0.00012036	-3.05713e-10	-1.61625
5040454	chr17:5040454:A:G	9.661e-17	-3.05713e-10	-1.4815	0.00011768	-3.05713e-10	-1.57937	0.000124903	-3.05713e-10	-1.5792
5040489	chr17:5040489:G:A	9.73276e-17	-3.05713e-10	-1.4741	0.000193573	-3.05713e-10	-1.08168	0.000204931	-3.05713e-10	-1.08407
5040538	chr17:5040538:G:A	2.25997e-15	-3.05713e-10	1.67093	0.00147819	-3.05713e-10	0.951236	0.00159658	-3.05713e-10	0.968878
5040957	chr17:5040957:A:G	3.46643e-17	-1.32992	-1.17655	1.5609e-05	-2.01896	-1.58053	1.63298e-05	-2.03303	-1.58072
5041329	chr17:5041329:T:C	1.20002e-15	1.03791	-6.10073e-10	0.000836664	0.382086	-6.10073e-10	0.000898675	0.394183	-6.10073e-10
5041902	chr17:5041902:G:A	1.20681e-16	-3.05713e-10	-1.25903	0.000204254	-3.05713e-10	-1.02797	0.000217077	-3.05713e-10	-1.02649
5042439	chr17:5042439:T:G	8.4537e-17	-3.05713e-10	-1.61499	0.000120474	-3.05713e-10	-1.5559	0.00012772	-3.05713e-10	-1.55689
5042733	chr17:5042733:A:G	7.23264e-09	17.2233	-0.57366	3.31959e-05	-1.46638	-1.37852	3.48236e-05	-1.4768	-1.37965
5042978	chr17:5042978:G:A	8.74262e-17	-3.05713e-10	-1.58139	0.000147435	-3.05713e-10	-1.35395	0.00015618	-3.05713e-10	-1.35573
5043030	chr17:5043030:G:A	3.50447e-17	-1.40454	-1.09102	1.54927e-05	-2.0353	-1.57167	1.62691e-05	-2.04565	-1.57182
5043600	chr17:5043600:C:T	2.0775e-15	-3.05713e-10	1.58674	0.00136462	-3.05713e-10	0.871296	0.00147351	-3.05713e-10	0.888667
5043622	chr17:5043622:C:T	1.59077e-16	-3.05713e-10	-0.982795	0.000136614	-3.05713e-10	-1.43017	0.000145517	-3.05713e-10	-1.42645
5043931	chr17:5043931:G:A	9.11826e-17	-3.05713e-10	-1.53932	0.000127589	-3.05713e-10	-1.49852	0.00013541	-3.05713e-10	-1.49843
5043952	chr17:5043952:C:T	9.55266e-17	-3.05713e-10	-1.49278	0.000118058	-3.05713e-10	-1.57616	0.000125284	-3.05713e-10	-1.57616
5044010	chr17:5044010:C:T	1.78322e-15	2.37519	-0.941196	3.40389e-05	-1.37245	-1.44739	3.81873e-05	-1.31977	-1.44447
5044187	chr17:5044187:G:A	2.05857e-17	-1.41088	-1.61671	1.97626e-05	-1.77671	-1.58684	2.107e-05	-1.77189	-1.587
5044881	chr17:5044881:G:A	1.14109e-16	-3.05713e-10	-1.31503	0.000192113	-3.05713e-10	-1.08925	0.00020416	-3.05713e-10	-1.08783
5044887	chr17:5044887:G:T	9.59251e-17	-3.05713e-10	-1.48861	0.000172445	-3.05713e-10	-1.19726	0.000182563	-3.05713e-10	-1.19964
5045049	chr17:5045049:G:A	5.7091e-17	-2.00754	-6.10073e-10	7.44667e-05	-2.03698	-6.10073e-10	7.84178e-05	-2.04469	-6.10073e-10
5045293	chr17:5045293:C:T	3.4486e-17	-1.34418	-1.16744	1.53656e-05	-2.02296	-1.59225	1.60898e-05	-2.03619	-1.59237
5045428	chr17:5045428:G:A	1.28485e-16	-3.05713e-10	-1.19637	0.000135162	-3.05713e-10	-1.44087	0.000143237	-3.05713e-10	-1.44224
5045682	chr17:5045682:CCT:C	7.83315e-17	-1.30409	-0.38714	1.85383e-05	-2.01617	-1.41133	1.944e-05	-2.03057	-1.40884
5045739	chr17:5045739:G:A	1.10302e-16	-3.05713e-10	-1.34896	0.000126368	-3.05713e-10	-1.50813	0.000134049	-3.05713e-10	-1.50853
5045767	chr17:5045767:G:T	1.93534e-17	-1.49756	-1.59176	1.81792e-05	-1.8306	-1.61646	1.93764e-05	-1.82621	-1.61647
5046419	chr17:5046419:C:T	6.74553e-09	17.0902	-0.510243	3.50338e-05	-1.4559	-1.33512	3.67406e-05	-1.46654	-1.33632
5046880	chr17:5046880:C:T	7.75268e-09	17.2248	-0.505683	3.61073e-05	-1.42799	-1.33286	3.78564e-05	-1.43888	-1.33406
5047297	chr17:5047297:T:C	3.54453e-17	-1.42378	-1.06042	1.56237e-05	-2.03843	-1.56012	1.64207e-05	-2.04792	-1.56028
5047299	chr17:5047299:T:C	3.40308e-17	-1.49263	-1.03229	1.56e-05	-2.04901	-1.55105	1.6454e-05	-2.05494	-1.55123
5047309	chr17:5047309:T:C	2.17699e-17	-1.36734	-1.60432	1.98284e-05	-1.74752	-1.6127	2.11489e-05	-1.74239	-1.61276
5047310	chr17:5047310:G:A	1.61334e-16	-3.05713e-10	-0.968707	0.000149603	-3.05713e-10	-1.33935	0.000158547	-3.05713e-10	-1.34069
5047393	chr17:5047393:G:C	8.45262e-17	-3.05713e-10	-1.61512	0.000120566	-3.05713e-10	-1.55514	0.000127817	-3.05713e-10	-1.55614
5047552	chr17:5047552:C:A	9.80914e-17	-3.05713e-10	-1.46628	0.000181084	-3.05713e-10	-1.14838	0.000191671	-3.05713e-10	-1.15096
5047779	chr17:5047779:G:A	2.07759e-17	-1.4051	-1.61328	1.95301e-05	-1.77221	-1.60317	2.08251e-05	-1.7673	-1.60328
5047803	chr17:5047803:G:A	4.33784e-17	-1.31175	-0.970475	1.65021e-05	-2.01562	-1.52822	1.72528e-05	-2.03033	-1.52843
5047835	chr17:5047835:T:C	2.02754e-17	-1.43359	-1.60919	1.90614e-05	-1.79082	-1.60885	2.03225e-05	-1.78607	-1.60894
5047998	chr17:5047998:C:T	2.49282e-15	-3.05713e-10	1.76899	0.00159758	-3.05713e-10	1.02891	0.00172598	-3.05713e-10	1.04681
5048290	chr17:5048290:C:T	5.43541e-17	-2.05666	-6.10073e-10	7.47335e-05	-2.03341	-6.10073e-10	7.93237e-05	-2.0332	-6.10073e-10
5048364	chr17:5048364:T:G	1.20454e-16	-3.05713e-10	-1.26092	0.000118088	-3.05713e-10	-1.5759	0.000125557	-3.05713e-10	-1.57398
5048366	chr17:5048366:TTTTTTTGTTTTG:T	1.07062e-16	-3.05713e-10	-1.37877	0.000125326	-3.05713e-10	-1.51642	0.000133034	-3.05713e-10	-1.51614
5048889	chr17:5048889:G:A	2.97678e-17	-1.32231	-1.33644	1.51304e-05	-2.01791	-1.61271	1.58287e-05	-2.03213	-1.61278
5048987	chr17:5048987:C:T	8.16638e-17	-1.64957	-6.10073e-10	0.00018112	-1.14818	-6.10073e-10	0.00019055	-1.15682	-6.10073e-10
5049017	chr17:5049017:C:T	2.12329e-16	0.626723	-1.32077	1.59903e-05	-1.9837	-1.59166	1.7319e-05	-1.96423	-1.59071
5049143	chr17:5049143:G:A	2.12448e-15	-3.05713e-10	1.6091	0.00142302	-3.05713e-10	0.9132	0.0015372	-3.05713e-10	0.930978
5049490	chr17:5049490:G:A	9.42835e-17	-3.05713e-10	-1.50587	0.000113619	-3.05713e-10	-1.61449	0.000120521	-3.05713e-10	-1.61492
5049639	chr17:5049639:A:G	1.22525e-17	-1.94693	-1.59952	1.50526e-05	-2.05646	-1.57933	1.59712e-05	-2.05697	-1.57898
5049647	chr17:5049647:GCTT:G	8.98102e-17	-3.05713e-10	-1.55448	0.000118315	-3.05713e-10	-1.57399	0.000125578	-3.05713e-10	-1.57381
5049745	chr17:5049745:C:T	9.95589e-16	-3.05713e-10	0.851153	0.000732941	-3.05713e-10	0.249729	0.000789624	-3.05713e-10	0.264819
5050147	chr17:5050147:A:C	6.03307e-17	-1.76627	-0.186068	5.17351e-05	-0.786327	-1.61487	5.54991e-05	-0.775948	-1.61442
5050429	chr17:5050429:G:T	1.74673e-17	-1.68669	-1.50516	2.0878e-05	-2.00357	-1.30507	2.22354e-05	-1.99964	-1.30541
5050461	chr17:5050461:G:A	6.9908e-10	15.9202	-1.60711	0.00014228	0.0104228	-1.39996	0.000147134	-0.0165388	-1.39886
5050547	chr17:5050547:CACAA:C	8.06514e-17	-1.66205	-6.10073e-10	7.93517e-05	-1.97345	-6.10073e-10	8.45454e-05	-1.96945	-6.10073e-10
5050815	chr17:5050815:T:C	4.92104e-16	-3.05713e-10	0.146509	0.00199496	-3.05713e-10	1.25104	0.00221003	-3.05713e-10	1.29402
5050984	chr17:5050984:G:A	1.31206e-16	-3.05713e-10	-1.17541	0.000140102	-3.05713e-10	-1.40496	0.000148709	-3.05713e-10	-1.40475
5051343	chr17:5051343:C:T	8.59693e-17	-3.05713e-10	-1.59819	0.000113946	-3.05713e-10	-1.61161	0.000120914	-3.05713e-10	-1.61166
5051537	chr17:5051537:G:A	1.1115e-17	-2.0445	-1.59939	1.60553e-05	-1.97561	-1.59569	1.7522e-05	-1.94745	-1.59582
5051684	chr17:5051684:A:T	9.06432e-17	-3.05713e-10	-1.54525	0.00011336	-3.05713e-10	-1.61676	0.000120296	-3.05713e-10	-1.61678
5051911	chr17:5051911:G:T	3.175e-17	-0.981194	-1.6131	1.57235e-05	-2.02254	-1.56964	1.66717e-05	-2.02478	-1.56824
5051989	chr17:5051989:C:A	8.44251e-17	-3.05713e-10	-1.61632	0.000116969	-3.05713e-10	-1.58543	0.000124189	-3.05713e-10	-1.58493
5052076	chr17:5052076:T:C	3.94479e-17	-1.22376	-1.15344	3.08242e-05	-2.05683	-0.862209	3.27598e-05	-2.05721	-0.86033
5052115	chr17:5052115:G:A	9.35098e-17	-3.05713e-10	-1.51412	0.00011909	-3.05713e-10	-1.56746	0.000126401	-3.05713e-10	-1.56728
5052135	chr17:5052135:G:A	3.90565e-17	-0.965868	-1.42131	1.78061e-05	-2.02424	-1.44355	1.88914e-05	-2.0263	-1.44173
5052198	chr17:5052198:C:T	1.24805e-16	-3.05713e-10	-1.22543	0.000115194	-3.05713e-10	-1.60072	0.000122234	-3.05713e-10	-1.6008
5052431	chr17:5052431:C:T	5.71339e-17	-2.00678	-6.10073e-10	9.21126e-05	-1.82432	-6.10073e-10	9.80157e-05	-1.82161	-6.10073e-10
5052498	chr17:5052498:T:C	4.02477e-16	-3.05713e-10	-0.054544	0.000342398	-3.05713e-10	-0.511361	0.000367644	-3.05713e-10	-0.499624
5052550	chr17:5052550:G:A	1.087e-17	-2.05773	-1.60844	1.97655e-05	-1.88845	-1.47494	2.18165e-05	-1.84882	-1.47526
5052629	chr17:5052629:C:T	8.84585e-17	-1.56965	-6.10073e-10	0.000186877	-1.11688	-6.10073e-10	0.000196495	-1.1261	-6.10073e-10
5052730	chr17:5052730:T:C	6.75438e-16	-3.05713e-10	0.46318	0.00215937	-3.05713e-10	1.33023	0.00238912	-3.05713e-10	1.37194
5053297	chr17:5053297:A:G	9.85629e-17	-3.05713e-10	-1.46149	0.000195878	-3.05713e-10	-1.06985	0.000209839	-3.05713e-10	-1.0604
5053435	chr17:5053435:A:G	9.95904e-17	-3.05713e-10	-1.45112	0.000199764	-3.05713e-10	-1.0502	0.000214042	-3.05713e-10	-1.04057
5053634	chr17:5053634:G:A	9.69802e-17	-3.05713e-10	-1.47767	0.000189942	-3.05713e-10	-1.10062	0.000203426	-3.05713e-10	-1.09143
5053645	chr17:5053645:G:A	6.39365e-16	-3.05713e-10	0.408294	0.00202621	-3.05713e-10	1.26659	0.00224081	-3.05713e-10	1.30785
5053927	chr17:5053927:T:TC	8.65503e-17	-3.05713e-10	-1.59146	0.000126005	-3.05713e-10	-1.51102	0.000133702	-3.05713e-10	-1.51113
5053976	chr17:5053976:G:A	9.65898e-17	-3.05713e-10	-1.48171	0.000113412	-3.05713e-10	-1.61631	0.000120351	-3.05713e-10	-1.61633
5054032	chr17:5054032:C:T	2.16613e-16	-3.05713e-10	-0.674071	0.000157285	-3.05713e-10	-1.28928	0.000166835	-3.05713e-10	-1.28973
5054584	chr17:5054584:G:A	1.06119e-16	-3.05713e-10	-1.38762	0.00012709	-3.05713e-10	-1.50244	0.000135358	-3.05713e-10	-1.49881
5054778	chr17:5054778:C:A	1.06335e-16	-3.05713e-10	-1.38559	0.00012722	-3.05713e-10	-1.50142	0.000135497	-3.05713e-10	-1.49779
5055348	chr17:5055348:G:A	1.13213e-17	-2.01503	-1.61047	1.7812e-05	-1.99652	-1.47095	1.93356e-05	-1.97353	-1.47127
5055448	chr17:5055448:G:A	3.34778e-17	-1.53063	-1.01067	2.01951e-05	-2.04478	-1.29711	2.14923e-05	-2.04337	-1.29567
5055462	chr17:5055462:C:T	1.08239e-17	-2.05773	-1.61269	1.48375e-05	-2.05681	-1.59337	1.57443e-05	-2.05712	-1.59314
5055504	chr17:5055504:AC:A	1.12414e-16	-3.05713e-10	-1.32999	0.000134052	-3.05713e-10	-1.44911	0.000142307	-3.05713e-10	-1.44875
5055547	chr17:5055547:T:G	2.06801e-17	-1.46782	-1.55519	1.57044e-05	-1.98277	-1.61063	1.66076e-05	-1.98648	-1.6104
5055604	chr17:5055604:CT:C	1.0158e-16	-3.05713e-10	-1.43134	0.000124613	-3.05713e-10	-1.52212	0.000132251	-3.05713e-10	-1.52204
5056043	chr17:5056043:A:G	5.02458e-17	-0.594556	-1.5407	3.43794e-05	-1.63015	-1.17973	3.63797e-05	-1.63594	-1.17679
5056280	chr17:5056280:C:A	1.2132e-16	-3.05713e-10	-1.25375	0.000135013	-3.05713e-10	-1.44196	0.000143936	-3.05713e-10	-1.43737
5056835	chr17:5056835:T:C	9.82208e-17	-3.05713e-10	-1.46496	0.000126902	-3.05713e-10	-1.50392	0.000135101	-3.05713e-10	-1.50071
5056901	chr17:5056901:C:G	5.91502e-16	-3.05713e-10	0.330484	0.00272754	-3.05713e-10	1.56382	0.00305277	-3.05713e-10	1.61707
5057097	chr17:5057097:A:G	7.51811e-17	-1.73228	-6.10073e-10	8.39075e-05	-1.91762	-6.10073e-10	8.93659e-05	-1.914	-6.10073e-10
5057164	chr17:5057164:G:T	1.32201e-16	-3.05713e-10	-1.16786	0.000143064	-3.05713e-10	-1.38405	0.000152639	-3.05713e-10	-1.37866
5057412	chr17:5057412:C:G	1.86448e-16	-3.05713e-10	-0.824029	0.000113374	-3.05713e-10	-1.61664	0.000120312	-3.05713e-10	-1.61665
5057417	chr17:5057417:C:T	2.7561e-17	-1.16285	-1.57293	1.80509e-05	-1.85063	-1.60351	1.90421e-05	-1.85692	-1.60317
5057666	chr17:5057666:T:C	2.64963e-16	-3.05713e-10	-0.472591	0.000244051	-3.05713e-10	-0.849958	0.000261513	-3.05713e-10	-0.840255
5057892	chr17:5057892:C:T	9.35923e-17	-0.521019	-0.992215	2.23052e-05	-1.75155	-1.49097	2.43611e-05	-1.72354	-1.49021
5057947	chr17:5057947:A:G	3.28036e-17	-1.21155	-1.35009	1.96146e-05	-1.8758	-1.49527	2.07221e-05	-1.88165	-1.49389
5057948	chr17:5057948:C:T	1.29757e-16	-3.05713e-10	-1.18651	0.000286808	-3.05713e-10	-0.688522	0.00030832	-3.05713e-10	-0.675601
5057955	chr17:5057955:T:C	1.02679e-15	-3.05713e-10	0.882009	0.000795034	-3.05713e-10	0.331049	0.000857213	-3.05713e-10	0.346947
5058243	chr17:5058243:G:A	1.30412e-17	-2.02108	-1.46299	1.76648e-05	-2.02037	-1.4554	1.87874e-05	-2.01857	-1.45498
5059579	chr17:5059579:C:G	1.44656e-16	-3.05713e-10	-1.07782	0.000152698	-3.05713e-10	-1.31887	0.000163034	-3.05713e-10	-1.31278
5059839	chr17:5059839:C:T	5.17405e-17	-1.02932	-1.07662	2.40426e-05	-1.82262	-1.34489	2.53652e-05	-1.82662	-1.34674
5059940	chr17:5059940:C:G	9.99837e-17	-3.05713e-10	-1.44717	0.000113773	-3.05713e-10	-1.61313	0.000120676	-3.05713e-10	-1.61363
5059986	chr17:5059986:T:C	4.58323e-17	-1.45895	-0.768244	2.96359e-05	-1.94634	-1.01201	3.12646e-05	-1.95081	-1.01344
5060020	chr17:5060020:C:T	2.09541e-15	-3.05713e-10	1.59532	0.00268811	-3.05713e-10	1.54926	0.00295019	-3.05713e-10	1.58289
5060034	chr17:5060034:G:T	3.86357e-17	-1.52906	-0.868944	2.64239e-05	-1.97616	-1.09691	2.78979e-05	-1.97996	-1.09823
5060069	chr17:5060069:G:T	3.46964e-16	-0.20296	-6.10073e-10	0.00011469	-1.6051	-6.10073e-10	0.000122591	-1.59789	-6.10073e-10
5060269	chr17:5060269:T:C	8.95523e-17	-3.05713e-10	-1.55736	0.000150884	-3.05713e-10	-1.33083	0.000160145	-3.05713e-10	-1.33066
5060287	chr17:5060287:T:C	1.14813e-16	-3.05713e-10	-1.30888	0.000131956	-3.05713e-10	-1.46486	0.000139962	-3.05713e-10	-1.46536
5060586	chr17:5060586:G:C	1.53962e-16	-3.05713e-10	-1.01548	0.00011728	-3.05713e-10	-1.58277	0.000124448	-3.05713e-10	-1.58285
5060715	chr17:5060715:C:T	9.76511e-17	-3.05713e-10	-1.47078	0.000128679	-3.05713e-10	-1.49002	0.000136568	-3.05713e-10	-1.48991
5060718	chr17:5060718:G:A	8.46906e-17	-3.05713e-10	-1.61318	0.000123144	-3.05713e-10	-1.53398	0.000130526	-3.05713e-10	-1.53517
5060766	chr17:5060766:T:C	3.79693e-16	-3.05713e-10	-0.112817	0.000248025	-3.05713e-10	-0.833805	0.000262989	-3.05713e-10	-0.834628
5061323	chr17:5061323:C:T	2.39941e-17	-1.37784	-1.49654	1.70883e-05	-1.8994	-1.60955	1.80247e-05	-1.9053	-1.60969
5061352	chr17:5061352:T:C	1.19294e-17	-2.05575	-1.51742	1.46124e-05	-2.05747	-1.608	1.55012e-05	-2.05769	-1.60813
5061519	chr17:5061519:A:T	1.36259e-16	-0.146371	-0.991251	2.64752e-05	-1.57772	-1.49341	2.9093e-05	-1.54359	-1.49265
5061609	chr17:5061609:G:A	1.36138e-16	-3.05713e-10	-1.13851	0.000115623	-3.05713e-10	-1.597	0.000122688	-3.05713e-10	-1.5971
5061620	chr17:5061620:A:G	8.49842e-17	-3.05713e-10	-1.60972	0.000122356	-3.05713e-10	-1.5404	0.0001299	-3.05713e-10	-1.53997
5061634	chr17:5061634:A:G	2.26824e-17	-1.53092	-1.39967	1.64746e-05	-1.96889	-1.57663	1.73998e-05	-1.97331	-1.57697
5061674	chr17:5061674:G:C	2.3662e-17	-1.48509	-1.40322	1.75756e-05	-1.95611	-1.52472	1.85826e-05	-1.96108	-1.52343
5061789	chr17:5061789:G:A	2.80191e-16	-3.05713e-10	-0.416708	0.000685651	-3.05713e-10	0.183033	0.000734522	-3.05713e-10	0.192481
5062127	chr17:5062127:C:T	9.11035e-16	-3.05713e-10	0.762399	0.00192843	-3.05713e-10	1.21712	0.00204597	-3.05713e-10	1.21689
5062195	chr17:5062195:A:G	8.50409e-17	-3.05713e-10	-1.60905	0.00012571	-3.05713e-10	-1.51336	0.000133232	-3.05713e-10	-1.51465
5062268	chr17:5062268:A:G	1.96744e-16	-3.05713e-10	-0.770279	0.000188597	-3.05713e-10	-1.10773	0.000200132	-3.05713e-10	-1.10776
5062515	chr17:5062515:C:T	8.45368e-17	-3.05713e-10	-1.61499	0.000172287	-3.05713e-10	-1.19817	0.000182914	-3.05713e-10	-1.19772
5062805	chr17:5062805:A:G	1.23334e-16	-0.195355	-1.04193	2.52481e-05	-1.60419	-1.51439	2.7717e-05	-1.571	-1.5137
5062812	chr17:5062812:T:C	2.13838e-16	-3.05713e-10	-0.686964	0.000155545	-3.05713e-10	-1.3004	0.000164997	-3.05713e-10	-1.30081
5062850	chr17:5062850:G:C	7.20823e-17	-0.562727	-1.21165	3.92961e-05	-1.53939	-1.13683	4.14057e-05	-1.54507	-1.13824
5063625	chr17:5063625:C:T	2.3063e-16	-3.05713e-10	-0.611367	0.000217035	-3.05713e-10	-0.967279	0.000230304	-3.05713e-10	-0.967337
5063659	chr17:5063659:G:A	1.80983e-17	-1.87773	-1.27863	1.72244e-05	-2.05767	-1.44334	1.83066e-05	-2.05767	-1.44181
5063678	chr17:5063678:T:A	5.44822e-17	-2.05431	-6.10073e-10	7.39058e-05	-2.04455	-6.10073e-10	7.83659e-05	-2.04535	-6.10073e-10
5063799	chr17:5063799:C:T	9.17949e-17	-3.05713e-10	-1.53262	0.000113993	-3.05713e-10	-1.6112	0.000121048	-3.05713e-10	-1.61055
5063821	chr17:5063821:T:C	1.09305e-16	-3.05713e-10	-1.35804	0.000113537	-3.05713e-10	-1.61521	0.00012049	-3.05713e-10	-1.61517
5064137	chr17:5064137:A:T	1.51016e-16	-3.05713e-10	-1.0348	0.000172553	-3.05713e-10	-1.19663	0.000183232	-3.05713e-10	-1.19599
5064263	chr17:5064263:C:T	6.31387e-16	-3.05713e-10	0.395737	0.000515488	-3.05713e-10	-0.102223	0.000554708	-3.05713e-10	-0.0882964
5064404	chr17:5064404:C:T	1.69198e-17	-1.94377	-1.27993	1.99671e-05	-1.94512	-1.40814	2.11244e-05	-1.94872	-1.40759
5064512	chr17:5064512:A:T	2.57724e-17	-1.39278	-1.4101	1.79179e-05	-1.93539	-1.52615	1.89362e-05	-1.94069	-1.52497
5064531	chr17:5064531:C:T	6.28785e-17	-0.790783	-1.12019	4.04484e-05	-1.61867	-1.02864	4.2598e-05	-1.62471	-1.03022
5064728	chr17:5064728:C:T	6.02349e-17	-1.95393	-6.10073e-10	9.62525e-05	-1.78036	-6.10073e-10	0.000101789	-1.78384	-6.10073e-10
5064827	chr17:5064827:A:G	2.93942e-17	-1.10064	-1.57075	2.46172e-05	-1.66534	-1.47855	2.72092e-05	-1.62348	-1.4797
5064978	chr17:5064978:C:T	5.00493e-16	-3.05713e-10	0.163412	0.00216254	-3.05713e-10	1.3317	0.00241585	-3.05713e-10	1.38307
5064982	chr17:5064982:A:G	1.94924e-16	-3.05713e-10	-0.779572	0.000187511	-3.05713e-10	-1.1135	0.000198978	-3.05713e-10	-1.11354
5065064	chr17:5065064:TC:T	9.998e-17	-3.05713e-10	-1.44721	0.000120239	-3.05713e-10	-1.55785	0.000127577	-3.05713e-10	-1.55801
5065202	chr17:5065202:C:T	3.03365e-17	-1.05756	-1.58227	2.63142e-05	-1.59447	-1.48275	2.92921e-05	-1.54767	-1.48175
5065278	chr17:5065278:G:A	8.47682e-17	-3.05713e-10	-1.61226	0.000125836	-3.05713e-10	-1.51236	0.000133891	-3.05713e-10	-1.50971
5065669	chr17:5065669:C:T	6.18585e-17	-1.92733	-6.10073e-10	7.37867e-05	-2.04616	-6.10073e-10	7.83759e-05	-2.04522	-6.10073e-10
5065717	chr17:5065717:G:A	1.16426e-16	-0.694258	-0.600667	6.11974e-05	-1.59784	-0.635387	6.43926e-05	-1.60328	-0.63846
5065813	chr17:5065813:T:C	1.01234e-16	0.105092	-1.53984	2.67771e-05	-1.45208	-1.60771	2.9428e-05	-1.41729	-1.6075
5065941	chr17:5065941:T:C	1.06271e-16	0.1426	-1.52879	2.7435e-05	-1.4318	-1.60371	3.01688e-05	-1.39647	-1.60346
5066063	chr17:5066063:A:G	1.10669e-16	0.196182	-1.54182	2.808e-05	-1.4038	-1.60848	3.09008e-05	-1.36767	-1.60828
5066327	chr17:5066327:G:A	1.07894e-16	0.0740263	-1.44506	2.55472e-05	-1.49516	-1.61165	2.80249e-05	-1.46185	-1.61179
5066399	chr17:5066399:G:A	7.61024e-17	-1.21928	-0.500827	3.7159e-05	-1.60498	-1.12715	4.14388e-05	-1.55736	-1.12516
5066645	chr17:5066645:C:T	1.91887e-17	-1.61047	-1.48739	1.79618e-05	-1.99327	-1.46582	1.89807e-05	-1.99687	-1.46645
5066720	chr17:5066720:G:T	1.19913e-16	-0.194134	-1.07128	4.03488e-05	-1.94716	-0.702611	4.27591e-05	-1.95057	-0.700584
5066733	chr17:5066733:A:C	8.44521e-17	-3.05713e-10	-1.616	0.000113402	-3.05713e-10	-1.6164	0.000120326	-3.05713e-10	-1.61653
5066737	chr17:5066737:A:G	3.39755e-16	-3.05713e-10	-0.223955	0.000856041	-3.05713e-10	0.404982	0.000910865	-3.05713e-10	0.407656
5067268	chr17:5067268:T:G	9.22795e-17	-3.05713e-10	-1.52736	0.000120852	-3.05713e-10	-1.55277	0.000128268	-3.05713e-10	-1.55261
5068020	chr17:5068020:A:G	9.18971e-17	-3.05713e-10	-1.53151	0.000114647	-3.05713e-10	-1.60548	0.000121646	-3.05713e-10	-1.60563
5068061	chr17:5068061:G:A	8.44923e-17	-3.05713e-10	-1.61552	0.00013539	-3.05713e-10	-1.43918	0.000144163	-3.05713e-10	-1.43579
5068306	chr17:5068306:C:T	8.45405e-17	-3.05713e-10	-1.61495	0.000136143	-3.05713e-10	-1.43363	0.000144974	-3.05713e-10	-1.43019
5068371	chr17:5068371:G:A	7.07402e-16	-3.05713e-10	0.509417	0.000580162	-3.05713e-10	0.0159717	0.000624748	-3.05713e-10	0.0306092
5068454	chr17:5068454:T:A	5.98939e-16	-3.05713e-10	0.342978	0.00050146	-3.05713e-10	-0.129812	0.000539637	-3.05713e-10	-0.115843
5068596	chr17:5068596:G:A	5.84696e-17	-1.98367	-6.10073e-10	7.3873e-05	-2.04499	-6.10073e-10	7.84656e-05	-2.04408	-6.10073e-10
5068619	chr17:5068619:ATAAAT:A	8.4481e-17	-3.05713e-10	-1.61565	0.000135089	-3.05713e-10	-1.44141	0.00014384	-3.05713e-10	-1.43804
5068622	chr17:5068622:A:C	8.8955e-17	-1.56405	-6.10073e-10	7.82041e-05	-1.98801	-6.10073e-10	8.26692e-05	-1.99189	-6.10073e-10
5068823	chr17:5068823:T:A	2.37014e-17	-1.76357	-1.12308	3.09347e-05	-2.0038	-0.911657	3.31414e-05	-1.99099	-0.914971
5069317	chr17:5069317:C:T	8.45113e-17	-3.05713e-10	-1.6153	0.00011349	-3.05713e-10	-1.61562	0.000120469	-3.05713e-10	-1.61535
5069625	chr17:5069625:A:G	9.1037e-17	-3.05713e-10	-1.54092	0.000115062	-3.05713e-10	-1.60187	0.000122083	-3.05713e-10	-1.60204
5069680	chr17:5069680:C:T	9.06478e-17	-0.741745	-0.803455	5.09132e-05	-2.04018	-0.377039	5.40808e-05	-2.04154	-0.374721
5069756	chr17:5069756:C:A	6.10152e-17	-1.94106	-6.10073e-10	7.30774e-05	-2.05582	-6.10073e-10	7.75971e-05	-2.05521	-6.10073e-10
5070087	chr17:5070087:A:G	1.60448e-16	0.392281	-1.36649	2.74215e-05	-2.03364	-1.00237	2.92091e-05	-2.0316	-1.00066
5070271	chr17:5070271:G:A	8.95117e-17	-3.05713e-10	-1.55781	0.000114253	-3.05713e-10	-1.60892	0.000121238	-3.05713e-10	-1.60899
5070378	chr17:5070378:T:C	1.33437e-16	-3.05713e-10	-1.15855	0.000154872	-3.05713e-10	-1.30474	0.000164444	-3.05713e-10	-1.30417
5070412	chr17:5070412:G:A	9.31117e-17	-3.05713e-10	-1.51838	0.000143109	-3.05713e-10	-1.38373	0.000151881	-3.05713e-10	-1.38364
5070487	chr17:5070487:G:A	2.32999e-16	0.765685	-1.36683	1.89338e-05	-1.79108	-1.61531	2.05383e-05	-1.76907	-1.61538
5070600	chr17:5070600:GA:G	1.55526e-16	-1.97171	0.966338	0.000115909	-1.97989	0.385355	0.000123064	-1.98299	0.38896
5070701	chr17:5070701:T:C	3.62881e-17	-2.04615	-0.414539	2.20903e-05	-1.82061	-1.43159	2.44737e-05	-1.77861	-1.43053
5070758	chr17:5070758:C:T	1.84944e-16	-2.0575	1.22537	6.50847e-05	-1.97392	-0.197726	7.11248e-05	-1.95405	-0.188255
5071434	chr17:5071434:G:T	8.96371e-17	-3.05713e-10	-1.55641	0.000115927	-3.05713e-10	-1.59437	0.000122997	-3.05713e-10	-1.59458
5071697	chr17:5071697:G:T	7.23298e-17	-1.42561	-0.345333	2.84516e-05	-1.7497	-1.24943	3.14493e-05	-1.71084	-1.24752
5071758	chr17:5071758:G:A	8.72755e-17	-0.65568	-0.927432	0.00012651	-1.82209	0.315073	0.000139553	-1.80061	0.332312
5071936	chr17:5071936:T:G	4.6416e-17	-2.02524	-0.189295	3.32915e-05	-2.01974	-0.822298	3.55132e-05	-2.02154	-0.815291
5072021	chr17:5072021:A:G	4.71599e-16	-3.05713e-10	0.103948	0.00199577	-3.05713e-10	1.25145	0.00222806	-3.05713e-10	1.30215
5072131	chr17:5072131:C:A	4.07911e-17	-0.743755	-1.59996	2.424e-05	-1.83659	-1.32274	2.62266e-05	-1.81617	-1.32379
5072472	chr17:5072472:C:T	4.92724e-16	-3.05713e-10	0.147769	0.00207973	-3.05713e-10	1.29266	0.00232216	-3.05713e-10	1.34352
5072944	chr17:5072944:C:T	5.33359e-16	-3.05713e-10	0.227014	0.00227826	-3.05713e-10	1.38383	0.00254607	-3.05713e-10	1.43557
5073038	chr17:5073038:C:T	1.95263e-16	-0.777832	-6.10073e-10	7.66733e-05	-2.00778	-6.10073e-10	8.14493e-05	-2.00676	-6.10073e-10
5073239	chr17:5073239:A:G	1.28057e-16	-3.05713e-10	-1.19971	0.00014859	-3.05713e-10	-1.34614	0.000157774	-3.05713e-10	-1.34558
5073642	chr17:5073642:A:G	9.25257e-17	-3.05713e-10	-1.5247	0.000113782	-3.05713e-10	-1.61305	0.000120749	-3.05713e-10	-1.61303
5073647	chr17:5073647:C:G	1.03043e-15	0.0499444	0.835605	8.99842e-05	-1.33898	-0.508718	0.000100194	-1.30023	-0.499397
5074146	chr17:5074146:G:A	1.16018e-17	-2.04891	-1.55211	2.46529e-05	-1.81163	-1.33081	2.72987e-05	-1.76864	-1.33126
5074353	chr17:5074353:A:C	2.8238e-16	-3.05713e-10	-0.408928	0.000584993	-3.05713e-10	0.0242644	0.000621162	-3.05713e-10	0.0248534
5075188	chr17:5075188:T:G	1.05724e-16	-3.05713e-10	-1.39135	0.000114616	-3.05713e-10	-1.60575	0.000121625	-3.05713e-10	-1.60579
5075199	chr17:5075199:A:T	3.16054e-16	-1.96934	1.67307	3.42261e-05	-2.02679	-0.787555	3.63712e-05	-2.02436	-0.788602
5075837	chr17:5075837:A:G	2.12882e-16	0.141357	-0.832802	5.89097e-05	-1.85607	-0.415261	6.23851e-05	-1.86051	-0.412898
5076086	chr17:5076086:G:A	4.45718e-17	-0.724662	-1.53042	4.36609e-05	-0.960588	-1.61029	4.64504e-05	-0.957913	-1.61044
5076123	chr17:5076123:A:G	1.36309e-15	-2.05774	3.22307	6.06229e-05	-1.72442	-0.518239	6.53799e-05	-1.71962	-0.506903
5076191	chr17:5076191:G:A	1.69975e-16	-3.05713e-10	-0.916528	0.000140727	-3.05713e-10	-1.40051	0.000149445	-3.05713e-10	-1.39981
5076264	chr17:5076264:G:A	1.06119e-16	-3.05713e-10	-1.38762	0.000114752	-3.05713e-10	-1.60457	0.000121769	-3.05713e-10	-1.60461
5076311	chr17:5076311:T:G	1.34554e-16	-1.02911	-0.1211	4.18278e-05	-1.45628	-1.1575	4.69491e-05	-1.40247	-1.15521
5076474	chr17:5076474:G:C	5.26386e-16	-3.05713e-10	0.213853	0.00223093	-3.05713e-10	1.36284	0.00249278	-3.05713e-10	1.41442
5076578	chr17:5076578:T:A	8.95678e-17	-3.05713e-10	-1.55719	0.000115955	-3.05713e-10	-1.59413	0.000123027	-3.05713e-10	-1.59434
5076615	chr17:5076615:T:C	1.08651e-16	-3.05713e-10	-1.36404	0.000114214	-3.05713e-10	-1.60927	0.000121209	-3.05713e-10	-1.60922
5076844	chr17:5076844:G:A	1.27865e-16	-3.05713e-10	-1.20121	0.000149777	-3.05713e-10	-1.33819	0.000159029	-3.05713e-10	-1.33765
5076878	chr17:5076878:T:C	3.84233e-16	-3.05713e-10	-0.100932	0.000178946	-3.05713e-10	-1.16025	0.000190165	-3.05713e-10	-1.15885
5077692	chr17:5077692:A:G	1.14222e-17	-2.02791	-1.58871	1.68297e-05	-2.01912	-1.50507	1.78082e-05	-2.02182	-1.50526
5078016	chr17:5078016:G:A	5.64463e-17	-2.01889	-6.10073e-10	9.01606e-05	-1.84574	-6.10073e-10	9.53149e-05	-1.84955	-6.10073e-10
5078305	chr17:5078305:G:A	6.43734e-16	-3.05713e-10	0.415104	0.000535114	-3.05713e-10	-0.0648562	0.000576029	-3.05713e-10	-0.0505799
5078412	chr17:5078412:C:G	9.27798e-17	-3.05713e-10	-1.52195	0.000115619	-3.05713e-10	-1.59704	0.000122694	-3.05713e-10	-1.59705
5078421	chr17:5078421:A:G	8.74405e-17	-3.05713e-10	-1.58122	0.00012039	-3.05713e-10	-1.5566	0.00012775	-3.05713e-10	-1.55666
5078893	chr17:5078893:A:G	8.53158e-17	-3.05713e-10	-1.60582	0.000142146	-3.05713e-10	-1.39048	0.000150876	-3.05713e-10	-1.39028
5079385	chr17:5079385:T:C	1.14281e-16	-1.7604	0.446875	7.98318e-05	-1.77921	-0.188202	8.52715e-05	-1.77278	-0.188117
5079454	chr17:5079454:C:T	3.18364e-16	-3.05713e-10	-0.288987	0.000117365	-3.05713e-10	-1.58204	0.000124538	-3.05713e-10	-1.58213
5079473	chr17:5079473:G:C	8.43932e-17	-3.05713e-10	-1.6167	0.000121057	-3.05713e-10	-1.55107	0.00012833	-3.05713e-10	-1.55213
5079600	chr17:5079600:C:T	9.55393e-17	-3.05713e-10	-1.49264	0.000118901	-3.05713e-10	-1.56905	0.000126199	-3.05713e-10	-1.56888
5079859	chr17:5079859:G:A	5.77546e-17	-1.04006	-0.955918	0.000202858	-0.345402	-0.689429	0.000212726	-0.35457	-0.692163
5080535	chr17:5080535:CTCA:C	1.18397e-16	-3.05713e-10	-1.27813	0.000194989	-3.05713e-10	-1.07439	0.000206941	-3.05713e-10	-1.0743
5081095	chr17:5081095:T:C	1.30063e-16	-1.18416	-6.10073e-10	0.000185071	-1.1266	-6.10073e-10	0.000204065	-1.0883	-6.10073e-10
5081152	chr17:5081152:A:G	2.73172e-17	-1.91257	-0.832097	2.82041e-05	-1.6359	-1.37197	2.97779e-05	-1.64389	-1.36908
5081275	chr17:5081275:C:G	2.03836e-16	-3.05713e-10	-0.734864	0.000400687	-3.05713e-10	-0.354155	0.000425407	-3.05713e-10	-0.353691
5081312	chr17:5081312:G:C	1.03981e-15	-3.05713e-10	0.894608	0.000715202	-3.05713e-10	0.225229	0.00076207	-3.05713e-10	0.229299
5082027	chr17:5082027:C:A	2.38932e-16	-3.05713e-10	-0.576002	0.000130412	-3.05713e-10	-1.47663	0.000138536	-3.05713e-10	-1.47561
5082065	chr17:5082065:A:C	3.35879e-16	-3.05713e-10	-0.23543	0.000230416	-3.05713e-10	-0.907451	0.000244475	-3.05713e-10	-0.907625
5082184	chr17:5082184:A:G	1.22308e-16	-3.05713e-10	-1.24564	0.000123459	-3.05713e-10	-1.53143	0.000131061	-3.05713e-10	-1.53108
5082220	chr17:5082220:G:A	1.12323e-17	-2.05434	-1.57905	1.74445e-05	-1.96579	-1.52252	1.89601e-05	-1.94137	-1.52303
5082304	chr17:5082304:G:A	8.47306e-17	-3.05713e-10	-1.6127	0.000116674	-3.05713e-10	-1.58796	0.000123821	-3.05713e-10	-1.5879
5082488	chr17:5082488:C:T	9.88087e-17	-0.971449	-0.487548	7.42915e-05	-0.977523	-1.06182	8.27445e-05	-0.936136	-1.05484
5082540	chr17:5082540:T:G	8.67192e-17	-3.05713e-10	-1.58951	0.000114601	-3.05713e-10	-1.60588	0.000121562	-3.05713e-10	-1.60632
5082607	chr17:5082607:A:G	8.45023e-17	-3.05713e-10	-1.6154	0.000120292	-3.05713e-10	-1.55742	0.000127531	-3.05713e-10	-1.55838
5082726	chr17:5082726:C:T	9.6864e-17	-1.06173	-0.417141	7.17728e-05	-1.06753	-1.00631	7.9824e-05	-1.02793	-0.998982
5082822	chr17:5082822:A:G	1.53549e-16	-3.05713e-10	-1.01816	0.000152833	-3.05713e-10	-1.31799	0.000162202	-3.05713e-10	-1.3179
5083257	chr17:5083257:C:T	1.43552e-16	-3.05713e-10	-1.08548	0.000113409	-3.05713e-10	-1.61634	0.000120347	-3.05713e-10	-1.61636
5083430	chr17:5083430:G:A	1.78016e-16	-1.7263	0.85599	0.000100356	-1.73691	-0.00170484	0.000107835	-1.72991	0.00377335
5083559	chr17:5083559:A:G	1.00288e-16	-3.05713e-10	-1.44413	0.000127286	-3.05713e-10	-1.5009	0.00013512	-3.05713e-10	-1.50057
5083684	chr17:5083684:G:A	8.99054e-16	0.749162	-6.10073e-10	0.00153486	0.988857	-6.10073e-10	0.00141247	0.846357	-6.10073e-10
5083908	chr17:5083908:C:T	1.1204e-17	-2.05131	-1.58461	1.9566e-05	-1.86027	-1.51327	2.14938e-05	-1.82517	-1.5138
5083991	chr17:5083991:C:T	1.6825e-14	3.67844	-6.10073e-10	0.000423113	-0.299697	-6.10073e-10	0.000448809	-0.300142	-6.10073e-10
5084367	chr17:5084367:T:C	1.34598e-16	-3.05713e-10	-1.14989	0.00013712	-3.05713e-10	-1.42648	0.000145525	-3.05713e-10	-1.42639
5084432	chr17:5084432:C:T	2.16725e-16	-3.05713e-10	-0.673551	0.000214028	-3.05713e-10	-0.98123	0.000229216	-3.05713e-10	-0.972074
5084468	chr17:5084468:G:A	1.01641e-16	-3.05713e-10	-1.43074	0.00012869	-3.05713e-10	-1.48993	0.000136614	-3.05713e-10	-1.48958
5084635	chr17:5084635:C:T	1.21294e-16	-0.624244	-0.629722	8.68694e-05	-0.799045	-1.08389	9.64977e-05	-0.755399	-1.08182
5084973	chr17:5084973:A:G	9.43125e-17	-3.05713e-10	-1.50557	0.000138781	-3.05713e-10	-1.41444	0.000147287	-3.05713e-10	-1.41436
5085122	chr17:5085122:T:C	2.00296e-17	-1.71973	-1.33524	3.10635e-05	-1.36457	-1.54673	3.2613e-05	-1.37677	-1.54526
5085167	chr17:5085167:G:A	1.30884e-17	-2.03665	-1.4438	3.02426e-05	-1.79753	-1.14055	3.34082e-05	-1.75684	-1.1411
5085323	chr17:5085323:A:T	7.57555e-17	-1.72467	-6.10073e-10	8.3856e-05	-1.91824	-6.10073e-10	8.92458e-05	-1.91534	-6.10073e-10
5085336	chr17:5085336:C:T	1.2496e-16	-3.05713e-10	-1.22419	0.000118513	-3.05713e-10	-1.57232	0.00012578	-3.05713e-10	-1.57221
5085558	chr17:5085558:T:C	1.12174e-16	-0.986851	-0.345282	8.12978e-05	-0.998357	-0.95086	9.05752e-05	-0.957343	-0.943215
5085738	chr17:5085738:T:C	1.27028e-16	-3.05713e-10	-1.20778	0.000139256	-3.05713e-10	-1.41103	0.000147817	-3.05713e-10	-1.41076
5085951	chr17:5085951:G:A	1.14793e-16	-0.667088	-0.641965	8.26993e-05	-0.837794	-1.09433	9.18009e-05	-0.794826	-1.09229
5086031	chr17:5086031:A:G	7.60675e-17	-0.221012	-1.49955	6.8631e-05	-1.97198	-0.146613	7.27685e-05	-1.97524	-0.144218
5086179	chr17:5086179:T:C	2.21175e-16	-3.05713e-10	-0.653228	0.000217822	-3.05713e-10	-0.963658	0.000233308	-3.05713e-10	-0.95438
5086292	chr17:5086292:C:T	1.29089e-17	-2.05767	-1.43659	1.83613e-05	-1.89901	-1.53808	2.00949e-05	-1.86758	-1.5387
5086323	chr17:5086323:G:A	1.11773e-16	-0.637986	-0.697724	8.16974e-05	-0.809229	-1.13508	9.07176e-05	-0.765863	-1.13312
5086569	chr17:5086569:GTCT:G	9.72225e-17	-3.05713e-10	-1.47518	0.000116644	-3.05713e-10	-1.58821	0.000123787	-3.05713e-10	-1.58817
5086877	chr17:5086877:G:A	1.37398e-16	-3.05713e-10	-1.1293	0.000113366	-3.05713e-10	-1.61671	0.000120305	-3.05713e-10	-1.6167
5087209	chr17:5087209:T:G	2.17535e-16	-3.05713e-10	-0.66982	0.000215006	-3.05713e-10	-0.97667	0.000230273	-3.05713e-10	-0.967474
5087276	chr17:5087276:C:G	1.17552e-16	-3.05713e-10	-1.2853	0.000116271	-3.05713e-10	-1.59141	0.000123397	-3.05713e-10	-1.59133
5087277	chr17:5087277:T:A	1.16041e-16	-3.05713e-10	-1.29824	0.000115847	-3.05713e-10	-1.59507	0.000122946	-3.05713e-10	-1.59499
5087459	chr17:5087459:C:T	9.22508e-17	-3.05713e-10	-1.52767	0.000121706	-3.05713e-10	-1.54573	0.000129174	-3.05713e-10	-1.54557
5088123	chr17:5088123:G:A	2.81724e-16	-3.05713e-10	-0.411254	0.000206286	-3.05713e-10	-1.01807	0.000218875	-3.05713e-10	-1.01824
5088391	chr17:5088391:T:A	1.18728e-16	-0.264533	-1.01081	2.27107e-05	-1.8461	-1.3784	2.40584e-05	-1.84887	-1.37739
5088399	chr17:5088399:T:C	2.06726e-17	-1.88488	-1.1385	2.67062e-05	-1.60334	-1.4591	2.81287e-05	-1.61314	-1.45681
5088610	chr17:5088610:G:A	9.93936e-17	-0.494512	-0.958583	7.73943e-05	-0.674794	-1.32363	8.60875e-05	-0.629181	-1.32219
5088637	chr17:5088637:A:G	1.17681e-16	-3.05713e-10	-1.28421	0.00011937	-3.05713e-10	-1.56511	0.000126711	-3.05713e-10	-1.56483
5088819	chr17:5088819:A:G	5.07226e-17	-1.11421	-1.0116	6.4754e-05	-1.17643	-1.00031	7.16544e-05	-1.14094	-0.99394
5088877	chr17:5088877:G:T	1.20871e-17	-2.05061	-1.50943	1.80832e-05	-1.85507	-1.59728	1.98808e-05	-1.81945	-1.59753
5088878	chr17:5088878:A:T	1.20593e-17	-2.0531	-1.50924	1.78271e-05	-1.86923	-1.59739	1.95755e-05	-1.83482	-1.59764
5088987	chr17:5088987:T:C	5.44872e-17	-2.05422	-6.10073e-10	8.5782e-05	-1.89553	-6.10073e-10	9.06908e-05	-1.89928	-6.10073e-10
5089146	chr17:5089146:T:C	1.776e-16	-3.05713e-10	-0.872648	0.000164978	-3.05713e-10	-1.24152	0.000175099	-3.05713e-10	-1.24139
5089341	chr17:5089341:T:C	1.28248e-17	-2.03778	-1.46302	2.91466e-05	-1.80111	-1.17389	3.21883e-05	-1.76072	-1.17442
5089637	chr17:5089637:A:C	2.24496e-16	-3.05713e-10	-0.638324	0.000194676	-3.05713e-10	-1.076	0.000206626	-3.05713e-10	-1.07583
5089662	chr17:5089662:C:A	1.5002e-16	-3.05713e-10	-1.04141	0.00013445	-3.05713e-10	-1.44615	0.000142751	-3.05713e-10	-1.44564
5089791	chr17:5089791:G:A	1.15224e-17	-2.058	-1.54989	1.52115e-05	-2.04404	-1.58124	1.61585e-05	-2.04287	-1.58142
5090400	chr17:5090400:G:T	2.20727e-17	-1.39332	-1.56452	2.6085e-05	-1.46921	-1.61677	2.78983e-05	-1.46142	-1.61675
5090941	chr17:5090941:T:G	1.27353e-17	-2.04405	-1.46375	2.8376e-05	-1.82666	-1.17513	3.12751e-05	-1.78826	-1.17566
5091049	chr17:5091049:T:G	1.01125e-16	-3.05713e-10	-1.43582	0.000128121	-3.05713e-10	-1.49436	0.00013601	-3.05713e-10	-1.49401
5093199	chr17:5093199:T:C	2.29973e-16	-3.05713e-10	-0.614219	0.000448903	-3.05713e-10	-0.24053	0.000476645	-3.05713e-10	-0.239966
5093482	chr17:5093482:C:T	1.77088e-16	0.648726	-1.52426	0.000122296	0.0604454	-1.60134	0.000129651	0.0592879	-1.60118
5093543	chr17:5093543:A:G	8.43952e-17	-3.05713e-10	-1.61667	0.000128562	-3.05713e-10	-1.49092	0.000136381	-3.05713e-10	-1.49129
5093620	chr17:5093620:AC:A	1.73566e-16	-3.05713e-10	-0.895624	0.000162317	-3.05713e-10	-1.25779	0.000172273	-3.05713e-10	-1.25766
5093744	chr17:5093744:G:C	4.17639e-17	-1.20781	-1.11234	2.40414e-05	-1.56453	-1.60303	2.66839e-05	-1.51999	-1.60269
5093881	chr17:5093881:C:T	1.13366e-16	0.1355	-1.45706	2.24381e-05	-1.81938	-1.41719	2.37103e-05	-1.82446	-1.41637
5094138	chr17:5094138:G:A	1.12163e-17	-2.05449	-1.58032	1.90711e-05	-1.87953	-1.51963	2.09143e-05	-1.84616	-1.52015
5094240	chr17:5094240:T:G	1.05943e-16	-3.05713e-10	-1.38928	0.000144192	-3.05713e-10	-1.37619	0.000153062	-3.05713e-10	-1.3759
5094420	chr17:5094420:A:G	1.11686e-16	0.0163156	-1.3528	2.40092e-05	-1.85643	-1.31246	2.53861e-05	-1.86111	-1.31143
5094492	chr17:5094492:A:G	2.17707e-16	-3.05713e-10	-0.66903	0.000190074	-3.05713e-10	-1.09992	0.000201742	-3.05713e-10	-1.09975
5094735	chr17:5094735:G:C	2.17707e-16	-3.05713e-10	-0.66903	0.000190074	-3.05713e-10	-1.09992	0.000201742	-3.05713e-10	-1.09975
5094933	chr17:5094933:G:C	2.29847e-16	-0.0222123	-0.592556	5.80588e-05	-1.86639	-0.419487	6.14903e-05	-1.871	-0.416854
5095026	chr17:5095026:C:T	1.03505e-16	-3.05713e-10	-1.41256	0.000126372	-3.05713e-10	-1.50811	0.000134115	-3.05713e-10	-1.50804
5095291	chr17:5095291:G:A	1.73566e-16	-3.05713e-10	-0.895624	0.000162317	-3.05713e-10	-1.25779	0.000172273	-3.05713e-10	-1.25766
5095557	chr17:5095557:G:C	1.63847e-17	-1.86194	-1.3939	2.50348e-05	-1.58873	-1.53834	2.63328e-05	-1.59921	-1.53671
5095933	chr17:5095933:AC:A	1.02938e-16	-3.05713e-10	-1.41805	0.000113956	-3.05713e-10	-1.61152	0.00012096	-3.05713e-10	-1.61128
5096092	chr17:5096092:T:G	9.7008e-17	-3.05713e-10	-1.47739	0.000134003	-3.05713e-10	-1.44947	0.000142215	-3.05713e-10	-1.4494
5096234	chr17:5096234:T:C	2.3807e-15	-3.05713e-10	1.72297	0.000605062	-3.05713e-10	0.0579948	0.000653821	-3.05713e-10	0.0760959
5096377	chr17:5096377:C:T	1.68959e-16	-3.05713e-10	-0.922524	0.000159131	-3.05713e-10	-1.27761	0.000168893	-3.05713e-10	-1.27747
5096528	chr17:5096528:A:ACATT	2.32286e-16	-3.05713e-10	-0.60421	0.000453688	-3.05713e-10	-0.229927	0.000481727	-3.05713e-10	-0.229361
5096706	chr17:5096706:G:A	1.43548e-16	0.464565	-1.55008	0.000103197	-0.0999746	-1.61072	0.000109402	-0.10109	-1.61062
5096780	chr17:5096780:T:C	8.96458e-17	-3.05713e-10	-1.55632	0.000125548	-3.05713e-10	-1.51464	0.000133258	-3.05713e-10	-1.51445
5096835	chr17:5096835:A:G	8.9352e-17	-0.00551485	-1.55408	5.96795e-05	-1.9235	-0.334845	6.32262e-05	-1.9274	-0.332616
5097082	chr17:5097082:G:A	2.82308e-16	-3.05713e-10	-0.409182	0.000206578	-3.05713e-10	-1.01666	0.000219185	-3.05713e-10	-1.01682
5097273	chr17:5097273:C:T	7.0313e-17	-0.747133	-1.05209	5.72103e-05	-0.91673	-1.38387	6.33585e-05	-0.875342	-1.38259
5097693	chr17:5097693:GA:G	1.05952e-16	-3.05713e-10	-1.38919	0.000266384	-3.05713e-10	-0.762398	0.000282969	-3.05713e-10	-0.761402
5097726	chr17:5097726:C:T	9.5837e-17	-3.05713e-10	-1.48953	0.000135519	-3.05713e-10	-1.43823	0.000143826	-3.05713e-10	-1.43814
5097732	chr17:5097732:T:C	8.00715e-17	-1.86754	0.198274	5.79973e-05	-1.90064	-0.386304	6.21757e-05	-1.89527	-0.381504
5098060	chr17:5098060:TATAAC:T	2.68806e-17	-1.21018	-1.5506	8.55031e-05	-0.541366	-1.35742	8.97607e-05	-0.550719	-1.35887
5098252	chr17:5098252:C:T	2.6688e-17	-1.24542	-1.52254	9.07502e-05	-0.558848	-1.28038	9.52858e-05	-0.56845	-1.28141
5098776	chr17:5098776:G:A	2.17752e-15	-3.05713e-10	1.63376	0.000582388	-3.05713e-10	0.0198002	0.000629128	-3.05713e-10	0.0375966
5098863	chr17:5098863:A:G	9.56885e-17	-3.05713e-10	-1.49108	0.00014994	-3.05713e-10	-1.3371	0.000159088	-3.05713e-10	-1.33728
5098998	chr17:5098998:C:T	1.31098e-17	-2.05355	-1.42528	2.98961e-05	-1.96857	-0.981041	3.24529e-05	-1.94476	-0.982188
5099174	chr17:5099174:G:A	1.11284e-17	-2.0305	-1.61219	1.71678e-05	-2.057	-1.4473	1.81977e-05	-2.05733	-1.44811
5099641	chr17:5099641:A:G	1.81449e-14	3.75396	-6.10073e-10	0.000448825	-0.240704	-6.10073e-10	0.000476821	-0.239598	-6.10073e-10
5099893	chr17:5099893:AATG:A	9.12717e-17	-3.05713e-10	-1.53834	0.00012789	-3.05713e-10	-1.49616	0.000135694	-3.05713e-10	-1.49634
5100089	chr17:5100089:C:T	1.09461e-17	-2.0528	-1.6064	1.73213e-05	-2.05708	-1.43832	1.83761e-05	-2.0567	-1.43899
5100190	chr17:5100190:C:T	2.32873e-15	-3.05713e-10	1.7009	0.000638936	-3.05713e-10	0.112467	0.000690871	-3.05713e-10	0.131215
5100240	chr17:5100240:C:T	2.38274e-17	-1.9292	-0.95214	3.42334e-05	-2.0191	-0.79503	3.5795e-05	-2.03423	-0.794695
5100415	chr17:5100415:T:G	3.74671e-16	-1.12226	0.99613	0.000300645	-1.12677	0.485365	0.000322783	-1.1167	0.486944
5100611	chr17:5100611:G:A	1.25657e-16	-3.05713e-10	-1.21863	0.000185228	-3.05713e-10	-1.12575	0.000196597	-3.05713e-10	-1.12558
5100803	chr17:5100803:C:T	1.23997e-16	-0.991458	-0.240468	0.000138864	-0.967054	-0.446788	0.000149184	-0.955982	-0.445573
5101056	chr17:5101056:C:T	4.64703e-16	0.0892169	-6.10073e-10	0.000782265	0.314857	-6.10073e-10	0.000733877	0.191603	-6.10073e-10
5101468	chr17:5101468:G:GGAC	5.6032e-16	-3.05713e-10	0.276327	0.00237677	-3.05713e-10	1.42616	0.00265702	-3.05713e-10	1.47822
5101624	chr17:5101624:G:T	6.31059e-17	-1.90737	-6.10073e-10	7.5326e-05	-2.02551	-6.10073e-10	8.05389e-05	-2.018	-6.10073e-10
5101860	chr17:5101860:T:C	8.93504e-17	-3.05713e-10	-1.55962	0.000119326	-3.05713e-10	-1.56548	0.000126621	-3.05713e-10	-1.56554
5101992	chr17:5101992:T:G	1.24758e-17	-2.05275	-1.47564	1.44978e-05	-2.05656	-1.61679	1.53921e-05	-2.05611	-1.61677
5102016	chr17:5102016:A:G	4.9937e-17	-1.66374	-0.477677	3.05936e-05	-1.88226	-1.04429	3.31021e-05	-1.86507	-1.04207
5102453	chr17:5102453:T:C	1.68961e-17	-1.61297	-1.61213	1.58983e-05	-1.99806	-1.58307	1.71454e-05	-1.98084	-1.58417
5103152	chr17:5103152:T:A	5.42878e-17	-2.05788	-6.10073e-10	7.3585e-05	-2.0489	-6.10073e-10	7.81926e-05	-2.04756	-6.10073e-10
5103381	chr17:5103381:G:A	2.27409e-17	-1.83172	-1.09629	2.12115e-05	-1.94756	-1.34523	2.29458e-05	-1.93352	-1.34009
5103816	chr17:5103816:G:C	9.18784e-17	-3.05713e-10	-1.53172	0.000122186	-3.05713e-10	-1.54179	0.000129687	-3.05713e-10	-1.54161
5103993	chr17:5103993:G:A	4.61463e-16	0.0822203	-6.10073e-10	0.000363969	-0.450267	-6.10073e-10	0.000386115	-0.450603	-6.10073e-10
5104044	chr17:5104044:C:T	5.43585e-17	-2.05658	-6.10073e-10	7.41848e-05	-2.04078	-6.10073e-10	7.86566e-05	-2.04165	-6.10073e-10
5105516	chr17:5105516:G:A	8.88144e-17	-3.05713e-10	-1.56563	0.000126951	-3.05713e-10	-1.50353	0.000134488	-3.05713e-10	-1.50527
5106637	chr17:5106637:T:C	5.42815e-17	-2.058	-6.10073e-10	7.3403e-05	-2.05137	-6.10073e-10	7.8127e-05	-2.0484	-6.10073e-10
5107035	chr17:5107035:TC:T	8.83776e-17	-3.05713e-10	-1.57056	0.000127747	-3.05713e-10	-1.49729	0.000135596	-3.05713e-10	-1.49706
5107089	chr17:5107089:A:G	1.08691e-16	-3.05713e-10	-1.36368	0.000115648	-3.05713e-10	-1.59679	0.000122784	-3.05713e-10	-1.59631
5107135	chr17:5107135:C:T	4.22731e-16	-3.05713e-10	-0.00544494	0.000545262	-3.05713e-10	-0.0460694	0.000581638	-3.05713e-10	-0.0408899
5107244	chr17:5107244:C:T	1.35142e-16	-3.05713e-10	-1.14586	0.000113403	-3.05713e-10	-1.61639	0.000120344	-3.05713e-10	-1.61638
5107640	chr17:5107640:G:C	1.13154e-16	-3.05713e-10	-1.32344	0.000132903	-3.05713e-10	-1.45772	0.000141087	-3.05713e-10	-1.45736
5108124	chr17:5108124:A:T	5.43265e-17	-2.05717	-6.10073e-10	7.42271e-05	-2.04021	-6.10073e-10	7.89162e-05	-2.03835	-6.10073e-10
5108401	chr17:5108401:AAG:A	1.62054e-16	-3.05713e-10	-0.96425	0.000113634	-3.05713e-10	-1.61435	0.000120583	-3.05713e-10	-1.6144
5108441	chr17:5108441:G:A	1.65064e-16	-3.05713e-10	-0.945851	0.000316453	-3.05713e-10	-0.590163	0.000335767	-3.05713e-10	-0.590321
5108574	chr17:5108574:T:C	1.40515e-16	-3.05713e-10	-1.10686	0.000113367	-3.05713e-10	-1.61671	0.000120305	-3.05713e-10	-1.61671
5108841	chr17:5108841:C:G	1.9832e-15	-3.05713e-10	1.54028	0.00058453	-3.05713e-10	0.0234721	0.000631748	-3.05713e-10	0.0417526
5109320	chr17:5109320:C:T	4.64485e-16	0.0887468	-6.10073e-10	0.000786745	0.320567	-6.10073e-10	0.000737957	0.197148	-6.10073e-10
5109800	chr17:5109800:G:A	2.62189e-16	-3.05713e-10	-0.483118	0.000211771	-3.05713e-10	-0.991831	0.000226389	-3.05713e-10	-0.984482
5109888	chr17:5109888:C:T	3.90596e-16	-3.05713e-10	-0.084507	0.000146163	-3.05713e-10	-1.36261	0.000155158	-3.05713e-10	-1.36229
5109992	chr17:5109992:C:T	8.44344e-17	-3.05713e-10	-1.61621	0.000133107	-3.05713e-10	-1.45618	0.000140942	-3.05713e-10	-1.45839
5110818	chr17:5110818:A:G	8.98729e-17	-3.05713e-10	-1.55379	0.000124764	-3.05713e-10	-1.52091	0.000132426	-3.05713e-10	-1.52071
5110850	chr17:5110850:T:A	9.02717e-17	-3.05713e-10	-1.54936	0.000113966	-3.05713e-10	-1.61143	0.00012089	-3.05713e-10	-1.61186
5110922	chr17:5110922:G:C	9.06828e-17	-3.05713e-10	-1.54481	0.000126226	-3.05713e-10	-1.50926	0.000133925	-3.05713e-10	-1.50946
5111121	chr17:5111121:G:A	2.10894e-17	-1.45718	-1.54623	1.66808e-05	-1.92082	-1.61226	1.81514e-05	-1.89534	-1.61265
5111853	chr17:5111853:A:G	3.69376e-16	-3.05713e-10	-0.140366	0.000142936	-3.05713e-10	-1.38494	0.000151719	-3.05713e-10	-1.38471
5111931	chr17:5111931:C:T	4.33029e-16	0.0186225	-6.10073e-10	0.00076468	0.292121	-6.10073e-10	0.000718427	0.170326	-6.10073e-10
5112065	chr17:5112065:G:A	7.84002e-16	-3.05713e-10	0.61223	0.00359602	-3.05713e-10	1.84025	0.00403363	-3.05713e-10	1.89568
5112370	chr17:5112370:G:C	3.8152e-17	-1.91528	-0.495323	2.78178e-05	-2.00767	-1.01399	2.98469e-05	-1.999	-1.01166
5112413	chr17:5112413:G:T	8.44252e-17	-3.05713e-10	-1.61632	0.000165912	-3.05713e-10	-1.23588	0.000176139	-3.05713e-10	-1.23547
5112600	chr17:5112600:C:T	5.47841e-17	-1.88789	-0.160891	3.62032e-05	-1.96951	-0.788675	3.89497e-05	-1.95837	-0.786099
5112601	chr17:5112601:G:A	6.66274e-17	-1.79641	-0.0566594	4.15317e-05	-1.90403	-0.716854	4.48439e-05	-1.88928	-0.714269
5112677	chr17:5112677:C:T	2.1877e-17	-1.91112	-1.05563	1.86169e-05	-2.00349	-1.41978	1.996e-05	-1.99448	-1.41853
5112773	chr17:5112773:G:A	5.85134e-17	-1.98293	-6.10073e-10	7.29356e-05	-2.05776	-6.10073e-10	7.73871e-05	-2.05792	-6.10073e-10
5112864	chr17:5112864:C:T	7.51741e-17	-1.73237	-6.10073e-10	7.99584e-05	-1.96583	-6.10073e-10	8.51635e-05	-1.96217	-6.10073e-10
5112945	chr17:5112945:T:C	8.57178e-17	-3.05713e-10	-1.60112	0.000115395	-3.05713e-10	-1.59897	0.000122453	-3.05713e-10	-1.59901
5113324	chr17:5113324:T:C	1.42076e-17	-1.88526	-1.51314	3.07164e-05	-1.47314	-1.44939	3.2263e-05	-1.48196	-1.45086
5113482	chr17:5113482:T:C	3.04252e-16	-3.05713e-10	-0.334325	0.00025461	-3.05713e-10	-0.807604	0.000270422	-3.05713e-10	-0.806755
5114079	chr17:5114079:ATAGT:A	3.65587e-16	-3.05713e-10	-0.150677	0.00025875	-3.05713e-10	-0.791474	0.000275019	-3.05713e-10	-0.789899
5114198	chr17:5114198:C:T	1.16384e-16	-1.03695	-0.258339	0.000133848	-1.01993	-0.430698	0.000143711	-1.00942	-0.429518
5114206	chr17:5114206:T:A	8.44066e-17	-3.05713e-10	-1.61654	0.000114203	-3.05713e-10	-1.60936	0.000121186	-3.05713e-10	-1.60941
5114403	chr17:5114403:T:G	1.25091e-16	-1.02029	-0.202852	0.000143513	-1.00085	-0.380061	0.000154109	-0.990224	-0.378855
5114477	chr17:5114477:A:G	3.36199e-17	-1.8714	-0.66566	2.53438e-05	-1.97997	-1.13484	2.72415e-05	-1.96924	-1.13275
5114829	chr17:5114829:A:C	1.95399e-16	-0.777138	-6.10073e-10	9.61061e-05	-1.78188	-6.10073e-10	0.000102419	-1.77767	-6.10073e-10
5114949	chr17:5114949:C:G	1.11733e-16	-1.07866	-0.257406	0.000128127	-1.06196	-0.432352	0.000137539	-1.05165	-0.431174
5115737	chr17:5115737:G:A	9.3186e-17	-3.05713e-10	-1.51758	0.000113918	-3.05713e-10	-1.61186	0.000120893	-3.05713e-10	-1.61183
5115872	chr17:5115872:C:T	8.17777e-16	-3.05713e-10	0.654408	0.000504959	-3.05713e-10	-0.122858	0.00053571	-3.05713e-10	-0.123145
5116034	chr17:5116034:A:G	1.46647e-16	-0.866564	-0.197588	9.09549e-05	-2.02905	0.192079	9.665e-05	-2.03088	0.195239
5116373	chr17:5116373:C:T	1.15555e-15	-3.05713e-10	1.00015	0.00082686	-3.05713e-10	0.370299	0.000884858	-3.05713e-10	0.378689
5116505	chr17:5116505:C:G	7.24922e-17	-1.7687	-6.10073e-10	0.000142896	-1.38522	-6.10073e-10	0.000151424	-1.38666	-6.10073e-10
5116609	chr17:5116609:G:A	1.40889e-17	-1.9029	-1.50389	1.46743e-05	-2.05222	-1.60902	1.55858e-05	-2.05147	-1.60891
5116648	chr17:5116648:C:A	8.5186e-17	-3.05713e-10	-1.60734	0.000116754	-3.05713e-10	-1.58727	0.000123892	-3.05713e-10	-1.58733
5117237	chr17:5117237:C:G	1.39729e-17	-2.05799	-1.35707	2.20301e-05	-1.92233	-1.33259	2.39036e-05	-1.89677	-1.33594
5117318	chr17:5117318:C:A	2.22039e-17	-1.70338	-1.24854	2.58693e-05	-1.70249	-1.39179	2.76262e-05	-1.69662	-1.39135
5118017	chr17:5118017:C:T	1.29793e-17	-2.01677	-1.47206	1.64426e-05	-2.04832	-1.49914	1.74415e-05	-2.04926	-1.49863
5118166	chr17:5118166:A:G	1.03215e-16	-3.05713e-10	-1.41537	0.000118274	-3.05713e-10	-1.57434	0.000125505	-3.05713e-10	-1.57439
5118187	chr17:5118187:C:T	1.06084e-16	-1.90956	0.521609	3.55581e-05	-2.05612	-0.720053	3.78446e-05	-2.05755	-0.715698
5119093	chr17:5119093:A:G	9.84332e-17	-3.05713e-10	-1.4628	0.000121553	-3.05713e-10	-1.54699	0.000128984	-3.05713e-10	-1.54705
5119344	chr17:5119344:C:G	2.15561e-17	-1.91649	-1.06503	2.16383e-05	-1.95074	-1.32213	2.32308e-05	-1.94062	-1.32064
5119565	chr17:5119565:G:A	9.70804e-17	-3.05713e-10	-1.47664	0.000122581	-3.05713e-10	-1.53856	0.000130074	-3.05713e-10	-1.53863
5119911	chr17:5119911:C:G	9.85929e-17	-3.05713e-10	-1.46118	0.000116652	-3.05713e-10	-1.58814	0.000123798	-3.05713e-10	-1.58809
5120233	chr17:5120233:G:A	8.70572e-17	-3.05713e-10	-1.58562	0.000113562	-3.05713e-10	-1.61498	0.000120507	-3.05713e-10	-1.61503
5120262	chr17:5120262:G:A	5.44376e-17	-2.05513	-6.10073e-10	7.50244e-05	-2.02952	-6.10073e-10	7.95244e-05	-2.03067	-6.10073e-10
5121256	chr17:5121256:C:G	1.99442e-16	-3.05713e-10	-0.756659	0.000268761	-3.05713e-10	-0.753513	0.000285159	-3.05713e-10	-0.75369
5121280	chr17:5121280:G:A	1.58259e-16	-3.05713e-10	-0.98795	0.000154807	-3.05713e-10	-1.30516	0.000165301	-3.05713e-10	-1.29897
5121622	chr17:5121622:G:A	1.65427e-16	-3.05713e-10	-0.943653	0.000159859	-3.05713e-10	-1.27304	0.000170749	-3.05713e-10	-1.26654
5121863	chr17:5121863:G:C	3.39074e-16	-0.225962	-6.10073e-10	0.000127318	-1.50065	-6.10073e-10	0.000135922	-1.49466	-6.10073e-10
5122083	chr17:5122083:T:C	8.70706e-17	-3.05713e-10	-1.58546	0.000131734	-3.05713e-10	-1.46655	0.000139858	-3.05713e-10	-1.46611
5122504	chr17:5122504:C:T	6.01877e-17	-1.95471	-6.10073e-10	9.29153e-05	-1.81565	-6.10073e-10	9.83116e-05	-1.8186	-6.10073e-10
5122603	chr17:5122603:C:G	9.85655e-17	-3.05713e-10	-1.46146	0.000121	-3.05713e-10	-1.55155	0.000128396	-3.05713e-10	-1.55162
5122813	chr17:5122813:G:A	1.02421e-16	-3.05713e-10	-1.42309	0.000118498	-3.05713e-10	-1.57244	0.000125745	-3.05713e-10	-1.57248
5122825	chr17:5122825:C:G	8.70821e-17	-1.58533	-6.10073e-10	0.000101319	-1.72907	-6.10073e-10	0.000107815	-1.72632	-6.10073e-10
5123902	chr17:5123902:T:C	2.45818e-16	-3.05713e-10	-0.54759	0.000268857	-3.05713e-10	-0.753156	0.000286098	-3.05713e-10	-0.750403
5124434	chr17:5124434:G:A	5.031e-16	0.168608	-6.10073e-10	0.000895968	0.450569	-6.10073e-10	0.0008392	0.325711	-6.10073e-10
5124538	chr17:5124538:G:A	8.56623e-17	-3.05713e-10	-1.60177	0.000113379	-3.05713e-10	-1.6166	0.00012032	-3.05713e-10	-1.61659
5124573	chr17:5124573:G:A	1.07662e-16	-3.05713e-10	-1.37318	0.000116286	-3.05713e-10	-1.59128	0.000123399	-3.05713e-10	-1.59132
5124691	chr17:5124691:A:C	8.46303e-17	-3.05713e-10	-1.61389	0.000115357	-3.05713e-10	-1.5993	0.000122414	-3.05713e-10	-1.59933
5124951	chr17:5124951:A:G	1.21663e-17	-2.02199	-1.53152	1.57453e-05	-2.04582	-1.54498	1.66983e-05	-2.04685	-1.54458
5125136	chr17:5125136:C:T	1.73126e-16	-3.05713e-10	-0.898161	0.000165333	-3.05713e-10	-1.23938	0.000175868	-3.05713e-10	-1.237
5125400	chr17:5125400:G:GT	2.21999e-17	-1.53912	-1.41297	3.08973e-05	-1.45292	-1.46375	3.30825e-05	-1.44488	-1.46285
5125405	chr17:5125405:C:T	6.19586e-17	-1.92571	-6.10073e-10	7.44298e-05	-2.03748	-6.10073e-10	7.91111e-05	-2.03589	-6.10073e-10
5125424	chr17:5125424:G:A	1.2443e-17	-2.05763	-1.47339	2.66442e-05	-1.89467	-1.17009	2.89505e-05	-1.86674	-1.17441
5125461	chr17:5125461:T:C	1.59541e-16	-0.979881	-6.10073e-10	0.000148391	-1.34748	-6.10073e-10	0.00015834	-1.34199	-6.10073e-10
5125573	chr17:5125573:T:C	1.06284e-16	-3.05713e-10	-1.38606	0.000124797	-3.05713e-10	-1.52065	0.000132454	-3.05713e-10	-1.5205
5125819	chr17:5125819:A:T	5.4065e-16	-3.05713e-10	0.240591	0.000220432	-3.05713e-10	-0.951746	0.000234649	-3.05713e-10	-0.948648
5125837	chr17:5125837:G:A	5.49145e-17	-2.0464	-6.10073e-10	7.67477e-05	-2.00681	-6.10073e-10	8.12796e-05	-2.00884	-6.10073e-10
5125900	chr17:5125900:C:T	1.65747e-16	-3.05713e-10	-0.941719	0.000159654	-3.05713e-10	-1.27433	0.000169814	-3.05713e-10	-1.27204
5126068	chr17:5126068:C:T	1.04362e-16	-1.95355	0.549233	3.61969e-05	-2.0578	-0.700561	3.86246e-05	-2.05667	-0.696178
5126196	chr17:5126196:AAG:A	1.20279e-16	-1.92829	0.665925	7.34849e-05	-2.058	0.00774549	7.85189e-05	-2.05762	0.0142248
5126298	chr17:5126298:C:T	1.6939e-17	-2.05789	-1.16467	2.72171e-05	-1.93577	-1.10772	2.94601e-05	-1.91161	-1.11209
5126764	chr17:5126764:C:T	8.774e-17	-3.05713e-10	-1.5778	0.000116635	-3.05713e-10	-1.58828	0.00012379	-3.05713e-10	-1.58815
5127002	chr17:5127002:C:G	1.04541e-16	-3.05713e-10	-1.4026	0.000123585	-3.05713e-10	-1.53041	0.000131167	-3.05713e-10	-1.53027
5127909	chr17:5127909:C:T	2.1557e-17	-1.54712	-1.43436	2.98926e-05	-1.46383	-1.48589	3.20003e-05	-1.45595	-1.48504
5128141	chr17:5128141:C:A	1.41653e-16	-3.05713e-10	-1.0988	0.000262074	-3.05713e-10	-0.778711	0.000278069	-3.05713e-10	-0.778871
5128246	chr17:5128246:A:G	1.36388e-17	-2.05722	-1.38204	3.04139e-05	-1.92992	-1.00252	3.2916e-05	-1.90513	-1.00764
5128538	chr17:5128538:C:T	1.14449e-16	-1.31205	-6.10073e-10	0.000209494	-1.00264	-6.10073e-10	0.000220521	-1.01074	-6.10073e-10
5128618	chr17:5128618:C:T	1.14015e-17	-2.04955	-1.56888	1.57813e-05	-2.01233	-1.57618	1.67177e-05	-2.0144	-1.57587
5128651	chr17:5128651:G:A	1.19995e-16	-3.05713e-10	-1.26473	0.000211142	-3.05713e-10	-0.994807	0.000224033	-3.05713e-10	-0.994944
5128731	chr17:5128731:A:G	1.39073e-17	-2.05667	-1.3631	3.127e-05	-1.93582	-0.968861	3.38195e-05	-1.91157	-0.974128
5128873	chr17:5128873:G:A	2.08439e-17	-1.93133	-1.08379	2.08536e-05	-1.96493	-1.34488	2.23686e-05	-1.95562	-1.34347
5129115	chr17:5129115:G:A	1.77818e-16	-1.89596	1.02453	0.000104708	-2.05603	0.359866	0.00011175	-2.0575	0.36703
5129250	chr17:5129250:C:T	1.41403e-16	-3.05713e-10	-1.10057	0.000261357	-3.05713e-10	-0.781449	0.000277308	-3.05713e-10	-0.781608
5129617	chr17:5129617:A:G	9.52933e-17	-3.05713e-10	-1.49522	0.000115358	-3.05713e-10	-1.59929	0.00012237	-3.05713e-10	-1.59969
5129725	chr17:5129725:A:C	8.73662e-17	-3.05713e-10	-1.58207	0.000205422	-3.05713e-10	-1.02227	0.000218077	-3.05713e-10	-1.02189
5130304	chr17:5130304:C:T	1.04792e-16	-3.05713e-10	-1.40021	0.000354651	-3.05713e-10	-0.476201	0.000377056	-3.05713e-10	-0.474345
5130473	chr17:5130473:C:A	1.19108e-17	-2.01527	-1.55946	1.51572e-05	-2.04883	-1.58003	1.6075e-05	-2.04973	-1.57975
5130753	chr17:5130753:A:G	1.09393e-17	-2.05695	-1.60287	1.92962e-05	-1.91827	-1.46916	2.04219e-05	-1.91803	-1.47211
5131174	chr17:5131174:G:A	1.40024e-16	-1.92721	0.816836	4.32886e-05	-2.05743	-0.522017	4.61325e-05	-2.05801	-0.517215
5131488	chr17:5131488:G:A	3.61099e-17	-1.12288	-1.34274	1.97274e-05	-1.84932	-1.51601	2.07764e-05	-1.85763	-1.51529
5131887	chr17:5131887:A:T	1.17264e-17	-2.05361	-1.53673	1.64635e-05	-2.00058	-1.54561	1.74382e-05	-2.00287	-1.5452
5132669	chr17:5132669:C:G	6.05789e-17	-1.70439	-0.243849	5.94044e-05	-1.7229	-0.540064	6.34693e-05	-1.71767	-0.538513
5132990	chr17:5132990:A:G	1.71284e-16	-3.05713e-10	-0.908859	0.000163917	-3.05713e-10	-1.24798	0.000174362	-3.05713e-10	-1.24561
5133554	chr17:5133554:T:C	1.28992e-17	-2.02208	-1.47293	2.36699e-05	-2.02278	-1.16035	2.53491e-05	-2.0093	-1.1647
5134429	chr17:5134429:C:T	1.11439e-16	-1.93612	0.59742	3.74157e-05	-2.05787	-0.667372	3.98826e-05	-2.0579	-0.6629
5134643	chr17:5134643:C:T	1.17618e-17	-2.0359	-1.55142	1.56919e-05	-2.03369	-1.56049	1.66331e-05	-2.03522	-1.56013
5134730	chr17:5134730:G:A	5.25677e-17	-2.02512	-0.0649623	5.90567e-05	-1.83899	-0.429843	6.48759e-05	-1.8081	-0.426166
5134775	chr17:5134775:A:G	4.23734e-16	-3.05713e-10	-0.00307665	0.000416763	-3.05713e-10	-0.314818	0.000442646	-3.05713e-10	-0.313968
5134861	chr17:5134861:G:T	1.22677e-17	-2.01193	-1.53328	1.56379e-05	-2.05084	-1.5468	1.65882e-05	-2.05164	-1.54641
5134960	chr17:5134960:G:A	1.30803e-17	-2.05801	-1.42306	2.89423e-05	-1.90883	-1.0732	3.13934e-05	-1.8821	-1.07804
5135843	chr17:5135843:C:T	2.18425e-17	-1.52741	-1.44091	3.07495e-05	-1.45779	-1.46368	3.29195e-05	-1.44976	-1.46291
5135999	chr17:5135999:G:A	1.23324e-17	-2.01077	-1.52918	1.56928e-05	-2.05132	-1.54281	1.66472e-05	-2.05209	-1.54241
5136023	chr17:5136023:T:C	2.27476e-17	-2.05686	-0.870863	5.22013e-05	-1.87613	-0.516094	5.52815e-05	-1.87764	-0.516664
5136383	chr17:5136383:C:T	1.18387e-17	-2.02208	-1.55873	1.54246e-05	-2.04482	-1.56655	1.63561e-05	-2.04593	-1.5662
5136633	chr17:5136633:T:C	1.04827e-16	-3.05713e-10	-1.39987	0.000117446	-3.05713e-10	-1.58135	0.000124627	-3.05713e-10	-1.58141
5136975	chr17:5136975:G:A	1.67301e-16	-3.05713e-10	-0.932387	0.000160672	-3.05713e-10	-1.26797	0.000171624	-3.05713e-10	-1.26143
5137260	chr17:5137260:G:T	1.65086e-16	-3.05713e-10	-0.945716	0.000159757	-3.05713e-10	-1.27369	0.00017064	-3.05713e-10	-1.26718
5137565	chr17:5137565:G:A	1.00716e-16	-3.05713e-10	-1.43988	0.000323334	-3.05713e-10	-0.56865	0.000343729	-3.05713e-10	-0.566885
5137638	chr17:5137638:G:A	8.45613e-17	-3.05713e-10	-1.6147	0.000114687	-3.05713e-10	-1.60513	0.000121702	-3.05713e-10	-1.60516
5138401	chr17:5138401:G:A	1.53262e-16	-3.05713e-10	-1.02003	0.000291282	-3.05713e-10	-0.673043	0.000309054	-3.05713e-10	-0.673224
5138409	chr17:5138409:A:G	2.11285e-17	-1.5963	-1.40525	2.95184e-05	-1.50372	-1.4586	3.15957e-05	-1.49604	-1.45768
5138539	chr17:5138539:C:T	1.01052e-16	-3.05713e-10	-1.43655	0.000181217	-3.05713e-10	-1.14764	0.000192557	-3.05713e-10	-1.14634
5138682	chr17:5138682:A:T	9.42725e-17	-1.50599	-6.10073e-10	0.00013917	-1.41164	-6.10073e-10	0.000147907	-1.41015	-6.10073e-10
5139051	chr17:5139051:C:A	1.25012e-17	-2.05528	-1.47108	2.76242e-05	-1.91775	-1.1109	2.99608e-05	-1.89091	-1.11594
5139127	chr17:5139127:G:A	1.60633e-17	-2.05762	-1.21803	2.54407e-05	-1.94144	-1.16954	2.75292e-05	-1.91788	-1.17361
5139420	chr17:5139420:G:A	2.25755e-17	-1.56914	-1.36617	3.10135e-05	-1.48967	-1.42324	3.32008e-05	-1.48194	-1.42222
5139447	chr17:5139447:C:T	1.06602e-16	-3.05713e-10	-1.38308	0.000116683	-3.05713e-10	-1.58788	0.000123819	-3.05713e-10	-1.58792
5139599	chr17:5139599:T:C	9.46565e-17	-1.80786	0.305934	4.24344e-05	-1.85727	-0.74211	4.58205e-05	-1.84343	-0.738576
5139715	chr17:5139715:T:C	6.86131e-17	-1.8237	-6.10073e-10	8.86356e-05	-1.8628	-6.10073e-10	9.44812e-05	-1.85834	-6.10073e-10
5139959	chr17:5139959:T:C	6.73043e-17	-2.05431	0.211351	0.000204545	-1.84282	0.81627	0.000216997	-1.8422	0.815343
5140051	chr17:5140051:A:C	1.57361e-17	-2.05693	-1.23929	2.4711e-05	-1.95075	-1.18933	2.67187e-05	-1.92806	-1.19332
5140090	chr17:5140090:C:G	1.04665e-16	-3.05713e-10	-1.40141	0.00011751	-3.05713e-10	-1.58081	0.000124696	-3.05713e-10	-1.58086
5140105	chr17:5140105:G:A	1.53718e-15	-3.05713e-10	1.28552	0.000302886	-3.05713e-10	-0.633981	0.000322382	-3.05713e-10	-0.631
5140110	chr17:5140110:T:C	1.55388e-17	-2.0579	-1.25094	2.51437e-05	-1.92083	-1.2019	2.72651e-05	-1.89531	-1.20582
5140608	chr17:5140608:C:T	9.55212e-17	-3.05713e-10	-1.49283	0.000127742	-3.05713e-10	-1.49733	0.000135643	-3.05713e-10	-1.49671
5140703	chr17:5140703:C:T	1.27232e-17	-2.05724	-1.45152	2.91373e-05	-1.89975	-1.07557	3.16487e-05	-1.87125	-1.08079
5140772	chr17:5140772:A:G	8.69532e-17	-3.05713e-10	-1.58681	0.000201224	-3.05713e-10	-1.04292	0.000213619	-3.05713e-10	-1.04254
5141499	chr17:5141499:G:A	1.21763e-17	-1.99405	-1.55864	1.50651e-05	-2.05556	-1.5794	1.59844e-05	-2.05601	-1.57912
5141988	chr17:5141988:T:C	1.4365e-17	-1.77564	-1.61175	2.44919e-05	-1.61631	-1.53268	2.57461e-05	-1.62526	-1.53319
5142956	chr17:5142956:C:T	1.14427e-16	-1.94877	0.63652	3.85416e-05	-2.05796	-0.637639	4.11195e-05	-2.05716	-0.6331
5143052	chr17:5143052:C:T	2.07884e-16	-0.715203	-6.10073e-10	0.000101474	-1.72753	-6.10073e-10	0.000108132	-1.72339	-6.10073e-10
5143160	chr17:5143160:G:A	1.26431e-16	-3.05713e-10	-1.21249	0.000141322	-3.05713e-10	-1.3963	0.000150019	-3.05713e-10	-1.39597
5143224	chr17:5143224:C:T	1.41084e-16	-3.05713e-10	-1.10283	0.000190826	-3.05713e-10	-1.09598	0.000202469	-3.05713e-10	-1.09615
5143808	chr17:5143808:C:A	1.14171e-16	-3.05713e-10	-1.31448	0.000114055	-3.05713e-10	-1.61065	0.000121029	-3.05713e-10	-1.61071
5144168	chr17:5144168:A:G	1.09214e-16	-3.05713e-10	-1.35887	0.000127225	-3.05713e-10	-1.50138	0.000135033	-3.05713e-10	-1.50122
5144281	chr17:5144281:A:C	8.45808e-17	-3.05713e-10	-1.61447	0.000114749	-3.05713e-10	-1.60459	0.000121768	-3.05713e-10	-1.60462
5144304	chr17:5144304:ATATT:A	1.53582e-16	-3.05713e-10	-1.01795	0.000292123	-3.05713e-10	-0.670162	0.000309945	-3.05713e-10	-0.670342
5144432	chr17:5144432:G:A	9.47162e-17	-3.05713e-10	-1.5013	0.000113885	-3.05713e-10	-1.61215	0.00012086	-3.05713e-10	-1.6121
5144592	chr17:5144592:T:C	1.70273e-16	-3.05713e-10	-0.914781	0.000162309	-3.05713e-10	-1.25783	0.000173389	-3.05713e-10	-1.2512
5144912	chr17:5144912:A:G	1.23492e-17	-2.05684	-1.48175	2.68612e-05	-1.88162	-1.17503	2.92153e-05	-1.85268	-1.17937
5144999	chr17:5144999:C:T	1.16865e-16	-1.9564	0.665233	3.93186e-05	-2.05763	-0.618013	4.19733e-05	-2.05627	-0.61344
5145110	chr17:5145110:G:A	1.23584e-17	-2.058	-1.47984	2.62534e-05	-1.90741	-1.17213	2.84946e-05	-1.88055	-1.17647
5145490	chr17:5145490:CAT:C	5.28352e-16	-3.05713e-10	0.217581	0.000498157	-3.05713e-10	-0.136421	0.000530688	-3.05713e-10	-0.132564
5146628	chr17:5146628:A:G	1.78152e-16	-3.05713e-10	-0.869544	0.000242067	-3.05713e-10	-0.858121	0.00025683	-3.05713e-10	-0.858324
5146705	chr17:5146705:A:C	1.40285e-17	-1.99322	-1.41788	1.71737e-05	-2.05593	-1.44803	1.82286e-05	-2.05635	-1.4474
5147314	chr17:5147314:A:G	2.25379e-17	-1.52786	-1.40913	3.12088e-05	-1.44673	-1.45991	3.34221e-05	-1.43853	-1.45899
5147515	chr17:5147515:C:G	7.90156e-17	-1.68254	-6.10073e-10	0.000114447	-1.60722	-6.10073e-10	0.000121627	-1.60578	-6.10073e-10
5147696	chr17:5147696:G:A	1.03114e-16	-3.05713e-10	-1.41635	0.000118201	-3.05713e-10	-1.57495	0.000125429	-3.05713e-10	-1.575
5147809	chr17:5147809:A:G	9.24507e-17	-3.05713e-10	-1.52551	0.000122265	-3.05713e-10	-1.54115	0.000129776	-3.05713e-10	-1.54093
5147831	chr17:5147831:C:T	1.08544e-17	-2.05279	-1.61481	1.99814e-05	-1.83086	-1.52167	2.11622e-05	-1.83048	-1.52404
5148553	chr17:5148553:T:C	2.15062e-17	-1.57705	-1.40678	2.971e-05	-1.49841	-1.45744	3.18011e-05	-1.49072	-1.45652
5149106	chr17:5149106:A:G	8.01952e-15	-3.05713e-10	2.93745	0.00386682	-3.05713e-10	1.91285	0.0041566	-3.05713e-10	1.92571
5149228	chr17:5149228:T:C	1.27483e-17	-2.05752	-1.44926	2.71766e-05	-1.92678	-1.1182	2.94378e-05	-1.90166	-1.12279
5149263	chr17:5149263:C:T	1.05502e-16	-3.05713e-10	-1.39345	0.000117148	-3.05713e-10	-1.5839	0.000124312	-3.05713e-10	-1.58394
5149276	chr17:5149276:G:A	1.65386e-16	-3.05713e-10	-0.943901	0.000282504	-3.05713e-10	-0.703644	0.000299739	-3.05713e-10	-0.703826
5149397	chr17:5149397:C:A	9.82307e-17	-3.05713e-10	-1.46486	0.000173435	-3.05713e-10	-1.19153	0.000184273	-3.05713e-10	-1.19032
5149440	chr17:5149440:C:G	1.02587e-16	-3.05713e-10	-1.42147	0.00015347	-3.05713e-10	-1.31383	0.00016268	-3.05713e-10	-1.31495
5149494	chr17:5149494:A:G	1.04429e-16	-3.05713e-10	-1.40368	0.000156871	-3.05713e-10	-1.29191	0.000166278	-3.05713e-10	-1.29308
5149783	chr17:5149783:A:G	1.44792e-17	-2.05752	-1.32194	2.28025e-05	-1.94359	-1.27687	2.46832e-05	-1.92018	-1.28043
5150036	chr17:5150036:G:A	6.25994e-17	-2.04914	0.133714	0.000192751	-1.80652	0.720578	0.000204494	-1.80586	0.719662
5150207	chr17:5150207:G:A	9.69662e-17	-3.05713e-10	-1.47782	0.000295715	-3.05713e-10	-0.657939	0.000314341	-3.05713e-10	-0.65626
5150409	chr17:5150409:G:A	1.21434e-17	-2.0566	-1.4988	2.46547e-05	-1.9371	-1.20527	2.66931e-05	-1.9129	-1.20943
5150579	chr17:5150579:C:T	2.06005e-17	-1.89742	-1.12945	2.07186e-05	-1.93527	-1.38103	2.22529e-05	-1.92457	-1.3797
5151182	chr17:5151182:A:G	6.31829e-17	-1.90615	-6.10073e-10	7.49625e-05	-2.03035	-6.10073e-10	7.96971e-05	-2.02851	-6.10073e-10
5151215	chr17:5151215:T:C	2.15437e-17	-1.58478	-1.39731	2.97355e-05	-1.50465	-1.45035	3.18269e-05	-1.49703	-1.4494
5151410	chr17:5151410:C:T	1.05467e-16	-1.91715	0.523368	3.5612e-05	-2.05627	-0.718387	3.79059e-05	-2.05763	-0.714002
5151813	chr17:5151813:C:T	1.08651e-16	-3.05713e-10	-1.36404	0.000115869	-3.05713e-10	-1.59488	0.000122956	-3.05713e-10	-1.59491
5151909	chr17:5151909:C:T	8.61023e-17	-3.05713e-10	-1.59664	0.000192543	-3.05713e-10	-1.08702	0.000204399	-3.05713e-10	-1.08666
5152411	chr17:5152411:A:AT	2.34235e-16	-0.595855	-6.10073e-10	0.000219278	-0.956994	-6.10073e-10	0.000234738	-0.948266	-6.10073e-10
5152679	chr17:5152679:A:G	1.35591e-16	-3.05713e-10	-1.14254	0.000190059	-3.05713e-10	-1.1	0.000201646	-3.05713e-10	-1.10022
5153725	chr17:5153725:G:A	2.37818e-16	-3.05713e-10	-0.580675	0.000247558	-3.05713e-10	-0.835693	0.000263017	-3.05713e-10	-0.83452
5154046	chr17:5154046:A:T	1.22907e-17	-2.05604	-1.4873	2.69282e-05	-1.91261	-1.14155	2.92268e-05	-1.88522	-1.14643
5154926	chr17:5154926:G:A	9.88529e-17	-3.05713e-10	-1.45855	0.000310617	-3.05713e-10	-0.608776	0.000330194	-3.05713e-10	-0.607057
5155343	chr17:5155343:CA:C	2.35934e-16	-3.05713e-10	-0.588631	0.000213975	-3.05713e-10	-0.981479	0.000228705	-3.05713e-10	-0.974306
5155513	chr17:5155513:G:A	2.07819e-16	-1.90457	1.18905	0.00012126	-2.05667	0.507268	0.000129489	-2.0578	0.514664
5155710	chr17:5155710:C:T	9.30582e-17	-3.05713e-10	-1.51896	0.00011444	-3.05713e-10	-1.60729	0.000121408	-3.05713e-10	-1.60758
5155863	chr17:5155863:A:T	3.24975e-16	-3.05713e-10	-0.268434	0.000362472	-3.05713e-10	-0.454389	0.00038497	-3.05713e-10	-0.453572
5155924	chr17:5155924:C:T	1.08657e-16	-3.05713e-10	-1.36398	0.000115965	-3.05713e-10	-1.59405	0.000123057	-3.05713e-10	-1.59409
5156277	chr17:5156277:A:T	8.69144e-17	-3.05713e-10	-1.58726	0.000120782	-3.05713e-10	-1.55335	0.000128167	-3.05713e-10	-1.5534
5156579	chr17:5156579:T:G	8.80188e-17	-3.05713e-10	-1.57463	0.000205729	-3.05713e-10	-1.02078	0.000218412	-3.05713e-10	-1.02036
5157350	chr17:5157350:T:C	6.41813e-17	-1.89047	-6.10073e-10	9.51476e-05	-1.79191	-6.10073e-10	0.000100924	-1.79238	-6.10073e-10
5157671	chr17:5157671:C:T	8.44605e-17	-3.05713e-10	-1.6159	0.000115325	-3.05713e-10	-1.59958	0.000122412	-3.05713e-10	-1.59935
5158478	chr17:5158478:A:G	1.04884e-16	-3.05713e-10	-1.39933	0.000117409	-3.05713e-10	-1.58167	0.00012459	-3.05713e-10	-1.58171
5158488	chr17:5158488:A:G	1.02335e-16	-3.05713e-10	-1.42393	0.000118742	-3.05713e-10	-1.57038	0.000126002	-3.05713e-10	-1.57044
5158895	chr17:5158895:G:A	9.03186e-17	-3.05713e-10	-1.54884	0.000119782	-3.05713e-10	-1.56167	0.000127135	-3.05713e-10	-1.56149
5159276	chr17:5159276:G:A	1.50464e-16	-1.93737	0.898914	4.60379e-05	-2.05791	-0.459964	4.91e-05	-2.05787	-0.455014
5160118	chr17:5160118:C:T	2.89902e-16	-3.05713e-10	-0.382637	0.000325302	-3.05713e-10	-0.562584	0.000345474	-3.05713e-10	-0.56182
5160288	chr17:5160288:C:T	1.76629e-16	-3.05713e-10	-0.878128	0.000166249	-3.05713e-10	-1.23385	0.000177637	-3.05713e-10	-1.227
5160312	chr17:5160312:T:A	1.78773e-16	-3.05713e-10	-0.866065	0.000167404	-3.05713e-10	-1.22692	0.000178881	-3.05713e-10	-1.22002
5161430	chr17:5161430:A:G	9.84924e-17	-3.05713e-10	-1.4622	0.000177196	-3.05713e-10	-1.17008	0.000188277	-3.05713e-10	-1.16882
5161754	chr17:5161754:G:A	8.53319e-15	-3.05713e-10	2.99954	0.0041323	-3.05713e-10	1.97925	0.00444266	-3.05713e-10	1.99227
5162116	chr17:5162116:C:T	1.20076e-17	-2.05302	-1.51362	1.9214e-05	-1.96815	-1.42354	2.07617e-05	-1.94722	-1.42641
5162710	chr17:5162710:A:G	1.30864e-16	-1.87224	0.694219	5.5103e-05	-2.05096	-0.28717	5.86216e-05	-2.05419	-0.281444
5163010	chr17:5163010:A:T	1.26227e-17	-2.04898	-1.4677	1.66464e-05	-1.993	-1.54214	1.7953e-05	-1.97512	-1.54386
5163392	chr17:5163392:G:C	8.53986e-17	-3.05713e-10	-1.60485	0.000116557	-3.05713e-10	-1.58895	0.000123685	-3.05713e-10	-1.589
5163441	chr17:5163441:G:A	9.10983e-17	-1.91176	0.371519	3.46914e-05	-2.05602	-0.744828	3.69141e-05	-2.0575	-0.74064
5163527	chr17:5163527:G:A	9.62491e-15	-3.05713e-10	3.11993	0.00481601	-3.05713e-10	2.13236	0.00517991	-3.05713e-10	2.1458
5163926	chr17:5163926:A:G	1.02293e-16	-3.05713e-10	-1.42434	0.000118726	-3.05713e-10	-1.57052	0.000125985	-3.05713e-10	-1.57057
5164296	chr17:5164296:T:C	9.26355e-17	-3.05713e-10	-1.52351	0.000122411	-3.05713e-10	-1.53996	0.00012993	-3.05713e-10	-1.53974
5164547	chr17:5164547:T:A	1.57057e-16	-3.05713e-10	-0.995571	0.000154196	-3.05713e-10	-1.30911	0.000163987	-3.05713e-10	-1.30695
5165502	chr17:5165502:G:A	1.26273e-16	-3.05713e-10	-1.21373	0.000137918	-3.05713e-10	-1.42067	0.000147049	-3.05713e-10	-1.41598
5165839	chr17:5165839:C:A	9.37138e-17	-3.05713e-10	-1.51194	0.000119806	-3.05713e-10	-1.56147	0.000127165	-3.05713e-10	-1.56125
5166622	chr17:5166622:G:A	5.65252e-16	-1.50176	1.78685	0.000392509	-1.50363	1.12885	0.000422297	-1.49628	1.13526
5166688	chr17:5166688:C:G	3.26939e-17	-1.94752	-0.617468	6.33467e-05	-2.05487	-0.14384	6.72781e-05	-2.05336	-0.14454
5167371	chr17:5167371:T:C	8.59607e-17	-3.05713e-10	-1.59829	0.000121247	-3.05713e-10	-1.54951	0.000128677	-3.05713e-10	-1.54944
5167746	chr17:5167746:C:T	1.04503e-16	-1.40297	-6.10073e-10	0.000198305	-1.05753	-6.10073e-10	0.00020859	-1.06637	-6.10073e-10
5168286	chr17:5168286:T:C	1.06701e-16	-3.05713e-10	-1.38215	0.000121242	-3.05713e-10	-1.54955	0.00012881	-3.05713e-10	-1.5484
5168326	chr17:5168326:A:G	1.00575e-16	-3.05713e-10	-1.44128	0.00011977	-3.05713e-10	-1.56176	0.000127093	-3.05713e-10	-1.56182
5168348	chr17:5168348:TC:T	1.17197e-16	-1.8863	0.597975	5.10136e-05	-2.05332	-0.361919	5.42991e-05	-2.05587	-0.356359
5169021	chr17:5169021:C:T	8.97654e-17	-1.90745	0.352472	3.4285e-05	-2.05556	-0.757067	3.64727e-05	-2.05726	-0.752912
5169846	chr17:5169846:G:A	1.63639e-17	-2.03995	-1.21715	2.14093e-05	-2.02856	-1.25495	2.27019e-05	-2.03025	-1.25404
5169876	chr17:5169876:T:C	8.44375e-17	-3.05713e-10	-1.61617	0.000156503	-3.05713e-10	-1.29426	0.000166126	-3.05713e-10	-1.29399
5170028	chr17:5170028:C:T	1.21242e-17	-2.05635	-1.50063	1.99214e-05	-1.94948	-1.40606	2.15658e-05	-1.92658	-1.40904
5170106	chr17:5170106:A:AG	3.49546e-16	-3.05713e-10	-0.195548	0.000156997	-3.05713e-10	-1.29111	0.000166871	-3.05713e-10	-1.28952
5170134	chr17:5170134:AT:A	1.30307e-16	-3.05713e-10	-1.18229	0.000141096	-3.05713e-10	-1.3979	0.000150476	-3.05713e-10	-1.39293
5170717	chr17:5170717:C:T	1.04703e-16	-3.05713e-10	-1.40105	0.000117461	-3.05713e-10	-1.58123	0.000124644	-3.05713e-10	-1.58128
5170868	chr17:5170868:A:G	3.06046e-16	-3.05713e-10	-0.328445	0.000233989	-3.05713e-10	-0.892061	0.000249436	-3.05713e-10	-0.887537
5170900	chr17:5170900:T:C	1.20392e-17	-2.0465	-1.51751	1.64459e-05	-2.01851	-1.52875	1.74265e-05	-2.02045	-1.52829
5171226	chr17:5171226:G:A	1.86285e-16	-3.05713e-10	-0.824906	0.000170006	-3.05713e-10	-1.2115	0.000180896	-3.05713e-10	-1.20881
5171328	chr17:5171328:A:G	1.24483e-16	-1.84333	0.615322	5.23902e-05	-2.0446	-0.344015	5.56497e-05	-2.04925	-0.338413
5172271	chr17:5172271:C:T	1.40534e-16	-3.05713e-10	-1.10673	0.000129907	-3.05713e-10	-1.48052	0.000137968	-3.05713e-10	-1.47972
5172495	chr17:5172495:C:T	1.77598e-16	-3.05713e-10	-0.87266	0.00018239	-3.05713e-10	-1.14119	0.000194728	-3.05713e-10	-1.13513
5172507	chr17:5172507:G:A	8.95673e-17	-3.05713e-10	-1.55719	0.000115344	-3.05713e-10	-1.59941	0.000122408	-3.05713e-10	-1.59938
5172543	chr17:5172543:C:A	2.40273e-17	-1.52326	-1.34973	3.56967e-05	-1.44773	-1.32455	3.81731e-05	-1.43978	-1.32482
5172557	chr17:5172557:A:G	1.17754e-17	-2.04118	-1.54499	1.58954e-05	-2.02733	-1.55398	1.6846e-05	-2.02903	-1.5536
5172571	chr17:5172571:G:A	9.20561e-17	-3.05713e-10	-1.52978	0.000155484	-3.05713e-10	-1.30079	0.000165175	-3.05713e-10	-1.29973
5172584	chr17:5172584:A:G	1.0651e-16	-3.05713e-10	-1.38394	0.000113397	-3.05713e-10	-1.61644	0.000120336	-3.05713e-10	-1.61645
5174051	chr17:5174051:T:A	5.24968e-17	-1.93898	-0.152453	3.00193e-05	-1.96608	-0.979409	3.22453e-05	-1.95691	-0.976454
5174680	chr17:5174680:C:A	1.26493e-16	-3.05713e-10	-1.212	0.000138305	-3.05713e-10	-1.41787	0.000147465	-3.05713e-10	-1.41314
5175005	chr17:5175005:C:T	1.02476e-16	-3.05713e-10	-1.42255	0.00014899	-3.05713e-10	-1.34346	0.000157933	-3.05713e-10	-1.34457
5175045	chr17:5175045:CCTCT:C	8.50324e-17	-3.05713e-10	-1.60915	0.000115749	-3.05713e-10	-1.59591	0.000122828	-3.05713e-10	-1.59595
5175080	chr17:5175080:A:G	1.02776e-16	-3.05713e-10	-1.41963	0.000118396	-3.05713e-10	-1.5733	0.000125636	-3.05713e-10	-1.57335
5175248	chr17:5175248:C:T	1.40835e-16	-3.05713e-10	-1.1046	0.000152124	-3.05713e-10	-1.32264	0.000162319	-3.05713e-10	-1.31718
5175299	chr17:5175299:G:A	1.27332e-16	-1.85642	0.651037	5.3831e-05	-2.04673	-0.31476	5.72102e-05	-2.05094	-0.30907
5176308	chr17:5176308:T:C	1.09197e-16	-3.05713e-10	-1.35902	0.000115722	-3.05713e-10	-1.59614	0.0001228	-3.05713e-10	-1.59618
5176370	chr17:5176370:G:T	1.83495e-16	-3.05713e-10	-0.839995	0.000169408	-3.05713e-10	-1.21503	0.000180243	-3.05713e-10	-1.21243
5176930	chr17:5176930:TCA:T	8.43928e-17	-3.05713e-10	-1.6167	0.000113853	-3.05713e-10	-1.61243	0.000120819	-3.05713e-10	-1.61245
5176970	chr17:5176970:C:T	1.83489e-16	-3.05713e-10	-0.840028	0.000249123	-3.05713e-10	-0.829388	0.000264317	-3.05713e-10	-0.82959
5177049	chr17:5177049:A:C	2.9056e-16	-1.71229	1.33192	0.000230524	-1.71333	0.806349	0.000247442	-1.70783	0.812266
5177372	chr17:5177372:C:A	1.09115e-16	-3.05713e-10	-1.35978	0.000115748	-3.05713e-10	-1.59592	0.000122828	-3.05713e-10	-1.59595
5177860	chr17:5177860:C:T	1.59639e-16	-3.05713e-10	-0.979268	0.000216276	-3.05713e-10	-0.970783	0.000229469	-3.05713e-10	-0.970972
5178185	chr17:5178185:A:AC	1.16113e-17	-1.98449	-1.61572	1.45038e-05	-2.05724	-1.61569	1.53884e-05	-2.05749	-1.61564
5178431	chr17:5178431:ATTGT:A	7.93413e-17	-1.67842	-6.10073e-10	9.96033e-05	-1.74614	-6.10073e-10	0.000106024	-1.74307	-6.10073e-10
5178465	chr17:5178465:A:G	1.20243e-17	-2.03329	-1.53196	1.59417e-05	-2.03618	-1.54221	1.69e-05	-2.03763	-1.5418
5178471	chr17:5178471:AATACAGG:A	1.10406e-16	-3.05713e-10	-1.34802	0.000123611	-3.05713e-10	-1.5302	0.000131348	-3.05713e-10	-1.52889
5179022	chr17:5179022:C:T	8.73528e-17	-3.05713e-10	-1.58223	0.000204924	-3.05713e-10	-1.0247	0.000217547	-3.05713e-10	-1.02432
5179110	chr17:5179110:G:A	8.83144e-17	-3.05713e-10	-1.57128	0.000137809	-3.05713e-10	-1.42147	0.000146268	-3.05713e-10	-1.4213
5179116	chr17:5179116:T:C	9.99579e-17	-3.05713e-10	-1.44743	0.000144692	-3.05713e-10	-1.37273	0.000153386	-3.05713e-10	-1.37378
5179152	chr17:5179152:G:A	1.09562e-16	-3.05713e-10	-1.35569	0.000115549	-3.05713e-10	-1.59764	0.000122616	-3.05713e-10	-1.59768
5179250	chr17:5179250:G:A	1.28806e-16	-3.05713e-10	-1.19388	0.000140163	-3.05713e-10	-1.40453	0.000149469	-3.05713e-10	-1.39965
5179831	chr17:5179831:T:C	1.81872e-16	-0.84888	-6.10073e-10	0.000270192	-0.748204	-6.10073e-10	0.000257957	-0.853946	-6.10073e-10
5179911	chr17:5179911:A:G	2.75566e-16	-3.05713e-10	-0.433356	0.000282084	-3.05713e-10	-0.70513	0.000299729	-3.05713e-10	-0.70386
5179932	chr17:5179932:A:G	1.21885e-16	-1.2491	-6.10073e-10	0.00011953	-1.56377	-6.10073e-10	0.000127425	-1.55921	-6.10073e-10
5179933	chr17:5179933:A:C	1.23206e-16	-1.23832	-6.10073e-10	0.000120639	-1.55454	-6.10073e-10	0.000128614	-1.54992	-6.10073e-10
5180183	chr17:5180183:C:T	1.14309e-15	-3.05713e-10	0.989312	0.00526551	-3.05713e-10	2.2216	0.00592278	-3.05713e-10	2.27982
5180251	chr17:5180251:G:A	8.44725e-17	-3.05713e-10	-1.61576	0.000114463	-3.05713e-10	-1.60708	0.000121465	-3.05713e-10	-1.60712
5180352	chr17:5180352:G:A	1.11645e-16	-1.87317	0.536316	4.91274e-05	-2.05079	-0.402129	5.22484e-05	-2.05407	-0.396657
5180757	chr17:5180757:T:G	3.07581e-16	-3.05713e-10	-0.323442	0.000233366	-3.05713e-10	-0.894727	0.000248769	-3.05713e-10	-0.890214
5181468	chr17:5181468:G:A	9.3443e-17	-3.05713e-10	-1.51483	0.000123262	-3.05713e-10	-1.53303	0.000130833	-3.05713e-10	-1.53281
5181609	chr17:5181609:G:A	1.48944e-16	-3.05713e-10	-1.04861	0.000507409	-3.05713e-10	-0.118018	0.000550571	-3.05713e-10	-0.0957834
5181641	chr17:5181641:T:C	8.53875e-17	-3.05713e-10	-1.60498	0.000122806	-3.05713e-10	-1.53673	0.000130333	-3.05713e-10	-1.53665
5182094	chr17:5182094:C:T	1.70942e-16	-3.05713e-10	-0.910855	0.000215972	-3.05713e-10	-0.972187	0.000229139	-3.05713e-10	-0.97241
5182235	chr17:5182235:A:G	1.29275e-16	-3.05713e-10	-1.19024	0.000410507	-3.05713e-10	-0.329943	0.00044448	-3.05713e-10	-0.309834
5182407	chr17:5182407:A:G	1.06246e-16	-3.05713e-10	-1.38642	0.000116372	-3.05713e-10	-1.59054	0.000123492	-3.05713e-10	-1.59057
5182511	chr17:5182511:G:A	1.53175e-16	-3.05713e-10	-1.0206	0.000148154	-3.05713e-10	-1.34908	0.000157566	-3.05713e-10	-1.34689
5182562	chr17:5182562:C:T	1.6601e-16	-3.05713e-10	-0.940132	0.000323011	-3.05713e-10	-0.569649	0.000342716	-3.05713e-10	-0.569837
5182598	chr17:5182598:C:T	8.56765e-17	-1.87571	0.274106	3.26666e-05	-2.0501	-0.810884	3.46856e-05	-2.05355	-0.806861
5182737	chr17:5182737:C:T	3.16761e-16	-3.05713e-10	-0.294033	0.000238689	-3.05713e-10	-0.872176	0.000254465	-3.05713e-10	-0.867574
5183661	chr17:5183661:A:C	1.34116e-16	-3.05713e-10	-1.15348	0.00011336	-3.05713e-10	-1.61677	0.000120298	-3.05713e-10	-1.61676
5183741	chr17:5183741:TATA:T	1.43858e-16	-3.05713e-10	-1.08335	0.000152251	-3.05713e-10	-1.32181	0.000162485	-3.05713e-10	-1.31615
5183745	chr17:5183745:A:G	5.96676e-17	-1.96339	-6.10073e-10	7.95921e-05	-1.97042	-6.10073e-10	8.52481e-05	-1.96117	-6.10073e-10
5183759	chr17:5183759:T:G	2.08733e-16	-3.05713e-10	-0.711124	0.000845015	-3.05713e-10	0.392018	0.000919829	-3.05713e-10	0.417449
5184183	chr17:5184183:T:C	2.72662e-16	-3.05713e-10	-0.44395	0.000279455	-3.05713e-10	-0.714496	0.000296933	-3.05713e-10	-0.713232
5184307	chr17:5184307:C:G	7.63585e-17	-1.90395	0.187207	6.42595e-05	-2.05714	-0.127267	6.85124e-05	-2.05796	-0.121766
5184428	chr17:5184428:A:T	1.11322e-16	-2.03229	0.692538	5.97145e-05	-2.02818	-0.229578	6.41141e-05	-2.0156	-0.230475
5184481	chr17:5184481:G:T	1.22162e-17	-2.00237	-1.54704	1.52426e-05	-2.05371	-1.56953	1.61706e-05	-2.05433	-1.56922
5184514	chr17:5184514:A:G	1.08592e-16	-3.05713e-10	-1.36459	0.000115857	-3.05713e-10	-1.59498	0.000122943	-3.05713e-10	-1.59501
5184611	chr17:5184611:G:A	1.34617e-17	-2.04297	-1.40937	1.54026e-05	-2.02833	-1.58447	1.63302e-05	-2.02998	-1.58374
5184933	chr17:5184933:T:A	8.72246e-17	-3.05713e-10	-1.5837	0.000113388	-3.05713e-10	-1.61652	0.00012033	-3.05713e-10	-1.6165
5184999	chr17:5184999:T:C	1.29356e-16	-3.05713e-10	-1.18961	0.000140499	-3.05713e-10	-1.40214	0.000149831	-3.05713e-10	-1.39723
5185028	chr17:5185028:C:T	1.5554e-17	-1.69469	-1.61317	3.93925e-05	-1.1102	-1.56356	4.12114e-05	-1.12421	-1.56381
5185142	chr17:5185142:C:T	1.05963e-16	-3.05713e-10	-1.38909	0.000116848	-3.05713e-10	-1.58646	0.000123994	-3.05713e-10	-1.5865
5185392	chr17:5185392:G:A	1.07707e-16	-3.05713e-10	-1.37277	0.000116255	-3.05713e-10	-1.59155	0.000123365	-3.05713e-10	-1.59159
5185407	chr17:5185407:G:A	1.99728e-16	-3.05713e-10	-0.755227	0.000791607	-3.05713e-10	0.326729	0.000861335	-3.05713e-10	0.351745
5185892	chr17:5185892:T:G	7.71481e-16	-3.05713e-10	0.596131	0.000334246	-3.05713e-10	-0.53546	0.000355541	-3.05713e-10	-0.533099
5186460	chr17:5186460:G:A	1.61363e-16	-3.05713e-10	-0.968524	0.000155825	-3.05713e-10	-1.2986	0.000165741	-3.05713e-10	-1.29631
5186783	chr17:5186783:A:C	5.56842e-17	-2.03248	-6.10073e-10	7.99454e-05	-1.96599	-6.10073e-10	8.46807e-05	-1.96785	-6.10073e-10
5187013	chr17:5187013:C:T	1.55793e-16	-1.69033	0.686678	0.000128485	-1.68806	0.19654	0.000137801	-1.68235	0.201424
5187816	chr17:5187816:C:G	1.11897e-16	-3.05713e-10	-1.33461	0.000115021	-3.05713e-10	-1.60222	0.000122057	-3.05713e-10	-1.60225
5188203	chr17:5188203:G:T	1.00766e-16	-3.05713e-10	-1.43938	0.000116127	-3.05713e-10	-1.59265	0.0001233	-3.05713e-10	-1.59212
5188978	chr17:5188978:A:G	1.04494e-16	-3.05713e-10	-1.40306	0.000117601	-3.05713e-10	-1.58004	0.000124792	-3.05713e-10	-1.58009
5189113	chr17:5189113:G:A	8.75872e-17	-1.57955	-6.10073e-10	9.88538e-05	-1.75369	-6.10073e-10	0.000105345	-1.74949	-6.10073e-10
5189477	chr17:5189477:G:C	1.04268e-16	-3.05713e-10	-1.40522	0.000117016	-3.05713e-10	-1.58503	0.000124192	-3.05713e-10	-1.58491
5190283	chr17:5190283:G:A	3.33159e-16	-3.05713e-10	-0.243561	0.000369319	-3.05713e-10	-0.435676	0.000392245	-3.05713e-10	-0.434852
5190376	chr17:5190376:A:G	1.04945e-16	-3.05713e-10	-1.39875	0.000117387	-3.05713e-10	-1.58186	0.000124566	-3.05713e-10	-1.5819
5190390	chr17:5190390:T:C	1.03728e-16	-3.05713e-10	-1.41041	0.000117892	-3.05713e-10	-1.57757	0.000125101	-3.05713e-10	-1.57761
5190604	chr17:5190604:T:C	1.17255e-15	-3.05713e-10	1.01476	0.0011492	-3.05713e-10	0.699483	0.00122803	-3.05713e-10	0.706431
5190623	chr17:5190623:C:G	1.08698e-16	-3.05713e-10	-1.36361	0.000115875	-3.05713e-10	-1.59482	0.000122963	-3.05713e-10	-1.59486
5190662	chr17:5190662:G:A	1.52005e-16	-3.05713e-10	-1.02827	0.000323443	-3.05713e-10	-0.568314	0.000343674	-3.05713e-10	-0.567046
5190679	chr17:5190679:G:T	1.0818e-16	-3.05713e-10	-1.36838	0.000116008	-3.05713e-10	-1.59368	0.000123104	-3.05713e-10	-1.59371
5190926	chr17:5190926:C:T	6.52299e-17	-1.87426	-6.10073e-10	7.5994e-05	-2.01668	-6.10073e-10	8.08275e-05	-2.01442	-6.10073e-10
5191069	chr17:5191069:C:T	8.24845e-16	-3.05713e-10	0.663014	0.00343234	-3.05713e-10	1.79366	0.00384065	-3.05713e-10	1.84666
5191480	chr17:5191480:T:C	1.05349e-16	-3.05713e-10	-1.39491	0.000118872	-3.05713e-10	-1.56929	0.000126141	-3.05713e-10	-1.56934
5191707	chr17:5191707:G:A	1.39333e-16	-3.05713e-10	-1.11532	0.000113511	-3.05713e-10	-1.61544	0.000120453	-3.05713e-10	-1.61548
5192194	chr17:5192194:TG:T	1.59817e-16	-3.05713e-10	-0.978152	0.000155918	-3.05713e-10	-1.29801	0.00016584	-3.05713e-10	-1.29572
5192381	chr17:5192381:A:G	2.06435e-16	-3.05713e-10	-0.722197	0.000832577	-3.05713e-10	0.377189	0.000906157	-3.05713e-10	0.402474
5192459	chr17:5192459:A:G	9.07288e-17	-3.05713e-10	-1.54431	0.000120184	-3.05713e-10	-1.55831	0.000127562	-3.05713e-10	-1.55813
5193084	chr17:5193084:A:G	1.91962e-15	-3.05713e-10	1.5077	0.00186465	-3.05713e-10	1.18349	0.00199447	-3.05713e-10	1.19139
5193781	chr17:5193781:C:G	1.13242e-16	-3.05713e-10	-1.32266	0.000154893	-3.05713e-10	-1.3046	0.000164346	-3.05713e-10	-1.30476
5193835	chr17:5193835:T:C	1.9086e-16	-1.7541	0.953465	0.000148914	-1.75478	0.410807	0.000159715	-1.74956	0.41621
5194202	chr17:5194202:A:G	1.62211e-16	-3.05713e-10	-0.963281	0.000169526	-3.05713e-10	-1.21433	0.000180908	-3.05713e-10	-1.20875
5194216	chr17:5194216:G:A	1.05184e-16	-1.39647	-6.10073e-10	0.00015679	-1.29243	-6.10073e-10	0.000166647	-1.29086	-6.10073e-10
5194666	chr17:5194666:CTT:C	2.95421e-16	-3.05713e-10	-0.363779	0.000226223	-3.05713e-10	-0.925816	0.000241123	-3.05713e-10	-0.921431
5195110	chr17:5195110:G:C	7.98382e-17	-1.90507	0.232886	3.20953e-05	-2.05543	-0.823196	3.41356e-05	-2.05719	-0.819211
5195296	chr17:5195296:C:A	2.1965e-16	-1.65354	0.993387	0.000170819	-1.65608	0.449349	0.000183368	-1.65006	0.454823
5195479	chr17:5195479:C:T	9.54079e-16	-2.0312	2.83976	0.000302661	-2.03808	1.40336	0.000324395	-2.02778	1.403
5195716	chr17:5195716:C:T	9.1429e-17	-3.05713e-10	-1.53662	0.000150221	-3.05713e-10	-1.33523	0.000159521	-3.05713e-10	-1.33456
5195744	chr17:5195744:C:T	7.38969e-15	-3.05713e-10	2.85566	0.00364996	-3.05713e-10	1.85513	0.00392311	-3.05713e-10	1.8679
5195965	chr17:5195965:C:T	2.88336e-16	-1.70361	1.31555	7.60348e-05	-1.99653	-0.0196175	8.0498e-05	-2.00713	-0.0113756
5196707	chr17:5196707:G:A	2.92155e-16	-1.76279	1.38789	0.000223736	-1.76694	0.830066	0.00024006	-1.76183	0.835976
5196803	chr17:5196803:C:T	1.03429e-16	-3.05713e-10	-1.4133	0.000118124	-3.05713e-10	-1.5756	0.000125347	-3.05713e-10	-1.57565
5199008	chr17:5199008:A:T	1.83697e-16	-3.05713e-10	-0.838892	0.000693985	-3.05713e-10	0.195114	0.000754423	-3.05713e-10	0.219215
5199231	chr17:5199231:C:T	1.54358e-16	-3.05713e-10	-1.01291	0.000319549	-3.05713e-10	-0.580426	0.000339536	-3.05713e-10	-0.579157
5199416	chr17:5199416:A:G	3.38439e-17	-2.0315	-0.498925	2.11549e-05	-2.02711	-1.26835	2.26944e-05	-2.01887	-1.26575
5199677	chr17:5199677:C:T	1.0114e-16	-3.05713e-10	-1.43568	0.000118878	-3.05713e-10	-1.56924	0.000126147	-3.05713e-10	-1.56929
5199953	chr17:5199953:AAG:A	1.83315e-17	-1.76928	-1.37428	2.76952e-05	-1.54778	-1.4783	2.95014e-05	-1.54445	-1.47785
5199971	chr17:5199971:A:C	1.27954e-16	-3.05713e-10	-1.20051	0.000210658	-3.05713e-10	-0.997099	0.00022383	-3.05713e-10	-0.995854
5200591	chr17:5200591:T:G	2.99942e-17	-2.03805	-0.613128	3.46906e-05	-1.78153	-1.01934	3.68155e-05	-1.78088	-1.01994
5200635	chr17:5200635:G:A	2.60604e-17	-2.03561	-0.756155	3.02427e-05	-2.01523	-0.922854	3.25125e-05	-2.00032	-0.924792
5200980	chr17:5200980:G:A	3.38018e-16	-2.01833	1.78925	0.000112046	-2.04715	0.418717	0.000119726	-2.03929	0.417755
5201009	chr17:5201009:C:T	8.44502e-17	-3.05713e-10	-1.61602	0.000117343	-3.05713e-10	-1.58224	0.000124549	-3.05713e-10	-1.58204
5201584	chr17:5201584:C:T	8.71603e-16	-3.05713e-10	0.718153	0.00033074	-3.05713e-10	-0.546004	0.000352125	-3.05713e-10	-0.542753
5201752	chr17:5201752:T:C	2.3909e-17	-1.8524	-1.02553	2.11018e-05	-2.05112	-1.24686	2.23794e-05	-2.05436	-1.24424
5201840	chr17:5201840:A:G	1.78589e-16	-3.05713e-10	-0.867094	0.000170047	-3.05713e-10	-1.21126	0.000180908	-3.05713e-10	-1.20875
5201895	chr17:5201895:G:A	2.68935e-16	-3.05713e-10	-0.457711	0.000332466	-3.05713e-10	-0.540798	0.00035427	-3.05713e-10	-0.536679
5202151	chr17:5202151:T:G	1.09953e-17	-2.0403	-1.61441	1.88511e-05	-1.79486	-1.6159	2.00101e-05	-1.7944	-1.6161
5202798	chr17:5202798:G:A	1.596e-16	-3.05713e-10	-0.979512	0.000557845	-3.05713e-10	-0.0232552	0.000605485	-3.05713e-10	-0.000709185
5203040	chr17:5203040:C:T	8.59324e-17	-3.05713e-10	-1.59862	0.000113476	-3.05713e-10	-1.61574	0.000120417	-3.05713e-10	-1.61578
5203556	chr17:5203556:C:T	7.36246e-17	-1.7532	-6.10073e-10	7.97507e-05	-1.96843	-6.10073e-10	8.49264e-05	-1.96495	-6.10073e-10
5203762	chr17:5203762:T:C	8.57057e-17	-3.05713e-10	-1.60126	0.000114152	-3.05713e-10	-1.60981	0.000121143	-3.05713e-10	-1.60976
5204261	chr17:5204261:A:G	1.62043e-16	-0.964321	-6.10073e-10	0.000154223	-1.30894	-6.10073e-10	0.000164711	-1.30254	-6.10073e-10
5204512	chr17:5204512:G:A	1.10473e-16	-3.05713e-10	-1.34741	0.000136182	-3.05713e-10	-1.43335	0.000145178	-3.05713e-10	-1.42878
5204826	chr17:5204826:G:A	6.09004e-17	-1.45667	-0.486274	4.3599e-05	-2.03465	-0.537648	4.64078e-05	-2.03285	-0.536419
5204969	chr17:5204969:A:G	1.88172e-16	-1.64668	0.83186	0.000153118	-1.64616	0.330031	0.000164344	-1.64004	0.335261
5205023	chr17:5205023:C:T	4.1898e-16	-3.05713e-10	-0.0143587	0.000295444	-3.05713e-10	-0.658857	0.000315148	-3.05713e-10	-0.653696
5205151	chr17:5205151:A:G	1.01881e-16	-3.05713e-10	-1.42838	0.000116202	-3.05713e-10	-1.592	0.000123326	-3.05713e-10	-1.59191
5205919	chr17:5205919:T:C	8.38291e-16	-3.05713e-10	0.679183	0.000327101	-3.05713e-10	-0.557069	0.000348234	-3.05713e-10	-0.553865
5205988	chr17:5205988:C:T	1.23185e-17	-1.95644	-1.58464	1.58255e-05	-2.05699	-1.52873	1.6809e-05	-2.05665	-1.52817
5206192	chr17:5206192:C:T	1.5898e-16	-3.05713e-10	-0.983401	0.000138711	-3.05713e-10	-1.41494	0.000147343	-3.05713e-10	-1.41397
5206641	chr17:5206641:G:A	3.89322e-16	-3.05713e-10	-0.087774	0.000433814	-3.05713e-10	-0.274721	0.00046077	-3.05713e-10	-0.27384
5206966	chr17:5206966:C:G	8.62754e-17	-3.05713e-10	-1.59464	0.00019229	-3.05713e-10	-1.08833	0.000204133	-3.05713e-10	-1.08797
5207131	chr17:5207131:A:G	8.89702e-16	-3.05713e-10	0.738705	0.000340417	-3.05713e-10	-0.517166	0.000362434	-3.05713e-10	-0.513896
5207581	chr17:5207581:C:T	1.20174e-17	-2.02944	-1.53638	1.57648e-05	-2.03898	-1.55058	1.67139e-05	-2.04032	-1.55018
5207919	chr17:5207919:T:C	1.35975e-16	-3.05713e-10	-1.13971	0.00027967	-3.05713e-10	-0.713724	0.000297132	-3.05713e-10	-0.712561
5207963	chr17:5207963:C:T	4.14236e-16	-3.05713e-10	-0.0257469	0.000292839	-3.05713e-10	-0.667714	0.000312362	-3.05713e-10	-0.662576
5208468	chr17:5208468:A:G	2.86712e-15	-2.04916	3.95804	0.000537711	-1.97921	1.9192	0.000588238	-1.96348	1.93387
5208542	chr17:5208542:A:G	7.84027e-16	-3.05713e-10	0.612262	0.000307173	-3.05713e-10	-0.619926	0.000327003	-3.05713e-10	-0.616771
5208791	chr17:5208791:A:G	1.27805e-15	-3.05713e-10	1.10091	0.000657618	-3.05713e-10	0.141288	0.000700316	-3.05713e-10	0.144793
5208984	chr17:5208984:C:T	3.03193e-16	-3.05713e-10	-0.337812	0.000228996	-3.05713e-10	-0.913632	0.000244087	-3.05713e-10	-0.909216
5209074	chr17:5209074:G:A	3.31553e-17	-1.96981	-0.58117	0.000104825	-1.56378	-0.131262	0.000111286	-1.56268	-0.131956
5209175	chr17:5209175:T:C	1.91627e-17	-2.04277	-1.05645	3.11396e-05	-1.86808	-1.04078	3.29571e-05	-1.86849	-1.04305
5209286	chr17:5209286:G:C	8.64481e-17	-3.05713e-10	-1.59264	0.000114859	-3.05713e-10	-1.60363	0.000121896	-3.05713e-10	-1.60357
5209527	chr17:5209527:A:G	1.81288e-16	-3.05713e-10	-0.852094	0.000172089	-3.05713e-10	-1.19932	0.000183087	-3.05713e-10	-1.19678
5210128	chr17:5210128:G:A	1.41494e-17	-1.95872	-1.44379	1.67853e-05	-1.9698	-1.55703	1.79775e-05	-1.9612	-1.55642
5210283	chr17:5210283:C:T	4.28574e-17	-1.97755	-0.316757	2.34413e-05	-2.05538	-1.13746	2.50196e-05	-2.05263	-1.13445
5210630	chr17:5210630:G:A	5.7391e-17	-2.00229	-6.10073e-10	7.30676e-05	-2.05595	-6.10073e-10	7.75678e-05	-2.05559	-6.10073e-10
5210646	chr17:5210646:C:T	8.46965e-17	-3.05713e-10	-1.61311	0.000171052	-3.05713e-10	-1.20537	0.000181579	-3.05713e-10	-1.20505
5210719	chr17:5210719:C:A	1.36746e-17	-1.97677	-1.45987	1.77935e-05	-2.05753	-1.41097	1.88915e-05	-2.05772	-1.4103
5211141	chr17:5211141:T:C	1.28455e-16	-1.19661	-6.10073e-10	0.000101724	-1.72507	-6.10073e-10	0.000107355	-1.7306	-6.10073e-10
5212114	chr17:5212114:T:C	1.98941e-16	-1.85441	1.09524	6.40767e-05	-2.04717	-0.140085	6.82269e-05	-2.05132	-0.132575
5212582	chr17:5212582:C:T	3.17661e-17	-1.84412	-0.749665	2.35086e-05	-1.87559	-1.31437	2.53162e-05	-1.86285	-1.31245
5212591	chr17:5212591:G:A	8.45438e-17	-3.05713e-10	-1.61491	0.000116788	-3.05713e-10	-1.58698	0.000123958	-3.05713e-10	-1.5868
5212629	chr17:5212629:A:G	2.16092e-16	-3.05713e-10	-0.676476	0.000321003	-3.05713e-10	-0.575886	0.00034065	-3.05713e-10	-0.575884
5213084	chr17:5213084:A:C	6.92188e-17	-1.81491	-6.10073e-10	8.605e-05	-1.89241	-6.10073e-10	9.15063e-05	-1.89033	-6.10073e-10
5213496	chr17:5213496:C:T	1.01728e-16	-3.05713e-10	-1.42988	0.000167011	-3.05713e-10	-1.22928	0.000177205	-3.05713e-10	-1.22943
5213721	chr17:5213721:G:A	1.96517e-16	-3.05713e-10	-0.771434	0.000280789	-3.05713e-10	-0.709732	0.000297919	-3.05713e-10	-0.709918
5213813	chr17:5213813:A:C	8.61965e-17	-3.05713e-10	-1.59555	0.000137864	-3.05713e-10	-1.42107	0.000146369	-3.05713e-10	-1.4206
5214656	chr17:5214656:C:T	8.61117e-17	-3.05713e-10	-1.59654	0.000136879	-3.05713e-10	-1.42824	0.000145321	-3.05713e-10	-1.42779
5214728	chr17:5214728:T:G	5.41062e-16	-3.05713e-10	0.241353	0.000497563	-3.05713e-10	-0.137615	0.000529985	-3.05713e-10	-0.13389
5214772	chr17:5214772:G:A	6.16676e-16	-3.05713e-10	0.372162	0.00055985	-3.05713e-10	-0.0196668	0.00059642	-3.05713e-10	-0.0157929
5215128	chr17:5215128:C:T	1.25902e-17	-1.92157	-1.5977	2.37973e-05	-1.7107	-1.46706	2.50292e-05	-1.71893	-1.46777
5215341	chr17:5215341:G:T	1.07455e-16	-3.05713e-10	-1.37511	0.000119467	-3.05713e-10	-1.56429	0.000126801	-3.05713e-10	-1.56412
5215452	chr17:5215452:A:G	8.73035e-17	-3.05713e-10	-1.58279	0.000114067	-3.05713e-10	-1.61055	0.000121059	-3.05713e-10	-1.61046
5215634	chr17:5215634:C:CA	7.86018e-16	-3.05713e-10	0.614798	0.00323178	-3.05713e-10	1.73345	0.00361474	-3.05713e-10	1.78604
5215656	chr17:5215656:T:G	3.40492e-17	-1.91862	-0.605755	3.32293e-05	-1.95614	-0.88776	3.55252e-05	-1.95254	-0.88395
5215997	chr17:5215997:A:G	5.8044e-16	-3.05713e-10	0.311605	0.000400758	-3.05713e-10	-0.353979	0.000426755	-3.05713e-10	-0.350528
5216071	chr17:5216071:C:A	1.04025e-16	-3.05713e-10	-1.40755	0.000116446	-3.05713e-10	-1.58991	0.000123588	-3.05713e-10	-1.58978
5216388	chr17:5216388:C:T	9.16249e-17	-3.05713e-10	-1.53448	0.000125608	-3.05713e-10	-1.51417	0.000133286	-3.05713e-10	-1.51424
5216623	chr17:5216623:G:A	1.37447e-17	-2.05301	-1.37852	1.88168e-05	-2.00788	-1.4047	2.02586e-05	-1.99129	-1.40687
5216631	chr17:5216631:A:G	8.51465e-17	-3.05713e-10	-1.60781	0.000131339	-3.05713e-10	-1.46956	0.000139433	-3.05713e-10	-1.46915
5216725	chr17:5216725:A:G	3.0215e-17	-2.01169	-0.632155	4.67487e-05	-1.7598	-0.742748	4.98367e-05	-1.75465	-0.743337
5217302	chr17:5217302:G:A	1.23131e-16	-3.05713e-10	-1.23893	0.000128753	-3.05713e-10	-1.48944	0.000136704	-3.05713e-10	-1.48892
5217498	chr17:5217498:A:G	6.1546e-16	-3.05713e-10	0.370189	0.000554775	-3.05713e-10	-0.0287728	0.000601335	-3.05713e-10	-0.00758562
5217597	chr17:5217597:G:A	9.35032e-17	-0.418072	-1.09611	2.84515e-05	-2.00606	-0.993075	3.01436e-05	-2.00842	-0.992347
5217993	chr17:5217993:C:T	5.18494e-16	-3.05713e-10	0.198747	0.000369067	-3.05713e-10	-0.436358	0.000392963	-3.05713e-10	-0.433022
5218376	chr17:5218376:G:A	3.50177e-17	-1.99306	-0.50327	5.48054e-05	-1.71465	-0.628901	5.84466e-05	-1.7091	-0.629528
5218787	chr17:5218787:C:A	1.21791e-17	-2.05189	-1.50057	1.59975e-05	-2.00042	-1.57448	1.69432e-05	-2.00258	-1.57429
5218789	chr17:5218789:G:T	2.30241e-17	-2.05555	-0.860095	2.91488e-05	-1.99843	-0.976493	3.13956e-05	-1.98046	-0.979613
5218793	chr17:5218793:T:C	8.84829e-17	-3.05713e-10	-1.56937	0.00011371	-3.05713e-10	-1.61369	0.000120677	-3.05713e-10	-1.61362
5218812	chr17:5218812:C:T	8.51388e-17	-3.05713e-10	-1.6079	0.000131791	-3.05713e-10	-1.46612	0.000139912	-3.05713e-10	-1.46572
5219187	chr17:5219187:C:T	2.03797e-16	-3.05713e-10	-0.735058	0.000205101	-3.05713e-10	-1.02384	0.000219098	-3.05713e-10	-1.01722
5219368	chr17:5219368:T:G	1.8178e-16	-3.05713e-10	-0.849387	0.000171128	-3.05713e-10	-1.20492	0.000182049	-3.05713e-10	-1.20246
5219693	chr17:5219693:G:A	4.61534e-16	-3.05713e-10	0.0823746	0.00044441	-3.05713e-10	-0.250589	0.000473356	-3.05713e-10	-0.246891
5219728	chr17:5219728:G:T	1.85885e-16	-3.05713e-10	-0.827054	0.000208426	-3.05713e-10	-1.00775	0.000221543	-3.05713e-10	-1.00612
5220107	chr17:5220107:C:T	1.30738e-17	-1.87223	-1.60934	1.51308e-05	-2.01847	-1.61213	1.60403e-05	-2.01946	-1.61217
5220460	chr17:5220460:T:C	1.14746e-17	-2.01801	-1.59404	1.46513e-05	-2.04984	-1.61296	1.54693e-05	-2.05527	-1.61261
5220566	chr17:5220566:G:A	2.46311e-17	-1.77084	-1.07733	2.84053e-05	-1.7393	-1.26146	3.05817e-05	-1.73216	-1.25417
5220919	chr17:5220919:A:G	6.05739e-16	-3.05713e-10	0.354268	0.000550606	-3.05713e-10	-0.0363175	0.000586556	-3.05713e-10	-0.0324709
5221167	chr17:5221167:C:T	3.89331e-17	-1.2352	-1.15514	2.23999e-05	-1.84869	-1.38959	2.35947e-05	-1.85718	-1.38854
5221277	chr17:5221277:C:T	8.51768e-17	-3.05713e-10	-1.60745	0.000126379	-3.05713e-10	-1.50805	0.000134128	-3.05713e-10	-1.50795
5221465	chr17:5221465:T:C	8.497e-17	-3.05713e-10	-1.60988	0.000115854	-3.05713e-10	-1.595	0.000122966	-3.05713e-10	-1.59483
5221582	chr17:5221582:C:T	2.48447e-17	-1.86549	-0.974047	2.04638e-05	-2.00341	-1.32527	2.15244e-05	-2.01452	-1.32303
5221613	chr17:5221613:G:A	1.19103e-17	-2.05572	-1.51906	1.60705e-05	-1.98505	-1.5853	1.70154e-05	-1.98749	-1.58513
5221648	chr17:5221648:C:T	1.21395e-17	-2.05488	-1.50083	1.61729e-05	-1.98934	-1.57466	1.71256e-05	-1.9917	-1.57447
5221954	chr17:5221954:A:G	1.35294e-17	-1.87034	-1.57698	1.51851e-05	-2.01426	-1.61276	1.59579e-05	-2.02419	-1.61259
5221997	chr17:5221997:C:T	3.21434e-17	-2.0104	-0.571579	4.97687e-05	-1.75651	-0.683438	5.30572e-05	-1.75131	-0.684055
5222038	chr17:5222038:A:T	1.33116e-17	-1.86266	-1.60089	1.51797e-05	-2.01068	-1.6167	1.59429e-05	-2.02101	-1.61672
5222158	chr17:5222158:C:T	9.09648e-17	-3.05713e-10	-1.54171	0.000114632	-3.05713e-10	-1.60561	0.000121654	-3.05713e-10	-1.60556
5222250	chr17:5222250:C:T	8.04056e-17	-1.6651	-6.10073e-10	0.000115656	-1.59672	-6.10073e-10	0.000122907	-1.59531	-6.10073e-10
5222550	chr17:5222550:G:A	1.31892e-17	-2.05658	-1.4162	1.71936e-05	-1.97956	-1.52323	1.82061e-05	-1.98208	-1.5229
5222929	chr17:5222929:G:T	1.45143e-17	-1.78302	-1.59403	1.58431e-05	-1.96802	-1.61658	1.65712e-05	-1.98254	-1.61654
5223379	chr17:5223379:A:G	1.73598e-17	-1.86838	-1.32964	1.7246e-05	-2.01308	-1.48667	1.814e-05	-2.0232	-1.48542
5223394	chr17:5223394:G:A	2.53608e-17	-1.90677	-0.91221	1.84748e-05	-2.05499	-1.37594	1.96028e-05	-2.05692	-1.37415
5223565	chr17:5223565:C:T	1.02517e-16	-3.05713e-10	-1.42215	0.000116966	-3.05713e-10	-1.58546	0.000124141	-3.05713e-10	-1.58532
5223581	chr17:5223581:C:T	3.15644e-17	-1.90404	-0.696108	2.07711e-05	-2.05448	-1.25929	2.20438e-05	-2.0566	-1.2571
5223771	chr17:5223771:A:G	1.01389e-16	-3.05713e-10	-1.43322	0.000116486	-3.05713e-10	-1.58956	0.000123631	-3.05713e-10	-1.58944
5224339	chr17:5224339:G:A	9.04486e-17	-3.05713e-10	-1.5474	0.000114315	-3.05713e-10	-1.60838	0.000121325	-3.05713e-10	-1.60826
5224523	chr17:5224523:C:T	1.92183e-16	-3.05713e-10	-0.793733	0.000214184	-3.05713e-10	-0.980501	0.000227673	-3.05713e-10	-0.978827
5224530	chr17:5224530:T:A	1.51426e-17	-1.75015	-1.58452	1.54211e-05	-1.99681	-1.61479	1.64317e-05	-1.99279	-1.61474
5224692	chr17:5224692:T:A	1.54314e-15	-3.05713e-10	1.28939	0.00061431	-3.05713e-10	0.0731633	0.000653918	-3.05713e-10	0.0762441
5224696	chr17:5224696:C:A	1.44654e-17	-1.80571	-1.57471	1.57196e-05	-1.98034	-1.61208	1.64618e-05	-1.9938	-1.6119
5224978	chr17:5224978:G:T	9.08247e-17	-3.05713e-10	-1.54325	0.00014063	-3.05713e-10	-1.40121	0.000149221	-3.05713e-10	-1.40131
5225421	chr17:5225421:C:T	8.45712e-17	-3.05713e-10	-1.61459	0.000114677	-3.05713e-10	-1.60522	0.000121709	-3.05713e-10	-1.60511
5225422	chr17:5225422:G:A	9.07252e-17	-3.05713e-10	-1.54435	0.000140367	-3.05713e-10	-1.40308	0.000148942	-3.05713e-10	-1.40318
5225563	chr17:5225563:C:G	6.63441e-16	0.445258	-6.10073e-10	0.00107982	0.637213	-6.10073e-10	0.000985962	0.486879	-6.10073e-10
5225572	chr17:5225572:C:A	8.9455e-17	-3.05713e-10	-1.55845	0.000114425	-3.05713e-10	-1.60742	0.000121442	-3.05713e-10	-1.6073
5225731	chr17:5225731:C:A	3.58601e-16	-3.05713e-10	-0.169971	0.000309584	-3.05713e-10	-0.612107	0.000331466	-3.05713e-10	-0.603212
5225917	chr17:5225917:T:A	5.48125e-16	-3.05713e-10	0.254321	0.000384399	-3.05713e-10	-0.395655	0.000409311	-3.05713e-10	-0.392264
5226071	chr17:5226071:G:A	3.47564e-17	-1.90263	-0.601188	2.21207e-05	-2.05445	-1.19637	2.34802e-05	-2.05658	-1.194
5226506	chr17:5226506:TTC:T	2.06766e-17	-1.42034	-1.60283	2.05731e-05	-1.7071	-1.61625	2.12258e-05	-1.73522	-1.6163
5226609	chr17:5226609:G:A	2.49469e-17	-1.87948	-0.955957	1.81015e-05	-2.05023	-1.40111	1.9177e-05	-2.05362	-1.39941
5226938	chr17:5226938:A:G	8.38043e-17	-1.6237	-6.10073e-10	0.000103126	-1.71138	-6.10073e-10	0.000110089	-1.70545	-6.10073e-10
5227067	chr17:5227067:C:T	2.00007e-16	-3.05713e-10	-0.753829	0.000184427	-3.05713e-10	-1.13008	0.000196235	-3.05713e-10	-1.12743
5227394	chr17:5227394:C:A	5.55856e-16	-3.05713e-10	0.268327	0.000509998	-3.05713e-10	-0.11293	0.000543247	-3.05713e-10	-0.109174
5227482	chr17:5227482:C:T	2.02865e-16	-3.05713e-10	-0.739638	0.000204861	-3.05713e-10	-1.025	0.000218845	-3.05713e-10	-1.01838
5227717	chr17:5227717:C:T	9.48362e-17	-3.05713e-10	-1.50003	0.00011402	-3.05713e-10	-1.61096	0.000120988	-3.05713e-10	-1.61105
5227745	chr17:5227745:C:G	1.21424e-17	-2.058	-1.49747	1.67119e-05	-1.959	-1.57222	1.76876e-05	-1.96185	-1.57203
5227865	chr17:5227865:AC:A	2.05032e-17	-1.84343	-1.18817	1.91514e-05	-2.00007	-1.39489	2.01226e-05	-2.01164	-1.39326
5228176	chr17:5228176:C:A	9.60841e-17	-3.05713e-10	-1.48696	0.000146069	-3.05713e-10	-1.36326	0.000155441	-3.05713e-10	-1.36047
5228194	chr17:5228194:A:G	5.57361e-17	-2.03155	-6.10073e-10	7.43024e-05	-2.03919	-6.10073e-10	7.87534e-05	-2.04042	-6.10073e-10
5228505	chr17:5228505:C:T	1.46774e-15	-3.05713e-10	1.2393	0.00126215	-3.05713e-10	0.793233	0.00137492	-3.05713e-10	0.819413
5228506	chr17:5228506:A:G	1.26073e-17	-2.01613	-1.50177	1.92014e-05	-2.05756	-1.33479	2.04849e-05	-2.05547	-1.33158
5228586	chr17:5228586:A:G	5.04828e-16	-3.05713e-10	0.172037	0.000480421	-3.05713e-10	-0.172674	0.000511768	-3.05713e-10	-0.168867
5228909	chr17:5228909:C:G	5.50357e-16	-3.05713e-10	0.258386	0.000385024	-3.05713e-10	-0.39403	0.000409978	-3.05713e-10	-0.390636
5229711	chr17:5229711:AAAG:A	8.44543e-17	-3.05713e-10	-1.61597	0.000114391	-3.05713e-10	-1.60771	0.000121405	-3.05713e-10	-1.6076
5230074	chr17:5230074:G:A	8.60647e-17	-3.05713e-10	-1.59708	0.000136134	-3.05713e-10	-1.4337	0.000144531	-3.05713e-10	-1.43325
5230081	chr17:5230081:C:G	9.89139e-17	-3.05713e-10	-1.45793	0.000118195	-3.05713e-10	-1.575	0.000125614	-3.05713e-10	-1.57352
5230439	chr17:5230439:C:T	1.29402e-17	-1.89318	-1.59867	1.48937e-05	-2.03465	-1.61175	1.56953e-05	-2.04185	-1.61153
5230512	chr17:5230512:A:G	1.59279e-17	-1.93266	-1.35146	1.73426e-05	-2.04775	-1.44642	1.83494e-05	-2.05231	-1.44484
5230687	chr17:5230687:G:A	8.47233e-17	-3.05713e-10	-1.61279	0.000114356	-3.05713e-10	-1.60802	0.000121367	-3.05713e-10	-1.60792
5231127	chr17:5231127:A:G	1.82792e-17	-2.0214	-1.12502	2.75309e-05	-1.7847	-1.24733	2.93466e-05	-1.7797	-1.24786
5231278	chr17:5231278:A:G	4.73504e-16	-3.05713e-10	0.107978	0.000455361	-3.05713e-10	-0.226245	0.000485036	-3.05713e-10	-0.222516
5231519	chr17:5231519:A:G	1.3412e-17	-1.94291	-1.51312	1.48864e-05	-2.04609	-1.6008	1.57284e-05	-2.051	-1.60027
5231525	chr17:5231525:C:T	1.93455e-16	-3.05713e-10	-0.787138	0.000261463	-3.05713e-10	-0.781042	0.000277418	-3.05713e-10	-0.781214
5231774	chr17:5231774:G:A	1.51383e-17	-1.99288	-1.34207	3.66426e-05	-1.67627	-1.06985	3.91017e-05	-1.67027	-1.0703
5231829	chr17:5231829:C:T	1.52994e-17	-2.05718	-1.26718	1.93446e-05	-1.97208	-1.41284	2.04843e-05	-1.97465	-1.41244
5231909	chr17:5231909:A:G	1.29482e-16	-1.18864	-6.10073e-10	0.000250293	-0.824703	-6.10073e-10	0.0002637	-0.831928	-6.10073e-10
5231924	chr17:5231924:C:T	8.73542e-16	-3.05713e-10	0.720375	0.00367626	-3.05713e-10	1.86231	0.00411488	-3.05713e-10	1.91563
5231925	chr17:5231925:A:G	9.604e-17	-3.05713e-10	-1.48742	0.000115389	-3.05713e-10	-1.59903	0.00012228	-3.05713e-10	-1.60042
5232029	chr17:5232029:C:A	2.84154e-16	-3.05713e-10	-0.402667	0.000284875	-3.05713e-10	-0.695286	0.0003049	-3.05713e-10	-0.686754
5232549	chr17:5232549:C:T	1.06553e-16	-1.38354	-6.10073e-10	0.000233516	-0.894086	-6.10073e-10	0.000245454	-0.903631	-6.10073e-10
5232792	chr17:5232792:C:T	1.08006e-16	-3.05713e-10	-1.36999	0.00013089	-3.05713e-10	-1.47298	0.000138996	-3.05713e-10	-1.47229
5232833	chr17:5232833:C:T	1.13935e-16	-3.05713e-10	-1.31655	0.000136185	-3.05713e-10	-1.43332	0.00014463	-3.05713e-10	-1.43256
5232872	chr17:5232872:G:A	8.13616e-17	-1.65328	-6.10073e-10	8.76493e-05	-1.87399	-6.10073e-10	9.34465e-05	-1.86935	-6.10073e-10
5232927	chr17:5232927:G:T	9.68924e-17	-3.05713e-10	-1.47858	0.000118043	-3.05713e-10	-1.57629	0.000125319	-3.05713e-10	-1.57588
5233181	chr17:5233181:T:C	7.04347e-16	-3.05713e-10	0.505089	0.0007186	-3.05713e-10	0.229968	0.000771709	-3.05713e-10	0.241869
5233207	chr17:5233207:C:T	9.48973e-17	-3.05713e-10	-1.49939	0.000157276	-3.05713e-10	-1.28934	0.000167151	-3.05713e-10	-1.28784
5233353	chr17:5233353:C:T	8.49376e-17	-3.05713e-10	-1.61026	0.000113411	-3.05713e-10	-1.61632	0.000120351	-3.05713e-10	-1.61633
5233422	chr17:5233422:G:C	8.55591e-17	-3.05713e-10	-1.60297	0.000125994	-3.05713e-10	-1.5111	0.000133671	-3.05713e-10	-1.51136
5233465	chr17:5233465:C:T	1.08891e-16	-3.05713e-10	-1.36183	0.000124422	-3.05713e-10	-1.52366	0.000132075	-3.05713e-10	-1.52337
5233466	chr17:5233466:G:A	9.2327e-17	-3.05713e-10	-1.52685	0.000113591	-3.05713e-10	-1.61473	0.000120552	-3.05713e-10	-1.61466
5233509	chr17:5233509:G:A	9.86893e-17	-1.99987	0.539662	0.000142869	-1.84155	0.456139	0.000156021	-1.82486	0.468111
5233752	chr17:5233752:G:A	7.09859e-17	-1.64155	-0.148149	0.000152791	-1.59429	0.276024	0.000164025	-1.58739	0.280664
5233822	chr17:5233822:A:G	9.31332e-17	-3.05713e-10	-1.51815	0.000117262	-3.05713e-10	-1.58293	0.000124443	-3.05713e-10	-1.58289
5233991	chr17:5233991:C:T	1.19689e-17	-2.03647	-1.5334	1.44974e-05	-2.05709	-1.61628	1.54006e-05	-2.05612	-1.61621
5234048	chr17:5234048:A:G	8.97854e-17	-3.05713e-10	-1.55476	0.000114985	-3.05713e-10	-1.60253	0.000122025	-3.05713e-10	-1.60251
5234154	chr17:5234154:C:T	8.87043e-17	-3.05713e-10	-1.56687	0.000130983	-3.05713e-10	-1.47227	0.000139083	-3.05713e-10	-1.47167
5234822	chr17:5234822:T:G	1.06813e-16	-3.05713e-10	-1.3811	0.00012661	-3.05713e-10	-1.50622	0.000134391	-3.05713e-10	-1.50599
5235009	chr17:5235009:C:T	3.15802e-17	-1.68016	-0.919495	3.1139e-05	-1.72668	-1.18219	3.32292e-05	-1.72195	-1.18136
5235685	chr17:5235685:G:A	2.92922e-17	-1.65581	-1.01905	3.57989e-05	-1.66706	-1.10236	3.83895e-05	-1.66097	-1.09799
5235759	chr17:5235759:C:G	2.03495e-17	-1.58977	-1.44935	2.22919e-05	-2.02148	-1.22163	2.36469e-05	-2.02108	-1.22243
5235833	chr17:5235833:G:A	3.18431e-16	-3.05713e-10	-0.288775	0.00073205	-3.05713e-10	0.248513	0.000798772	-3.05713e-10	0.276336
5236418	chr17:5236418:TTTC:T	2.66578e-17	-1.41879	-1.35031	2.77016e-05	-1.9655	-1.06034	2.93885e-05	-1.96486	-1.06128
5236513	chr17:5236513:C:T	1.86291e-17	-1.69588	-1.43157	2.59215e-05	-1.70255	-1.38971	2.76752e-05	-1.69712	-1.38909
5236882	chr17:5236882:T:C	1.68566e-16	-3.05713e-10	-0.924852	0.000114243	-3.05713e-10	-1.60901	0.000121234	-3.05713e-10	-1.60902
5237090	chr17:5237090:T:C	8.62921e-17	-3.05713e-10	-1.59444	0.000177755	-3.05713e-10	-1.16693	0.00018989	-3.05713e-10	-1.16029
5237220	chr17:5237220:A:G	9.59129e-17	-3.05713e-10	-1.48874	0.000176021	-3.05713e-10	-1.17673	0.000187061	-3.05713e-10	-1.1753
5237309	chr17:5237309:A:G	8.56292e-17	-3.05713e-10	-1.60215	0.000126603	-3.05713e-10	-1.50628	0.000134318	-3.05713e-10	-1.50653
5237418	chr17:5237418:A:G	4.44237e-16	-3.05713e-10	0.044177	0.0011581	-3.05713e-10	0.707202	0.00123586	-3.05713e-10	0.712785
5237584	chr17:5237584:A:G	2.07337e-16	-3.05713e-10	-0.717834	0.000427447	-3.05713e-10	-0.289506	0.000454208	-3.05713e-10	-0.288183
5237956	chr17:5237956:C:A	1.62862e-16	-3.05713e-10	-0.959281	0.000113867	-3.05713e-10	-1.6123	0.000120835	-3.05713e-10	-1.61231
5238006	chr17:5238006:CAATT:C	1.42654e-17	-2.03552	-1.35883	1.66785e-05	-1.97487	-1.55835	1.78607e-05	-1.96664	-1.55749
5238022	chr17:5238022:T:C	1.54806e-16	-3.05713e-10	-1.01001	0.000164351	-3.05713e-10	-1.24533	0.000174879	-3.05713e-10	-1.24264
5238165	chr17:5238165:C:T	9.08811e-17	-3.05713e-10	-1.54263	0.000120643	-3.05713e-10	-1.5545	0.000128046	-3.05713e-10	-1.55435
5238308	chr17:5238308:G:A	9.10982e-17	-3.05713e-10	-1.54024	0.000120912	-3.05713e-10	-1.55227	0.000128332	-3.05713e-10	-1.55211
5238470	chr17:5238470:A:G	1.34725e-16	-1.14894	-6.10073e-10	0.00023849	-0.87301	-6.10073e-10	0.000251271	-0.880207	-6.10073e-10
5238505	chr17:5238505:A:G	6.75026e-17	-1.93355	0.0935302	0.00029729	-2.05547	1.40284	0.000322178	-2.05294	1.4213
5238591	chr17:5238591:G:A	2.52628e-17	-1.50088	-1.32197	2.79815e-05	-1.99357	-1.02223	2.9681e-05	-1.99304	-1.02319
5238813	chr17:5238813:A:C	3.40536e-17	-1.21536	-1.30889	2.17837e-05	-1.6571	-1.60907	2.30263e-05	-1.66123	-1.60887
5238947	chr17:5238947:A:G	8.8521e-17	-3.05713e-10	-1.56894	0.000117861	-3.05713e-10	-1.57783	0.00012509	-3.05713e-10	-1.5777
5239287	chr17:5239287:C:T	1.17878e-16	-2.05724	0.774711	0.000125293	-2.00185	0.485172	0.000135811	-1.99395	0.498472
5239589	chr17:5239589:G:A	9.94194e-17	-3.05713e-10	-1.45283	0.000187668	-3.05713e-10	-1.11266	0.000199457	-3.05713e-10	-1.11114
5239747	chr17:5239747:G:A	1.51262e-16	-3.05713e-10	-1.03317	0.00016702	-3.05713e-10	-1.22922	0.000178221	-3.05713e-10	-1.22371
5239761	chr17:5239761:C:T	3.03416e-17	-1.32901	-1.31065	2.01482e-05	-1.73477	-1.60945	2.13068e-05	-1.73846	-1.60926
5239838	chr17:5239838:G:A	8.44123e-17	-3.05713e-10	-1.61647	0.000124153	-3.05713e-10	-1.52582	0.000131988	-3.05713e-10	-1.52403
5239863	chr17:5239863:C:A	5.89759e-17	-2.00636	0.0313099	5.60284e-05	-2.04546	-0.27602	6.028e-05	-2.04173	-0.266005
5239871	chr17:5239871:C:T	1.27109e-17	-2.02233	-1.48739	1.45921e-05	-2.05787	-1.60898	1.54878e-05	-2.05801	-1.60868
5241401	chr17:5241401:A:G	1.66252e-16	-1.6387	0.700022	0.000304511	-1.59403	0.965399	0.000329414	-1.58691	0.977492
5241556	chr17:5241556:G:C	2.01727e-16	-3.05713e-10	-0.745266	0.000189414	-3.05713e-10	-1.1034	0.000200961	-3.05713e-10	-1.10363
5241687	chr17:5241687:G:A	8.43908e-17	-3.05713e-10	-1.61672	0.000126394	-3.05713e-10	-1.50793	0.000134392	-3.05713e-10	-1.50598
5241956	chr17:5241956:G:T	2.3007e-16	-3.05713e-10	-0.613798	0.000441976	-3.05713e-10	-0.256081	0.000479394	-3.05713e-10	-0.234215
5242264	chr17:5242264:C:T	1.29617e-16	-2.05757	0.869972	8.85462e-05	-2.03628	0.172466	9.44692e-05	-2.03694	0.178475
5242795	chr17:5242795:T:C	8.44073e-17	-3.05713e-10	-1.61653	0.000126763	-3.05713e-10	-1.50501	0.000134789	-3.05713e-10	-1.50303
5243722	chr17:5243722:A:G	8.51257e-17	-3.05713e-10	-1.60805	0.000124629	-3.05713e-10	-1.52199	0.000132226	-3.05713e-10	-1.52222
5243750	chr17:5243750:G:A	2.27032e-17	-1.40959	-1.52008	5.90581e-05	-1.05808	-1.21073	6.24033e-05	-1.06609	-1.20703
5243853	chr17:5243853:A:T	1.6466e-17	-1.68872	-1.56216	2.00851e-05	-2.04161	-1.30574	2.1365e-05	-2.04126	-1.30372
5244193	chr17:5244193:T:C	8.13553e-17	-1.65336	-6.10073e-10	8.76249e-05	-1.87427	-6.10073e-10	9.34209e-05	-1.86962	-6.10073e-10
5244209	chr17:5244209:G:T	3.92503e-17	-1.25513	-1.12709	2.11328e-05	-1.68328	-1.61322	2.23333e-05	-1.6873	-1.61336
5244432	chr17:5244432:C:T	9.27806e-17	-3.05713e-10	-1.52194	0.000125938	-3.05713e-10	-1.51155	0.000133666	-3.05713e-10	-1.51139
5244462	chr17:5244462:T:A	1.87424e-16	-3.05713e-10	-0.818809	0.000192659	-3.05713e-10	-1.08642	0.000205102	-3.05713e-10	-1.08323
5244510	chr17:5244510:G:T	2.11821e-16	-3.05713e-10	-0.696439	0.000182644	-3.05713e-10	-1.1398	0.000194505	-3.05713e-10	-1.13628
5244534	chr17:5244534:G:A	2.70866e-17	-1.38671	-1.36644	2.73744e-05	-1.95142	-1.08631	2.90445e-05	-1.95072	-1.08719
5244682	chr17:5244682:A:T	2.67034e-17	-1.39505	-1.37234	2.7058e-05	-1.95446	-1.0949	2.87084e-05	-1.95377	-1.09578
5245208	chr17:5245208:C:T	5.07699e-16	-3.05713e-10	0.177706	0.00135221	-3.05713e-10	0.862162	0.00144327	-3.05713e-10	0.867929
5245629	chr17:5245629:G:A	7.95192e-17	-1.73087	0.0546874	8.87056e-05	-1.77265	-0.0893642	9.47918e-05	-1.77084	-0.0842118
5245654	chr17:5245654:GA:G	1.49216e-16	-3.05713e-10	-1.04678	0.000160053	-3.05713e-10	-1.27183	0.000170289	-3.05713e-10	-1.26924
5245659	chr17:5245659:A:C	1.47999e-16	-3.05713e-10	-1.05498	0.000159126	-3.05713e-10	-1.27764	0.0001693	-3.05713e-10	-1.27507
5245978	chr17:5245978:G:A	2.1283e-17	-1.38125	-1.61303	1.87963e-05	-1.83727	-1.5764	1.99031e-05	-1.84002	-1.57584
5246302	chr17:5246302:G:A	1.97888e-17	-1.78409	-1.28297	1.47639e-05	-2.04281	-1.61234	1.56557e-05	-2.04371	-1.61219
5246391	chr17:5246391:C:T	1.92352e-17	-1.7911	-1.30433	1.47859e-05	-2.04439	-1.60928	1.56805e-05	-2.04524	-1.60907
5246486	chr17:5246486:G:A	9.53391e-17	-3.05713e-10	-1.49474	0.000113389	-3.05713e-10	-1.61652	0.000120332	-3.05713e-10	-1.61649
5246715	chr17:5246715:T:G	9.41516e-17	-3.05713e-10	-1.50728	0.000134821	-3.05713e-10	-1.44339	0.000143139	-3.05713e-10	-1.44292
5246901	chr17:5246901:A:G	9.70937e-17	-3.05713e-10	-1.4765	0.000179757	-3.05713e-10	-1.15573	0.000191038	-3.05713e-10	-1.15427
5247358	chr17:5247358:G:A	7.23243e-17	-1.91931	0.148287	6.28256e-05	-1.96352	-0.243455	6.61484e-05	-1.97436	-0.240479
5247777	chr17:5247777:C:G	5.75026e-16	-3.05713e-10	0.302233	0.00149905	-3.05713e-10	0.965251	0.00160024	-3.05713e-10	0.97117
5247894	chr17:5247894:A:G	8.55237e-17	-3.05713e-10	-1.60339	0.000114348	-3.05713e-10	-1.60809	0.00012136	-3.05713e-10	-1.60798
5248314	chr17:5248314:G:A	1.65085e-16	-1.44299	0.497275	0.000138013	-1.40233	-0.0176572	0.00014664	-1.40349	-0.0152755
5248377	chr17:5248377:C:T	5.5212e-16	-3.05713e-10	0.261584	0.000321142	-3.05713e-10	-0.575452	0.000340547	-3.05713e-10	-0.576187
5248429	chr17:5248429:C:T	2.47107e-17	-1.48538	-1.35956	2.677e-05	-1.98699	-1.07307	2.83984e-05	-1.98642	-1.07399
5248465	chr17:5248465:CAGGG:C	1.6906e-17	-1.98631	-1.2382	1.4974e-05	-2.02439	-1.61664	1.59143e-05	-2.02288	-1.61664
5249043	chr17:5249043:T:C	2.4777e-16	-0.53968	-6.10073e-10	7.35867e-05	-2.04887	-6.10073e-10	7.81244e-05	-2.04844	-6.10073e-10
5249089	chr17:5249089:C:T	1.62434e-17	-1.98791	-1.27658	1.50125e-05	-2.02368	-1.61478	1.59552e-05	-2.02215	-1.6148
5249400	chr17:5249400:A:T	3.85192e-16	-3.05713e-10	-0.0984386	0.000871568	-3.05713e-10	0.422958	0.000951648	-3.05713e-10	0.451457
5250148	chr17:5250148:A:G	1.19465e-17	-1.95541	-1.61634	1.50232e-05	-2.03876	-1.59899	1.5882e-05	-2.04221	-1.59935
5250178	chr17:5250178:T:C	1.10465e-16	-1.39951	0.0520284	0.00019879	-1.32517	0.270082	0.000212548	-1.32123	0.273657
5250201	chr17:5250201:G:A	2.53581e-17	-1.47723	-1.34185	2.75074e-05	-1.98417	-1.04871	2.91811e-05	-1.98357	-1.04964
5250348	chr17:5250348:G:A	8.90221e-17	-1.5884	0.0251035	0.000130456	-1.57345	0.097147	0.000138752	-1.57494	0.100889
5250721	chr17:5250721:G:A	1.50319e-17	-1.72917	-1.61284	1.83587e-05	-1.85417	-1.58307	1.95799e-05	-1.849	-1.58323
5250795	chr17:5250795:G:A	2.78322e-17	-1.41868	-1.3073	2.94335e-05	-1.96533	-0.999876	3.12265e-05	-1.96462	-1.00085
5251174	chr17:5251174:T:TTA	9.88751e-17	-3.05713e-10	-1.45832	0.000120334	-3.05713e-10	-1.55706	0.000127722	-3.05713e-10	-1.55688
5251218	chr17:5251218:T:G	8.48829e-17	-3.05713e-10	-1.61091	0.000113612	-3.05713e-10	-1.61455	0.000120562	-3.05713e-10	-1.61457
5251253	chr17:5251253:C:T	2.01157e-16	-3.05713e-10	-0.748097	0.000187715	-3.05713e-10	-1.11241	0.000199148	-3.05713e-10	-1.11269
5251261	chr17:5251261:G:A	2.48814e-17	-1.45151	-1.38656	2.60146e-05	-1.9749	-1.11378	2.75999e-05	-1.97427	-1.11466
5251391	chr17:5251391:C:G	1.10047e-17	-2.04244	-1.61142	1.45926e-05	-2.05276	-1.61406	1.54916e-05	-2.05235	-1.61409
5251911	chr17:5251911:A:G	5.60246e-17	-2.02639	-6.10073e-10	8.06334e-05	-1.95742	-6.10073e-10	8.54092e-05	-1.95928	-6.10073e-10
5251983	chr17:5251983:G:A	1.47086e-16	-0.9501	-0.111067	5.17391e-05	-1.54458	-0.85654	5.49445e-05	-1.5485	-0.851917
5251995	chr17:5251995:C:T	1.46016e-16	-0.926869	-0.141597	5.1716e-05	-1.52961	-0.87196	5.49132e-05	-1.53362	-0.867369
5252065	chr17:5252065:T:G	3.80961e-17	-1.69805	-0.714022	3.09863e-05	-1.97506	-0.938731	3.27979e-05	-1.97687	-0.939507
5252434	chr17:5252434:G:A	1.1537e-17	-1.99004	-1.61658	1.50285e-05	-2.05175	-1.58564	1.59105e-05	-2.05364	-1.58612
5252518	chr17:5252518:C:T	4.44736e-16	0.0452986	-6.10073e-10	0.000394158	-0.370584	-6.10073e-10	0.000421732	-0.362368	-6.10073e-10
5252526	chr17:5252526:T:C	1.35298e-16	-1.05105	-0.0936491	0.000160557	-0.925956	-0.342729	0.000170755	-0.926754	-0.339755
5252573	chr17:5252573:A:G	2.40587e-16	-3.05713e-10	-0.569102	0.000118432	-3.05713e-10	-1.573	0.000125753	-3.05713e-10	-1.57242
5252589	chr17:5252589:T:C	3.22957e-17	-1.00069	-1.57656	2.76563e-05	-1.47582	-1.55166	2.93129e-05	-1.47798	-1.55073
5252613	chr17:5252613:A:G	2.53808e-16	-3.05713e-10	-0.515603	0.000119847	-3.05713e-10	-1.56112	0.000127264	-3.05713e-10	-1.56048
5252624	chr17:5252624:C:T	4.24103e-17	-1.45735	-0.847439	5.98961e-05	-1.47491	-0.77981	6.41139e-05	-1.46891	-0.777171
5252843	chr17:5252843:G:C	8.01625e-17	-1.66813	-6.10073e-10	8.1436e-05	-1.94752	-6.10073e-10	8.62492e-05	-1.9495	-6.10073e-10
5252940	chr17:5252940:C:T	1.83538e-16	-0.705694	-0.134064	7.98511e-05	-1.55475	-0.412422	8.58419e-05	-1.5522	-0.402033
5253127	chr17:5253127:T:G	4.03039e-16	-3.05713e-10	-0.0531473	0.000142011	-3.05713e-10	-1.39143	0.000150898	-3.05713e-10	-1.39013
5253209	chr17:5253209:G:A	1.13977e-16	-3.05713e-10	-1.31618	0.000121052	-3.05713e-10	-1.55112	0.000128508	-3.05713e-10	-1.55075
5253238	chr17:5253238:C:T	1.07344e-16	-3.05713e-10	-1.37614	0.00011916	-3.05713e-10	-1.56687	0.000126462	-3.05713e-10	-1.5668
5253276	chr17:5253276:C:T	1.04672e-16	-3.05713e-10	-1.40135	0.000117894	-3.05713e-10	-1.57755	0.000125116	-3.05713e-10	-1.5775
5253277	chr17:5253277:A:G	1.02842e-16	-3.05713e-10	-1.41899	0.000117065	-3.05713e-10	-1.58461	0.000124236	-3.05713e-10	-1.58455
5253560	chr17:5253560:C:A	1.92696e-16	-0.671951	-0.119115	5.79569e-05	-1.33862	-0.949016	6.14874e-05	-1.34298	-0.944926
5253581	chr17:5253581:A:G	3.16632e-16	-3.05713e-10	-0.294441	0.000128082	-3.05713e-10	-1.49466	0.000136051	-3.05713e-10	-1.49371
5253585	chr17:5253585:A:G	3.00698e-16	-3.05713e-10	-0.346074	0.0001262	-3.05713e-10	-1.50947	0.000134044	-3.05713e-10	-1.50857
5254065	chr17:5254065:A:G	3.413e-16	-3.05713e-10	-0.219419	0.000131296	-3.05713e-10	-1.46988	0.000139476	-3.05713e-10	-1.46885
5254144	chr17:5254144:C:T	2.98379e-16	-3.05713e-10	-0.353818	0.000126	-3.05713e-10	-1.51106	0.000133829	-3.05713e-10	-1.51017
5254185	chr17:5254185:A:G	3.51822e-16	-3.05713e-10	-0.189056	0.000132753	-3.05713e-10	-1.45884	0.00014103	-3.05713e-10	-1.45776
5254252	chr17:5254252:T:A	3.53758e-16	-3.05713e-10	-0.183568	0.000133017	-3.05713e-10	-1.45686	0.000141309	-3.05713e-10	-1.45579
5254297	chr17:5254297:A:G	3.3029e-16	-3.05713e-10	-0.252212	0.000129732	-3.05713e-10	-1.48187	0.000137809	-3.05713e-10	-1.48087
5254406	chr17:5254406:C:T	3.01231e-17	-1.1461	-1.50079	5.10284e-05	-1.03535	-1.3796	5.40634e-05	-1.03717	-1.37941
5254520	chr17:5254520:A:G	3.34684e-16	-3.05713e-10	-0.238994	0.000130297	-3.05713e-10	-1.47752	0.000138412	-3.05713e-10	-1.47651
5254690	chr17:5254690:T:A	3.365e-16	-3.05713e-10	-0.233584	0.000130519	-3.05713e-10	-1.47582	0.000138648	-3.05713e-10	-1.4748
5254739	chr17:5254739:T:C	3.36846e-16	-3.05713e-10	-0.232556	0.000130587	-3.05713e-10	-1.4753	0.00013872	-3.05713e-10	-1.47428
5254808	chr17:5254808:C:T	3.43281e-16	-3.05713e-10	-0.213631	0.000131405	-3.05713e-10	-1.46905	0.000139592	-3.05713e-10	-1.46801
5254847	chr17:5254847:T:C	1.87292e-17	-2.04426	-1.07784	4.30693e-05	-1.94826	-0.636265	4.5672e-05	-1.94707	-0.638183
5254927	chr17:5254927:A:G	3.23479e-16	-3.05713e-10	-0.273048	0.00012891	-3.05713e-10	-1.48823	0.000136932	-3.05713e-10	-1.48725
5255068	chr17:5255068:A:G	9.07549e-17	-3.05713e-10	-1.54402	0.000113846	-3.05713e-10	-1.61249	0.000120804	-3.05713e-10	-1.61257
5255419	chr17:5255419:T:C	8.76514e-17	-1.41824	-0.160575	9.28996e-05	-1.47056	-0.345255	9.94433e-05	-1.46467	-0.342485
5255518	chr17:5255518:A:G	3.31724e-16	-3.05713e-10	-0.247877	0.000129928	-3.05713e-10	-1.48036	0.000138018	-3.05713e-10	-1.47936
5255606	chr17:5255606:A:G	8.55075e-17	-3.05713e-10	-1.60358	0.000117965	-3.05713e-10	-1.57695	0.000125344	-3.05713e-10	-1.57568
5255643	chr17:5255643:T:G	3.11066e-16	-3.05713e-10	-0.312177	0.000127672	-3.05713e-10	-1.49787	0.000135612	-3.05713e-10	-1.49694
5255809	chr17:5255809:G:A	8.57299e-17	-3.05713e-10	-1.60098	0.000114444	-3.05713e-10	-1.60725	0.000121442	-3.05713e-10	-1.6073
5255899	chr17:5255899:A:G	1.39329e-16	-1.08481	-0.0305314	0.000216629	-0.878698	-0.090452	0.000230566	-0.879192	-0.0870098
5255936	chr17:5255936:T:C	3.62208e-16	-3.05713e-10	-0.159962	0.00013389	-3.05713e-10	-1.45032	0.000142241	-3.05713e-10	-1.44922
5255942	chr17:5255942:T:C	3.66435e-16	-3.05713e-10	-0.14836	0.000134641	-3.05713e-10	-1.44473	0.000143041	-3.05713e-10	-1.44361
5256418	chr17:5256418:A:G	3.1578e-16	-3.05713e-10	-0.297134	0.000127959	-3.05713e-10	-1.49562	0.000135919	-3.05713e-10	-1.49468
5256616	chr17:5256616:A:C	1.0606e-16	-3.05713e-10	-1.38817	0.000170959	-3.05713e-10	-1.20591	0.000181269	-3.05713e-10	-1.20676
5257012	chr17:5257012:C:A	3.20078e-16	-3.05713e-10	-0.283618	0.000425334	-3.05713e-10	-0.294461	0.000453152	-3.05713e-10	-0.290512
5257037	chr17:5257037:A:G	3.34319e-16	-3.05713e-10	-0.240086	0.000130326	-3.05713e-10	-1.47729	0.000138442	-3.05713e-10	-1.47629
5257103	chr17:5257103:ATTCCAATTATTTGT:GTTCCAATTATTTGT	3.15e-16	-3.05713e-10	-0.299607	0.000127845	-3.05713e-10	-1.49651	0.000135797	-3.05713e-10	-1.49558
5257278	chr17:5257278:T:C	8.50328e-17	-3.05713e-10	-1.60914	0.000113764	-3.05713e-10	-1.61321	0.000120723	-3.05713e-10	-1.61324
5257307	chr17:5257307:G:A	5.44093e-16	-3.05713e-10	0.246938	0.000319245	-3.05713e-10	-0.581378	0.000338538	-3.05713e-10	-0.582102
5257398	chr17:5257398:TTCAA:T	8.68285e-17	-1.58825	-6.10073e-10	8.45959e-05	-1.90945	-6.10073e-10	8.95752e-05	-1.91166	-6.10073e-10
5257666	chr17:5257666:G:A	9.26095e-17	-3.05713e-10	-1.52379	0.000126279	-3.05713e-10	-1.50885	0.000134217	-3.05713e-10	-1.50728
5257931	chr17:5257931:T:A	1.12918e-16	-3.05713e-10	-1.32552	0.000121874	-3.05713e-10	-1.54435	0.000129343	-3.05713e-10	-1.54427
5257944	chr17:5257944:G:A	1.17084e-16	-3.05713e-10	-1.28929	0.000124232	-3.05713e-10	-1.52519	0.000131845	-3.05713e-10	-1.52511
5258022	chr17:5258022:G:A	4.29375e-17	-1.69435	-0.598082	1.75299e-05	-2.04417	-1.43925	1.86283e-05	-2.04516	-1.43689
5258117	chr17:5258117:A:C	8.74116e-17	-3.05713e-10	-1.58155	0.000158058	-3.05713e-10	-1.28437	0.000167773	-3.05713e-10	-1.28413
5258199	chr17:5258199:C:G	8.51061e-17	-3.05713e-10	-1.60828	0.000114259	-3.05713e-10	-1.60887	0.000121263	-3.05713e-10	-1.60878
5258334	chr17:5258334:G:T	3.81134e-17	-1.11893	-1.29269	6.95907e-05	-1.0148	-1.0899	7.3733e-05	-1.01665	-1.08964
5258471	chr17:5258471:A:G	5.6739e-16	-3.05713e-10	0.288865	0.00151723	-3.05713e-10	0.977305	0.00161962	-3.05713e-10	0.983206
5258529	chr17:5258529:G:A	8.89363e-17	-3.05713e-10	-1.56426	0.00012063	-3.05713e-10	-1.55461	0.000128165	-3.05713e-10	-1.55342
5258567	chr17:5258567:G:A	7.24726e-17	-1.76897	-6.10073e-10	8.3049e-05	-1.92791	-6.10073e-10	8.82197e-05	-1.92691	-6.10073e-10
5259248	chr17:5259248:A:G	1.076e-16	-3.05713e-10	-1.37376	0.000123874	-3.05713e-10	-1.52807	0.000131511	-3.05713e-10	-1.52765
5259391	chr17:5259391:C:G	1.40347e-16	-1.10806	-6.10073e-10	0.000199367	-1.05219	-6.10073e-10	0.000213519	-1.04301	-6.10073e-10
5259726	chr17:5259726:A:G	2.96468e-17	-1.14787	-1.51496	2.37051e-05	-1.67902	-1.50263	2.50829e-05	-1.68332	-1.50123
5259772	chr17:5259772:C:T	3.13912e-17	-1.10831	-1.49734	2.47246e-05	-1.65388	-1.48566	2.61607e-05	-1.65832	-1.48416
5260005	chr17:5260005:G:A	2.28833e-16	-3.05713e-10	-0.61919	0.00016118	-3.05713e-10	-1.26481	0.000171341	-3.05713e-10	-1.26309
5260200	chr17:5260200:A:G	2.49332e-16	-3.05713e-10	-0.533398	0.000246072	-3.05713e-10	-0.84171	0.000261219	-3.05713e-10	-0.841381
5260635	chr17:5260635:T:C	1.37935e-16	-3.05713e-10	-1.1254	0.000154906	-3.05713e-10	-1.30452	0.000165168	-3.05713e-10	-1.29978
5260668	chr17:5260668:T:C	3.38221e-17	-1.09217	-1.4389	2.68464e-05	-1.64574	-1.41147	2.84127e-05	-1.65023	-1.40967
5261040	chr17:5261040:T:A	5.54338e-17	-0.97364	-1.06335	7.97574e-05	-0.838571	-1.12978	8.46573e-05	-0.839575	-1.12855
5261111	chr17:5261111:G:A	8.84262e-17	-3.05713e-10	-1.57001	0.000113842	-3.05713e-10	-1.61252	0.000120803	-3.05713e-10	-1.61258
5261466	chr17:5261466:G:A	8.89264e-17	-3.05713e-10	-1.56437	0.000133599	-3.05713e-10	-1.45249	0.000141766	-3.05713e-10	-1.45256
5262305	chr17:5262305:C:T	1.40062e-17	-2.04451	-1.36817	1.98209e-05	-2.01331	-1.34729	2.11896e-05	-2.00701	-1.34621
5262382	chr17:5262382:C:T	1.25012e-16	-3.05713e-10	-1.22377	0.000226791	-3.05713e-10	-0.923309	0.000243918	-3.05713e-10	-0.909907
5262803	chr17:5262803:T:C	7.5054e-17	-0.950755	-0.783219	0.000109393	-0.821364	-0.831029	0.000116123	-0.82247	-0.829622
5263186	chr17:5263186:A:G	8.79773e-17	-3.05713e-10	-1.5751	0.000119683	-3.05713e-10	-1.56249	0.00012713	-3.05713e-10	-1.56153
5263218	chr17:5263218:C:T	8.43884e-17	-3.05713e-10	-1.61675	0.000113415	-3.05713e-10	-1.61628	0.000120367	-3.05713e-10	-1.61619
5263284	chr17:5263284:C:A	3.04469e-16	-3.05713e-10	-0.333613	0.000676361	-3.05713e-10	0.169391	0.000721069	-3.05713e-10	0.173996
5263637	chr17:5263637:A:G	2.89278e-17	-1.14927	-1.5381	2.31402e-05	-1.67955	-1.52621	2.44813e-05	-1.68384	-1.52499
5264132	chr17:5264132:G:C	2.28659e-17	-2.04773	-0.874806	5.44147e-05	-1.96115	-0.389555	5.76942e-05	-1.95992	-0.391664
5264254	chr17:5264254:C:T	9.46975e-17	-3.05713e-10	-1.50149	0.000131295	-3.05713e-10	-1.46989	0.000139566	-3.05713e-10	-1.4682
5264490	chr17:5264490:C:T	9.73305e-17	-3.05713e-10	-1.47407	0.000120422	-3.05713e-10	-1.55633	0.000127796	-3.05713e-10	-1.55631
5265023	chr17:5265023:C:T	5.76331e-17	-1.19177	-0.806315	3.26465e-05	-1.66538	-1.19622	3.45161e-05	-1.66928	-1.19603
5265121	chr17:5265121:C:T	1.89583e-17	-1.79692	-1.31302	1.81511e-05	-1.92795	-1.52066	1.93254e-05	-1.92468	-1.52064
5265333	chr17:5265333:G:A	8.59189e-17	-3.05713e-10	-1.59878	0.000114047	-3.05713e-10	-1.61073	0.00012112	-3.05713e-10	-1.60996
5265407	chr17:5265407:T:C	2.72589e-17	-1.17602	-1.57078	2.11191e-05	-1.69091	-1.60625	2.23246e-05	-1.69477	-1.60627
5265479	chr17:5265479:T:C	9.06783e-17	-3.05713e-10	-1.54486	0.00014733	-3.05713e-10	-1.35466	0.000156502	-3.05713e-10	-1.35367
5265671	chr17:5265671:C:T	1.20753e-16	-1.25844	-6.10073e-10	0.000108393	-1.66157	-6.10073e-10	0.000114639	-1.66495	-6.10073e-10
5266072	chr17:5266072:A:G	1.04182e-16	-3.05713e-10	-1.40604	0.000132153	-3.05713e-10	-1.46338	0.000140488	-3.05713e-10	-1.46162
5266625	chr17:5266625:C:T	1.13861e-16	-1.3172	-6.10073e-10	0.000103799	-1.70488	-6.10073e-10	0.000109795	-1.70813	-6.10073e-10
5266963	chr17:5266963:A:G	4.37595e-17	-1.94148	-0.331997	4.92096e-05	-1.75729	-0.693955	5.17084e-05	-1.7664	-0.694713
5267048	chr17:5267048:G:A	9.82587e-17	-3.05713e-10	-1.46458	0.000120594	-3.05713e-10	-1.55491	0.00012796	-3.05713e-10	-1.55502
5268185	chr17:5268185:C:T	8.56635e-17	-3.05713e-10	-1.60175	0.000117155	-3.05713e-10	-1.58384	0.000124314	-3.05713e-10	-1.58393
5268219	chr17:5268219:G:A	2.77483e-17	-1.13666	-1.59235	2.2249e-05	-1.65	-1.59504	2.35116e-05	-1.65415	-1.59509
5268585	chr17:5268585:C:A	8.90072e-17	-1.87069	0.30723	5.22816e-05	-1.9266	-0.464093	5.62552e-05	-1.91553	-0.461313
5268757	chr17:5268757:C:G	1.22221e-16	-1.24635	-6.10073e-10	0.000109396	-1.65236	-6.10073e-10	0.000115688	-1.65584	-6.10073e-10
5268759	chr17:5268759:G:A	1.56818e-16	-3.05713e-10	-0.997096	0.000178773	-3.05713e-10	-1.16122	0.000190338	-3.05713e-10	-1.15793
5269104	chr17:5269104:C:G	1.0185e-16	-3.05713e-10	-1.42868	0.000130855	-3.05713e-10	-1.47324	0.000138899	-3.05713e-10	-1.47299
5269931	chr17:5269931:A:G	2.72441e-17	-1.15284	-1.5945	2.20623e-05	-1.66054	-1.59292	2.33155e-05	-1.66465	-1.59298
5270200	chr17:5270200:C:T	8.75743e-17	-3.05713e-10	-1.57969	0.000114764	-3.05713e-10	-1.60446	0.000121778	-3.05713e-10	-1.60453
5270336	chr17:5270336:G:A	4.90962e-17	-1.82093	-0.33747	5.82943e-05	-1.587	-0.694836	6.1126e-05	-1.59818	-0.695622
5270435	chr17:5270435:G:A	1.18687e-16	-3.05713e-10	-1.2757	0.000130843	-3.05713e-10	-1.47334	0.000138825	-3.05713e-10	-1.47353
5270789	chr17:5270789:A:T	1.27461e-16	-3.05713e-10	-1.20437	0.000113389	-3.05713e-10	-1.61651	0.000120331	-3.05713e-10	-1.6165
5270859	chr17:5270859:A:C	5.5529e-17	-2.03528	-6.10073e-10	7.32666e-05	-2.05323	-6.10073e-10	7.77513e-05	-2.05322	-6.10073e-10
5271230	chr17:5271230:G:A	2.69423e-17	-1.16539	-1.59309	2.18524e-05	-1.66874	-1.59429	2.30947e-05	-1.6728	-1.59434
5271443	chr17:5271443:C:A	7.43415e-16	-3.05713e-10	0.559072	0.000767541	-3.05713e-10	0.295855	0.000819816	-3.05713e-10	0.302341
5271449	chr17:5271449:G:A	1.43581e-17	-1.93654	-1.45133	1.58553e-05	-1.99047	-1.59337	1.69645e-05	-1.98266	-1.59296
5271477	chr17:5271477:A:C	2.70521e-17	-1.16606	-1.58835	2.17469e-05	-1.66946	-1.59841	2.29834e-05	-1.67351	-1.59846
5271500	chr17:5271500:T:C	6.10572e-17	-1.99979	0.0594173	7.09904e-05	-2.04649	-0.0383012	7.58826e-05	-2.04612	-0.0314289
5271997	chr17:5271997:AAG:A	1.31855e-16	-3.05713e-10	-1.17048	0.000252404	-3.05713e-10	-0.816307	0.000268474	-3.05713e-10	-0.813984
5272014	chr17:5272014:C:T	8.90735e-17	-3.05713e-10	-1.56272	0.000144087	-3.05713e-10	-1.37692	0.000152878	-3.05713e-10	-1.3771
5272159	chr17:5272159:A:T	4.48006e-17	-1.75695	-0.49301	5.81445e-05	-1.62106	-0.663347	6.38527e-05	-1.58709	-0.663072
5272193	chr17:5272193:A:G	1.71435e-16	-3.05713e-10	-0.907979	0.000187752	-3.05713e-10	-1.11221	0.000199348	-3.05713e-10	-1.11169
5272284	chr17:5272284:A:G	8.99725e-17	-3.05713e-10	-1.55268	0.000142882	-3.05713e-10	-1.38532	0.000151566	-3.05713e-10	-1.38571
5272394	chr17:5272394:CT:C	2.70879e-17	-1.1538	-1.59929	2.20872e-05	-1.6656	-1.58673	2.33422e-05	-1.66968	-1.58679
5272516	chr17:5272516:T:C	1.80221e-16	-3.05713e-10	-0.857999	0.000124815	-3.05713e-10	-1.5205	0.000132578	-3.05713e-10	-1.51957
5272547	chr17:5272547:C:T	1.25424e-16	-3.05713e-10	-1.22048	0.000131669	-3.05713e-10	-1.46704	0.000139984	-3.05713e-10	-1.46521
5272779	chr17:5272779:T:A	1.41402e-17	-1.9199	-1.48326	1.5681e-05	-1.99026	-1.60462	1.67759e-05	-1.98247	-1.60433
5273056	chr17:5273056:C:T	1.25233e-16	-1.22201	-6.10073e-10	0.000110858	-1.63908	-6.10073e-10	0.000117227	-1.64262	-6.10073e-10
5273073	chr17:5273073:A:G	4.0743e-16	-3.05713e-10	-0.0423119	0.000421762	-3.05713e-10	-0.302896	0.00045004	-3.05713e-10	-0.297402
5273112	chr17:5273112:T:C	2.78537e-17	-1.12154	-1.60368	2.26895e-05	-1.64572	-1.57972	2.39757e-05	-1.64991	-1.57979
5273164	chr17:5273164:T:C	2.5705e-17	-1.21768	-1.58782	2.06638e-05	-1.72041	-1.59854	2.1841e-05	-1.72436	-1.59859
5273595	chr17:5273595:G:A	1.32391e-17	-1.94303	-1.52597	1.54663e-05	-1.99524	-1.61343	1.65404e-05	-1.98768	-1.61325
5273718	chr17:5273718:G:A	8.59561e-17	-3.05713e-10	-1.59835	0.000116597	-3.05713e-10	-1.58862	0.000123723	-3.05713e-10	-1.5887
5273762	chr17:5273762:T:A	4.75815e-16	-3.05713e-10	0.112848	0.000490301	-3.05713e-10	-0.152317	0.000523329	-3.05713e-10	-0.146528
5274432	chr17:5274432:AAAAGT:A	2.55491e-17	-1.22359	-1.58799	2.08604e-05	-1.7111	-1.59839	2.20511e-05	-1.71494	-1.59843
5274511	chr17:5274511:G:A	1.26077e-16	-1.21529	-6.10073e-10	0.000111279	-1.63529	-6.10073e-10	0.000117668	-1.63887	-6.10073e-10
5274737	chr17:5274737:C:T	2.52211e-17	-1.23889	-1.58561	2.06268e-05	-1.72027	-1.60048	2.18054e-05	-1.72405	-1.60053
5274888	chr17:5274888:G:A	2.66859e-17	-2.00014	-0.767908	4.8604e-05	-1.89693	-0.566698	5.12018e-05	-1.90359	-0.567378
5275223	chr17:5275223:T:C	8.47103e-17	-1.61294	-6.10073e-10	0.000172414	-1.19744	-6.10073e-10	0.000181262	-1.2068	-6.10073e-10
5275960	chr17:5275960:T:C	1.08383e-17	-2.05428	-1.61482	1.54646e-05	-2.01841	-1.59037	1.64129e-05	-2.01859	-1.59008
5276082	chr17:5276082:G:C	2.69022e-17	-1.1711	-1.58887	2.15909e-05	-1.67747	-1.59759	2.28191e-05	-1.6815	-1.59764
5276110	chr17:5276110:C:T	1.32177e-17	-1.97219	-1.49844	1.51428e-05	-2.01327	-1.61654	1.61732e-05	-2.00689	-1.61649
5276186	chr17:5276186:C:T	5.7937e-17	-1.99415	0.00132847	6.75388e-05	-2.04661	-0.088028	7.21856e-05	-2.04626	-0.0812391
5276490	chr17:5276490:A:G	2.09765e-17	-2.02343	-0.985349	2.17591e-05	-1.99515	-1.27216	2.33103e-05	-1.98609	-1.27175
5276551	chr17:5276551:T:C	1.40555e-17	-1.90389	-1.50528	1.90563e-05	-1.93673	-1.4632	2.02686e-05	-1.93483	-1.46283
5276689	chr17:5276689:A:G	1.41574e-16	-3.05713e-10	-1.09936	0.000222949	-3.05713e-10	-0.940393	0.000236952	-3.05713e-10	-0.938879
5277970	chr17:5277970:T:C	5.48722e-17	-2.04717	-6.10073e-10	7.90705e-05	-1.977	-6.10073e-10	8.37339e-05	-1.97909	-6.10073e-10
5278227	chr17:5278227:C:G	6.87969e-17	-1.82102	-6.10073e-10	0.000115239	-1.60033	-6.10073e-10	0.000121589	-1.60609	-6.10073e-10
5278576	chr17:5278576:T:C	1.33916e-16	-3.05713e-10	-1.15497	0.000137819	-3.05713e-10	-1.42139	0.000146229	-3.05713e-10	-1.42157
5278766	chr17:5278766:C:T	1.22034e-17	-1.96926	-1.5812	2.14759e-05	-2.01649	-1.26392	2.2985e-05	-2.01013	-1.26176
5278927	chr17:5278927:C:G	1.18886e-16	-1.27402	-6.10073e-10	0.000270427	-0.747333	-6.10073e-10	0.000291799	-0.730672	-6.10073e-10
5279111	chr17:5279111:T:TCTC	1.21417e-17	-1.97184	-1.58369	2.12668e-05	-2.01791	-1.27228	2.27581e-05	-2.01166	-1.27015
5279261	chr17:5279261:G:A	1.00275e-16	-3.05713e-10	-1.44426	0.000121906	-3.05713e-10	-1.54408	0.000129384	-3.05713e-10	-1.54395
5279270	chr17:5279270:C:T	1.46125e-16	-3.05713e-10	-1.06772	0.00014553	-3.05713e-10	-1.36695	0.000154823	-3.05713e-10	-1.36446
5279394	chr17:5279394:G:A	2.81435e-16	-3.05713e-10	-0.41228	0.000235139	-3.05713e-10	-0.887159	0.000250605	-3.05713e-10	-0.882862
5279647	chr17:5279647:C:T	5.75612e-17	-1.99933	-6.10073e-10	8.64184e-05	-1.88814	-6.10073e-10	9.14096e-05	-1.89139	-6.10073e-10
5279807	chr17:5279807:G:A	3.50995e-17	-1.98182	-0.512177	6.52616e-05	-1.86625	-0.302687	6.87152e-05	-1.87348	-0.30329
5279908	chr17:5279908:AAAAT:A	1.22371e-17	-1.98602	-1.56168	2.24406e-05	-2.02637	-1.21009	2.40024e-05	-2.02078	-1.2078
5280226	chr17:5280226:TC:T	1.26187e-16	-3.05713e-10	-1.21442	0.000177008	-3.05713e-10	-1.17114	0.000189332	-3.05713e-10	-1.16324
5280622	chr17:5280622:A:AT	1.3965e-17	-1.84587	-1.56976	1.48854e-05	-2.03674	-1.61022	1.57581e-05	-2.03902	-1.61036
5280853	chr17:5280853:A:G	3.04012e-16	-3.05713e-10	-0.335116	0.000249969	-3.05713e-10	-0.825999	0.000266459	-3.05713e-10	-0.821519
5281172	chr17:5281172:T:G	1.39138e-17	-1.89009	-1.52921	1.91602e-05	-1.90875	-1.48575	2.03776e-05	-1.90695	-1.48536
5281629	chr17:5281629:TATG:T	1.03131e-16	-3.05713e-10	-1.41619	0.000117176	-3.05713e-10	-1.58366	0.000124349	-3.05713e-10	-1.58364
5281909	chr17:5281909:C:T	4.28445e-17	-1.91849	-0.376112	5.25598e-05	-1.82996	-0.555421	5.72031e-05	-1.80496	-0.555168
5282326	chr17:5282326:G:A	1.63153e-16	-3.05713e-10	-0.957495	0.000208216	-3.05713e-10	-1.00876	0.00022118	-3.05713e-10	-1.00776
5282654	chr17:5282654:GGGCGCGCGGGCTGC:G	8.58341e-17	-1.59976	-6.10073e-10	9.02098e-05	-1.8452	-6.10073e-10	9.58598e-05	-1.84385	-6.10073e-10
5282992	chr17:5282992:A:G	2.6456e-17	-2.05433	-0.722365	9.55361e-05	-0.96924	-0.818592	0.000102506	-0.962997	-0.81382
5283597	chr17:5283597:G:A	1.89021e-17	-1.992	-1.12091	4.49852e-05	-1.84002	-0.700983	4.87851e-05	-1.82407	-0.695243
5283602	chr17:5283602:G:A	8.77443e-17	-3.05713e-10	-1.57775	0.000113702	-3.05713e-10	-1.61376	0.00012075	-3.05713e-10	-1.61302
5284578	chr17:5284578:T:C	1.15284e-17	-1.99229	-1.61507	1.59672e-05	-2.04239	-1.53441	1.70287e-05	-2.03818	-1.53365
5284652	chr17:5284652:T:TA	9.65117e-17	-1.48252	-6.10073e-10	8.54137e-05	-1.89983	-6.10073e-10	9.07384e-05	-1.89876	-6.10073e-10
5284961	chr17:5284961:T:C	2.99576e-16	-3.05713e-10	-0.349814	0.000254515	-3.05713e-10	-0.807976	0.000271253	-3.05713e-10	-0.803686
5284977	chr17:5284977:A:T	8.44066e-17	-3.05713e-10	-1.61654	0.000143701	-3.05713e-10	-1.3796	0.000152487	-3.05713e-10	-1.37966
5285357	chr17:5285357:C:T	3.53615e-17	-1.94855	-0.538006	4.38391e-05	-1.87012	-0.696692	4.76047e-05	-1.84738	-0.696429
5285476	chr17:5285476:C:T	8.51396e-17	-3.05713e-10	-1.60789	0.000120133	-3.05713e-10	-1.55874	0.000127467	-3.05713e-10	-1.55888
5285868	chr17:5285868:TATC:T	1.1707e-17	-1.97595	-1.61605	1.6841e-05	-2.03384	-1.48967	1.79813e-05	-2.02867	-1.48874
5286121	chr17:5286121:T:C	1.28849e-17	-1.94824	-1.54789	1.78622e-05	-1.97059	-1.49406	1.89897e-05	-1.96843	-1.49442
5286321	chr17:5286321:C:G	2.65698e-17	-2.013	-0.759408	2.38988e-05	-2.05778	-1.11573	2.53095e-05	-2.058	-1.11756
5286448	chr17:5286448:C:T	1.22604e-17	-2.02706	-1.51874	3.94908e-05	-1.31108	-1.36019	4.21164e-05	-1.3072	-1.3591
5286450	chr17:5286450:T:C	3.52702e-17	-2.05408	-0.435064	0.000124852	-0.971695	-0.548512	0.000134044	-0.965455	-0.543116
5286506	chr17:5286506:GTTGTA:G	3.26626e-17	-1.93609	-0.629861	4.0883e-05	-1.85469	-0.781933	4.44324e-05	-1.83108	-0.781688
5286813	chr17:5286813:C:T	1.201e-17	-1.96296	-1.60348	1.81787e-05	-2.02669	-1.42039	1.94274e-05	-2.02083	-1.41922
5286949	chr17:5286949:T:C	1.20521e-17	-2.02942	-1.53351	3.90501e-05	-1.29893	-1.38357	4.16454e-05	-1.29501	-1.38253
5286950	chr17:5286950:A:G	1.35109e-17	-1.98481	-1.46388	1.49948e-05	-2.03955	-1.60009	1.59899e-05	-2.03505	-1.59973
5287050	chr17:5287050:T:G	9.14259e-17	-3.05713e-10	-1.53665	0.000114538	-3.05713e-10	-1.60643	0.000121541	-3.05713e-10	-1.60648
5287167	chr17:5287167:G:A	1.32564e-17	-1.99774	-1.46996	1.48829e-05	-2.04504	-1.60208	1.58591e-05	-2.04126	-1.60174
5287322	chr17:5287322:A:G	3.6852e-17	-1.8886	-0.556671	4.64884e-05	-1.79424	-0.713891	5.06855e-05	-1.76746	-0.713643
5287930	chr17:5287930:A:G	1.17584e-17	-1.97085	-1.61677	1.66131e-05	-2.03127	-1.50588	1.77415e-05	-2.02583	-1.505
5287983	chr17:5287983:T:C	3.76491e-17	-2.04416	-0.379712	6.38218e-05	-1.97244	-0.218805	6.75487e-05	-1.97459	-0.219303
5288571	chr17:5288571:T:G	7.12917e-17	-1.7854	-6.10073e-10	9.18547e-05	-1.82713	-6.10073e-10	9.39393e-05	-1.86409	-6.10073e-10
5288831	chr17:5288831:G:A	3.5532e-17	-2.05284	-0.42891	0.000123344	-0.991555	-0.540805	0.000132417	-0.985386	-0.535398
5288988	chr17:5288988:G:C	7.7509e-17	-1.70179	-6.10073e-10	0.000115948	-1.5942	-6.10073e-10	0.00012308	-1.5939	-6.10073e-10
5289436	chr17:5289436:A:T	1.09158e-16	-3.05713e-10	-1.35939	0.000130942	-3.05713e-10	-1.47258	0.000138993	-3.05713e-10	-1.47232
5289484	chr17:5289484:ACT:A	8.54552e-17	-3.05713e-10	-1.60419	0.000118999	-3.05713e-10	-1.56822	0.000126261	-3.05713e-10	-1.56839
5289584	chr17:5289584:A:G	2.67523e-16	-3.05713e-10	-0.462975	0.00022675	-3.05713e-10	-0.923487	0.000241606	-3.05713e-10	-0.919432
5289661	chr17:5289661:A:G	1.31272e-17	-2.00399	-1.47351	1.48267e-05	-2.04781	-1.6031	1.57927e-05	-2.04442	-1.60277
5289837	chr17:5289837:T:G	1.28358e-16	-3.05713e-10	-1.19736	0.000164645	-3.05713e-10	-1.24354	0.000174857	-3.05713e-10	-1.24277
5289928	chr17:5289928:T:C	2.42476e-16	-0.56128	-6.10073e-10	0.00012412	-1.52609	-6.10073e-10	0.000131708	-1.52615	-6.10073e-10
5290016	chr17:5290016:C:G	8.44501e-17	-3.05713e-10	-1.61602	0.000113488	-3.05713e-10	-1.61564	0.000120444	-3.05713e-10	-1.61555
5290367	chr17:5290367:C:T	3.68504e-17	-1.86122	-0.584093	4.68343e-05	-1.75916	-0.741558	5.11486e-05	-1.7307	-0.741305
5290463	chr17:5290463:C:T	3.84415e-17	-1.90204	-0.501008	4.81332e-05	-1.80993	-0.663431	5.24367e-05	-1.78396	-0.663168
5290518	chr17:5290518:A:G	3.37082e-17	-2.03261	-0.501831	5.75794e-05	-1.94576	-0.348407	6.09227e-05	-1.94825	-0.348884
5290576	chr17:5290576:G:A	1.1645e-17	-1.98092	-1.61638	1.62557e-05	-2.03431	-1.52459	1.73525e-05	-2.02921	-1.52379
5290933	chr17:5290933:G:A	1.234e-17	-2.02344	-1.51589	3.90418e-05	-1.3287	-1.354	4.16352e-05	-1.32489	-1.3529
5290954	chr17:5290954:A:G	1.25756e-17	-1.99017	-1.53025	1.73122e-05	-2.00178	-1.49414	1.83999e-05	-2.00062	-1.49377
5290955	chr17:5290955:T:C	3.65478e-17	-2.05251	-0.401047	0.000126151	-0.99602	-0.513837	0.00013546	-0.989864	-0.508199
5291149	chr17:5291149:A:G	1.17845e-17	-1.96887	-1.61653	1.64117e-05	-2.03016	-1.51919	1.75273e-05	-2.02461	-1.51837
5291238	chr17:5291238:G:A	3.4834e-17	-2.04805	-0.453535	0.00011388	-1.04804	-0.564153	0.00012223	-1.04203	-0.558801
5291244	chr17:5291244:A:C	3.56755e-17	-2.0531	-0.424614	0.000124639	-0.987404	-0.534511	0.000133813	-0.981223	-0.529076
5291283	chr17:5291283:A:G	1.16895e-17	-1.99736	-1.59613	1.51263e-05	-2.04357	-1.58733	1.61242e-05	-2.03955	-1.58687
5291368	chr17:5291368:T:C	2.71109e-17	-1.9985	-0.753745	7.31197e-05	-1.8038	-0.251443	7.93825e-05	-1.7879	-0.244562
5291539	chr17:5291539:C:T	1.29641e-16	-3.05713e-10	-1.18742	0.000135178	-3.05713e-10	-1.44074	0.00014374	-3.05713e-10	-1.43873
5291566	chr17:5291566:T:C	1.31945e-17	-1.9168	-1.55558	2.3054e-05	-1.72132	-1.48818	2.5005e-05	-1.69929	-1.48838
5291679	chr17:5291679:A:G	1.17061e-17	-1.99462	-1.59745	2.3155e-05	-1.88115	-1.32398	2.49691e-05	-1.86701	-1.32209
5292509	chr17:5292509:C:T	9.04998e-17	-3.05713e-10	-1.54683	0.00012027	-3.05713e-10	-1.55759	0.000127636	-3.05713e-10	-1.55756
5292774	chr17:5292774:C:T	2.03305e-17	-1.89211	-1.14796	1.96292e-05	-2.04424	-1.32608	2.0914e-05	-2.04536	-1.32096
5292858	chr17:5292858:T:G	7.66766e-17	-1.71258	-6.10073e-10	0.000114544	-1.60637	-6.10073e-10	0.00012159	-1.60608	-6.10073e-10
5293114	chr17:5293114:C:T	1.42922e-17	-1.99391	-1.39856	1.85078e-05	-2.00761	-1.42154	1.96718e-05	-2.00652	-1.42104
5293253	chr17:5293253:C:T	8.67505e-17	-3.05713e-10	-1.58915	0.000116599	-3.05713e-10	-1.5886	0.000123719	-3.05713e-10	-1.58873
5293315	chr17:5293315:C:T	1.3769e-17	-1.94482	-1.48494	1.8655e-05	-1.95085	-1.47037	1.98559e-05	-1.9482	-1.47004
5293506	chr17:5293506:A:G	1.24625e-16	-3.05713e-10	-1.22687	0.000180488	-3.05713e-10	-1.15167	0.000193081	-3.05713e-10	-1.14363
5294093	chr17:5294093:C:T	1.37644e-16	-3.05713e-10	-1.12751	0.000261234	-3.05713e-10	-0.78192	0.000277873	-3.05713e-10	-0.779575
5294580	chr17:5294580:CT:C	1.69276e-16	-3.05713e-10	-0.920651	0.000253205	-3.05713e-10	-0.813138	0.000270236	-3.05713e-10	-0.807441
5294746	chr17:5294746:T:C	8.68419e-17	-3.05713e-10	-1.58809	0.000139751	-3.05713e-10	-1.40747	0.000148509	-3.05713e-10	-1.40609
5295000	chr17:5295000:G:T	1.38645e-17	-1.86167	-1.56118	2.44966e-05	-1.9586	-1.1902	2.63241e-05	-1.94834	-1.18791
5295276	chr17:5295276:A:G	8.68128e-17	-3.05713e-10	-1.58843	0.000136361	-3.05713e-10	-1.43203	0.000145327	-3.05713e-10	-1.42775
5295358	chr17:5295358:C:A	5.89306e-17	-2.02098	0.0451597	8.494e-05	-1.92355	0.0181537	9.08956e-05	-1.92239	0.0253672
5295452	chr17:5295452:T:C	2.69653e-16	-0.455046	-6.10073e-10	0.000132543	-1.46043	-6.10073e-10	0.000140653	-1.46044	-6.10073e-10
5295499	chr17:5295499:C:G	1.19746e-17	-2.00033	-1.56906	3.27466e-05	-1.40752	-1.45101	3.48981e-05	-1.40411	-1.45019
5295743	chr17:5295743:G:A	1.84095e-17	-1.97909	-1.16023	4.34979e-05	-1.8169	-0.757724	4.71941e-05	-1.80016	-0.75231
5295805	chr17:5295805:C:T	1.23425e-17	-2.00108	-1.53805	1.46452e-05	-2.04658	-1.61665	1.55976e-05	-2.04301	-1.61661
5295971	chr17:5295971:A:G	1.32558e-16	-3.05713e-10	-1.16516	0.00016972	-3.05713e-10	-1.21319	0.000180252	-3.05713e-10	-1.21238
5296011	chr17:5296011:C:G	1.16049e-17	-1.98397	-1.61679	1.64456e-05	-2.03835	-1.50893	1.75494e-05	-2.03365	-1.50807
5296281	chr17:5296281:A:G	1.14609e-16	-3.05713e-10	-1.31066	0.000193538	-3.05713e-10	-1.08186	0.000205485	-3.05713e-10	-1.08137
5296858	chr17:5296858:A:G	5.83489e-17	-1.98574	-6.10073e-10	7.34465e-05	-2.05078	-6.10073e-10	7.79929e-05	-2.05012	-6.10073e-10
5296937	chr17:5296937:C:T	1.25187e-17	-1.97249	-1.55247	1.70525e-05	-1.98592	-1.52511	1.81267e-05	-1.98456	-1.52479
5297016	chr17:5297016:GC:G	7.50515e-17	-1.77464	0.0406323	9.57835e-05	-1.60358	-0.181662	0.000105152	-1.56994	-0.181388
5297268	chr17:5297268:A:C	1.16704e-16	-3.05713e-10	-1.29254	0.000127735	-3.05713e-10	-1.49738	0.000135603	-3.05713e-10	-1.49701
5298227	chr17:5298227:G:A	1.43738e-17	-1.98415	-1.40262	2.42659e-05	-1.79377	-1.36449	2.62301e-05	-1.77588	-1.36395
5298677	chr17:5298677:A:G	8.7496e-17	-3.05713e-10	-1.58059	0.000138764	-3.05713e-10	-1.41456	0.000147918	-3.05713e-10	-1.41008
5298714	chr17:5298714:A:G	1.16762e-17	-1.98492	-1.60971	1.56744e-05	-2.03684	-1.55847	1.6725e-05	-2.03201	-1.55782
5298769	chr17:5298769:C:T	8.46896e-17	-3.05713e-10	-1.61319	0.000117581	-3.05713e-10	-1.58021	0.000124777	-3.05713e-10	-1.58021
5298778	chr17:5298778:T:C	1.21107e-17	-1.97465	-1.58345	1.51324e-05	-2.03174	-1.59876	1.61503e-05	-2.0264	-1.5984
5298815	chr17:5298815:C:T	1.82598e-16	-3.05713e-10	-0.844892	0.0001574	-3.05713e-10	-1.28854	0.000166987	-3.05713e-10	-1.28882
5298901	chr17:5298901:C:T	1.54026e-17	-1.80303	-1.51461	2.7734e-05	-1.51123	-1.51344	3.0301e-05	-1.48222	-1.51334
5298951	chr17:5298951:G:A	1.46253e-16	-3.05713e-10	-1.06684	0.000283338	-3.05713e-10	-0.700695	0.000301415	-3.05713e-10	-0.698251
5299418	chr17:5299418:A:G	2.02571e-17	-2.05782	-0.98586	1.68717e-05	-2.05801	-1.46369	1.78899e-05	-2.05777	-1.46473
5299544	chr17:5299544:G:T	1.2095e-17	-1.97923	-1.58016	1.66619e-05	-2.01575	-1.51846	1.78029e-05	-2.00886	-1.51852
5299627	chr17:5299627:C:T	3.49034e-17	-1.98077	-0.518825	4.90287e-05	-1.84387	-0.61106	5.21395e-05	-1.84225	-0.610567
5299674	chr17:5299674:A:G	1.46343e-17	-2.05632	-1.31249	1.84093e-05	-2.04111	-1.39337	1.9629e-05	-2.03599	-1.39375
5299973	chr17:5299973:C:A	1.3002e-17	-1.99704	-1.49004	1.47821e-05	-2.04474	-1.60918	1.57508e-05	-2.04091	-1.60894
5300713	chr17:5300713:G:A	1.41515e-16	-3.05713e-10	-1.09978	0.000275253	-3.05713e-10	-0.729645	0.000292809	-3.05713e-10	-0.72722
5300714	chr17:5300714:C:A	1.88506e-16	-3.05713e-10	-0.813051	0.000198752	-3.05713e-10	-1.05528	0.000211018	-3.05713e-10	-1.05479
5300901	chr17:5300901:A:G	1.11374e-17	-2.02509	-1.61679	2.03436e-05	-1.72001	-1.61457	2.16748e-05	-1.71603	-1.61456
5301396	chr17:5301396:A:T	1.08211e-16	-3.05713e-10	-1.36809	0.000117767	-3.05713e-10	-1.57863	0.000124993	-3.05713e-10	-1.57848
5301435	chr17:5301435:G:A	1.12138e-17	-2.02021	-1.61483	2.07681e-05	-1.70532	-1.6086	2.21277e-05	-1.70132	-1.60858
5301499	chr17:5301499:C:G	2.84699e-16	-3.05713e-10	-0.400748	0.000241427	-3.05713e-10	-0.860769	0.000257223	-3.05713e-10	-0.856793
5303091	chr17:5303091:G:T	3.01532e-16	-0.343306	-6.10073e-10	0.000141727	-1.39343	-6.10073e-10	0.000150402	-1.39343	-6.10073e-10
5303889	chr17:5303889:T:C	8.75339e-17	-3.05713e-10	-1.58016	0.00011349	-3.05713e-10	-1.61562	0.000120436	-3.05713e-10	-1.61562
5304046	chr17:5304046:AT:A	1.43221e-17	-1.90575	-1.48463	1.56535e-05	-1.99057	-1.60607	1.6755e-05	-1.98226	-1.60579
5304609	chr17:5304609:G:A	8.81501e-17	-3.05713e-10	-1.57314	0.000116719	-3.05713e-10	-1.58757	0.000124059	-3.05713e-10	-1.58598
5304671	chr17:5304671:G:A	8.57001e-17	-3.05713e-10	-1.60133	0.00011852	-3.05713e-10	-1.57225	0.000125759	-3.05713e-10	-1.57237
5304875	chr17:5304875:C:G	1.20831e-16	-3.05713e-10	-1.25779	0.000129725	-3.05713e-10	-1.48192	0.000137906	-3.05713e-10	-1.48017
5305103	chr17:5305103:T:G	8.90147e-17	-3.05713e-10	-1.56338	0.000142935	-3.05713e-10	-1.38494	0.000151618	-3.05713e-10	-1.38538
5305226	chr17:5305226:A:G	1.21796e-17	-2.05369	-1.49873	4.10857e-05	-1.29174	-1.33994	4.3835e-05	-1.28745	-1.33886
5305695	chr17:5305695:A:G	2.31661e-16	0.808693	-1.4156	6.52482e-05	-0.589434	-1.5797	6.91089e-05	-0.590413	-1.58064
5305931	chr17:5305931:A:G	5.8137e-17	-1.98938	-6.10073e-10	9.55975e-05	-1.78719	-6.10073e-10	0.000101031	-1.79131	-6.10073e-10
5306560	chr17:5306560:G:A	5.13826e-16	-3.05713e-10	0.189704	0.000409006	-3.05713e-10	-0.333607	0.000436245	-3.05713e-10	-0.328535
5306723	chr17:5306723:G:T	1.27047e-16	-1.20763	-6.10073e-10	0.000231098	-0.904494	-6.10073e-10	0.00024364	-0.911046	-6.10073e-10
5306857	chr17:5306857:G:C	1.41223e-17	-2.05796	-1.34647	1.61515e-05	-2.0578	-1.50753	1.71565e-05	-2.05739	-1.50697
5306957	chr17:5306957:T:A	1.26985e-17	-2.01363	-1.49707	3.81395e-05	-1.38037	-1.32572	4.06677e-05	-1.37674	-1.32456
5307185	chr17:5307185:G:A	8.43995e-17	-3.05713e-10	-1.61662	0.00011445	-3.05713e-10	-1.6072	0.00012146	-3.05713e-10	-1.60715
5307779	chr17:5307779:C:T	3.34309e-17	-1.92033	-0.622375	4.1904e-05	-1.83557	-0.776384	4.55909e-05	-1.81087	-0.776158
5307906	chr17:5307906:TA:T	9.22656e-17	-1.52751	-6.10073e-10	8.72248e-05	-1.87885	-6.10073e-10	9.2666e-05	-1.87774	-6.10073e-10
5308608	chr17:5308608:C:CAATT	3.49419e-17	-1.92562	-0.572873	4.35446e-05	-1.84186	-0.731687	4.73593e-05	-1.81752	-0.731454
5310096	chr17:5310096:C:T	1.26295e-17	-1.94343	-1.57272	1.67796e-05	-2.03243	-1.49474	1.78352e-05	-2.03045	-1.49511
5310105	chr17:5310105:C:T	7.31188e-17	-1.7601	-6.10073e-10	8.32454e-05	-1.92554	-6.10073e-10	8.82076e-05	-1.92705	-6.10073e-10
5311090	chr17:5311090:G:A	1.41381e-16	-3.05713e-10	-1.10073	0.000244385	-3.05713e-10	-0.848592	0.000259359	-3.05713e-10	-0.848526
5311113	chr17:5311113:G:A	5.78631e-17	-1.9941	-6.10073e-10	7.40948e-05	-2.04199	-6.10073e-10	7.86849e-05	-2.04129	-6.10073e-10
5311292	chr17:5311292:T:A	2.43109e-16	-3.05713e-10	-0.558671	0.000155097	-3.05713e-10	-1.30329	0.000164877	-3.05713e-10	-1.30154
5312188	chr17:5312188:T:C	1.18015e-17	-2.05737	-1.52658	1.98973e-05	-2.02712	-1.32963	2.11552e-05	-2.02657	-1.32828
5312586	chr17:5312586:T:G	5.44809e-17	-2.05433	-6.10073e-10	7.33436e-05	-2.05218	-6.10073e-10	7.78045e-05	-2.05254	-6.10073e-10
5312992	chr17:5312992:C:T	8.63437e-17	-3.05713e-10	-1.59385	0.00013433	-3.05713e-10	-1.44703	0.000143137	-3.05713e-10	-1.44294
5313554	chr17:5313554:T:C	1.36267e-17	-2.05703	-1.38312	1.57914e-05	-2.05792	-1.52996	1.67646e-05	-2.05801	-1.52946
5313674	chr17:5313674:C:T	1.29372e-17	-2.00601	-1.48607	3.77811e-05	-1.40632	-1.30921	4.02833e-05	-1.40278	-1.30802
5313703	chr17:5313703:A:G	1.20729e-17	-1.9814	-1.57982	1.63914e-05	-1.99391	-1.55667	1.74209e-05	-1.99265	-1.55642
5313884	chr17:5313884:C:T	1.43146e-17	-2.05563	-1.33528	1.97446e-05	-2.04704	-1.31742	2.09363e-05	-2.0468	-1.31845
5314356	chr17:5314356:C:A	7.39299e-17	-0.389609	-1.35946	2.57557e-05	-1.54155	-1.55713	2.73394e-05	-1.54239	-1.55602
5314870	chr17:5314870:T:C	8.45531e-17	-3.05713e-10	-1.6148	0.000115473	-3.05713e-10	-1.5983	0.000122701	-3.05713e-10	-1.59699
5314927	chr17:5314927:G:A	8.45407e-17	-3.05713e-10	-1.61495	0.000115423	-3.05713e-10	-1.59873	0.000122646	-3.05713e-10	-1.59744
5315278	chr17:5315278:G:T	1.75309e-17	-2.02441	-1.1638	2.80544e-05	-1.94807	-1.06512	2.97597e-05	-1.94708	-1.0665
5315445	chr17:5315445:C:G	1.20779e-17	-1.99571	-1.5651	1.48155e-05	-2.04282	-1.60884	1.57911e-05	-2.0387	-1.6086
5316140	chr17:5316140:C:G	4.14502e-17	-1.92278	-0.404906	5.08627e-05	-1.83867	-0.579532	5.53278e-05	-1.81419	-0.579273
5316216	chr17:5316216:C:T	2.50951e-17	-2.04501	-0.784502	4.07871e-05	-1.97191	-0.667065	4.31694e-05	-1.97407	-0.667533
5316268	chr17:5316268:T:C	1.36768e-16	-3.05713e-10	-1.13389	0.000239128	-3.05713e-10	-0.870339	0.000253906	-3.05713e-10	-0.869773
5316607	chr17:5316607:C:T	5.68827e-17	-2.01119	-6.10073e-10	8.78072e-05	-1.87219	-6.10073e-10	9.28284e-05	-1.87599	-6.10073e-10
5317030	chr17:5317030:G:A	1.10493e-17	-2.03337	-1.61644	1.97835e-05	-1.74735	-1.61513	2.10736e-05	-1.74359	-1.61513
5317045	chr17:5317045:C:T	1.13218e-17	-2.01413	-1.61132	2.1386e-05	-1.68561	-1.59899	2.27894e-05	-1.68147	-1.59898
5317120	chr17:5317120:C:T	8.57798e-17	-3.05713e-10	-1.6004	0.000118108	-3.05713e-10	-1.57573	0.000125318	-3.05713e-10	-1.57589
5317433	chr17:5317433:G:C	9.34302e-17	-3.05713e-10	-1.51497	0.000143092	-3.05713e-10	-1.38385	0.000151838	-3.05713e-10	-1.38392
5317492	chr17:5317492:C:G	8.73956e-17	-3.05713e-10	-1.58174	0.000115816	-3.05713e-10	-1.59533	0.000122891	-3.05713e-10	-1.59544
5317734	chr17:5317734:G:A	4.99432e-16	-3.05713e-10	0.16129	0.000621367	-3.05713e-10	0.084586	0.000660103	-3.05713e-10	0.0856574
5317840	chr17:5317840:G:A	2.84307e-17	-2.02505	-0.679663	4.92293e-05	-1.95468	-0.496162	5.24651e-05	-1.9538	-0.492789
5318016	chr17:5318016:G:A	1.12458e-17	-2.02441	-1.60778	2.07746e-05	-1.71822	-1.59539	2.21332e-05	-1.71429	-1.59537
5318239	chr17:5318239:C:G	1.279e-17	-2.05672	-1.4468	2.27726e-05	-2.03111	-1.19066	2.4219e-05	-2.03061	-1.18899
5318883	chr17:5318883:C:T	8.53715e-17	-3.05713e-10	-1.60517	0.000114136	-3.05713e-10	-1.60994	0.000121147	-3.05713e-10	-1.60973
5319369	chr17:5319369:TA:T	1.09412e-17	-2.04432	-1.61533	1.90094e-05	-1.78613	-1.61627	2.02453e-05	-1.78255	-1.61627
5319448	chr17:5319448:C:T	9.4598e-17	-3.05713e-10	-1.50254	0.000123505	-3.05713e-10	-1.53106	0.000131102	-3.05713e-10	-1.53076
5321492	chr17:5321492:C:T	8.68791e-17	-3.05713e-10	-1.58766	0.000136554	-3.05713e-10	-1.43061	0.000145535	-3.05713e-10	-1.42632
5321534	chr17:5321534:T:C	5.45175e-17	-2.05366	-6.10073e-10	8.02888e-05	-1.96171	-6.10073e-10	8.50214e-05	-1.96384	-6.10073e-10
5321880	chr17:5321880:T:A	6.74111e-17	-1.84137	-6.10073e-10	9.85167e-05	-1.75711	-6.10073e-10	0.000104576	-1.75683	-6.10073e-10
5322072	chr17:5322072:T:C	1.55815e-16	-3.05713e-10	-1.00351	0.000278998	-3.05713e-10	-0.716133	0.000296255	-3.05713e-10	-0.715518
5322156	chr17:5322156:C:T	1.15506e-16	-3.05713e-10	-1.30286	0.000208369	-3.05713e-10	-1.00802	0.000221562	-3.05713e-10	-1.00604
5322362	chr17:5322362:A:G	1.957e-17	-1.87198	-1.2062	1.71611e-05	-2.04156	-1.46313	1.81993e-05	-2.04283	-1.46252
5322474	chr17:5322474:AG:A	2.19849e-17	-2.03902	-0.922806	3.51762e-05	-1.9756	-0.811371	3.72957e-05	-1.97475	-0.813109
5322737	chr17:5322737:A:G	8.4391e-17	-3.05713e-10	-1.61672	0.000114164	-3.05713e-10	-1.6097	0.000121251	-3.05713e-10	-1.60888
5323197	chr17:5323197:G:A	2.2394e-17	-2.03862	-0.904768	5.21713e-05	-1.99489	-0.39791	5.55614e-05	-1.99434	-0.394906
5323543	chr17:5323543:A:AT	1.21493e-17	-1.97203	-1.58287	1.64863e-05	-1.98371	-1.56109	1.75231e-05	-1.98238	-1.56084
5324198	chr17:5324198:A:G	5.4281e-17	-2.05801	-6.10073e-10	8.24484e-05	-1.93516	-6.10073e-10	8.61592e-05	-1.95054	-6.10073e-10
5324267	chr17:5324267:C:T	1.49048e-17	-1.79807	-1.55242	1.81092e-05	-2.03866	-1.41226	1.92246e-05	-2.03793	-1.41261
5324584	chr17:5324584:A:G	1.10562e-17	-2.03315	-1.61603	1.98424e-05	-1.74366	-1.61586	2.11365e-05	-1.73988	-1.61586
5324697	chr17:5324697:G:A	1.10949e-17	-2.02978	-1.61591	2.02312e-05	-1.73101	-1.6091	2.15524e-05	-1.72716	-1.60909
5324699	chr17:5324699:A:G	8.48702e-17	-3.05713e-10	-1.61106	0.000113358	-3.05713e-10	-1.61678	0.000120301	-3.05713e-10	-1.61675
5324766	chr17:5324766:C:T	1.64891e-17	-2.03076	-1.21872	3.36954e-05	-1.97616	-0.853816	3.57145e-05	-1.97547	-0.855714
5325197	chr17:5325197:G:A	1.47578e-17	-1.75575	-1.60466	1.53179e-05	-2.0053	-1.61302	1.62845e-05	-2.00346	-1.61307
5325241	chr17:5325241:C:T	1.16773e-17	-2.03214	-1.56239	3.75169e-05	-1.28968	-1.43286	4.00038e-05	-1.28581	-1.43195
5325379	chr17:5325379:A:C	2.37946e-16	-3.05713e-10	-0.580137	0.000257799	-3.05713e-10	-0.795156	0.000273709	-3.05713e-10	-0.794674
5325434	chr17:5325434:G:A	1.20274e-17	-1.96149	-1.60351	1.89205e-05	-1.87141	-1.53568	2.05451e-05	-1.84839	-1.53573
5325658	chr17:5325658:TAGA:T	8.84604e-17	-3.05713e-10	-1.56963	0.000140509	-3.05713e-10	-1.40206	0.000149044	-3.05713e-10	-1.40249
5325766	chr17:5325766:C:T	9.02334e-17	-3.05713e-10	-1.54978	0.000135444	-3.05713e-10	-1.43878	0.000143725	-3.05713e-10	-1.43883
5326099	chr17:5326099:A:G	2.94373e-16	-0.367335	-6.10073e-10	0.000140722	-1.40055	-6.10073e-10	0.000149337	-1.40054	-6.10073e-10
5326822	chr17:5326822:A:G	1.18127e-17	-1.98651	-1.59649	1.59608e-05	-1.99796	-1.57924	1.69616e-05	-1.99675	-1.57904
5326878	chr17:5326878:T:C	1.17491e-16	-3.05713e-10	-1.28582	0.000148393	-3.05713e-10	-1.34747	0.000156764	-3.05713e-10	-1.35199
5326901	chr17:5326901:G:A	3.35793e-17	-1.94312	-0.595147	4.17374e-05	-1.86486	-0.751076	4.53344e-05	-1.84184	-0.750832
5326999	chr17:5326999:G:A	4.09988e-17	-2.03845	-0.300192	6.93689e-05	-1.95535	-0.152549	7.33992e-05	-1.95772	-0.153103
5327114	chr17:5327114:G:A	8.63276e-17	-3.05713e-10	-1.59403	0.000132758	-3.05713e-10	-1.4588	0.00014082	-3.05713e-10	-1.45925
5327177	chr17:5327177:G:A	1.02877e-16	-3.05713e-10	-1.41865	0.000190454	-3.05713e-10	-1.09792	0.000203048	-3.05713e-10	-1.0933
5327572	chr17:5327572:G:A	1.13032e-17	-2.01707	-1.61003	1.52119e-05	-2.02689	-1.59836	1.61604e-05	-2.02596	-1.59822
5327718	chr17:5327718:C:T	2.87601e-16	-3.05713e-10	-0.390607	0.000261909	-3.05713e-10	-0.779337	0.000278041	-3.05713e-10	-0.778971
5327833	chr17:5327833:A:G	1.20528e-17	-2.03675	-1.52613	3.4794e-05	-1.42966	-1.36823	3.71038e-05	-1.42579	-1.36723
5328117	chr17:5328117:G:A	1.18321e-17	-1.98072	-1.60065	1.59594e-05	-1.99268	-1.58461	1.69609e-05	-1.99141	-1.58442
5328248	chr17:5328248:T:C	8.44236e-17	-3.05713e-10	-1.61633	0.000113895	-3.05713e-10	-1.61206	0.000120947	-3.05713e-10	-1.61139
5328323	chr17:5328323:A:G	1.16791e-17	-1.99275	-1.60162	1.57564e-05	-2.00386	-1.58623	1.67431e-05	-2.00272	-1.58604
5328590	chr17:5328590:G:C	1.20666e-16	-1.25916	-6.10073e-10	0.000151142	-1.32912	-6.10073e-10	0.000161884	-1.31986	-6.10073e-10
5328697	chr17:5328697:A:T	4.76418e-16	-3.05713e-10	0.114113	0.000308691	-3.05713e-10	-0.614995	0.000328604	-3.05713e-10	-0.611885
5328823	chr17:5328823:C:T	1.78285e-16	-3.05713e-10	-0.8688	0.000170976	-3.05713e-10	-1.20581	0.000181991	-3.05713e-10	-1.20278
5328907	chr17:5328907:C:T	1.19799e-17	-1.98015	-1.5888	1.62345e-05	-1.99193	-1.56826	1.7254e-05	-1.99067	-1.56803
5329182	chr17:5329182:T:C	9.96928e-17	-3.05713e-10	-1.45009	0.000128449	-3.05713e-10	-1.4918	0.000135888	-3.05713e-10	-1.49491
5329788	chr17:5329788:A:G	1.17043e-17	-2.00507	-1.58716	2.99224e-05	-1.38369	-1.56504	3.18506e-05	-1.38064	-1.56504
5330027	chr17:5330027:C:T	1.96243e-16	-3.05713e-10	-0.772826	0.000237499	-3.05713e-10	-0.877174	0.000252228	-3.05713e-10	-0.876407
5330522	chr17:5330522:C:T	1.16776e-17	-1.98771	-1.6068	1.57172e-05	-1.9987	-1.59388	1.67018e-05	-1.9975	-1.59372
5330774	chr17:5330774:A:G	8.44938e-17	-3.05713e-10	-1.6155	0.000113507	-3.05713e-10	-1.61547	0.000120497	-3.05713e-10	-1.61511
5331146	chr17:5331146:G:A	5.65684e-17	-2.01673	-6.10073e-10	7.29522e-05	-2.05753	-6.10073e-10	7.7409e-05	-2.05764	-6.10073e-10
5331431	chr17:5331431:G:A	1.1725e-16	-3.05713e-10	-1.28787	0.000127452	-3.05713e-10	-1.4996	0.000135474	-3.05713e-10	-1.49796
5332161	chr17:5332161:A:G	5.44961e-17	-2.05405	-6.10073e-10	7.62747e-05	-2.013	-6.10073e-10	8.07976e-05	-2.01479	-6.10073e-10
5332285	chr17:5332285:T:C	8.78061e-17	-3.05713e-10	-1.57705	0.000115407	-3.05713e-10	-1.59887	0.000122458	-3.05713e-10	-1.59897
5332295	chr17:5332295:TAAAAG:T	9.18774e-17	-3.05713e-10	-1.53173	0.000117785	-3.05713e-10	-1.57848	0.00012501	-3.05713e-10	-1.57834
5332298	chr17:5332298:AAG:A	2.91226e-16	-3.05713e-10	-0.378083	0.000602832	-3.05713e-10	0.0543021	0.00064087	-3.05713e-10	0.0560887
5332711	chr17:5332711:C:T	3.42331e-17	-2.05521	-0.463776	5.55727e-05	-2.00411	-0.325535	5.88441e-05	-2.00575	-0.326099
5332733	chr17:5332733:C:T	2.01377e-17	-2.01263	-1.03696	3.3052e-05	-1.9271	-0.922158	3.50591e-05	-1.92599	-0.923708
5332808	chr17:5332808:A:G	2.67435e-17	-2.05795	-0.707934	7.17595e-05	-2.04291	-0.0311091	7.64874e-05	-2.04306	-0.026553
5332838	chr17:5332838:G:A	1.26766e-17	-2.03234	-1.48008	3.63451e-05	-1.45195	-1.30233	3.87611e-05	-1.44813	-1.30119
5333381	chr17:5333381:C:T	5.66996e-17	-2.01441	-6.10073e-10	7.30039e-05	-2.05682	-6.10073e-10	7.74606e-05	-2.05697	-6.10073e-10
5333717	chr17:5333717:T:C	1.18181e-17	-2.00794	-1.57461	1.47957e-05	-2.04858	-1.60442	1.57579e-05	-2.04527	-1.60412
5333811	chr17:5333811:G:A	1.46282e-17	-1.81654	-1.55269	1.80163e-05	-2.04336	-1.4127	1.9124e-05	-2.04274	-1.41305
5334041	chr17:5334041:T:C	1.26841e-17	-2.05761	-1.45422	2.26447e-05	-2.02599	-1.20143	2.40832e-05	-2.02545	-1.19977
5334063	chr17:5334063:T:C	8.74803e-17	-3.05713e-10	-1.58077	0.000137026	-3.05713e-10	-1.42717	0.000145341	-3.05713e-10	-1.42766
5334582	chr17:5334582:T:C	1.43232e-17	-1.80467	-1.58564	1.69363e-05	-2.04047	-1.47741	1.798e-05	-2.03979	-1.47769
5334778	chr17:5334778:T:C	4.16002e-17	-2.05801	-0.266067	6.70238e-05	-2.02512	-0.117164	7.09906e-05	-2.02646	-0.117729
5334915	chr17:5334915:A:G	1.07714e-16	-3.05713e-10	-1.3727	0.000393427	-3.05713e-10	-0.372442	0.000418046	-3.05713e-10	-0.371148
5335779	chr17:5335779:T:C	2.93272e-16	-3.05713e-10	-0.37108	0.000266126	-3.05713e-10	-0.763367	0.000282521	-3.05713e-10	-0.762985
5336001	chr17:5336001:A:G	3.46311e-17	-1.95841	-0.549015	4.26593e-05	-1.88402	-0.710071	4.62823e-05	-1.86217	-0.709813
5336280	chr17:5336280:T:G	3.75303e-17	-1.90848	-0.518549	4.67669e-05	-1.81959	-0.682568	5.09237e-05	-1.7941	-0.682306
5336383	chr17:5336383:G:A	5.61839e-17	-2.02355	-6.10073e-10	7.29817e-05	-2.05713	-6.10073e-10	7.74258e-05	-2.05742	-6.10073e-10
5337185	chr17:5337185:T:C	5.86729e-17	-0.415624	-1.56458	2.60284e-05	-1.47251	-1.61564	2.76122e-05	-1.47286	-1.61562
5337204	chr17:5337204:A:C	9.4579e-17	-3.05713e-10	-1.50275	0.00014551	-3.05713e-10	-1.36709	0.000154404	-3.05713e-10	-1.36717
5337371	chr17:5337371:C:T	1.67242e-17	-2.0077	-1.22762	3.47204e-05	-1.93314	-0.866863	3.681e-05	-1.93224	-0.868733
5337649	chr17:5337649:T:A	1.17847e-17	-2.00387	-1.58151	1.60146e-05	-2.01437	-1.55947	1.70165e-05	-2.01335	-1.55921
5337701	chr17:5337701:A:G	6.79341e-17	-1.45316	-0.380488	7.95487e-05	-1.37076	-0.600207	8.47531e-05	-1.36797	-0.599027
5338198	chr17:5338198:C:G	1.33824e-17	-2.03955	-1.41869	4.04112e-05	-1.3966	-1.25163	4.31061e-05	-1.39258	-1.2505
5338362	chr17:5338362:GACC:G	1.24204e-17	-2.04536	-1.48748	3.92741e-05	-1.37045	-1.30632	4.18933e-05	-1.36642	-1.3052
5338829	chr17:5338829:A:T	8.57538e-17	-3.05713e-10	-1.6007	0.000114685	-3.05713e-10	-1.60514	0.000121875	-3.05713e-10	-1.60374
5338832	chr17:5338832:T:A	1.86904e-16	-3.05713e-10	-0.821588	0.000227113	-3.05713e-10	-0.92189	0.000241188	-3.05713e-10	-0.921163
5339004	chr17:5339004:T:C	1.19985e-16	-3.05713e-10	-1.26482	0.000171156	-3.05713e-10	-1.20476	0.000183021	-3.05713e-10	-1.19714
5339674	chr17:5339674:CT:C	1.36765e-17	-1.99959	-1.43691	1.50711e-05	-2.0448	-1.58976	1.60622e-05	-2.04097	-1.5893
5339906	chr17:5339906:G:A	1.1712e-17	-2.01287	-1.5787	1.5948e-05	-2.02257	-1.55544	1.69442e-05	-2.02164	-1.55518
5340167	chr17:5340167:A:G	1.15356e-17	-2.01486	-1.59188	1.56418e-05	-2.02424	-1.57315	1.66178e-05	-2.02334	-1.57293
5340511	chr17:5340511:A:G	1.45576e-16	-3.05713e-10	-1.07148	0.000259136	-3.05713e-10	-0.789982	0.000275166	-3.05713e-10	-0.789364
5340533	chr17:5340533:A:G	2.28224e-17	-2.04288	-0.88156	5.33041e-05	-2.00103	-0.37029	5.67693e-05	-2.0005	-0.367245
5340745	chr17:5340745:G:A	1.56575e-17	-2.03772	-1.26352	4.94265e-05	-1.41694	-1.02991	5.27397e-05	-1.41308	-1.0283
5341293	chr17:5341293:A:G	5.43344e-17	-2.05702	-6.10073e-10	7.42468e-05	-2.03994	-6.10073e-10	7.88252e-05	-2.03951	-6.10073e-10
5341437	chr17:5341437:G:A	1.10188e-16	-3.05713e-10	-1.34999	0.00017829	-3.05713e-10	-1.16392	0.000189208	-3.05713e-10	-1.16389
5341776	chr17:5341776:G:A	1.12461e-17	-2.03735	-1.59481	2.02419e-05	-1.76179	-1.57779	2.15602e-05	-1.75813	-1.57776
5342142	chr17:5342142:T:A	1.31487e-17	-1.87195	-1.60391	1.73695e-05	-1.90021	-1.59241	1.84752e-05	-1.89805	-1.59226
5342293	chr17:5342293:A:T	2.8294e-16	-3.05713e-10	-0.406946	0.000551712	-3.05713e-10	-0.0343097	0.000586102	-3.05713e-10	-0.0332439
5342744	chr17:5342744:A:T	1.17464e-17	-2.00192	-1.58671	1.59363e-05	-2.01291	-1.56583	1.69335e-05	-2.01186	-1.56559
5342855	chr17:5342855:A:G	1.21388e-17	-1.98797	-1.56781	1.65278e-05	-2.0005	-1.54179	1.75652e-05	-1.99932	-1.54151
5343263	chr17:5343263:T:C	2.12384e-17	-1.83051	-1.16586	1.96597e-05	-2.02235	-1.34641	2.09283e-05	-2.02417	-1.34146
5343374	chr17:5343374:T:G	3.88463e-17	-2.03212	-0.360451	6.63637e-05	-1.93662	-0.21557	7.02106e-05	-1.93913	-0.216109
5343662	chr17:5343662:T:C	3.71839e-17	-2.01311	-0.423199	6.44438e-05	-1.90161	-0.279937	6.81455e-05	-1.90447	-0.280625
5343836	chr17:5343836:T:G	1.40723e-17	-2.02006	-1.38791	4.0237e-05	-1.48447	-1.16808	4.29191e-05	-1.48071	-1.16671
5344295	chr17:5344295:G:A	1.94276e-17	-1.8815	-1.20398	1.87212e-05	-2.04138	-1.3763	1.99353e-05	-2.04261	-1.37164
5344319	chr17:5344319:TC:T	9.48211e-17	-1.98989	0.489697	0.000106756	-2.04691	0.370116	0.000114235	-2.04655	0.378065
5344437	chr17:5344437:C:A	1.17827e-17	-2.00498	-1.58057	1.60287e-05	-2.0155	-1.55745	1.70315e-05	-2.01448	-1.55719
5345006	chr17:5345006:T:A	1.35254e-17	-1.99503	-1.45259	1.50151e-05	-2.04234	-1.59594	1.60063e-05	-2.03822	-1.59554
5345059	chr17:5345059:C:T	1.43069e-17	-1.85849	-1.53295	2.96482e-05	-1.46272	-1.49522	3.14412e-05	-1.46309	-1.49553
5345159	chr17:5345159:C:T	1.1073e-16	-3.05713e-10	-1.34509	0.000179417	-3.05713e-10	-1.15762	0.000190404	-3.05713e-10	-1.15759
5345187	chr17:5345187:TC:T	1.65537e-17	-1.84421	-1.40136	1.5715e-05	-2.04949	-1.54323	1.66894e-05	-2.04901	-1.54296
5345297	chr17:5345297:CATTTTTCTGAAT:C	3.29584e-17	-2.02989	-0.527045	5.7554e-05	-1.96272	-0.331888	6.135e-05	-1.96187	-0.328271
5345387	chr17:5345387:G:T	1.54029e-17	-1.972	-1.34563	1.97957e-05	-1.9889	-1.37297	2.10451e-05	-1.98766	-1.37241
5345931	chr17:5345931:G:A	1.20398e-17	-1.99142	-1.57254	1.49078e-05	-2.03977	-1.60567	1.58957e-05	-2.0353	-1.60539
5346303	chr17:5346303:G:A	1.13163e-16	-3.05713e-10	-1.32336	0.000160661	-3.05713e-10	-1.26804	0.000171695	-3.05713e-10	-1.26102
5347231	chr17:5347231:G:A	8.47826e-17	-3.05713e-10	-1.61209	0.000133904	-3.05713e-10	-1.45021	0.000142104	-3.05713e-10	-1.45018
5347350	chr17:5347350:C:T	1.22938e-16	-3.05713e-10	-1.2405	0.000175712	-3.05713e-10	-1.17849	0.000187935	-3.05713e-10	-1.17064
5348276	chr17:5348276:G:C	1.10432e-16	-3.05713e-10	-1.34778	0.000178796	-3.05713e-10	-1.16109	0.000189745	-3.05713e-10	-1.16106
5348376	chr17:5348376:A:G	1.36225e-17	-1.84543	-1.59503	1.80149e-05	-1.87502	-1.58111	1.91644e-05	-1.87276	-1.58092
5348457	chr17:5348457:T:C	1.54122e-16	-3.05713e-10	-1.01444	0.000340276	-3.05713e-10	-0.517579	0.000361677	-3.05713e-10	-0.515986
5348827	chr17:5348827:G:C	1.6386e-17	-1.80461	-1.45115	2.66618e-05	-1.79717	-1.26693	2.83863e-05	-1.79509	-1.26574
5349195	chr17:5349195:T:C	7.2775e-17	-1.76481	-6.10073e-10	8.49592e-05	-1.90516	-6.10073e-10	9.04199e-05	-1.90227	-6.10073e-10
5349219	chr17:5349219:A:G	1.39108e-17	-1.8504	-1.56911	1.8515e-05	-1.87978	-1.54898	1.96973e-05	-1.87754	-1.54871
5349516	chr17:5349516:C:G	1.40623e-17	-1.83326	-1.57543	1.86613e-05	-1.86435	-1.55653	1.98564e-05	-1.86193	-1.55628
5349995	chr17:5349995:G:T	9.98346e-17	-3.05713e-10	-1.44867	0.000174284	-3.05713e-10	-1.18665	0.000185236	-3.05713e-10	-1.18511
5350047	chr17:5350047:C:T	1.49364e-16	-3.05713e-10	-1.0458	0.00018958	-3.05713e-10	-1.10252	0.000201364	-3.05713e-10	-1.10162
5350688	chr17:5350688:A:G	5.45118e-17	-2.05376	-6.10073e-10	7.53368e-05	-2.02537	-6.10073e-10	7.98445e-05	-2.02666	-6.10073e-10
5350769	chr17:5350769:T:C	9.0748e-17	-1.5441	-6.10073e-10	8.82956e-05	-1.86665	-6.10073e-10	9.38077e-05	-1.86549	-6.10073e-10
5351138	chr17:5351138:GAC:G	1.23252e-17	-1.97295	-1.56759	1.68951e-05	-1.98488	-1.53544	1.7958e-05	-1.98356	-1.53514
5351215	chr17:5351215:G:C	9.55693e-17	-3.05713e-10	-1.49233	0.000113712	-3.05713e-10	-1.61367	0.000120676	-3.05713e-10	-1.61363
5352159	chr17:5352159:G:A	7.59731e-17	-1.7218	-6.10073e-10	0.000103554	-1.70724	-6.10073e-10	0.000110487	-1.70184	-6.10073e-10
5352278	chr17:5352278:C:T	1.84532e-16	-3.05713e-10	-0.834357	0.000224233	-3.05713e-10	-0.934652	0.000238128	-3.05713e-10	-0.93393
5352385	chr17:5352385:G:T	3.34902e-16	-3.05713e-10	-0.238345	0.000298169	-3.05713e-10	-0.649675	0.000316542	-3.05713e-10	-0.649282
5352555	chr17:5352555:G:T	1.91837e-16	-3.05713e-10	-0.795538	0.000234141	-3.05713e-10	-0.891413	0.000248658	-3.05713e-10	-0.890662
5352987	chr17:5352987:G:C	1.34299e-17	-1.87352	-1.58118	1.68551e-05	-2.05452	-1.46816	1.78865e-05	-2.0542	-1.46849
5354205	chr17:5354205:G:A	3.42439e-16	-0.216089	-6.10073e-10	0.000156123	-1.29669	-6.10073e-10	0.000165686	-1.29664	-6.10073e-10
5354497	chr17:5354497:T:G	1.32279e-17	-2.0521	-1.41775	4.61553e-05	-1.30986	-1.20547	4.92596e-05	-1.30549	-1.20414
5355087	chr17:5355087:T:C	1.01034e-16	-1.43672	-6.10073e-10	8.35331e-05	-1.92209	-6.10073e-10	8.87313e-05	-1.92113	-6.10073e-10
5355156	chr17:5355156:A:G	4.81043e-14	4.72895	-6.10073e-10	0.00186804	1.18531	-6.10073e-10	0.00197955	1.18389	-6.10073e-10
5355270	chr17:5355270:C:G	9.34449e-17	-3.05713e-10	-1.51481	0.000113358	-3.05713e-10	-1.61679	0.000120296	-3.05713e-10	-1.61679
5355449	chr17:5355449:T:C	8.53319e-17	-3.05713e-10	-1.60563	0.000119348	-3.05713e-10	-1.56529	0.000126636	-3.05713e-10	-1.56543
5356266	chr17:5356266:G:T	1.02917e-16	-3.05713e-10	-1.41826	0.000125012	-3.05713e-10	-1.51893	0.000132694	-3.05713e-10	-1.51869
5356350	chr17:5356350:T:C	8.75422e-17	-3.05713e-10	-1.58006	0.000115655	-3.05713e-10	-1.59672	0.00012272	-3.05713e-10	-1.59683
5356470	chr17:5356470:C:G	1.11663e-17	-2.02674	-1.61254	1.50914e-05	-2.03332	-1.59989	1.60341e-05	-2.03225	-1.59977
5356643	chr17:5356643:A:G	2.19098e-16	-3.05713e-10	-0.662662	0.000264572	-3.05713e-10	-0.769222	0.000281014	-3.05713e-10	-0.768335
5356743	chr17:5356743:C:T	1.97835e-17	-2.04595	-1.02138	2.20326e-05	-2.04759	-1.20723	2.33702e-05	-2.04843	-1.20685
5356902	chr17:5356902:C:T	2.30204e-17	-1.9626	-0.953202	3.0002e-05	-1.88814	-1.05794	3.25578e-05	-1.86587	-1.05785
5357596	chr17:5357596:C:G	5.04115e-16	-3.05713e-10	0.170622	0.000540173	-3.05713e-10	-0.055447	0.000582148	-3.05713e-10	-0.0400132
5357822	chr17:5357822:A:T	2.01991e-17	-1.99385	-1.05269	2.62709e-05	-1.93108	-1.14779	2.84239e-05	-1.91179	-1.14772
5357841	chr17:5357841:G:A	9.4579e-17	-3.05713e-10	-1.50275	0.00014551	-3.05713e-10	-1.36709	0.000154404	-3.05713e-10	-1.36717
5357916	chr17:5357916:G:C	8.52773e-17	-3.05713e-10	-1.60627	0.000115021	-3.05713e-10	-1.60222	0.00012206	-3.05713e-10	-1.60222
5358123	chr17:5358123:T:C	6.67627e-17	-1.85104	-6.10073e-10	9.7249e-05	-1.77006	-6.10073e-10	0.000103226	-1.76982	-6.10073e-10
5358226	chr17:5358226:C:T	8.57386e-17	-3.05713e-10	-1.60088	0.000130118	-3.05713e-10	-1.4789	0.000138022	-3.05713e-10	-1.47932
5358448	chr17:5358448:A:G	1.11358e-17	-2.02982	-1.6122	1.54901e-05	-2.00474	-1.60239	1.64111e-05	-2.00651	-1.60227
5358526	chr17:5358526:C:T	1.84177e-17	-1.64216	-1.49671	2.39387e-05	-1.57267	-1.59917	2.53353e-05	-1.57529	-1.59925
5358589	chr17:5358589:C:T	2.14392e-17	-1.56645	-1.42051	2.40849e-05	-1.93577	-1.22998	2.562e-05	-1.93289	-1.23047
5358627	chr17:5358627:C:T	2.12756e-16	-3.05713e-10	-0.692034	0.000244943	-3.05713e-10	-0.846312	0.000260201	-3.05713e-10	-0.845285
5358958	chr17:5358958:C:T	1.47918e-17	-1.79432	-1.56379	2.13168e-05	-1.85234	-1.4355	2.2466e-05	-1.8583	-1.43644
5359234	chr17:5359234:T:C	1.34203e-17	-1.90002	-1.5554	1.58418e-05	-1.97166	-1.61302	1.69709e-05	-1.96238	-1.61285
5359952	chr17:5359952:G:A	1.09391e-17	-2.05793	-1.60191	1.50313e-05	-2.05525	-1.58195	1.59481e-05	-2.05564	-1.58176
5360187	chr17:5360187:A:G	1.21806e-17	-2.05801	-1.49433	5.51057e-05	-1.02023	-1.31786	5.88009e-05	-1.01587	-1.31671
5360188	chr17:5360188:A:G	2.41259e-16	-3.05713e-10	-0.56631	0.000285797	-3.05713e-10	-0.692055	0.000303557	-3.05713e-10	-0.691171
5360284	chr17:5360284:C:T	5.67105e-17	-2.01422	-6.10073e-10	8.24993e-05	-1.93455	-6.10073e-10	8.73782e-05	-1.93649	-6.10073e-10
5360733	chr17:5360733:G:A	2.2529e-16	-3.05713e-10	-0.634794	0.000240979	-3.05713e-10	-0.862625	0.000255933	-3.05713e-10	-0.861824
5360854	chr17:5360854:G:A	8.7952e-17	-3.05713e-10	-1.57539	0.000122875	-3.05713e-10	-1.53617	0.000130361	-3.05713e-10	-1.53643
5361621	chr17:5361621:C:T	3.53118e-17	-2.03954	-0.448429	5.90437e-05	-1.95841	-0.310651	6.24809e-05	-1.9607	-0.311178
5362361	chr17:5362361:T:C	2.01352e-17	-2.05273	-0.996984	4.38297e-05	-2.02277	-0.544257	4.66614e-05	-2.02236	-0.54146
5363048	chr17:5363048:A:G	5.52062e-17	-2.04111	-6.10073e-10	8.54033e-05	-1.89995	-6.10073e-10	9.02666e-05	-1.90397	-6.10073e-10
5363217	chr17:5363217:T:G	7.52272e-17	-1.73167	-6.10073e-10	9.60834e-05	-1.78212	-6.10073e-10	9.78281e-05	-1.82353	-6.10073e-10
5363549	chr17:5363549:T:A	1.07958e-17	-2.05624	-1.61678	1.58789e-05	-2.05353	-1.52881	1.68657e-05	-2.05373	-1.52773
5363644	chr17:5363644:T:C	1.83592e-16	-3.05713e-10	-0.839467	0.000222888	-3.05713e-10	-0.940667	0.0002367	-3.05713e-10	-0.939945
5363707	chr17:5363707:G:T	1.13273e-17	-2.02989	-1.59508	2.08998e-05	-1.72979	-1.57781	2.22889e-05	-1.72489	-1.57776
5363862	chr17:5363862:A:G	1.56614e-16	-3.05713e-10	-0.998398	0.000310303	-3.05713e-10	-0.609786	0.000330152	-3.05713e-10	-0.607186
5363865	chr17:5363865:GTT:G	1.20469e-17	-1.96673	-1.59665	1.64394e-05	-1.97687	-1.57079	1.74833e-05	-1.97491	-1.57058
5363962	chr17:5363962:A:G	1.25233e-17	-2.05733	-1.46726	5.4605e-05	-1.06384	-1.28337	5.82709e-05	-1.05942	-1.28221
5364016	chr17:5364016:A:C	8.43855e-17	-3.05713e-10	-1.61679	0.000121505	-3.05713e-10	-1.54738	0.00012894	-3.05713e-10	-1.54739
5364588	chr17:5364588:C:T	8.68506e-17	-3.05713e-10	-1.58799	0.000114017	-3.05713e-10	-1.61099	0.000121001	-3.05713e-10	-1.61094
5364818	chr17:5364818:G:T	2.24228e-17	-1.96538	-0.976728	2.93062e-05	-1.89526	-1.07427	3.17689e-05	-1.87406	-1.07419
5365042	chr17:5365042:A:T	1.0965e-17	-2.05287	-1.6046	1.51411e-05	-2.05545	-1.57447	1.6055e-05	-2.05679	-1.57392
5365417	chr17:5365417:A:G	2.35358e-17	-1.90584	-0.987815	3.13056e-05	-1.81745	-1.08609	3.40865e-05	-1.79183	-1.08601
5365553	chr17:5365553:A:G	2.08634e-17	-1.93787	-1.07632	2.76775e-05	-1.8586	-1.16811	3.00672e-05	-1.83522	-1.16808
5365888	chr17:5365888:T:C	1.30082e-17	-1.91204	-1.57456	1.78897e-05	-1.93502	-1.52809	1.9033e-05	-1.93307	-1.5275
5366016	chr17:5366016:T:A	1.01676e-16	-3.05713e-10	-1.43039	0.00013152	-3.05713e-10	-1.46817	0.000139622	-3.05713e-10	-1.4678
5366344	chr17:5366344:A:G	1.08214e-16	-3.05713e-10	-1.36807	0.000168446	-3.05713e-10	-1.22072	0.000178828	-3.05713e-10	-1.22031
5366653	chr17:5366653:C:T	8.44644e-17	-3.05713e-10	-1.61585	0.000116287	-3.05713e-10	-1.59128	0.000123403	-3.05713e-10	-1.59128
5367052	chr17:5367052:G:A	1.37425e-17	-1.98557	-1.44611	4.02067e-05	-1.40129	-1.25202	4.28706e-05	-1.39774	-1.25082
5367119	chr17:5367119:T:C	1.49792e-17	-1.97474	-1.37078	1.58756e-05	-2.02775	-1.5548	1.69498e-05	-2.02234	-1.55414
5367313	chr17:5367313:C:T	1.0415e-15	-3.05713e-10	0.896233	0.000814698	-3.05713e-10	0.355481	0.00086517	-3.05713e-10	0.356188
5367320	chr17:5367320:A:G	3.54984e-17	-2.05527	-0.427421	3.7125e-05	-2.05289	-0.680155	3.93601e-05	-2.05345	-0.680542
5367533	chr17:5367533:T:G	2.0498e-17	-1.87773	-1.15412	1.75038e-05	-1.97691	-1.50801	1.8549e-05	-1.97814	-1.50819
5367676	chr17:5367676:A:G	8.87036e-17	-3.05713e-10	-1.56688	0.000117822	-3.05713e-10	-1.57816	0.000125037	-3.05713e-10	-1.57813
5367773	chr17:5367773:G:A	1.0403e-16	-3.05713e-10	-1.40751	0.000138666	-3.05713e-10	-1.41527	0.000147002	-3.05713e-10	-1.41629
5367895	chr17:5367895:C:T	2.58979e-17	-2.02084	-0.777183	3.016e-05	-2.05794	-0.882877	3.21316e-05	-2.05789	-0.87901
5367998	chr17:5367998:CTG:C	1.1845e-16	-1.27769	-6.10073e-10	8.95127e-05	-1.85296	-6.10073e-10	9.49973e-05	-1.85289	-6.10073e-10
5368004	chr17:5368004:G:A	1.5815e-16	-3.05713e-10	-0.988635	0.000165366	-3.05713e-10	-1.23918	0.000175712	-3.05713e-10	-1.23789
5368009	chr17:5368009:A:G	1.76406e-16	-0.879395	-6.10073e-10	0.000108702	-1.65873	-6.10073e-10	0.00011537	-1.65859	-6.10073e-10
5368025	chr17:5368025:G:A	2.37452e-16	-0.582216	-6.10073e-10	0.000129478	-1.48383	-6.10073e-10	0.000137449	-1.48348	-6.10073e-10
5368039	chr17:5368039:A:G	2.97721e-16	-0.356024	-6.10073e-10	0.000154244	-1.3088	-6.10073e-10	0.000163724	-1.30855	-6.10073e-10
5368041	chr17:5368041:G:A	3.08918e-16	-0.319105	-6.10073e-10	0.000153937	-1.31079	-6.10073e-10	0.000163434	-1.31033	-6.10073e-10
5368156	chr17:5368156:T:C	9.13541e-17	-3.05713e-10	-1.53744	0.000116355	-3.05713e-10	-1.59069	0.000123481	-3.05713e-10	-1.59065
5368509	chr17:5368509:A:G	4.84737e-17	-2.05791	-0.113251	7.60019e-05	-2.05753	0.0409562	8.05895e-05	-2.05759	0.0402238
5368605	chr17:5368605:A:G	8.58335e-17	-3.05713e-10	-1.59977	0.000114989	-3.05713e-10	-1.6025	0.000122023	-3.05713e-10	-1.60253
5368815	chr17:5368815:T:G	9.38927e-17	-3.05713e-10	-1.51003	0.0001134	-3.05713e-10	-1.61642	0.000120342	-3.05713e-10	-1.6164
5368909	chr17:5368909:C:A	4.05402e-17	-1.2692	-1.08068	2.01844e-05	-1.94966	-1.39277	2.14508e-05	-1.95019	-1.39079
5368959	chr17:5368959:C:T	1.68197e-17	-2.01278	-1.21685	3.13743e-05	-2.02752	-0.873828	3.33827e-05	-2.02698	-0.87172
5369243	chr17:5369243:C:T	8.52539e-17	-3.05713e-10	-1.60655	0.000115871	-3.05713e-10	-1.59486	0.000122958	-3.05713e-10	-1.59489
5369285	chr17:5369285:C:A	8.60664e-17	-3.05713e-10	-1.59706	0.000113442	-3.05713e-10	-1.61605	0.000120384	-3.05713e-10	-1.61606
5369413	chr17:5369413:G:A	8.25583e-17	-1.21106	-0.427614	7.89858e-05	-1.31171	-0.66636	8.47066e-05	-1.30228	-0.665261
5369655	chr17:5369655:G:A	3.76305e-16	-3.05713e-10	-0.121782	0.00064814	-3.05713e-10	0.12677	0.000699602	-3.05713e-10	0.143773
5370977	chr17:5370977:T:TC	1.68439e-16	-3.05713e-10	-0.925605	0.000218373	-3.05713e-10	-0.961133	0.00023223	-3.05713e-10	-0.95901
5370989	chr17:5370989:C:T	1.65826e-16	-3.05713e-10	-0.941242	0.00019566	-3.05713e-10	-1.07096	0.000207793	-3.05713e-10	-1.0702
5371127	chr17:5371127:T:C	1.08993e-16	-3.05713e-10	-1.36089	0.000120857	-3.05713e-10	-1.55272	0.000128273	-3.05713e-10	-1.55258
5371652	chr17:5371652:T:C	1.37647e-17	-1.96813	-1.46195	2.29537e-05	-1.99621	-1.21765	2.4409e-05	-1.99568	-1.2161
5371778	chr17:5371778:A:G	1.96542e-16	-3.05713e-10	-0.771304	0.000169549	-3.05713e-10	-1.2142	0.000179851	-3.05713e-10	-1.21461
5371911	chr17:5371911:A:G	9.97511e-17	-3.05713e-10	-1.4495	0.000144884	-3.05713e-10	-1.3714	0.000153723	-3.05713e-10	-1.37158
5372368	chr17:5372368:C:T	1.55362e-17	-1.69404	-1.61497	1.61611e-05	-1.95846	-1.60626	1.72063e-05	-1.95513	-1.60634
5372400	chr17:5372400:G:A	4.51602e-17	-2.03022	-0.211745	6.97449e-05	-2.03583	-0.0666588	7.39927e-05	-2.03539	-0.0673843
5372623	chr17:5372623:G:A	1.19425e-17	-2.04994	-1.52214	1.46662e-05	-2.04605	-1.61574	1.55153e-05	-2.04926	-1.61565
5372841	chr17:5372841:C:T	7.33867e-17	-1.75644	-6.10073e-10	0.000103663	-1.70619	-6.10073e-10	0.000105318	-1.74975	-6.10073e-10
5373236	chr17:5373236:A:T	1.91653e-17	-1.98068	-1.1184	3.79239e-05	-2.04841	-0.663342	4.04032e-05	-2.04706	-0.660764
5373637	chr17:5373637:TAGA:T	6.85876e-17	-1.82407	-6.10073e-10	0.000100921	-1.733	-6.10073e-10	0.000107097	-1.73301	-6.10073e-10
5373639	chr17:5373639:G:C	1.41671e-17	-2.05588	-1.34538	1.70609e-05	-2.00825	-1.5023	1.80093e-05	-2.01443	-1.50142
5373661	chr17:5373661:A:G	1.12622e-16	-3.05713e-10	-1.32814	0.000125653	-3.05713e-10	-1.51381	0.000133374	-3.05713e-10	-1.51358
5374123	chr17:5374123:A:G	1.84358e-16	-3.05713e-10	-0.835303	0.000340563	-3.05713e-10	-0.516735	0.00036174	-3.05713e-10	-0.515814
5374129	chr17:5374129:T:G	2.07489e-16	-3.05713e-10	-0.717104	0.000395215	-3.05713e-10	-0.367907	0.000419807	-3.05713e-10	-0.366943
5374132	chr17:5374132:T:A	1.58782e-16	-3.05713e-10	-0.984651	0.000283931	-3.05713e-10	-0.698605	0.000301537	-3.05713e-10	-0.697845
5374133	chr17:5374133:CT:C	1.56159e-16	-3.05713e-10	-1.0013	0.000280213	-3.05713e-10	-0.711785	0.000297598	-3.05713e-10	-0.710996
5374372	chr17:5374372:T:G	1.01033e-16	-3.05713e-10	-1.43673	0.000115649	-3.05713e-10	-1.59677	0.00012273	-3.05713e-10	-1.59675
5374434	chr17:5374434:A:T	1.08901e-16	-2.02075	0.659003	0.000164321	-2.01672	0.771207	0.000174784	-2.02191	0.778725
5374582	chr17:5374582:G:A	5.38953e-16	-3.05713e-10	0.237448	0.00121481	-3.05713e-10	0.755004	0.0013127	-3.05713e-10	0.7731
5374885	chr17:5374885:G:A	1.30489e-17	-2.04321	-1.44027	2.1561e-05	-1.90397	-1.37248	2.2843e-05	-1.90522	-1.37287
5374909	chr17:5374909:G:A	2.48086e-16	-3.05713e-10	-0.538406	0.000253964	-3.05713e-10	-0.810142	0.000269632	-3.05713e-10	-0.809681
5374973	chr17:5374973:C:T	8.83111e-17	-3.05713e-10	-1.57132	0.000115017	-3.05713e-10	-1.60226	0.000122094	-3.05713e-10	-1.60195
5375228	chr17:5375228:GTTAT:G	1.88627e-17	-2.04988	-1.06512	3.18089e-05	-2.01812	-0.86947	3.37003e-05	-2.02009	-0.869143
5375452	chr17:5375452:G:A	2.57087e-16	-0.502769	-6.10073e-10	0.000451295	-0.235216	-6.10073e-10	0.000495813	-0.20054	-6.10073e-10
5375760	chr17:5375760:A:C	1.94423e-17	-2.057	-1.02773	3.45674e-05	-1.95658	-0.847846	3.65768e-05	-1.95976	-0.847567
5376042	chr17:5376042:T:C	1.27875e-16	-3.05713e-10	-1.20113	0.00016177	-3.05713e-10	-1.26116	0.000171777	-3.05713e-10	-1.26054
5376798	chr17:5376798:G:C	2.7023e-16	-3.05713e-10	-0.452908	0.000451119	-3.05713e-10	-0.235605	0.00048602	-3.05713e-10	-0.220489
5377077	chr17:5377077:C:G	8.43869e-17	-3.05713e-10	-1.61677	0.000119615	-3.05713e-10	-1.56306	0.00012731	-3.05713e-10	-1.56011
5377145	chr17:5377145:T:C	1.10874e-17	-2.05234	-1.59403	1.54193e-05	-2.04709	-1.56463	1.63081e-05	-2.05114	-1.56394
5377331	chr17:5377331:G:GAAA	1.20072e-16	-3.05713e-10	-1.26409	0.000160316	-3.05713e-10	-1.27019	0.000170142	-3.05713e-10	-1.2701
5377395	chr17:5377395:C:T	2.00736e-16	-3.05713e-10	-0.75019	0.000129278	-3.05713e-10	-1.48537	0.000137341	-3.05713e-10	-1.48427
5377589	chr17:5377589:C:T	9.1242e-17	-3.05713e-10	-1.53867	0.000113504	-3.05713e-10	-1.6155	0.000120448	-3.05713e-10	-1.61552
5378339	chr17:5378339:C:T	8.60226e-17	-3.05713e-10	-1.59757	0.000114297	-3.05713e-10	-1.60854	0.000121436	-3.05713e-10	-1.60735
5378694	chr17:5378694:T:C	1.21569e-17	-2.05053	-1.50376	1.46859e-05	-2.04698	-1.61347	1.55392e-05	-2.05006	-1.61331
5378805	chr17:5378805:C:T	2.05753e-17	-2.04352	-0.984572	3.45965e-05	-2.02961	-0.773973	3.66688e-05	-2.03118	-0.77363
5379102	chr17:5379102:C:T	5.65561e-17	-2.01695	-6.10073e-10	7.29686e-05	-2.05731	-6.10073e-10	7.74152e-05	-2.05756	-6.10073e-10
5379466	chr17:5379466:C:T	1.84901e-17	-2.05793	-1.07702	3.16497e-05	-2.05793	-0.834678	3.369e-05	-2.05731	-0.832231
5379468	chr17:5379468:C:T	1.84833e-17	-2.05796	-1.07735	3.16096e-05	-2.05796	-0.835914	3.3645e-05	-2.0574	-0.833469
5379491	chr17:5379491:CCT:C	6.01387e-17	-1.95553	-6.10073e-10	7.45195e-05	-2.03627	-6.10073e-10	7.90452e-05	-2.03672	-6.10073e-10
5379512	chr17:5379512:T:C	5.43376e-17	-2.05696	-6.10073e-10	7.49975e-05	-2.02988	-6.10073e-10	7.9506e-05	-2.03091	-6.10073e-10
5379781	chr17:5379781:C:T	1.40672e-16	-3.05713e-10	-1.10575	0.000249326	-3.05713e-10	-0.828577	0.000264781	-3.05713e-10	-0.827835
5379872	chr17:5379872:A:ACAC	2.2353e-16	-3.05713e-10	-0.642634	0.000201979	-3.05713e-10	-1.03917	0.000214567	-3.05713e-10	-1.03812
5379927	chr17:5379927:G:A	1.75393e-16	-3.05713e-10	-0.885152	0.000277692	-3.05713e-10	-0.720824	0.000294591	-3.05713e-10	-0.721151
5379944	chr17:5379944:T:C	1.9382e-17	-2.00176	-1.08607	2.93376e-05	-2.05481	-0.913657	3.11257e-05	-2.0553	-0.913406
5379957	chr17:5379957:A:G	1.1298e-17	-2.05419	-1.57337	1.59089e-05	-2.04443	-1.53603	1.68198e-05	-2.049	-1.53518
5380614	chr17:5380614:C:T	1.22368e-17	-2.0414	-1.50633	1.51412e-05	-2.03385	-1.59606	1.61227e-05	-2.03069	-1.59583
5381185	chr17:5381185:T:C	1.60622e-17	-2.05777	-1.21794	2.67269e-05	-2.05779	-1.00388	2.84185e-05	-2.058	-1.0017
5381261	chr17:5381261:C:T	1.48913e-16	-3.05713e-10	-1.04882	0.000148903	-3.05713e-10	-1.34404	0.000158407	-3.05713e-10	-1.34157
5381385	chr17:5381385:T:C	1.85413e-16	-0.829595	-6.10073e-10	0.000183201	-1.13675	-6.10073e-10	0.000195644	-1.13044	-6.10073e-10
5381403	chr17:5381403:A:G	1.61757e-17	-2.05777	-1.2109	2.69627e-05	-2.05781	-0.995074	2.8699e-05	-2.05699	-0.992884
5381691	chr17:5381691:TTTTC:T	1.58089e-17	-2.05765	-1.23396	2.62278e-05	-2.05769	-1.02283	2.79193e-05	-2.05674	-1.02068
5381899	chr17:5381899:C:CTCCTT	1.1755e-16	-3.05713e-10	-1.28531	0.000127632	-3.05713e-10	-1.49819	0.000135488	-3.05713e-10	-1.49785
5381927	chr17:5381927:C:T	4.1212e-17	-2.05655	-0.276904	5.90642e-05	-2.05795	-0.210764	6.29754e-05	-2.05737	-0.206621
5382372	chr17:5382372:G:A	1.20802e-16	-3.05713e-10	-1.25803	0.000147684	-3.05713e-10	-1.35226	0.000156813	-3.05713e-10	-1.35168
5382580	chr17:5382580:C:T	1.40364e-16	-3.05713e-10	-1.10794	0.000168757	-3.05713e-10	-1.21888	0.000179211	-3.05713e-10	-1.21818
5382582	chr17:5382582:T:C	8.45249e-17	-3.05713e-10	-1.61513	0.000118939	-3.05713e-10	-1.56873	0.000126191	-3.05713e-10	-1.56894
5382608	chr17:5382608:C:T	1.72689e-16	-3.05713e-10	-0.900689	0.00016813	-3.05713e-10	-1.2226	0.00017858	-3.05713e-10	-1.2217
5382617	chr17:5382617:T:C	4.16989e-17	-1.88011	-0.441593	6.97567e-05	-1.80261	-0.299712	7.38718e-05	-1.80548	-0.29893
5382627	chr17:5382627:T:C	1.78386e-16	-3.05713e-10	-0.868233	0.000172262	-3.05713e-10	-1.19832	0.000182972	-3.05713e-10	-1.1974
5382643	chr17:5382643:TTGGGAGGC:T	5.45448e-17	-2.05316	-6.10073e-10	7.5821e-05	-2.01896	-6.10073e-10	8.05921e-05	-2.01734	-6.10073e-10
5382845	chr17:5382845:G:A	1.61375e-16	-3.05713e-10	-0.968452	0.000158699	-3.05713e-10	-1.28033	0.000168547	-3.05713e-10	-1.27952
5382864	chr17:5382864:G:A	9.05105e-17	-3.05713e-10	-1.54672	0.000121049	-3.05713e-10	-1.55114	0.000128382	-3.05713e-10	-1.55173
5382956	chr17:5382956:G:A	9.88945e-17	-3.05713e-10	-1.45813	0.000117066	-3.05713e-10	-1.5846	0.000124261	-3.05713e-10	-1.58435
5383230	chr17:5383230:C:G	1.31154e-16	-3.05713e-10	-1.17581	0.00017343	-3.05713e-10	-1.19156	0.000184941	-3.05713e-10	-1.1867
5383759	chr17:5383759:TTTATC:T	1.48882e-17	-1.98852	-1.3631	1.52588e-05	-2.05453	-1.56765	1.6237e-05	-2.0524	-1.56704
5383977	chr17:5383977:AG:A	3.81214e-17	-2.05723	-0.354171	5.46968e-05	-2.05801	-0.287526	5.82929e-05	-2.05778	-0.283482
5384062	chr17:5384062:A:G	8.53295e-17	-3.05713e-10	-1.60566	0.000129817	-3.05713e-10	-1.48121	0.000138257	-3.05713e-10	-1.47763
5384095	chr17:5384095:G:A	1.16802e-16	-1.2917	-6.10073e-10	0.000109267	-1.65354	-6.10073e-10	0.000116738	-1.64681	-6.10073e-10
5384191	chr17:5384191:C:T	8.46939e-17	-3.05713e-10	-1.61314	0.000117773	-3.05713e-10	-1.57857	0.000124975	-3.05713e-10	-1.57862
5384626	chr17:5384626:G:C	2.63803e-17	-1.45266	-1.3269	2.4366e-05	-1.6836	-1.47055	2.60573e-05	-1.67632	-1.47012
5384859	chr17:5384859:A:T	1.15557e-17	-1.98823	-1.61677	1.46929e-05	-2.05222	-1.60775	1.56533e-05	-2.04853	-1.60753
5384883	chr17:5384883:C:T	1.57551e-17	-2.04553	-1.24949	2.60308e-05	-2.04739	-1.04067	2.77927e-05	-2.04342	-1.03854
5385449	chr17:5385449:CA:C	1.44074e-17	-2.03429	-1.35015	2.27266e-05	-2.04142	-1.18238	2.4272e-05	-2.03688	-1.18053
5385474	chr17:5385474:G:C	1.44903e-17	-2.02986	-1.34884	2.28646e-05	-2.03724	-1.18051	2.44319e-05	-2.03219	-1.17866
5385663	chr17:5385663:T:C	6.10951e-17	-2.02396	0.084208	5.43888e-05	-2.05757	-0.293607	5.77964e-05	-2.05799	-0.291821
5385708	chr17:5385708:G:A	1.47119e-17	-2.05002	-1.3135	2.35627e-05	-2.05265	-1.13502	2.51207e-05	-2.04998	-1.13307
5386260	chr17:5386260:A:G	2.53832e-17	-2.03884	-0.77925	3.69176e-05	-2.02518	-0.713464	3.90714e-05	-2.03114	-0.710204
5386356	chr17:5386356:C:T	1.5822e-17	-2.05761	-1.23317	2.63052e-05	-2.05765	-1.01992	2.80032e-05	-2.05667	-1.01775
5386679	chr17:5386679:A:G	8.46306e-17	-3.05713e-10	-1.61389	0.000128064	-3.05713e-10	-1.49481	0.000136154	-3.05713e-10	-1.49295
5386713	chr17:5386713:T:C	1.6542e-17	-2.05777	-1.18851	2.77833e-05	-2.0578	-0.965101	2.95745e-05	-2.05698	-0.962844
5387159	chr17:5387159:G:A	1.42737e-16	-3.05713e-10	-1.09118	0.000183963	-3.05713e-10	-1.1326	0.000195404	-3.05713e-10	-1.13167
5387279	chr17:5387279:G:A	1.6684e-17	-2.05772	-1.18001	2.81051e-05	-2.05777	-0.953613	2.99187e-05	-2.05691	-0.95134
5387338	chr17:5387338:C:T	7.05666e-17	-1.79562	-6.10073e-10	0.000128975	-1.48772	-6.10073e-10	0.000136882	-1.48762	-6.10073e-10
5387361	chr17:5387361:A:C	1.64043e-17	-2.0576	-1.19704	2.75266e-05	-2.05766	-0.974522	2.93053e-05	-2.05669	-0.97228
5387372	chr17:5387372:T:C	1.71987e-16	-3.05713e-10	-0.904763	0.000166277	-3.05713e-10	-1.23368	0.000176605	-3.05713e-10	-1.23282
5387383	chr17:5387383:G:A	1.64871e-17	-2.05689	-1.19271	2.76924e-05	-2.05699	-0.96919	2.94954e-05	-2.05555	-0.966954
5387504	chr17:5387504:C:A	1.63134e-17	-2.05739	-1.2028	2.73453e-05	-2.0574	-0.981389	2.9118e-05	-2.05622	-0.979159
5387750	chr17:5387750:C:T	5.58365e-17	-2.02975	-6.10073e-10	7.54905e-05	-2.02333	-6.10073e-10	8.00435e-05	-2.02417	-6.10073e-10
5387956	chr17:5387956:AAAAT:A	1.64104e-17	-2.05757	-1.1967	2.74939e-05	-2.05764	-0.975734	2.92708e-05	-2.05665	-0.973501
5388234	chr17:5388234:T:C	1.67848e-17	-2.058	-1.1737	2.83543e-05	-2.05801	-0.944549	3.01694e-05	-2.05766	-0.942253
5388390	chr17:5388390:G:A	3.63401e-17	-2.05795	-0.401309	5.20119e-05	-2.0575	-0.338367	5.53873e-05	-2.05798	-0.334406
5388542	chr17:5388542:T:C	1.59359e-17	-2.05782	-1.22578	2.6577e-05	-2.05785	-1.00944	2.82864e-05	-2.0571	-1.00726
5388735	chr17:5388735:G:A	8.44962e-17	-3.05713e-10	-1.61548	0.000123367	-3.05713e-10	-1.53217	0.000130879	-3.05713e-10	-1.53247
5388777	chr17:5388777:A:C	8.45118e-16	-3.05713e-10	0.687295	0.0015658	-3.05713e-10	1.00881	0.00169411	-3.05713e-10	1.02818
5388942	chr17:5388942:C:T	5.93466e-17	-1.96879	-6.10073e-10	8.97786e-05	-1.84999	-6.10073e-10	9.49334e-05	-1.85356	-6.10073e-10
5389442	chr17:5389442:C:T	1.6396e-17	-2.05575	-1.19939	2.74308e-05	-2.05588	-0.979788	2.92305e-05	-2.05395	-0.977574
5389888	chr17:5389888:T:C	1.55612e-17	-2.05214	-1.25526	2.54621e-05	-2.05191	-1.05823	2.71605e-05	-2.04889	-1.05609
5390143	chr17:5390143:C:T	8.44034e-17	-3.05713e-10	-1.61657	0.000119303	-3.05713e-10	-1.56567	0.000126624	-3.05713e-10	-1.56552
5390561	chr17:5390561:C:T	1.71321e-16	-3.05713e-10	-0.908644	0.000166958	-3.05713e-10	-1.22959	0.000177333	-3.05713e-10	-1.22871
5390642	chr17:5390642:T:C	1.70408e-17	-2.05789	-1.15868	2.87885e-05	-2.05786	-0.9295	3.06434e-05	-2.05712	-0.927201
5390857	chr17:5390857:G:A	1.67371e-17	-2.05767	-1.17689	2.81444e-05	-2.0576	-0.952387	2.99651e-05	-2.05658	-0.950128
5391130	chr17:5391130:C:T	1.14005e-17	-2.02615	-1.59237	1.51324e-05	-2.05799	-1.5725	1.60737e-05	-2.05773	-1.57182
5391656	chr17:5391656:T:A	1.69986e-17	-2.05732	-1.16173	2.86484e-05	-2.05742	-0.934822	3.05062e-05	-2.05624	-0.932565
5391670	chr17:5391670:AAC:A	3.4511e-16	-3.05713e-10	-0.208318	0.000615159	-3.05713e-10	0.0745437	0.000663545	-3.05713e-10	0.0908589
5391681	chr17:5391681:A:G	1.1063e-17	-2.049	-1.59958	1.62346e-05	-1.97872	-1.58147	1.74127e-05	-1.96838	-1.58116
5391740	chr17:5391740:G:A	5.58258e-17	-2.02995	-6.10073e-10	7.89878e-05	-1.97804	-6.10073e-10	8.36846e-05	-1.97968	-6.10073e-10
5391982	chr17:5391982:G:GT	1.64164e-17	-2.058	-1.1959	2.74841e-05	-2.05799	-0.975739	2.92445e-05	-2.05753	-0.973517
5392037	chr17:5392037:T:C	1.54341e-17	-1.94275	-1.37285	1.73236e-05	-1.9832	-1.51207	1.84998e-05	-1.97747	-1.51151
5392051	chr17:5392051:T:C	1.62585e-17	-2.05801	-1.20556	2.71629e-05	-2.05801	-0.987475	2.88985e-05	-2.05767	-0.985273
5392182	chr17:5392182:C:T	1.6063e-17	-2.05739	-1.21828	2.67555e-05	-2.05731	-1.00329	2.84902e-05	-2.05606	-1.00112
5392208	chr17:5392208:T:C	1.57464e-17	-2.05793	-1.23764	2.60874e-05	-2.05796	-1.02793	2.77443e-05	-2.0579	-1.0258
5392236	chr17:5392236:G:T	9.20871e-17	-3.05713e-10	-1.52945	0.00011354	-3.05713e-10	-1.61518	0.00012049	-3.05713e-10	-1.61517
5392633	chr17:5392633:C:A	1.71226e-17	-2.02897	-1.18281	2.74939e-05	-2.04372	-0.989653	2.91508e-05	-2.04462	-0.989638
5392739	chr17:5392739:C:T	3.0592e-17	-1.96963	-0.661816	2.60291e-05	-2.04978	-1.03834	2.77301e-05	-2.04648	-1.03774
5393230	chr17:5393230:C:T	1.6457e-17	-2.0578	-1.19363	2.75104e-05	-2.05784	-0.974932	2.92548e-05	-2.05799	-0.972707
5393259	chr17:5393259:C:T	3.46756e-17	-2.04832	-0.457829	6.62356e-05	-2.01914	-0.134976	7.02054e-05	-2.02071	-0.134606
5393399	chr17:5393399:A:G	8.43883e-17	-3.05713e-10	-1.61675	0.000117969	-3.05713e-10	-1.57691	0.000125203	-3.05713e-10	-1.5768
5393476	chr17:5393476:A:G	3.16539e-17	-2.05061	-0.546711	4.48473e-05	-2.0453	-0.498776	4.75963e-05	-2.04888	-0.495102
5393521	chr17:5393521:G:C	2.25391e-17	-2.03259	-0.904346	3.86972e-05	-2.03923	-0.652341	4.10279e-05	-2.04032	-0.652164
5393635	chr17:5393635:A:G	2.47733e-17	-2.04418	-0.798237	4.36546e-05	-2.02688	-0.544153	4.62762e-05	-2.02818	-0.543934
5393689	chr17:5393689:A:G	1.35939e-17	-2.05432	-1.38824	1.79573e-05	-2.05741	-1.40193	1.90655e-05	-2.05628	-1.40258
5393718	chr17:5393718:A:G	1.08317e-17	-2.05416	-1.61554	1.48115e-05	-2.04377	-1.60816	1.56507e-05	-2.04836	-1.60786
5393738	chr17:5393738:AC:A	8.81266e-17	-3.05713e-10	-1.57341	0.000113687	-3.05713e-10	-1.61388	0.000120644	-3.05713e-10	-1.61389
5393829	chr17:5393829:T:C	2.51283e-17	-2.05796	-0.770225	4.25347e-05	-2.05796	-0.539059	4.53028e-05	-2.05739	-0.535978
5394030	chr17:5394030:A:G	1.70677e-17	-2.05772	-1.15727	2.88232e-05	-2.0577	-0.928459	3.06866e-05	-2.05676	-0.926148
5394152	chr17:5394152:C:T	1.24342e-16	-1.22914	-6.10073e-10	0.000107118	-1.6734	-6.10073e-10	0.000114397	-1.66706	-6.10073e-10
5394231	chr17:5394231:A:G	1.72319e-17	-2.05708	-1.14834	2.90295e-05	-2.05703	-0.921992	3.09215e-05	-2.05562	-0.919664
5394412	chr17:5394412:C:A	3.75301e-16	-3.05713e-10	-0.124453	0.000665594	-3.05713e-10	0.153343	0.00071826	-3.05713e-10	0.170093
5394441	chr17:5394441:A:G	1.68955e-17	-2.05734	-1.1678	2.83956e-05	-2.05728	-0.943817	3.02401e-05	-2.05603	-0.941544
5394446	chr17:5394446:C:G	1.69625e-17	-2.05752	-1.16366	2.85375e-05	-2.05736	-0.938753	3.03899e-05	-2.05616	-0.936471
5394470	chr17:5394470:T:C	1.65965e-16	-3.05713e-10	-0.940402	0.000163085	-3.05713e-10	-1.25306	0.000173213	-3.05713e-10	-1.25221
5394477	chr17:5394477:C:T	1.61343e-16	-3.05713e-10	-0.968649	0.000159893	-3.05713e-10	-1.27283	0.000169819	-3.05713e-10	-1.27201
5394652	chr17:5394652:C:A	8.63902e-17	-3.05713e-10	-1.59331	0.000188585	-3.05713e-10	-1.10779	0.000200151	-3.05713e-10	-1.10767
5394676	chr17:5394676:A:C	1.60278e-17	-1.8821	-1.39576	2.4823e-05	-1.85484	-1.28072	2.62629e-05	-1.85744	-1.28114
5395000	chr17:5395000:C:T	1.67898e-17	-2.05798	-1.17343	2.82466e-05	-2.05797	-0.948388	3.00591e-05	-2.05745	-0.94612
5395076	chr17:5395076:G:A	1.66529e-17	-2.0578	-1.1818	2.79416e-05	-2.05778	-0.959441	2.97436e-05	-2.05693	-0.957192
5395170	chr17:5395170:T:C	1.62954e-17	-2.0574	-1.2039	2.72084e-05	-2.05736	-0.986452	2.89722e-05	-2.05615	-0.984253
5395398	chr17:5395398:C:G	8.78075e-17	-3.05713e-10	-1.57703	0.000200522	-3.05713e-10	-1.04641	0.000212824	-3.05713e-10	-1.04627
5395472	chr17:5395472:T:C	1.69117e-17	-2.05754	-1.16664	2.84739e-05	-2.05751	-0.940834	3.03186e-05	-2.05642	-0.938553
5395525	chr17:5395525:T:G	1.29643e-16	-3.05713e-10	-1.1874	0.000129676	-3.05713e-10	-1.4823	0.000137558	-3.05713e-10	-1.4827
5395614	chr17:5395614:C:T	8.74552e-17	-3.05713e-10	-1.58105	0.000197406	-3.05713e-10	-1.06207	0.000209517	-3.05713e-10	-1.06193
5395738	chr17:5395738:G:A	1.663e-17	-2.05775	-1.18323	2.78835e-05	-2.05773	-0.961568	2.9683e-05	-2.05684	-0.959324
5395773	chr17:5395773:C:T	1.02885e-16	-1.41857	-6.10073e-10	0.000124583	-1.52236	-6.10073e-10	0.000131612	-1.52688	-6.10073e-10
5395837	chr17:5395837:G:A	1.7121e-16	-3.05713e-10	-0.909293	0.000301873	-3.05713e-10	-0.637329	0.000324257	-3.05713e-10	-0.625203
5396036	chr17:5396036:C:T	1.61576e-17	-2.05798	-1.21181	2.69264e-05	-2.05797	-0.996259	2.8652e-05	-2.05744	-0.994077
5396039	chr17:5396039:C:T	1.63945e-17	-2.0572	-1.19803	2.74085e-05	-2.05715	-0.979338	2.91894e-05	-2.0558	-0.97713
5396354	chr17:5396354:C:G	1.6478e-17	-2.05785	-1.19231	2.74752e-05	-2.05787	-0.976186	2.92431e-05	-2.05713	-0.973963
5396630	chr17:5396630:T:C	1.08631e-17	-2.05344	-1.61336	1.46591e-05	-2.04549	-1.61678	1.54898e-05	-2.04977	-1.61679
5396863	chr17:5396863:T:C	1.6413e-17	-2.05742	-1.19669	2.74303e-05	-2.05737	-0.978315	2.92087e-05	-2.05617	-0.976098
5396885	chr17:5396885:A:G	1.64206e-17	-2.058	-1.19565	2.74565e-05	-2.05799	-0.976739	2.92148e-05	-2.05754	-0.97452
5397163	chr17:5397163:A:G	1.37989e-16	-3.05713e-10	-1.12501	0.000148987	-3.05713e-10	-1.34348	0.000158281	-3.05713e-10	-1.34237
5397180	chr17:5397180:A:G	8.99773e-17	-3.05713e-10	-1.55262	0.000113414	-3.05713e-10	-1.61629	0.000120357	-3.05713e-10	-1.61627
5397370	chr17:5397370:G:A	1.06661e-15	-3.05713e-10	0.920055	0.00199892	-3.05713e-10	1.25303	0.00216451	-3.05713e-10	1.27321
5397523	chr17:5397523:G:C	1.75811e-16	-3.05713e-10	-0.882774	0.000167348	-3.05713e-10	-1.22726	0.000178117	-3.05713e-10	-1.2243
5397722	chr17:5397722:CTT:C	2.04527e-17	-1.50002	-1.53405	1.77587e-05	-1.86191	-1.60855	1.88913e-05	-1.85958	-1.60845
5398042	chr17:5398042:G:T	5.89022e-17	-1.9763	-6.10073e-10	9.41562e-05	-1.80238	-6.10073e-10	9.95089e-05	-1.80649	-6.10073e-10
5398136	chr17:5398136:G:C	1.68824e-17	-2.05801	-1.1679	2.84576e-05	-2.05801	-0.94091	3.0278e-05	-2.05769	-0.938631
5398146	chr17:5398146:CAAG:C	1.74098e-17	-2.05796	-1.13719	2.94826e-05	-2.05795	-0.905586	3.13785e-05	-2.05737	-0.903244
5398391	chr17:5398391:C:T	1.66757e-17	-2.058	-1.18023	2.79233e-05	-2.058	-0.959872	2.97062e-05	-2.05778	-0.957605
5398486	chr17:5398486:G:A	1.67513e-17	-2.05616	-1.17755	2.8151e-05	-2.0561	-0.953655	2.9997e-05	-2.05425	-0.951395
5398504	chr17:5398504:T:A	1.54702e-16	-3.05713e-10	-1.01068	0.000152	-3.05713e-10	-1.32345	0.000161717	-3.05713e-10	-1.32089
5399008	chr17:5399008:T:C	9.53284e-17	-3.05713e-10	-1.49485	0.00012731	-3.05713e-10	-1.50071	0.000134995	-3.05713e-10	-1.5015
5399134	chr17:5399134:A:G	1.61298e-17	-2.058	-1.21351	2.69805e-05	-2.058	-0.994221	2.86987e-05	-2.05779	-0.992094
5399171	chr17:5399171:G:A	8.44121e-16	-3.05713e-10	0.686114	0.00156617	-3.05713e-10	1.00905	0.00169456	-3.05713e-10	1.02844
5399255	chr17:5399255:T:TA	1.16407e-16	-3.05713e-10	-1.29509	0.000148966	-3.05713e-10	-1.34362	0.000158196	-3.05713e-10	-1.3429
5399325	chr17:5399325:T:C	1.74795e-17	-2.04857	-1.14258	2.97859e-05	-2.04814	-0.905157	3.18017e-05	-2.04438	-0.902838
5399458	chr17:5399458:T:C	1.67822e-17	-2.05793	-1.17393	2.82099e-05	-2.05792	-0.94975	3.00238e-05	-2.05726	-0.947484
5399720	chr17:5399720:T:C	1.54781e-16	-3.05713e-10	-1.01017	0.000187486	-3.05713e-10	-1.11363	0.000199119	-3.05713e-10	-1.11284
5399895	chr17:5399895:G:A	1.77593e-17	-2.05791	-1.11736	2.96446e-05	-2.05791	-0.900145	3.15316e-05	-2.05795	-0.897795
5400117	chr17:5400117:G:A	1.61193e-17	-2.05736	-1.21481	2.68561e-05	-2.0574	-0.999449	2.85456e-05	-2.05796	-0.997277
5400173	chr17:5400173:A:G	1.6603e-17	-2.0538	-1.1888	2.78216e-05	-2.05376	-0.967765	2.96681e-05	-2.05115	-0.96552
5400352	chr17:5400352:T:C	1.72879e-17	-2.0578	-1.14437	2.92098e-05	-2.05776	-0.915067	3.10964e-05	-2.0569	-0.912742
5400427	chr17:5400427:T:C	2.74759e-17	-2.04108	-0.697794	4.75997e-05	-2.04562	-0.438889	5.08831e-05	-2.0415	-0.435707
5400453	chr17:5400453:G:A	1.64214e-16	-0.951014	-6.10073e-10	9.7863e-05	-1.76377	-6.10073e-10	0.000103866	-1.76363	-6.10073e-10
5400502	chr17:5400502:A:AC	1.34925e-16	-1.14746	-6.10073e-10	0.00013875	-1.41466	-6.10073e-10	0.00014705	-1.41596	-6.10073e-10
5400510	chr17:5400510:A:AC	1.35126e-16	-1.14597	-6.10073e-10	0.000138842	-1.414	-6.10073e-10	0.000147151	-1.41528	-6.10073e-10
5400922	chr17:5400922:T:C	3.25516e-16	-3.05713e-10	-0.266769	0.00034511	-3.05713e-10	-0.503472	0.000366435	-3.05713e-10	-0.502918
5401255	chr17:5401255:T:C	3.39888e-17	-2.0512	-0.474947	4.84552e-05	-2.05496	-0.411742	5.17334e-05	-2.05275	-0.407888
5401407	chr17:5401407:T:G	9.21636e-17	-3.05713e-10	-1.52862	0.000113553	-3.05713e-10	-1.61506	0.000120504	-3.05713e-10	-1.61505
5401443	chr17:5401443:T:C	1.64613e-17	-2.05759	-1.19358	2.75205e-05	-2.05756	-0.974848	2.93007e-05	-2.0565	-0.972625
5401806	chr17:5401806:A:G	2.38881e-16	-0.576218	-6.10073e-10	0.00012603	-1.51082	-6.10073e-10	0.000133847	-1.51004	-6.10073e-10
5402050	chr17:5402050:T:C	1.5957e-17	-2.05732	-1.22496	2.65102e-05	-2.05729	-1.01252	2.82289e-05	-2.05604	-1.01036
5402567	chr17:5402567:C:G	1.6612e-17	-2.0573	-1.18476	2.78471e-05	-2.05726	-0.963344	2.96553e-05	-2.05599	-0.961108
5402727	chr17:5402727:G:C	1.48997e-17	-2.00449	-1.34635	1.69047e-05	-2.01533	-1.50441	1.80195e-05	-2.01145	-1.50384
5403100	chr17:5403100:C:T	6.11079e-17	-1.93954	-6.10073e-10	8.64688e-05	-1.88755	-6.10073e-10	9.17735e-05	-1.88741	-6.10073e-10
5403144	chr17:5403144:G:A	1.91745e-17	-2.05671	-1.04189	3.53858e-05	-2.05656	-0.724461	3.77161e-05	-2.05491	-0.721738
5403351	chr17:5403351:C:T	1.68372e-17	-2.05768	-1.17091	2.8327e-05	-2.05766	-0.945858	3.01581e-05	-2.0567	-0.943589
5403523	chr17:5403523:T:C	1.42248e-16	-3.05713e-10	-1.09461	0.000173453	-3.05713e-10	-1.19143	0.000184203	-3.05713e-10	-1.1907
5403643	chr17:5403643:G:C	7.87502e-15	-3.05713e-10	2.91927	0.00860236	-3.05713e-10	2.71246	0.00939786	-3.05713e-10	2.7415
5403764	chr17:5403764:T:C	1.8241e-17	-1.99733	-1.15118	1.89278e-05	-2.05525	-1.35145	2.01325e-05	-2.05321	-1.3512
5403869	chr17:5403869:C:A	1.10243e-17	-2.058	-1.59408	5.63568e-05	-0.707793	-1.60784	5.99771e-05	-0.704946	-1.60783
5404399	chr17:5404399:G:A	6.1407e-17	-1.93466	-6.10073e-10	7.44984e-05	-2.03656	-6.10073e-10	7.91757e-05	-2.03507	-6.10073e-10
5404461	chr17:5404461:G:A	1.68003e-17	-2.05718	-1.1736	2.82226e-05	-2.05716	-0.950057	3.00581e-05	-2.05582	-0.947788
5404512	chr17:5404512:G:A	2.46804e-17	-2.05277	-0.793402	4.45946e-05	-2.01038	-0.539341	4.72516e-05	-2.01215	-0.539105
5404517	chr17:5404517:C:T	1.64252e-17	-2.05595	-1.19741	2.74317e-05	-2.05591	-0.979726	2.92312e-05	-2.05399	-0.977512
5404524	chr17:5404524:G:C	9.31585e-17	-3.05713e-10	-1.51788	0.000122914	-3.05713e-10	-1.53585	0.000130477	-3.05713e-10	-1.53554
5404734	chr17:5404734:G:A	2.07323e-16	-0.717903	-6.10073e-10	0.000115682	-1.5965	-6.10073e-10	0.000122817	-1.59604	-6.10073e-10
5404841	chr17:5404841:G:A	8.96723e-17	-3.05713e-10	-1.55602	0.000116278	-3.05713e-10	-1.59136	0.000123406	-3.05713e-10	-1.59126
5404988	chr17:5404988:G:A	3.89654e-17	-0.808697	-1.58081	1.5278e-05	-2.04108	-1.57985	1.62057e-05	-2.04131	-1.58006
5405049	chr17:5405049:G:T	8.45892e-17	-3.05713e-10	-1.61438	0.000117111	-3.05713e-10	-1.58422	0.000124258	-3.05713e-10	-1.58438
5405057	chr17:5405057:C:T	1.79926e-17	-2.01756	-1.14466	2.08518e-05	-1.9121	-1.3978	2.24602e-05	-1.8977	-1.39729
5405283	chr17:5405283:G:A	1.39218e-17	-1.99044	-1.42829	1.4854e-05	-2.05506	-1.59401	1.58011e-05	-2.05307	-1.59359
5406391	chr17:5406391:T:C	1.10334e-17	-2.03991	-1.61135	1.4505e-05	-2.05608	-1.61676	1.53715e-05	-2.05748	-1.61675
5406588	chr17:5406588:A:C	1.54619e-16	-3.05713e-10	-1.01122	0.000187487	-3.05713e-10	-1.11363	0.00019912	-3.05713e-10	-1.11283
5406716	chr17:5406716:T:C	1.46723e-16	-3.05713e-10	-1.06363	0.00017881	-3.05713e-10	-1.16101	0.0001899	-3.05713e-10	-1.16024
5406801	chr17:5406801:A:C	3.69526e-17	-2.058	-0.384541	5.29268e-05	-2.05736	-0.321071	5.63572e-05	-2.05794	-0.317088
5406868	chr17:5406868:G:A	8.59495e-17	-3.05713e-10	-1.59842	0.000131753	-3.05713e-10	-1.4664	0.000139764	-3.05713e-10	-1.46678
5406875	chr17:5406875:G:A	9.99268e-17	-3.05713e-10	-1.44774	0.000117396	-3.05713e-10	-1.58178	0.000124545	-3.05713e-10	-1.58207
5406906	chr17:5406906:A:G	1.47825e-16	-3.05713e-10	-1.05615	0.00019047	-3.05713e-10	-1.09784	0.000202323	-3.05713e-10	-1.09688
5407091	chr17:5407091:T:G	1.65101e-17	-2.05556	-1.19264	2.76435e-05	-2.05543	-0.972512	2.94624e-05	-2.05334	-0.970281
5407164	chr17:5407164:G:A	8.53211e-17	-3.05713e-10	-1.60576	0.000115469	-3.05713e-10	-1.59834	0.000122751	-3.05713e-10	-1.59658
5408018	chr17:5408018:CT:C	2.59444e-17	-1.98034	-0.815886	2.39638e-05	-2.05236	-1.11844	2.55162e-05	-2.04959	-1.11784
5408045	chr17:5408045:C:T	1.33992e-16	-3.05713e-10	-1.1544	0.000159051	-3.05713e-10	-1.27811	0.000168718	-3.05713e-10	-1.27851
5408228	chr17:5408228:T:C	9.31627e-17	-3.05713e-10	-1.51783	0.000113741	-3.05713e-10	-1.61341	0.000120704	-3.05713e-10	-1.6134
5408449	chr17:5408449:G:A	1.61016e-16	-3.05713e-10	-0.970675	0.000194358	-3.05713e-10	-1.07764	0.000206421	-3.05713e-10	-1.07682
5409238	chr17:5409238:G:C	1.5466e-17	-2.0554	-1.25813	2.55293e-05	-2.05528	-1.05222	2.72067e-05	-2.05314	-1.05013
5409339	chr17:5409339:A:G	1.96721e-16	-3.05713e-10	-0.770395	0.000173779	-3.05713e-10	-1.18955	0.000184351	-3.05713e-10	-1.1899
5409352	chr17:5409352:C:T	1.61996e-17	-2.0576	-1.2096	2.67877e-05	-2.0576	-1.00179	2.85196e-05	-2.05658	-0.999562
5409490	chr17:5409490:A:G	9.63484e-17	-3.05713e-10	-1.48421	0.000148379	-3.05713e-10	-1.34757	0.00015746	-3.05713e-10	-1.34757
5409572	chr17:5409572:A:G	1.93709e-17	-2.05798	-1.03043	2.78028e-05	-2.05788	-0.964326	2.95771e-05	-2.05798	-0.961763
5409766	chr17:5409766:T:C	1.61143e-17	-1.99864	-1.27384	1.78301e-05	-2.00984	-1.45661	1.90125e-05	-2.00573	-1.45591
5409791	chr17:5409791:C:T	1.61101e-16	-3.05713e-10	-0.970152	0.000194453	-3.05713e-10	-1.07714	0.000206523	-3.05713e-10	-1.07633
5409832	chr17:5409832:T:A	1.4802e-17	-2.05721	-1.3002	2.07955e-05	-2.05778	-1.25482	2.21285e-05	-2.05696	-1.25291
5409842	chr17:5409842:G:A	8.49709e-17	-3.05713e-10	-1.60987	0.000116422	-3.05713e-10	-1.59011	0.000123809	-3.05713e-10	-1.588
5409899	chr17:5409899:G:C	9.28211e-17	-3.05713e-10	-1.52151	0.000113667	-3.05713e-10	-1.61406	0.000120625	-3.05713e-10	-1.61405
5410162	chr17:5410162:G:A	1.30909e-16	-3.05713e-10	-1.17768	0.000158093	-3.05713e-10	-1.28415	0.000167874	-3.05713e-10	-1.28353
5410202	chr17:5410202:C:T	1.67166e-17	-2.05414	-1.18163	2.80689e-05	-2.054	-0.958677	2.99298e-05	-2.05146	-0.956422
5410668	chr17:5410668:T:C	6.5073e-17	-1.87667	-6.10073e-10	7.30305e-05	-2.05646	-6.10073e-10	7.76395e-05	-2.05466	-6.10073e-10
5410940	chr17:5410940:C:G	1.74883e-16	-3.05713e-10	-0.888062	0.000169535	-3.05713e-10	-1.21428	0.000180072	-3.05713e-10	-1.21338
5411313	chr17:5411313:T:C	9.02357e-17	-3.05713e-10	-1.54976	0.000113447	-3.05713e-10	-1.616	0.000120393	-3.05713e-10	-1.61598
5411392	chr17:5411392:C:T	8.99261e-17	-3.05713e-10	-1.55319	0.000113368	-3.05713e-10	-1.6167	0.000120306	-3.05713e-10	-1.6167
5411479	chr17:5411479:A:G	3.52063e-17	-2.05801	-0.432951	5.03865e-05	-2.05718	-0.370435	5.36428e-05	-2.05788	-0.366515
5411636	chr17:5411636:C:T	1.62881e-17	-2.05795	-1.2038	2.7139e-05	-2.05799	-0.988371	2.88685e-05	-2.05783	-0.986162
5411769	chr17:5411769:G:A	3.77411e-17	-2.05799	-0.363437	5.41169e-05	-2.05748	-0.298713	5.76322e-05	-2.05798	-0.294682
5411843	chr17:5411843:A:G	1.60746e-16	-3.05713e-10	-0.972356	0.000194069	-3.05713e-10	-1.07912	0.000206115	-3.05713e-10	-1.07831
5411979	chr17:5411979:C:T	3.68884e-17	-2.05792	-0.386366	5.29087e-05	-2.05666	-0.32211	5.63166e-05	-2.05763	-0.318119
5412182	chr17:5412182:C:T	1.66174e-17	-2.05693	-1.1848	2.78862e-05	-2.05683	-0.962371	2.97045e-05	-2.05532	-0.960123
5412851	chr17:5412851:G:A	5.53898e-17	-2.03779	-6.10073e-10	7.29453e-05	-2.05763	-6.10073e-10	7.74184e-05	-2.05751	-6.10073e-10
5412875	chr17:5412875:C:T	6.61527e-17	-1.86022	-6.10073e-10	7.50799e-05	-2.02878	-6.10073e-10	7.95812e-05	-2.02996	-6.10073e-10
5413177	chr17:5413177:GC:G	1.63634e-17	-2.05791	-1.19923	2.73769e-05	-2.05794	-0.979697	2.91172e-05	-2.05793	-0.977484
5413422	chr17:5413422:T:C	1.61581e-17	-2.05696	-1.21281	2.69371e-05	-2.05687	-0.99696	2.86912e-05	-2.05537	-0.994774
5413445	chr17:5413445:C:T	1.63207e-17	-2.05793	-1.20182	2.72849e-05	-2.0579	-0.983101	2.90383e-05	-2.05723	-0.98089
5413449	chr17:5413449:T:C	2.50062e-17	-1.99233	-0.84073	2.81349e-05	-2.05338	-0.956942	2.99425e-05	-2.05082	-0.956641
5413619	chr17:5413619:C:T	1.63307e-17	-2.05793	-1.20121	2.73089e-05	-2.0579	-0.982224	2.90642e-05	-2.05722	-0.980012
5413688	chr17:5413688:A:C	1.51895e-17	-1.9463	-1.38527	1.75048e-05	-2.03153	-1.45333	1.86728e-05	-2.02577	-1.4539
5413879	chr17:5413879:T:C	5.58838e-17	-2.02891	-6.10073e-10	9.11552e-05	-1.83477	-6.10073e-10	9.6315e-05	-1.83911	-6.10073e-10
5414172	chr17:5414172:C:A	1.08618e-17	-2.0523	-1.61463	1.4708e-05	-2.04805	-1.61089	1.55525e-05	-2.05189	-1.61063
5414215	chr17:5414215:G:T	1.75887e-16	-3.05713e-10	-0.882338	0.000170326	-3.05713e-10	-1.20962	0.000180914	-3.05713e-10	-1.20872
5414290	chr17:5414290:G:C	1.08672e-17	-2.05347	-1.61296	1.47057e-05	-2.04648	-1.61262	1.55443e-05	-2.05065	-1.6124
5414349	chr17:5414349:C:T	1.62782e-17	-2.05541	-1.20695	2.71709e-05	-2.05529	-0.989898	2.89594e-05	-2.05315	-0.987693
5414495	chr17:5414495:C:T	6.85244e-17	-1.82499	-6.10073e-10	7.79691e-05	-1.99102	-6.10073e-10	8.29011e-05	-1.98909	-6.10073e-10
5414659	chr17:5414659:C:T	1.03622e-16	-3.05713e-10	-1.41143	0.000117984	-3.05713e-10	-1.57679	0.00012524	-3.05713e-10	-1.5765
5414700	chr17:5414700:C:T	1.31514e-16	-3.05713e-10	-1.17307	0.000158717	-3.05713e-10	-1.28021	0.000168537	-3.05713e-10	-1.27959
5414848	chr17:5414848:T:C	1.57744e-17	-2.05559	-1.23821	2.61489e-05	-2.05544	-1.02809	2.7867e-05	-2.05335	-1.02594
5415330	chr17:5415330:G:T	6.4983e-17	-1.87806	-6.10073e-10	7.76284e-05	-1.9954	-6.10073e-10	8.23188e-05	-1.99614	-6.10073e-10
5415537	chr17:5415537:T:C	1.68498e-16	-3.05713e-10	-0.925259	0.000162391	-3.05713e-10	-1.25733	0.00017282	-3.05713e-10	-1.25449
5415683	chr17:5415683:G:A	1.64383e-17	-2.05748	-1.19508	2.75099e-05	-2.05744	-0.97535	2.92922e-05	-2.05629	-0.973124
5415692	chr17:5415692:T:C	8.47719e-17	-3.05713e-10	-1.61222	0.000116236	-3.05713e-10	-1.59172	0.000123601	-3.05713e-10	-1.58968
5415733	chr17:5415733:C:G	1.65344e-17	-2.05691	-1.18982	2.77054e-05	-2.05684	-0.968869	2.95115e-05	-2.05533	-0.966632
5415768	chr17:5415768:A:G	1.43142e-16	-3.05713e-10	-1.08834	0.000153183	-3.05713e-10	-1.3157	0.00016275	-3.05713e-10	-1.31452
5415894	chr17:5415894:C:T	1.59498e-17	-2.05526	-1.22747	2.5046e-05	-2.05537	-1.07125	2.66866e-05	-2.05326	-1.06932
5415974	chr17:5415974:G:A	1.61832e-17	-2.05636	-1.21185	2.6999e-05	-2.05624	-0.995297	2.87655e-05	-2.05445	-0.993107
5416282	chr17:5416282:G:A	1.16667e-16	-3.05713e-10	-1.29285	0.000155768	-3.05713e-10	-1.29897	0.000165315	-3.05713e-10	-1.29889
5416300	chr17:5416300:C:A	1.57236e-17	-2.05754	-1.23948	2.6012e-05	-2.05749	-1.03129	2.76934e-05	-2.05638	-1.02917
5416428	chr17:5416428:A:C	1.89502e-17	-2.04474	-1.06563	2.05268e-05	-1.98472	-1.34088	2.20398e-05	-1.97357	-1.34031
5416488	chr17:5416488:T:C	5.47801e-17	-2.04886	-6.10073e-10	7.3584e-05	-2.04891	-6.10073e-10	7.8083e-05	-2.04897	-6.10073e-10
5416724	chr17:5416724:T:A	3.74926e-17	-2.05685	-0.37119	5.35745e-05	-2.05797	-0.308291	5.7111e-05	-2.05746	-0.304281
5416835	chr17:5416835:T:TG	1.41526e-16	-3.05713e-10	-1.0997	0.000173263	-3.05713e-10	-1.19252	0.000184002	-3.05713e-10	-1.19179
5417118	chr17:5417118:A:G	1.66967e-17	-2.05635	-1.18062	2.80225e-05	-2.05625	-0.958081	2.9858e-05	-2.05446	-0.955824
5417908	chr17:5417908:A:G	2.57479e-17	-2.05705	-0.746775	4.48679e-05	-2.05752	-0.486089	4.78215e-05	-2.05645	-0.482811
5417938	chr17:5417938:A:G	8.2931e-17	-1.63417	-6.10073e-10	0.000101323	-1.72902	-6.10073e-10	0.000107794	-1.72651	-6.10073e-10
5418093	chr17:5418093:G:A	5.50937e-15	2.56202	-6.10073e-10	0.0051472	2.19887	-6.10073e-10	0.00553524	2.21215	-6.10073e-10
5418197	chr17:5418197:T:C	9.0674e-17	-3.05713e-10	-1.54491	0.000224082	-3.05713e-10	-0.935322	0.000237831	-3.05713e-10	-0.935177
5418302	chr17:5418302:G:A	8.6284e-17	-3.05713e-10	-1.59454	0.000113641	-3.05713e-10	-1.61429	0.0001206	-3.05713e-10	-1.61426
5418553	chr17:5418553:T:C	4.39609e-16	-3.05713e-10	0.0337042	0.000776486	-3.05713e-10	0.307443	0.000838414	-3.05713e-10	0.324774
5418786	chr17:5418786:C:T	2.97829e-17	-2.05042	-0.607824	5.205e-05	-2.04745	-0.347677	5.49539e-05	-2.05091	-0.349335
5419949	chr17:5419949:C:T	2.70555e-17	-2.00826	-0.746027	4.89224e-05	-1.83557	-0.62153	5.09938e-05	-1.85331	-0.621728
5420669	chr17:5420669:C:T	1.08695e-17	-2.05371	-1.61251	1.84653e-05	-1.8224	-1.60904	1.9175e-05	-1.84417	-1.60896
5420816	chr17:5420816:T:C	1.08308e-17	-2.05436	-1.61543	1.82632e-05	-1.8292	-1.61324	1.89701e-05	-1.85068	-1.61319
5420887	chr17:5420887:G:A	1.08923e-17	-2.05264	-1.61148	1.85965e-05	-1.81661	-1.60775	1.93056e-05	-1.83868	-1.60767
5420916	chr17:5420916:C:T	1.08961e-17	-2.05122	-1.61255	1.87413e-05	-1.80744	-1.60917	1.94474e-05	-1.82993	-1.60909
5421013	chr17:5421013:A:C	1.45934e-16	-3.05713e-10	-1.06903	0.000172889	-3.05713e-10	-1.19469	0.000183604	-3.05713e-10	-1.19396
5421086	chr17:5421086:A:C	1.08651e-17	-2.05299	-1.61364	1.84999e-05	-1.81894	-1.61063	1.9207e-05	-1.8409	-1.61056
5421268	chr17:5421268:C:T	1.1356e-17	-2.0349	-1.58753	2.08199e-05	-1.73012	-1.58131	2.15324e-05	-1.75603	-1.58115
5421516	chr17:5421516:C:T	1.09895e-17	-2.04515	-1.61009	1.9419e-05	-1.77511	-1.60598	2.01217e-05	-1.79905	-1.60589
5421646	chr17:5421646:G:T	1.0972e-17	-2.04815	-1.60868	1.91602e-05	-1.79023	-1.60427	1.98668e-05	-1.81351	-1.60418
5422046	chr17:5422046:CTCTT:C	1.09075e-17	-2.05068	-1.61205	1.88143e-05	-1.80414	-1.60858	1.952e-05	-1.82679	-1.6085
5422468	chr17:5422468:G:A	1.74954e-17	-1.67791	-1.51234	2.02645e-05	-2.03352	-1.30495	2.14926e-05	-2.03373	-1.3053
5422488	chr17:5422488:A:C	1.38141e-17	-2.05106	-1.37543	2.30545e-05	-1.79256	-1.41692	2.39033e-05	-1.81559	-1.41713
5422750	chr17:5422750:C:T	9.82524e-17	-3.05713e-10	-1.46464	0.000159745	-3.05713e-10	-1.27376	0.000169584	-3.05713e-10	-1.27339
5422769	chr17:5422769:C:T	1.10796e-17	-2.05072	-1.59636	1.90341e-05	-1.79355	-1.60755	1.97383e-05	-1.81658	-1.60759
5422825	chr17:5422825:C:G	1.1079e-17	-2.05134	-1.59578	1.89601e-05	-1.79783	-1.60717	1.96654e-05	-1.82066	-1.60722
5422842	chr17:5422842:G:A	1.31436e-17	-2.05732	-1.41892	1.64942e-05	-1.95266	-1.59167	1.73337e-05	-1.96286	-1.59123
5422858	chr17:5422858:C:T	1.10204e-17	-2.05306	-1.59937	1.87034e-05	-1.80909	-1.60954	1.94094e-05	-1.83141	-1.60958
5423021	chr17:5423021:C:T	3.01975e-17	-1.86766	-0.776764	4.0097e-05	-1.49804	-1.158	4.14571e-05	-1.52474	-1.15734
5423210	chr17:5423210:A:G	1.07064e-16	-3.05713e-10	-1.37875	0.00012107	-3.05713e-10	-1.55097	0.00012849	-3.05713e-10	-1.55089
5423647	chr17:5423647:T:G	1.26658e-16	-3.05713e-10	-1.21069	0.000130516	-3.05713e-10	-1.47584	0.00013844	-3.05713e-10	-1.4763
5423757	chr17:5423757:G:T	7.23622e-17	-1.7705	-6.10073e-10	0.000113674	-1.614	-6.10073e-10	0.000120288	-1.61685	-6.10073e-10
5423941	chr17:5423941:T:G	5.48461e-17	-2.04765	-6.10073e-10	0.000235858	-0.884107	-6.10073e-10	0.000250629	-0.882766	-6.10073e-10
5424078	chr17:5424078:C:T	9.54686e-17	-3.05713e-10	-1.49338	0.000116497	-3.05713e-10	-1.58947	0.00012362	-3.05713e-10	-1.58953
5424208	chr17:5424208:C:T	1.20468e-17	-2.00793	-1.55546	2.03927e-05	-2.02607	-1.30609	2.1465e-05	-2.03348	-1.30684
5424252	chr17:5424252:T:C	1.14731e-17	-2.05165	-1.56053	1.56318e-05	-2.02635	-1.57168	1.64708e-05	-2.03333	-1.57182
5424272	chr17:5424272:C:G	1.09356e-16	-3.05713e-10	-1.35757	0.000184355	-3.05713e-10	-1.13047	0.000197601	-3.05713e-10	-1.12049
5424302	chr17:5424302:A:T	1.41123e-17	-2.02176	-1.38337	1.93982e-05	-1.98943	-1.39272	2.03723e-05	-1.99948	-1.39308
5424607	chr17:5424607:C:G	1.09213e-17	-2.04596	-1.61551	1.50607e-05	-2.01948	-1.61577	1.58594e-05	-2.02724	-1.61573
5424653	chr17:5424653:C:T	1.78023e-17	-1.56381	-1.60904	1.72384e-05	-1.99619	-1.504	1.8285e-05	-1.99654	-1.50412
5424658	chr17:5424658:A:G	9.31314e-17	-3.05713e-10	-1.51817	0.000141673	-3.05713e-10	-1.39382	0.00015034	-3.05713e-10	-1.39384
5424835	chr17:5424835:T:C	1.10464e-17	-2.04636	-1.60371	1.5227e-05	-2.01988	-1.60438	1.60344e-05	-2.02774	-1.60426
5425313	chr17:5425313:G:A	1.10196e-17	-2.04798	-1.60452	1.51698e-05	-2.02289	-1.60514	1.59796e-05	-2.03041	-1.60502
5425341	chr17:5425341:T:C	1.09627e-17	-2.05596	-1.60173	1.50335e-05	-2.03791	-1.59915	1.58667e-05	-2.04347	-1.59904
5425428	chr17:5425428:T:C	1.11293e-17	-2.05017	-1.59243	1.52869e-05	-2.02706	-1.59328	1.61115e-05	-2.03409	-1.59311
5425658	chr17:5425658:CTTTA:C	1.10592e-17	-2.05088	-1.59804	1.51812e-05	-2.02848	-1.5988	1.60025e-05	-2.03534	-1.59866
5425879	chr17:5425879:C:T	1.10539e-17	-2.04651	-1.60289	1.5233e-05	-2.02027	-1.6036	1.60414e-05	-2.0281	-1.60347
5426255	chr17:5426255:A:G	1.6371e-16	-3.05713e-10	-0.954084	0.000156438	-3.05713e-10	-1.29468	0.000166458	-3.05713e-10	-1.29199
5426501	chr17:5426501:T:G	5.0399e-17	-1.71918	-0.413026	6.55532e-05	-1.97177	-0.192704	6.98331e-05	-1.96867	-0.191964
5426729	chr17:5426729:C:T	2.25605e-16	-0.633394	-6.10073e-10	0.000218029	-0.962706	-6.10073e-10	0.000232801	-0.956555	-6.10073e-10
5426739	chr17:5426739:CAA:C	1.08805e-17	-2.05223	-1.61298	1.49193e-05	-2.03146	-1.61322	1.57314e-05	-2.03793	-1.61315
5426796	chr17:5426796:A:G	1.28527e-17	-2.02342	-1.47521	9.01518e-05	-0.314937	-1.53091	9.59837e-05	-0.311662	-1.5309
5426866	chr17:5426866:A:G	1.23097e-17	-1.9315	-1.61029	1.81208e-05	-1.99022	-1.46006	1.90046e-05	-2.00145	-1.46061
5427639	chr17:5427639:C:G	1.1014e-17	-2.04988	-1.60314	1.51528e-05	-2.02557	-1.60358	1.59624e-05	-2.03279	-1.60372
5427757	chr17:5427757:G:C	8.862e-17	-3.05713e-10	-1.56782	0.000134212	-3.05713e-10	-1.44792	0.000142461	-3.05713e-10	-1.44767
5428576	chr17:5428576:A:G	1.09112e-17	-2.0462	-1.61619	1.50567e-05	-2.01923	-1.61628	1.5852e-05	-2.02714	-1.61631
5429137	chr17:5429137:G:T	8.48257e-17	-3.05713e-10	-1.61158	0.00011509	-3.05713e-10	-1.60162	0.000122143	-3.05713e-10	-1.60155
5429527	chr17:5429527:T:C	5.90882e-17	-1.97315	-6.10073e-10	8.93305e-05	-1.85499	-6.10073e-10	9.45567e-05	-1.85754	-6.10073e-10
5429962	chr17:5429962:G:A	4.94685e-17	-2.05221	-0.0986318	0.000161618	-0.859319	-0.402784	0.000171935	-0.857894	-0.401728
5430294	chr17:5430294:G:C	9.42459e-17	-3.05713e-10	-1.50627	0.000114573	-3.05713e-10	-1.60612	0.000121572	-3.05713e-10	-1.60623
5430717	chr17:5430717:A:G	5.54433e-17	-2.03682	-6.10073e-10	0.000211168	-0.994683	-6.10073e-10	0.000224337	-0.993587	-6.10073e-10
5430866	chr17:5430866:G:C	3.61241e-17	-1.52389	-0.941329	3.29737e-05	-1.86251	-0.989117	3.5006e-05	-1.86316	-0.988059
5430922	chr17:5430922:A:T	4.05099e-17	-1.41421	-0.936425	4.06521e-05	-1.78376	-0.85853	4.31384e-05	-1.78439	-0.857932
5431530	chr17:5431530:G:A	8.51641e-17	-1.6076	-6.10073e-10	9.74503e-05	-1.76799	-6.10073e-10	0.000101321	-1.78845	-6.10073e-10
5431581	chr17:5431581:TCCA:T	3.071e-16	-0.325008	-6.10073e-10	0.000294372	-0.662492	-6.10073e-10	0.000309857	-0.670629	-6.10073e-10
5431653	chr17:5431653:G:A	4.61744e-16	0.0828294	-6.10073e-10	0.000731031	0.24712	-6.10073e-10	0.00078255	0.255819	-6.10073e-10
5431715	chr17:5431715:T:C	1.25638e-16	-1.21877	-6.10073e-10	0.000128078	-1.4947	-6.10073e-10	0.000135532	-1.49753	-6.10073e-10
5432248	chr17:5432248:C:G	8.4438e-17	-3.05713e-10	-1.61616	0.000119012	-3.05713e-10	-1.56811	0.000126312	-3.05713e-10	-1.56799
5432432	chr17:5432432:C:T	1.07918e-17	-2.05685	-1.61654	1.47368e-05	-2.04139	-1.6156	1.55599e-05	-2.04647	-1.61557
5432738	chr17:5432738:G:A	1.0844e-17	-2.05385	-1.61472	1.47244e-05	-2.04166	-1.61617	1.5547e-05	-2.04667	-1.6162
5432868	chr17:5432868:A:G	1.09115e-17	-2.05752	-1.60484	1.52251e-05	-2.01853	-1.60586	1.60272e-05	-2.02651	-1.60595
5433471	chr17:5433471:G:T	1.09133e-17	-2.05566	-1.60654	1.48821e-05	-2.04534	-1.60183	1.57254e-05	-2.04972	-1.60174
5434707	chr17:5434707:C:G	6.23004e-17	-1.92021	-6.10073e-10	9.62577e-05	-1.78031	-6.10073e-10	0.000101843	-1.7833	-6.10073e-10
5434961	chr17:5434961:G:A	5.57784e-17	-2.0308	-6.10073e-10	7.69289e-05	-2.00446	-6.10073e-10	8.16326e-05	-2.00451	-6.10073e-10
5435344	chr17:5435344:C:T	8.4678e-17	-3.05713e-10	-1.61333	0.000115615	-3.05713e-10	-1.59707	0.0001227	-3.05713e-10	-1.597
5435463	chr17:5435463:G:C	1.10171e-17	-2.05642	-1.59632	1.95691e-05	-1.76491	-1.60847	2.03268e-05	-1.78626	-1.60854
5435670	chr17:5435670:T:C	1.15218e-17	-2.0559	-1.55204	2.04104e-05	-1.75806	-1.57324	2.11929e-05	-1.77967	-1.5734
5435739	chr17:5435739:G:A	1.12015e-17	-2.02726	-1.60887	1.51033e-05	-2.03398	-1.59845	1.59235e-05	-2.04033	-1.59861
5435773	chr17:5435773:T:A	8.55737e-17	-3.05713e-10	-1.6028	0.000133299	-3.05713e-10	-1.45474	0.000141513	-3.05713e-10	-1.45435
5435796	chr17:5435796:G:A	8.48996e-17	-3.05713e-10	-1.61071	0.000128654	-3.05713e-10	-1.49021	0.000136577	-3.05713e-10	-1.48985
5435800	chr17:5435800:T:C	8.65509e-17	-3.05713e-10	-1.59145	0.000138812	-3.05713e-10	-1.41421	0.000147377	-3.05713e-10	-1.41374
5436392	chr17:5436392:G:C	8.64624e-17	-3.05713e-10	-1.59247	0.000115494	-3.05713e-10	-1.59812	0.000122631	-3.05713e-10	-1.59756
5436673	chr17:5436673:T:C	5.43047e-17	-2.05757	-6.10073e-10	0.000320644	-0.577005	-6.10073e-10	0.000340533	-0.576226	-6.10073e-10
5436830	chr17:5436830:C:T	5.72463e-16	-3.05713e-10	0.297767	0.00117135	-3.05713e-10	0.71858	0.00124771	-3.05713e-10	0.722331
5436999	chr17:5436999:T:C	1.88715e-17	-2.03125	-1.08328	2.03651e-05	-2.05658	-1.27694	2.1684e-05	-2.05422	-1.27594
5437068	chr17:5437068:TC:T	2.51572e-17	-1.67432	-1.15272	9.94803e-05	-1.09963	-0.647751	0.000101978	-1.13182	-0.650156
5437193	chr17:5437193:A:G	4.12445e-16	-3.05713e-10	-0.0300798	0.000457285	-3.05713e-10	-0.222029	0.000485878	-3.05713e-10	-0.220782
5437251	chr17:5437251:C:T	1.62344e-16	-3.05713e-10	-0.962466	0.000223695	-3.05713e-10	-0.937052	0.000237477	-3.05713e-10	-0.936666
5437483	chr17:5437483:C:T	1.12231e-17	-2.04894	-1.58527	4.51664e-05	-0.990321	-1.54666	4.79772e-05	-0.989329	-1.54668
5437493	chr17:5437493:T:C	2.11471e-17	-1.45674	-1.54395	2.73034e-05	-1.5194	-1.52093	2.80704e-05	-1.54897	-1.52306
5437745	chr17:5437745:A:G	2.85283e-17	-2.01127	-0.690011	5.17686e-05	-1.87521	-0.525346	5.44034e-05	-1.8842	-0.526113
5438044	chr17:5438044:G:A	9.03572e-17	-3.05713e-10	-1.54841	0.000121093	-3.05713e-10	-1.55078	0.000128433	-3.05713e-10	-1.55133
5438429	chr17:5438429:A:G	1.15483e-17	-1.99088	-1.61477	1.82009e-05	-1.85382	-1.59205	1.90115e-05	-1.86947	-1.59222
5438554	chr17:5438554:T:C	1.49436e-17	-2.05701	-1.29088	1.98399e-05	-1.94919	-1.41045	2.10227e-05	-1.95094	-1.41019
5438905	chr17:5438905:C:T	9.70011e-17	-3.05713e-10	-1.47746	0.000119384	-3.05713e-10	-1.56499	0.0001267	-3.05713e-10	-1.56492
5439200	chr17:5439200:C:T	1.96288e-16	-3.05713e-10	-0.772598	0.000257604	-3.05713e-10	-0.795913	0.000273371	-3.05713e-10	-0.795908
5439523	chr17:5439523:G:A	5.48422e-17	-2.04772	-6.10073e-10	7.32107e-05	-2.054	-6.10073e-10	7.76671e-05	-2.05431	-6.10073e-10
5439959	chr17:5439959:G:A	1.69045e-17	-1.66209	-1.56251	2.19223e-05	-1.6533	-1.60654	2.31687e-05	-1.65663	-1.60731
5439971	chr17:5439971:A:G	1.31669e-16	-3.05713e-10	-1.17189	0.000141112	-3.05713e-10	-1.39778	0.000149728	-3.05713e-10	-1.39792
5440526	chr17:5440526:G:A	8.44874e-17	-3.05713e-10	-1.61558	0.000113658	-3.05713e-10	-1.61414	0.00012061	-3.05713e-10	-1.61418
5440872	chr17:5440872:T:A	1.55096e-16	-3.05713e-10	-1.00814	0.000214671	-3.05713e-10	-0.978228	0.000227878	-3.05713e-10	-0.97793
5441155	chr17:5441155:AGGCAGTTCCT:A	2.92703e-17	-1.44887	-1.22674	5.57762e-05	-0.91793	-1.40806	5.73375e-05	-0.950164	-1.40762
5441504	chr17:5441504:G:GA	2.43921e-17	-2.01102	-0.846908	2.98166e-05	-2.05714	-0.895131	3.16519e-05	-2.0564	-0.895542
5441512	chr17:5441512:G:A	7.99018e-17	-1.67138	-6.10073e-10	8.04879e-05	-1.95923	-6.10073e-10	8.54643e-05	-1.95864	-6.10073e-10
5441929	chr17:5441929:C:T	1.06803e-16	-3.05713e-10	-1.38119	0.000120652	-3.05713e-10	-1.55443	0.000128049	-3.05713e-10	-1.55433
5442131	chr17:5442131:C:G	1.09306e-16	-3.05713e-10	-1.35803	0.000136057	-3.05713e-10	-1.43426	0.000144396	-3.05713e-10	-1.43418
5442902	chr17:5442902:C:G	5.97323e-17	-0.385619	-1.57669	4.7727e-05	-0.937928	-1.54391	5.08713e-05	-0.933515	-1.54392
5443030	chr17:5443030:AAATT:A	2.00631e-17	-1.95416	-1.09913	4.61503e-05	-1.4333	-1.08213	4.90032e-05	-1.43257	-1.08228
5443593	chr17:5443593:G:A	1.41856e-16	-1.09737	-6.10073e-10	0.000150769	-1.33159	-6.10073e-10	0.000158889	-1.33853	-6.10073e-10
5443764	chr17:5443764:T:C	1.5241e-17	-2.0563	-1.2719	2.02974e-05	-1.99295	-1.34389	2.15252e-05	-1.99419	-1.34332
5444256	chr17:5444256:G:A	4.7232e-16	-3.05713e-10	0.105476	0.000484512	-3.05713e-10	-0.164195	0.000515071	-3.05713e-10	-0.162434
5444468	chr17:5444468:G:A	5.45415e-17	-2.05322	-6.10073e-10	7.5524e-05	-2.02289	-6.10073e-10	8.00396e-05	-2.02422	-6.10073e-10
5444636	chr17:5444636:A:T	1.33847e-17	-2.04463	-1.41344	1.8877e-05	-2.01849	-1.3909	2.00694e-05	-2.0161	-1.39145
5444681	chr17:5444681:T:C	5.76783e-16	-3.05713e-10	0.305285	0.000615674	-3.05713e-10	0.0753815	0.000654262	-3.05713e-10	0.0767698
5444809	chr17:5444809:C:A	5.73444e-17	-2.00311	-6.10073e-10	7.94721e-05	-1.97193	-6.10073e-10	8.4109e-05	-1.97463	-6.10073e-10
5445443	chr17:5445443:G:A	8.46401e-17	-3.05713e-10	-1.61377	0.000113439	-3.05713e-10	-1.61607	0.000120384	-3.05713e-10	-1.61605
5445828	chr17:5445828:C:T	7.65503e-17	-0.432995	-1.28124	5.2372e-05	-0.879875	-1.50909	5.58806e-05	-0.87467	-1.50885
5446088	chr17:5446088:C:T	1.36213e-17	-2.05257	-1.38798	1.90712e-05	-2.03353	-1.36562	2.02649e-05	-2.03165	-1.36619
5446235	chr17:5446235:A:G	2.1077e-17	-1.93458	-1.06941	4.59208e-05	-1.471	-1.04941	4.8751e-05	-1.47046	-1.04955
5446544	chr17:5446544:A:G	1.85266e-16	-3.05713e-10	-0.830387	0.000197159	-3.05713e-10	-1.06333	0.000209231	-3.05713e-10	-1.0633
5446920	chr17:5446920:A:G	8.46166e-17	-3.05713e-10	-1.61405	0.000113358	-3.05713e-10	-1.61679	0.000120296	-3.05713e-10	-1.61678
5447015	chr17:5447015:C:T	2.27724e-16	-3.05713e-10	-0.624045	0.000262476	-3.05713e-10	-0.777177	0.000278793	-3.05713e-10	-0.776267
5447549	chr17:5447549:G:A	1.61744e-16	-3.05713e-10	-0.966169	0.000226295	-3.05713e-10	-0.925495	0.000242219	-3.05713e-10	-0.916895
5447564	chr17:5447564:T:C	3.45921e-17	-2.03988	-0.468678	4.24406e-05	-2.05571	-0.54352	4.49753e-05	-2.05662	-0.544007
5447565	chr17:5447565:G:A	4.06704e-17	-2.04668	-0.299998	5.08676e-05	-2.05228	-0.365831	5.3874e-05	-2.05377	-0.366317
5448283	chr17:5448283:G:A	5.42899e-17	-2.05784	-6.10073e-10	7.51547e-05	-2.02779	-6.10073e-10	7.9677e-05	-2.02876	-6.10073e-10
5448471	chr17:5448471:A:G	1.26455e-17	-2.03979	-1.47509	1.9256e-05	-1.83045	-1.55906	2.00928e-05	-1.846	-1.56038
5448610	chr17:5448610:T:C	2.58235e-17	-1.62474	-1.17616	2.51608e-05	-1.9816	-1.14045	2.67101e-05	-1.9811	-1.14059
5449199	chr17:5449199:C:T	1.54105e-16	-3.05713e-10	-1.01455	0.000215995	-3.05713e-10	-0.97208	0.000231127	-3.05713e-10	-0.96377
5449409	chr17:5449409:CCAGT:C	4.65637e-16	-3.05713e-10	0.0912241	0.000474529	-3.05713e-10	-0.185014	0.000504445	-3.05713e-10	-0.183279
5449467	chr17:5449467:C:T	8.83697e-17	-3.05713e-10	-1.57065	0.000132834	-3.05713e-10	-1.45824	0.000141631	-3.05713e-10	-1.45352
5449598	chr17:5449598:G:A	8.49116e-17	-3.05713e-10	-1.61057	0.00011477	-3.05713e-10	-1.60441	0.000121826	-3.05713e-10	-1.60414
5450769	chr17:5450769:A:G	2.00168e-17	-1.69759	-1.35802	2.397e-05	-1.68928	-1.48125	2.52832e-05	-1.6925	-1.4841
5450884	chr17:5450884:G:C	2.10818e-17	-2.03386	-0.969914	2.6322e-05	-2.05702	-1.01992	2.79068e-05	-2.05757	-1.0203
5450952	chr17:5450952:T:G	9.2626e-17	-3.05713e-10	-1.52361	0.000130927	-3.05713e-10	-1.4727	0.000138927	-3.05713e-10	-1.47279
5451261	chr17:5451261:G:A	8.70269e-17	-1.58596	-6.10073e-10	0.000112595	-1.62354	-6.10073e-10	0.000120247	-1.61719	-6.10073e-10
5451385	chr17:5451385:G:A	2.41963e-17	-2.05792	-0.80806	0.000101026	-0.76097	-0.970986	0.000107931	-0.758242	-0.967009
5451678	chr17:5451678:A:T	1.41792e-16	-3.05713e-10	-1.09782	0.000198111	-3.05713e-10	-1.05851	0.000211865	-3.05713e-10	-1.05079
5451890	chr17:5451890:G:A	1.17624e-17	-2.0518	-1.53547	1.90474e-05	-1.86825	-1.53216	1.99413e-05	-1.88226	-1.53169
5452108	chr17:5452108:A:G	7.67804e-17	-1.71123	-6.10073e-10	0.000129136	-1.48647	-6.10073e-10	0.000136344	-1.49156	-6.10073e-10
5452447	chr17:5452447:G:A	2.30355e-17	-1.9678	-0.947347	3.90796e-05	-1.5957	-1.08603	4.17152e-05	-1.59341	-1.08246
5452634	chr17:5452634:C:T	1.22173e-16	-1.24674	-6.10073e-10	0.000132643	-1.45968	-6.10073e-10	0.00013987	-1.46603	-6.10073e-10
5452947	chr17:5452947:G:A	1.25485e-16	-1.21999	-6.10073e-10	0.000135869	-1.43564	-6.10073e-10	0.000143249	-1.44215	-6.10073e-10
5453056	chr17:5453056:C:G	2.45274e-16	-3.05713e-10	-0.549804	0.00024729	-3.05713e-10	-0.836773	0.000262801	-3.05713e-10	-0.835343
5453257	chr17:5453257:C:T	1.74446e-16	-0.890567	-6.10073e-10	0.000118432	-1.57299	-6.10073e-10	0.000125602	-1.57362	-6.10073e-10
5453317	chr17:5453317:A:C	9.71597e-17	-3.05713e-10	-1.47583	0.000131624	-3.05713e-10	-1.46739	0.000139688	-3.05713e-10	-1.46733
5453519	chr17:5453519:T:C	1.46076e-16	-3.05713e-10	-1.06805	0.000168752	-3.05713e-10	-1.21891	0.000179691	-3.05713e-10	-1.2155
5453593	chr17:5453593:C:T	1.33315e-17	-1.85296	-1.60909	1.74961e-05	-1.86942	-1.61594	1.8442e-05	-1.87637	-1.61574
5454079	chr17:5454079:C:T	1.15868e-16	-3.05713e-10	-1.29973	0.000128079	-3.05713e-10	-1.49469	0.000135898	-3.05713e-10	-1.49483
5454543	chr17:5454543:C:G	8.72956e-17	-3.05713e-10	-1.58288	0.000119508	-3.05713e-10	-1.56395	0.000126811	-3.05713e-10	-1.56404
5454909	chr17:5454909:C:T	5.50458e-17	-2.04402	-6.10073e-10	0.000192706	-1.08617	-6.10073e-10	0.000204589	-1.08573	-6.10073e-10
5454928	chr17:5454928:G:T	9.7383e-17	-3.05713e-10	-1.47353	0.00012593	-3.05713e-10	-1.51161	0.000133683	-3.05713e-10	-1.51127
5454997	chr17:5454997:G:A	8.44579e-17	-3.05713e-10	-1.61593	0.000113833	-3.05713e-10	-1.61261	0.000120793	-3.05713e-10	-1.61266
5455351	chr17:5455351:C:T	1.9648e-17	-1.77501	-1.2992	1.72855e-05	-2.03016	-1.46731	1.84212e-05	-2.02887	-1.46436
5455795	chr17:5455795:C:T	5.88428e-17	-1.97731	-6.10073e-10	0.000128215	-1.49362	-6.10073e-10	0.000131691	-1.52628	-6.10073e-10
5455870	chr17:5455870:G:A	4.24684e-17	-2.04779	-0.255628	6.04573e-05	-2.01167	-0.233728	6.38388e-05	-2.01597	-0.234405
5456401	chr17:5456401:C:G	1.0631e-16	-1.38582	-6.10073e-10	0.000116817	-1.58673	-6.10073e-10	0.000123052	-1.59413	-6.10073e-10
5456418	chr17:5456418:G:A	9.74146e-17	-3.05713e-10	-1.47321	0.000117533	-3.05713e-10	-1.58062	0.000124669	-3.05713e-10	-1.58107
5456505	chr17:5456505:G:T	8.55979e-17	-3.05713e-10	-1.60252	0.000114027	-3.05713e-10	-1.6109	0.000121013	-3.05713e-10	-1.61084
5456518	chr17:5456518:A:G	1.81949e-17	-1.77662	-1.37442	1.64641e-05	-2.03074	-1.51541	1.75365e-05	-2.02948	-1.51297
5456875	chr17:5456875:C:T	5.4361e-17	-2.05653	-6.10073e-10	7.42984e-05	-2.03925	-6.10073e-10	7.8787e-05	-2.03999	-6.10073e-10
5457540	chr17:5457540:G:C	5.8605e-17	-1.74602	-0.235345	4.86374e-05	-1.63439	-0.828551	5.08072e-05	-1.64886	-0.829838
5457555	chr17:5457555:C:T	2.83487e-16	-3.05713e-10	-0.405014	0.000351129	-3.05713e-10	-0.486182	0.000373944	-3.05713e-10	-0.482632
5457755	chr17:5457755:G:T	1.16685e-17	-2.04698	-1.54831	2.59399e-05	-1.80472	-1.28684	2.71048e-05	-1.81861	-1.28842
5457818	chr17:5457818:C:T	6.39515e-17	-1.89406	-6.10073e-10	0.000106246	-1.68158	-6.10073e-10	0.000112327	-1.68533	-6.10073e-10
5457905	chr17:5457905:A:G	6.48852e-17	-1.16167	-0.717887	5.13057e-05	-1.25923	-1.15031	5.42533e-05	-1.26198	-1.1511
5457922	chr17:5457922:C:T	1.03937e-15	-3.05713e-10	0.894184	0.00122398	-3.05713e-10	0.762526	0.00129938	-3.05713e-10	0.762901
5458046	chr17:5458046:G:A	1.09027e-17	-2.04714	-1.61603	1.60725e-05	-1.95396	-1.61627	1.7055e-05	-1.95402	-1.61627
5458460	chr17:5458460:A:G	9.84403e-17	-3.05713e-10	-1.46273	0.00012427	-3.05713e-10	-1.52488	0.000132094	-3.05713e-10	-1.52322
5458547	chr17:5458547:C:T	1.90939e-16	-3.05713e-10	-0.800229	0.000219247	-3.05713e-10	-0.957137	0.000232669	-3.05713e-10	-0.95712
5458553	chr17:5458553:G:A	9.3892e-17	-3.05713e-10	-1.51004	0.000120007	-3.05713e-10	-1.55979	0.000127517	-3.05713e-10	-1.55849
5458925	chr17:5458925:C:T	4.15223e-17	-1.19092	-1.13503	3.68303e-05	-1.27194	-1.46908	3.88628e-05	-1.27536	-1.47134
5459355	chr17:5459355:A:T	1.1036e-16	-3.05713e-10	-1.34843	0.000152035	-3.05713e-10	-1.32322	0.000161276	-3.05713e-10	-1.32362
5459724	chr17:5459724:C:G	2.79838e-16	-3.05713e-10	-0.417971	0.000155548	-3.05713e-10	-1.30038	0.000165341	-3.05713e-10	-1.29873
5459940	chr17:5459940:C:CCTGGCCAGAAGCAGTGTTTCATAGACCTATTTCAGT	9.44287e-17	-3.05713e-10	-1.50434	0.000114232	-3.05713e-10	-1.60911	0.000121237	-3.05713e-10	-1.60899
5460166	chr17:5460166:T:C	1.73995e-17	-2.02429	-1.17145	2.48773e-05	-1.97137	-1.16201	2.6231e-05	-1.97734	-1.16245
5460303	chr17:5460303:T:C	1.3937e-17	-1.87741	-1.54022	1.47038e-05	-2.05371	-1.60552	1.56247e-05	-2.05319	-1.6047
5460451	chr17:5460451:T:C	1.0858e-16	-3.05713e-10	-1.3647	0.000181042	-3.05713e-10	-1.14861	0.000192473	-3.05713e-10	-1.14678
5460653	chr17:5460653:C:T	2.85765e-17	-1.22163	-1.47797	2.21558e-05	-1.737	-1.51223	2.3371e-05	-1.74045	-1.51479
5460748	chr17:5460748:C:A	6.13094e-17	-1.73482	-0.201429	5.08854e-05	-1.63052	-0.787245	5.31548e-05	-1.64498	-0.788546
5461341	chr17:5461341:C:T	9.41405e-17	-3.05713e-10	-1.50739	0.000136946	-3.05713e-10	-1.42775	0.000145306	-3.05713e-10	-1.4279
5461353	chr17:5461353:T:C	1.77583e-17	-1.7543	-1.42102	1.60886e-05	-2.02348	-1.54574	1.71321e-05	-2.02207	-1.54371
5461582	chr17:5461582:C:T	2.487e-16	-3.05713e-10	-0.535933	0.000306262	-3.05713e-10	-0.622896	0.000326124	-3.05713e-10	-0.619459
5462303	chr17:5462303:G:A	6.07901e-17	-1.94475	-6.10073e-10	8.68633e-05	-1.883	-6.10073e-10	9.20461e-05	-1.88445	-6.10073e-10
5462952	chr17:5462952:C:T	2.26689e-16	-0.628603	-6.10073e-10	0.000349444	-0.490993	-6.10073e-10	0.000374917	-0.480034	-6.10073e-10
5463143	chr17:5463143:T:C	1.02947e-16	-3.05713e-10	-1.41797	0.000142705	-3.05713e-10	-1.38656	0.000151411	-3.05713e-10	-1.38674
5463902	chr17:5463902:C:T	8.45475e-17	-3.05713e-10	-1.61487	0.000114085	-3.05713e-10	-1.61039	0.000121059	-3.05713e-10	-1.61046
5464230	chr17:5464230:T:C	2.62407e-16	-0.482284	-6.10073e-10	0.000232395	-0.898897	-6.10073e-10	0.000248459	-0.891462	-6.10073e-10
5464334	chr17:5464334:AAAC:A	3.99675e-17	-2.04862	-0.315494	5.73084e-05	-2.01363	-0.28526	6.0521e-05	-2.01783	-0.285924
5464950	chr17:5464950:T:C	5.92192e-17	-1.97094	-6.10073e-10	9.75801e-05	-1.76666	-6.10073e-10	0.000103115	-1.7709	-6.10073e-10
5464991	chr17:5464991:G:A	2.58311e-17	-1.31051	-1.4901	2.76073e-05	-1.42495	-1.60431	2.9169e-05	-1.42835	-1.60528
5465012	chr17:5465012:T:C	1.09877e-16	-3.05713e-10	-1.35282	0.000151314	-3.05713e-10	-1.32798	0.000160512	-3.05713e-10	-1.32837
5465909	chr17:5465909:A:G	1.00784e-16	-3.05713e-10	-1.4392	0.000117709	-3.05713e-10	-1.57912	0.000125028	-3.05713e-10	-1.5782
5466061	chr17:5466061:C:G	9.33338e-17	-3.05713e-10	-1.516	0.00013526	-3.05713e-10	-1.44014	0.000143515	-3.05713e-10	-1.4403
5466613	chr17:5466613:T:C	9.26929e-17	-1.34866	-0.174229	6.77278e-05	-1.39725	-0.734594	7.16125e-05	-1.39994	-0.735529
5466692	chr17:5466692:GA:G	1.79848e-17	-2.03681	-1.12584	2.55001e-05	-1.99153	-1.11712	2.69088e-05	-1.99672	-1.11757
5467367	chr17:5467367:G:T	5.47578e-17	-0.520058	-1.5292	3.53059e-05	-1.21951	-1.56378	3.72071e-05	-1.22475	-1.56549
5467407	chr17:5467407:T:C	2.78096e-16	-3.05713e-10	-0.424216	0.000631249	-3.05713e-10	0.100364	0.000670554	-3.05713e-10	0.101365
5467502	chr17:5467502:T:C	1.15219e-17	-2.03128	-1.57665	1.95193e-05	-2.01817	-1.35777	2.05704e-05	-2.02372	-1.35916
5467611	chr17:5467611:C:T	4.70239e-17	-1.42687	-0.774651	4.96435e-05	-1.24868	-1.19379	5.16281e-05	-1.26829	-1.19439
5467880	chr17:5467880:A:C	9.28917e-17	-3.05713e-10	-1.52075	0.000128931	-3.05713e-10	-1.48806	0.000136755	-3.05713e-10	-1.48855
5468563	chr17:5468563:C:G	2.98018e-17	-1.09004	-1.56757	3.72443e-05	-1.13906	-1.59078	3.92148e-05	-1.14713	-1.59056
5469082	chr17:5469082:G:A	3.45317e-17	-0.953857	-1.55645	4.21625e-05	-1.0075	-1.59831	4.43686e-05	-1.01608	-1.59812
5469370	chr17:5469370:T:C	2.20651e-17	-2.01973	-0.938456	3.07027e-05	-1.96324	-0.959741	3.23607e-05	-1.9694	-0.960389
5469626	chr17:5469626:A:T	2.85911e-16	-3.05713e-10	-0.396501	0.000674263	-3.05713e-10	0.166285	0.00071622	-3.05713e-10	0.167249
5470110	chr17:5470110:A:T	8.45351e-17	-3.05713e-10	-1.61501	0.000119766	-3.05713e-10	-1.5618	0.000127206	-3.05713e-10	-1.56093
5470636	chr17:5470636:A:G	2.41651e-17	-1.93964	-0.927634	4.63552e-05	-1.25072	-1.26028	4.84137e-05	-1.26614	-1.26082
5470722	chr17:5470722:AAG:A	3.99529e-16	-3.05713e-10	-0.0618954	0.000996709	-3.05713e-10	0.557123	0.00105884	-3.05713e-10	0.558191
5471767	chr17:5471767:T:C	2.10322e-16	-3.05713e-10	-0.70354	0.000240051	-3.05713e-10	-0.866484	0.000254898	-3.05713e-10	-0.865876
5471872	chr17:5471872:T:C	9.90107e-17	-1.45695	-6.10073e-10	7.39465e-05	-2.04399	-6.10073e-10	7.84892e-05	-2.04378	-6.10073e-10
5472435	chr17:5472435:G:A	2.49533e-17	-1.22627	-1.60891	1.46724e-05	-2.05772	-1.60365	1.55697e-05	-2.05776	-1.60365
5473138	chr17:5473138:T:C	2.39304e-17	-2.03104	-0.845997	3.45369e-05	-1.62099	-1.18432	3.62082e-05	-1.63248	-1.18498
5473527	chr17:5473527:G:GT	2.48114e-17	-1.22503	-1.61585	1.4528e-05	-2.05769	-1.61357	1.54165e-05	-2.05773	-1.61357
5474352	chr17:5474352:A:G	2.50272e-17	-1.21852	-1.61369	1.45787e-05	-2.05755	-1.61022	1.54702e-05	-2.0576	-1.61023
5474416	chr17:5474416:A:G	1.6287e-16	-3.05713e-10	-0.959231	0.000268209	-3.05713e-10	-0.755568	0.000284564	-3.05713e-10	-0.755781
5474459	chr17:5474459:T:C	2.54449e-16	-3.05713e-10	-0.513082	0.000387434	-3.05713e-10	-0.38779	0.000416405	-3.05713e-10	-0.37508
5474568	chr17:5474568:G:A	6.56018e-17	-1.86858	-6.10073e-10	0.000103859	-1.7043	-6.10073e-10	0.000109852	-1.70761	-6.10073e-10
5475219	chr17:5475219:C:G	3.70816e-16	-3.05713e-10	-0.136476	0.000909488	-3.05713e-10	0.465545	0.000966158	-3.05713e-10	0.466588
5475224	chr17:5475224:G:A	2.5024e-16	-3.05713e-10	-0.529762	0.000380603	-3.05713e-10	-0.40558	0.000409032	-3.05713e-10	-0.392945
5475369	chr17:5475369:C:T	2.74396e-17	-1.71699	-1.02321	2.84735e-05	-1.63233	-1.36603	2.9778e-05	-1.64637	-1.3666
5475614	chr17:5475614:C:T	1.44288e-17	-1.78383	-1.59913	1.89518e-05	-1.79789	-1.60755	2.00367e-05	-1.80091	-1.60826
5475637	chr17:5475637:T:C	1.42055e-16	-3.05713e-10	-1.09596	0.00017539	-3.05713e-10	-1.18033	0.000186199	-3.05713e-10	-1.17992
5476234	chr17:5476234:C:G	1.96904e-16	-0.769463	-6.10073e-10	0.000281496	-0.70722	-6.10073e-10	0.000279535	-0.773611	-6.10073e-10
5476450	chr17:5476450:A:C	2.11253e-17	-1.38906	-1.61265	1.45789e-05	-2.05268	-1.61507	1.54739e-05	-2.05251	-1.61507
5476696	chr17:5476696:G:A	2.45339e-17	-1.8404	-1.01173	2.39337e-05	-1.79769	-1.37436	2.5127e-05	-1.80787	-1.37492
5476775	chr17:5476775:C:A	1.61733e-17	-1.93112	-1.3377	2.38919e-05	-1.99483	-1.17897	2.53939e-05	-1.99396	-1.17827
5476932	chr17:5476932:G:A	1.37811e-16	-3.05713e-10	-1.1263	0.000142299	-3.05713e-10	-1.38941	0.000151416	-3.05713e-10	-1.38671
5477722	chr17:5477722:C:A	1.37007e-17	-1.8687	-1.56604	1.45665e-05	-2.05297	-1.61565	1.54671e-05	-2.05246	-1.61556
5478380	chr17:5478380:G:A	9.41161e-17	-3.05713e-10	-1.50765	0.000122648	-3.05713e-10	-1.53802	0.000130194	-3.05713e-10	-1.53771
5478547	chr17:5478547:C:T	1.17877e-17	-2.02627	-1.55886	2.02156e-05	-2.02797	-1.31292	2.13193e-05	-2.0327	-1.31443
5478569	chr17:5478569:G:A	5.50154e-17	-2.04457	-6.10073e-10	7.31925e-05	-2.05424	-6.10073e-10	7.76457e-05	-2.05458	-6.10073e-10
5478676	chr17:5478676:A:G	2.04592e-17	-1.94379	-1.08996	3.75707e-05	-1.99571	-0.725402	3.99436e-05	-1.99499	-0.724277
5478711	chr17:5478711:C:T	2.20629e-17	-1.89805	-1.06024	2.06355e-05	-2.05581	-1.26451	2.20048e-05	-2.05546	-1.26002
5478802	chr17:5478802:C:T	5.43433e-17	-2.05686	-6.10073e-10	7.38794e-05	-2.0449	-6.10073e-10	7.84403e-05	-2.0444	-6.10073e-10
5478872	chr17:5478872:T:C	4.89519e-17	-1.98588	-0.175461	7.10789e-05	-1.97947	-0.104072	7.47974e-05	-1.98801	-0.103945
5478882	chr17:5478882:C:T	1.51276e-17	-1.74524	-1.59042	1.97462e-05	-1.76193	-1.60245	2.08728e-05	-1.76496	-1.60333
5478990	chr17:5478990:T:G	3.70257e-16	-3.05713e-10	-0.137985	0.000908101	-3.05713e-10	0.46402	0.000964684	-3.05713e-10	0.465062
5479916	chr17:5479916:T:C	8.47798e-17	-3.05713e-10	-1.61212	0.000114756	-3.05713e-10	-1.60453	0.00012177	-3.05713e-10	-1.60461
5479931	chr17:5479931:A:G	1.23914e-16	-1.96407	0.731475	0.00010297	-1.95899	0.246084	0.000108432	-1.96831	0.247697
5480381	chr17:5480381:C:T	1.49763e-16	-3.05713e-10	-1.04313	0.000240657	-3.05713e-10	-0.863962	0.000256004	-3.05713e-10	-0.861544
5480689	chr17:5480689:A:G	1.19227e-16	-3.05713e-10	-1.27115	0.000132873	-3.05713e-10	-1.45794	0.000140995	-3.05713e-10	-1.45801
5480795	chr17:5480795:TCAAA:T	1.20934e-17	-2.04346	-1.51606	1.48779e-05	-2.05654	-1.59091	1.57885e-05	-2.05642	-1.59103
5481007	chr17:5481007:T:C	4.24133e-17	-1.05331	-1.25141	4.00242e-05	-1.12922	-1.52864	4.226e-05	-1.13263	-1.53026
5481423	chr17:5481423:C:T	8.56076e-17	-3.05713e-10	-1.60241	0.000114719	-3.05713e-10	-1.60485	0.000121714	-3.05713e-10	-1.60506
5481976	chr17:5481976:T:C	5.16255e-17	-1.23885	-0.869321	4.49948e-05	-1.29944	-1.24135	4.75899e-05	-1.3022	-1.24191
5482078	chr17:5482078:C:A	1.57847e-17	-1.70306	-1.59008	2.05462e-05	-1.7219	-1.60276	2.1713e-05	-1.72519	-1.60364
5482245	chr17:5482245:C:G	4.14079e-13	6.88163	-6.10073e-10	0.0125292	3.08848	-6.10073e-10	0.0132875	3.08784	-6.10073e-10
5482705	chr17:5482705:A:G	2.39452e-17	-1.26501	-1.61141	2.86605e-05	-1.3966	-1.59522	3.03485e-05	-1.40007	-1.59392
5483223	chr17:5483223:T:C	2.39598e-17	-1.26883	-1.60698	2.83403e-05	-1.40047	-1.60259	3.00019e-05	-1.40395	-1.60153
5483567	chr17:5483567:G:A	6.00873e-17	-0.803829	-1.15255	5.09006e-05	-1.23015	-1.18731	5.41235e-05	-1.22857	-1.1869
5483605	chr17:5483605:A:G	1.03507e-16	-3.05713e-10	-1.41254	0.000140883	-3.05713e-10	-1.3994	0.000149456	-3.05713e-10	-1.39974
5483676	chr17:5483676:T:C	7.56188e-17	-1.72648	-6.10073e-10	0.000100384	-1.73834	-6.10073e-10	0.000107119	-1.73279	-6.10073e-10
5483970	chr17:5483970:T:C	8.5158e-17	-3.05713e-10	-1.60767	0.000113724	-3.05713e-10	-1.61356	0.00012069	-3.05713e-10	-1.61351
5484428	chr17:5484428:G:T	1.21345e-17	-2.00165	-1.55448	1.71988e-05	-2.03819	-1.46431	1.82656e-05	-2.03779	-1.46393
5484528	chr17:5484528:G:A	2.73977e-16	-3.05713e-10	-0.439137	0.000607462	-3.05713e-10	0.0619532	0.000645084	-3.05713e-10	0.0626419
5484556	chr17:5484556:C:T	1.26878e-16	-3.05713e-10	-1.20896	0.00020153	-3.05713e-10	-1.0414	0.000214265	-3.05713e-10	-1.03953
5484747	chr17:5484747:G:C	5.47792e-17	-2.04887	-6.10073e-10	7.77977e-05	-1.99322	-6.10073e-10	8.24453e-05	-1.9946	-6.10073e-10
5485248	chr17:5485248:T:TCAAC	2.2586e-17	-1.9	-1.03485	2.119e-05	-2.05598	-1.23782	2.25997e-05	-2.05565	-1.23316
5485794	chr17:5485794:T:C	1.30439e-17	-1.9735	-1.51036	1.50544e-05	-2.02379	-1.61187	1.59576e-05	-2.02499	-1.61181
5485883	chr17:5485883:A:C	8.55797e-17	-3.05713e-10	-1.60273	0.000114072	-3.05713e-10	-1.6105	0.000121062	-3.05713e-10	-1.61043
5486568	chr17:5486568:C:T	1.19445e-17	-1.95635	-1.61556	1.56117e-05	-2.03915	-1.56016	1.65876e-05	-2.03817	-1.55991
5486742	chr17:5486742:A:T	2.6673e-17	-1.8554	-0.913126	2.07692e-05	-2.04865	-1.26521	2.21631e-05	-2.04797	-1.26034
5486767	chr17:5486767:G:A	1.30091e-17	-2.03508	-1.45145	1.56592e-05	-2.05567	-1.54061	1.66093e-05	-2.05594	-1.54083
5486808	chr17:5486808:A:G	2.48784e-17	-1.915	-0.923182	2.31449e-05	-2.0571	-1.14846	2.46957e-05	-2.05687	-1.14324
5486887	chr17:5486887:G:C	3.15455e-17	-1.59261	-1.00814	2.48997e-05	-1.99697	-1.13551	2.65463e-05	-1.99607	-1.13178
5486982	chr17:5486982:G:A	6.23817e-17	-1.91891	-6.10073e-10	9.25495e-05	-1.81959	-6.10073e-10	9.79637e-05	-1.82214	-6.10073e-10
5487384	chr17:5487384:T:C	2.57243e-17	-1.89079	-0.913955	2.33912e-05	-2.05379	-1.14118	2.49641e-05	-2.05334	-1.13596
5487425	chr17:5487425:C:G	2.5327e-17	-1.85353	-0.966781	2.25249e-05	-2.04643	-1.18629	2.40412e-05	-2.04565	-1.18132
5487714	chr17:5487714:G:T	2.54217e-17	-1.89263	-0.92395	2.31569e-05	-2.05424	-1.1508	2.47124e-05	-2.0538	-1.14563
5487763	chr17:5487763:C:T	1.9706e-17	-1.45718	-1.61408	2.56159e-05	-1.56054	-1.54358	2.71587e-05	-1.56384	-1.5412
5487869	chr17:5487869:T:G	3.07241e-17	-1.01271	-1.61442	3.8063e-05	-1.19232	-1.51577	4.03435e-05	-1.19377	-1.51554
5487886	chr17:5487886:G:A	2.87376e-17	-1.80705	-0.886922	3.39094e-05	-1.56803	-1.25561	3.53584e-05	-1.58502	-1.25618
5488370	chr17:5488370:G:A	1.14055e-17	-2.03127	-1.58681	1.88801e-05	-2.02456	-1.38466	1.99104e-05	-2.02951	-1.38599
5488841	chr17:5488841:C:T	2.08714e-17	-1.39961	-1.61419	2.01085e-05	-1.7432	-1.60299	2.12576e-05	-1.74792	-1.6021
5488853	chr17:5488853:A:C	1.35413e-17	-1.95704	-1.4894	1.51693e-05	-2.01291	-1.61515	1.60762e-05	-2.01428	-1.61512
5488923	chr17:5488923:A:G	5.31078e-16	-3.05713e-10	0.222727	0.000757271	-3.05713e-10	0.282385	0.000803236	-3.05713e-10	0.28191
5489471	chr17:5489471:A:G	1.42316e-16	-1.09414	-6.10073e-10	0.000173464	-1.19136	-6.10073e-10	0.000183922	-1.19223	-6.10073e-10
5489699	chr17:5489699:T:TGTTCCTTA	2.38835e-17	-1.26222	-1.61677	1.44882e-05	-2.05777	-1.61623	1.53744e-05	-2.0578	-1.61623
5489769	chr17:5489769:C:T	2.64515e-17	-1.16195	-1.61492	1.4612e-05	-2.05363	-1.61187	1.55039e-05	-2.05378	-1.61187
5489837	chr17:5489837:A:C	1.31636e-16	-3.05713e-10	-1.17214	0.000155724	-3.05713e-10	-1.29925	0.000165196	-3.05713e-10	-1.29961
5489848	chr17:5489848:C:T	2.39558e-16	-3.05713e-10	-0.573384	0.000318145	-3.05713e-10	-0.58483	0.000341708	-3.05713e-10	-0.572783
5490110	chr17:5490110:C:T	8.48565e-17	-3.05713e-10	-1.61122	0.000114816	-3.05713e-10	-1.604	0.000121833	-3.05713e-10	-1.60409
5490111	chr17:5490111:G:A	2.82677e-17	-1.38719	-1.32327	2.14078e-05	-2.05388	-1.2297	2.27263e-05	-2.05372	-1.2295
5490141	chr17:5490141:T:C	2.13191e-17	-1.39782	-1.59476	2.08329e-05	-1.74182	-1.56899	2.20381e-05	-1.74663	-1.56734
5490204	chr17:5490204:A:G	2.93144e-17	-1.6958	-0.978301	3.6567e-05	-1.41813	-1.33006	3.80333e-05	-1.4377	-1.33058
5490283	chr17:5490283:C:T	1.31872e-17	-2.04362	-1.42932	1.59119e-05	-2.05161	-1.52865	1.68739e-05	-2.05208	-1.52889
5490535	chr17:5490535:G:A	2.79905e-16	-3.05713e-10	-0.417731	0.000434393	-3.05713e-10	-0.273386	0.000467167	-3.05713e-10	-0.260051
5490770	chr17:5490770:G:T	1.86691e-17	-1.50856	-1.61676	2.36464e-05	-1.60828	-1.57585	2.50582e-05	-1.61145	-1.57408
5490884	chr17:5490884:T:C	1.51288e-17	-1.82901	-1.50657	2.3974e-05	-1.74112	-1.42925	2.5412e-05	-1.74558	-1.42594
5490928	chr17:5490928:G:A	1.50321e-17	-1.82908	-1.51291	2.37855e-05	-1.74083	-1.43743	2.52104e-05	-1.74529	-1.4342
5491010	chr17:5491010:C:A	1.5602e-17	-1.78197	-1.52281	2.47878e-05	-1.68674	-1.45025	2.62607e-05	-1.69154	-1.44713
5491259	chr17:5491259:A:G	1.5465e-17	-1.80815	-1.50546	2.46234e-05	-1.71619	-1.42745	2.60962e-05	-1.72083	-1.42412
5491287	chr17:5491287:T:C	1.51071e-17	-1.82317	-1.51385	2.39252e-05	-1.73409	-1.43831	2.5357e-05	-1.7386	-1.43509
5491320	chr17:5491320:A:G	1.54137e-17	-1.81484	-1.50208	2.45199e-05	-1.72413	-1.42372	2.59889e-05	-1.72871	-1.42036
5491343	chr17:5491343:C:T	3.63757e-17	-1.39608	-1.0622	3.41727e-05	-1.43868	-1.37723	3.61308e-05	-1.44187	-1.37773
5491425	chr17:5491425:C:T	1.40021e-17	-1.83601	-1.57696	2.12293e-05	-1.74803	-1.54392	2.24759e-05	-1.75243	-1.54186
5492014	chr17:5492014:G:A	1.55013e-17	-1.81256	-1.4987	2.46977e-05	-1.72144	-1.41919	2.61778e-05	-1.72603	-1.41579
5492051	chr17:5492051:C:G	1.54043e-17	-1.81851	-1.49903	2.45071e-05	-1.72876	-1.41961	2.59771e-05	-1.7333	-1.41622
5492063	chr17:5492063:G:A	1.84398e-17	-1.52097	-1.6167	2.35189e-05	-1.62	-1.56954	2.49277e-05	-1.62312	-1.56764
5492143	chr17:5492143:A:G	1.34104e-17	-2.03092	-1.42523	1.57562e-05	-2.0568	-1.5333	1.67128e-05	-2.057	-1.53357
5492157	chr17:5492157:C:G	1.53801e-17	-1.82479	-1.49432	2.44798e-05	-1.73599	-1.4135	2.59506e-05	-1.74049	-1.41005
5492198	chr17:5492198:T:A	1.8662e-17	-1.51229	-1.6134	2.31357e-05	-1.61172	-1.59424	2.45063e-05	-1.61489	-1.59292
5492310	chr17:5492310:G:A	1.50193e-17	-1.83199	-1.51086	2.3755e-05	-1.74503	-1.43451	2.51796e-05	-1.74945	-1.43125
5492401	chr17:5492401:A:G	1.56155e-17	-1.81832	-1.4856	2.49256e-05	-1.72914	-1.4023	2.6423e-05	-1.73368	-1.39882
5492439	chr17:5492439:C:G	1.49245e-17	-1.83418	-1.515	2.3594e-05	-1.74693	-1.43942	2.50082e-05	-1.75134	-1.4362
5492440	chr17:5492440:A:G	1.51131e-17	-1.82598	-1.51064	2.39839e-05	-1.73655	-1.4334	2.54208e-05	-1.74104	-1.43013
5492495	chr17:5492495:C:G	1.52717e-17	-1.82128	-1.5049	2.42564e-05	-1.73205	-1.4266	2.57104e-05	-1.73657	-1.42327
5492563	chr17:5492563:T:C	1.58412e-17	-1.80496	-1.48461	2.53946e-05	-1.71277	-1.40003	2.69191e-05	-1.71742	-1.39648
5492634	chr17:5492634:C:A	1.9156e-17	-1.48278	-1.61678	2.41638e-05	-1.58538	-1.5771	2.56055e-05	-1.58858	-1.57535
5492667	chr17:5492667:C:T	2.89896e-16	-3.05713e-10	-0.382658	0.00033426	-3.05713e-10	-0.535417	0.000355002	-3.05713e-10	-0.534614
5492994	chr17:5492994:G:A	1.56768e-17	-1.83801	-1.46199	2.50718e-05	-1.75083	-1.37477	2.65902e-05	-1.75517	-1.37103
5493197	chr17:5493197:C:A	1.87337e-16	-3.05713e-10	-0.819271	0.000208243	-3.05713e-10	-1.00863	0.000222095	-3.05713e-10	-1.00363
5493367	chr17:5493367:G:A	1.23217e-16	-3.05713e-10	-1.23823	0.000137672	-3.05713e-10	-1.42247	0.000146092	-3.05713e-10	-1.4225
5493377	chr17:5493377:C:T	1.52962e-17	-1.82419	-1.50039	2.4307e-05	-1.7355	-1.42107	2.57659e-05	-1.73999	-1.41769
5493415	chr17:5493415:T:C	1.54992e-17	-1.81101	-1.50038	2.46982e-05	-1.71987	-1.42074	2.61778e-05	-1.72447	-1.41736
5493547	chr17:5493547:T:C	9.02846e-17	-3.05713e-10	-1.54922	0.000136226	-3.05713e-10	-1.43302	0.000145215	-3.05713e-10	-1.42852
5493802	chr17:5493802:A:G	1.59218e-17	-2.00832	-1.27617	2.74817e-05	-1.78498	-1.24883	2.87126e-05	-1.79975	-1.24965
5493883	chr17:5493883:G:T	1.37397e-17	-1.81574	-1.61615	3.26108e-05	-1.25054	-1.61215	3.34226e-05	-1.28527	-1.61223
5493957	chr17:5493957:C:G	1.49114e-17	-1.8339	-1.51615	2.35498e-05	-1.74665	-1.44157	2.49606e-05	-1.75107	-1.43837
5494081	chr17:5494081:T:C	1.50686e-17	-1.83567	-1.50389	2.38851e-05	-1.74863	-1.42546	2.53198e-05	-1.75304	-1.42212
5494228	chr17:5494228:A:G	1.76171e-17	-1.56653	-1.61678	2.24824e-05	-1.66069	-1.57391	2.38307e-05	-1.66366	-1.5721
5494240	chr17:5494240:T:C	1.58641e-17	-1.79222	-1.49591	2.54045e-05	-1.69764	-1.41477	2.69238e-05	-1.7024	-1.41133
5494416	chr17:5494416:T:C	3.18798e-17	-2.05484	-0.535369	3.36725e-05	-2.0579	-0.772758	3.59859e-05	-2.0578	-0.765815
5494451	chr17:5494451:T:C	1.51097e-17	-1.82306	-1.51378	2.39145e-05	-1.73532	-1.43754	2.53454e-05	-1.73984	-1.4343
5494539	chr17:5494539:G:A	1.53409e-17	-2.00818	-1.31348	1.72206e-05	-2.05713	-1.4441	1.82709e-05	-2.05697	-1.44446
5494824	chr17:5494824:G:A	1.63302e-17	-1.76834	-1.49083	1.80867e-05	-1.83718	-1.61498	1.91442e-05	-1.83973	-1.61501
5494914	chr17:5494914:A:G	1.79832e-17	-1.58539	-1.57735	2.73416e-05	-1.42913	-1.6098	2.88521e-05	-1.43474	-1.60982
5495197	chr17:5495197:A:G	1.89074e-16	-3.05713e-10	-0.810041	0.000248094	-3.05713e-10	-0.83353	0.000265929	-3.05713e-10	-0.82351
5495220	chr17:5495220:A:G	1.54723e-17	-1.72862	-1.58451	2.31898e-05	-1.59044	-1.61319	2.44928e-05	-1.59516	-1.6132
5495403	chr17:5495403:G:A	1.05038e-16	-3.05713e-10	-1.39786	0.000177764	-3.05713e-10	-1.16688	0.000190013	-3.05713e-10	-1.15964
5495727	chr17:5495727:A:G	1.70171e-16	-3.05713e-10	-0.915378	0.00032426	-3.05713e-10	-0.565791	0.000344282	-3.05713e-10	-0.565276
5496098	chr17:5496098:G:A	2.34526e-16	-3.05713e-10	-0.594615	0.000240824	-3.05713e-10	-0.86327	0.000256995	-3.05713e-10	-0.857681
5496241	chr17:5496241:C:T	8.5894e-17	-3.05713e-10	-1.59907	0.000141804	-3.05713e-10	-1.39289	0.00015049	-3.05713e-10	-1.39284
5496561	chr17:5496561:C:T	8.07639e-15	-3.05713e-10	2.94452	0.0112314	-3.05713e-10	2.97914	0.0122774	-3.05713e-10	3.00877
5496677	chr17:5496677:T:A	1.18968e-16	-3.05713e-10	-1.27333	0.0001341	-3.05713e-10	-1.44875	0.000142307	-3.05713e-10	-1.44875
5496857	chr17:5496857:G:A	3.98328e-17	-0.982981	-1.38451	4.13487e-05	-1.06006	-1.56523	4.36918e-05	-1.06411	-1.56547
5496996	chr17:5496996:C:G	1.06808e-16	-1.38115	-6.10073e-10	0.000164099	-1.24687	-6.10073e-10	0.000174597	-1.24426	-6.10073e-10
5497142	chr17:5497142:C:T	5.94578e-17	-1.96691	-6.10073e-10	7.51847e-05	-2.02739	-6.10073e-10	7.98454e-05	-2.02665	-6.10073e-10
5497430	chr17:5497430:C:T	2.6023e-17	-1.21158	-1.58162	2.36352e-05	-1.57762	-1.60698	2.48868e-05	-1.58541	-1.60699
5497595	chr17:5497595:G:C	2.07301e-16	-3.05713e-10	-0.718008	0.000312795	-3.05713e-10	-0.601788	0.000332632	-3.05713e-10	-0.599701
5498386	chr17:5498386:C:T	2.78797e-17	-1.13596	-1.58832	2.73251e-05	-1.51691	-1.52262	2.87636e-05	-1.52509	-1.52254
5498565	chr17:5498565:G:A	8.96357e-17	-3.05713e-10	-1.55643	0.0001367	-3.05713e-10	-1.42955	0.000145767	-3.05713e-10	-1.42473
5498995	chr17:5498995:G:C	9.17135e-17	-3.05713e-10	-1.53351	0.000116994	-3.05713e-10	-1.58522	0.000124151	-3.05713e-10	-1.58524
5499614	chr17:5499614:CT:C	3.43881e-17	-1.34204	-1.17243	3.17942e-05	-1.80636	-1.08169	3.38023e-05	-1.81019	-1.07602
5499804	chr17:5499804:C:T	1.73953e-16	-3.05713e-10	-0.893394	0.000286509	-3.05713e-10	-0.689565	0.00030398	-3.05713e-10	-0.689775
5499915	chr17:5499915:AC:A	4.11702e-16	-3.05713e-10	-0.0318808	0.000633882	-3.05713e-10	0.104526	0.000682497	-3.05713e-10	0.11902
5500004	chr17:5500004:C:G	1.46482e-16	-1.06528	-6.10073e-10	0.00056791	-0.00537364	-6.10073e-10	0.000564553	-0.070705	-6.10073e-10
5500282	chr17:5500282:C:A	1.2401e-16	-3.05713e-10	-1.23182	0.00013044	-3.05713e-10	-1.47642	0.000138675	-3.05713e-10	-1.47461
5500403	chr17:5500403:C:T	6.41574e-16	-3.05713e-10	0.411742	0.000839896	-3.05713e-10	0.385941	0.000906371	-3.05713e-10	0.40271
5500691	chr17:5500691:T:C	7.7478e-16	-3.05713e-10	0.600398	0.00100763	-3.05713e-10	0.568024	0.00108817	-3.05713e-10	0.585513
5500832	chr17:5500832:G:A	7.45848e-17	-1.74025	-6.10073e-10	0.000122822	-1.5366	-6.10073e-10	0.000129818	-1.54061	-6.10073e-10
5500950	chr17:5500950:C:T	2.99522e-17	-1.03623	-1.61635	3.94918e-05	-1.10669	-1.56456	4.17727e-05	-1.11024	-1.56426
5501161	chr17:5501161:C:A	1.28002e-17	-1.89884	-1.60388	2.76577e-05	-1.59906	-1.42837	2.89332e-05	-1.61614	-1.42561
5501481	chr17:5501481:G:A	2.04562e-17	-1.94668	-1.08721	5.96098e-05	-1.95362	-0.305892	6.36827e-05	-1.95585	-0.296971
5501677	chr17:5501677:T:C	1.33991e-17	-1.85019	-1.6068	3.5354e-05	-1.18391	-1.59801	3.62331e-05	-1.21858	-1.59818
5502423	chr17:5502423:G:C	1.83066e-16	-3.05713e-10	-0.842333	0.000390496	-3.05713e-10	-0.379919	0.00041465	-3.05713e-10	-0.379304
5502507	chr17:5502507:T:C	2.8711e-17	-1.4517	-1.2432	3.06065e-05	-1.76581	-1.16032	3.24894e-05	-1.77076	-1.15506
5502509	chr17:5502509:T:C	2.87478e-17	-1.45072	-1.2429	3.06332e-05	-1.76527	-1.15998	3.25177e-05	-1.77023	-1.15472
5502516	chr17:5502516:C:A	1.75623e-16	-0.883842	-6.10073e-10	0.000171611	-1.20211	-6.10073e-10	0.000183386	-1.19514	-6.10073e-10
5502671	chr17:5502671:G:A	1.97807e-16	-3.05713e-10	-0.764888	0.000229881	-3.05713e-10	-0.909777	0.000246252	-3.05713e-10	-0.900385
5502764	chr17:5502764:C:T	9.13628e-17	-3.05713e-10	-1.53734	0.00012589	-3.05713e-10	-1.51193	0.000133569	-3.05713e-10	-1.51212
5502966	chr17:5502966:C:T	2.56978e-17	-1.18944	-1.61633	2.4284e-05	-1.55121	-1.60631	2.55646e-05	-1.55924	-1.60629
5503215	chr17:5503215:G:A	2.83231e-17	-1.11383	-1.59468	3.85613e-05	-1.24195	-1.45314	4.0864e-05	-1.24366	-1.45283
5503386	chr17:5503386:C:T	8.63345e-17	-3.05713e-10	-1.59395	0.000117761	-3.05713e-10	-1.57868	0.000124953	-3.05713e-10	-1.5788
5503473	chr17:5503473:G:A	2.43089e-17	-1.24514	-1.6162	2.32517e-05	-1.59399	-1.60697	2.44866e-05	-1.60166	-1.60696
5503597	chr17:5503597:CTCTG:C	2.43119e-17	-1.24484	-1.61638	2.32772e-05	-1.59373	-1.60614	2.45138e-05	-1.60138	-1.60612
5503783	chr17:5503783:G:C	3.73628e-17	-0.921408	-1.5101	4.19091e-05	-1.0001	-1.61173	4.42809e-05	-1.00438	-1.61181
5503949	chr17:5503949:C:T	3.62347e-16	-0.483473	0.323893	0.000427997	-0.60546	0.31724	0.000451978	-0.610322	0.317216
5504075	chr17:5504075:A:G	1.54807e-16	-3.05713e-10	-1.01	0.000303373	-3.05713e-10	-0.632374	0.000322072	-3.05713e-10	-0.631962
5504256	chr17:5504256:T:G	8.74214e-17	-3.05713e-10	-1.58144	0.000115315	-3.05713e-10	-1.59967	0.000122378	-3.05713e-10	-1.59963
5505070	chr17:5505070:T:C	2.50869e-16	-3.05713e-10	-0.527249	0.000298342	-3.05713e-10	-0.649095	0.000316542	-3.05713e-10	-0.649283
5505314	chr17:5505314:G:A	2.4989e-17	-1.22117	-1.61258	2.35149e-05	-1.57633	-1.61337	2.476e-05	-1.58415	-1.61336
5505326	chr17:5505326:A:G	2.51974e-17	-1.21338	-1.61206	2.36385e-05	-1.57067	-1.61379	2.48892e-05	-1.57852	-1.61378
5505575	chr17:5505575:A:T	8.43926e-17	-3.05713e-10	-1.6167	0.00012054	-3.05713e-10	-1.55536	0.000127876	-3.05713e-10	-1.55568
5505585	chr17:5505585:A:G	8.67574e-17	-3.05713e-10	-1.58907	0.000137542	-3.05713e-10	-1.4234	0.000145877	-3.05713e-10	-1.42398
5505597	chr17:5505597:C:G	2.95096e-17	-1.48668	-1.18079	3.23703e-05	-1.79036	-1.07973	3.4384e-05	-1.79514	-1.07401
5505683	chr17:5505683:C:G	1.10444e-16	-3.05713e-10	-1.34768	0.000185839	-3.05713e-10	-1.12245	0.00019728	-3.05713e-10	-1.12211
5505777	chr17:5505777:G:T	1.23741e-17	-1.92667	-1.60991	1.58515e-05	-2.03952	-1.54455	1.67509e-05	-2.04298	-1.54531
5505886	chr17:5505886:A:C	1.4858e-16	-3.05713e-10	-1.05106	0.000217805	-3.05713e-10	-0.963735	0.000231499	-3.05713e-10	-0.962163
5506065	chr17:5506065:G:A	3.46273e-17	-0.896059	-1.61148	3.2783e-05	-1.27501	-1.58241	3.44688e-05	-1.28429	-1.58239
5506304	chr17:5506304:A:G	1.42275e-17	-1.91476	-1.48224	1.6647e-05	-1.91857	-1.61653	1.76157e-05	-1.92141	-1.61654
5506826	chr17:5506826:C:T	2.90663e-17	-1.10022	-1.58239	2.59626e-05	-1.47742	-1.61326	2.73054e-05	-1.48639	-1.61327
5506890	chr17:5506890:A:G	4.27787e-17	-1.41183	-0.884308	5.08529e-05	-1.73719	-0.681214	5.40982e-05	-1.74229	-0.673646
5506938	chr17:5506938:T:G	2.64695e-17	-1.16326	-1.61293	2.5468e-05	-1.52957	-1.58034	2.68062e-05	-1.53779	-1.58032
5507179	chr17:5507179:G:A	2.42417e-17	-1.25356	-1.61055	2.291e-05	-1.60096	-1.61481	2.41274e-05	-1.60859	-1.6148
5507189	chr17:5507189:G:A	3.79826e-16	-3.05713e-10	-0.112469	0.000477496	-3.05713e-10	-0.178781	0.000513874	-3.05713e-10	-0.164761
5507451	chr17:5507451:C:T	4.56189e-16	-3.05713e-10	0.0707251	0.000594235	-3.05713e-10	0.039938	0.000640225	-3.05713e-10	0.0550811
5507460	chr17:5507460:C:T	1.91277e-17	-1.50688	-1.59417	2.42918e-05	-1.66337	-1.49382	2.60768e-05	-1.65128	-1.49442
5507506	chr17:5507506:G:A	4.51018e-16	-3.05713e-10	0.0593258	0.000589069	-3.05713e-10	0.0312072	0.000634636	-3.05713e-10	0.0463125
5507591	chr17:5507591:G:A	5.49297e-17	-2.04613	-6.10073e-10	7.48166e-05	-2.0323	-6.10073e-10	7.93788e-05	-2.03251	-6.10073e-10
5507694	chr17:5507694:C:T	1.15887e-16	-3.05713e-10	-1.29957	0.000134362	-3.05713e-10	-1.4468	0.000142569	-3.05713e-10	-1.44691
5507745	chr17:5507745:C:T	2.49413e-17	-1.22143	-1.61423	2.35881e-05	-1.57513	-1.61147	2.4836e-05	-1.58299	-1.61146
5507782	chr17:5507782:G:A	2.42002e-17	-1.25591	-1.60991	2.28743e-05	-1.60222	-1.6151	2.40903e-05	-1.60983	-1.6151
5507861	chr17:5507861:C:T	2.53343e-17	-1.2114	-1.60862	2.36393e-05	-1.56869	-1.61573	2.48892e-05	-1.57658	-1.61573
5507873	chr17:5507873:C:T	2.4198e-17	-1.25484	-1.61107	2.29062e-05	-1.60145	-1.61448	2.41235e-05	-1.60908	-1.61447
5507907	chr17:5507907:G:A	2.55282e-16	-3.05713e-10	-0.509811	0.000271349	-3.05713e-10	-0.743932	0.00028797	-3.05713e-10	-0.743882
5507928	chr17:5507928:G:A	2.04532e-16	-3.05713e-10	-0.731456	0.000254528	-3.05713e-10	-0.807925	0.000273044	-3.05713e-10	-0.797104
5507994	chr17:5507994:C:T	2.44857e-17	-1.24159	-1.61251	2.31627e-05	-1.59124	-1.61355	2.43915e-05	-1.59897	-1.61354
5508044	chr17:5508044:G:C	2.4478e-17	-1.24124	-1.61317	2.31848e-05	-1.59109	-1.61275	2.44148e-05	-1.59881	-1.61274
5508157	chr17:5508157:G:T	1.18455e-17	-1.96382	-1.61641	2.29281e-05	-1.71641	-1.49856	2.40257e-05	-1.73136	-1.49625
5508195	chr17:5508195:G:A	8.45723e-17	-3.05713e-10	-1.61457	0.000118507	-3.05713e-10	-1.57237	0.000125726	-3.05713e-10	-1.57264
5508284	chr17:5508284:C:T	2.61907e-17	-1.1745	-1.61228	2.43907e-05	-1.53957	-1.61357	2.56738e-05	-1.54771	-1.61356
5508290	chr17:5508290:T:C	2.63749e-17	-1.52992	-1.24985	2.88133e-05	-1.81941	-1.16709	3.05991e-05	-1.82389	-1.16188
5508558	chr17:5508558:C:T	1.04944e-16	-3.05713e-10	-1.39875	0.00014553	-3.05713e-10	-1.36695	0.000154567	-3.05713e-10	-1.36611
5508612	chr17:5508612:C:G	3.05851e-16	-3.05713e-10	-0.329083	0.000391854	-3.05713e-10	-0.376446	0.00042134	-3.05713e-10	-0.363298
5509041	chr17:5509041:C:T	2.24235e-17	-1.32675	-1.61532	2.16902e-05	-1.66853	-1.60194	2.27768e-05	-1.67909	-1.60191
5509330	chr17:5509330:T:C	1.94262e-17	-1.49128	-1.59428	1.93796e-05	-1.80357	-1.57954	2.05638e-05	-1.8024	-1.58081
5509334	chr17:5509334:C:T	1.98217e-17	-1.68886	-1.37655	2.31085e-05	-1.84334	-1.3638	2.45327e-05	-1.84755	-1.35918
5509502	chr17:5509502:G:A	1.44874e-17	-1.85825	-1.52065	1.6032e-05	-1.99327	-1.57948	1.70325e-05	-1.99208	-1.57954
5509577	chr17:5509577:G:A	2.43452e-16	-3.05713e-10	-0.557262	0.000252819	-3.05713e-10	-0.814661	0.000269799	-3.05713e-10	-0.80906
5509592	chr17:5509592:A:C	1.81344e-17	-1.69346	-1.46091	1.76991e-05	-1.90343	-1.5704	1.87953e-05	-1.90266	-1.57047
5509612	chr17:5509612:C:A	6.37164e-17	-0.968081	-0.929659	4.47842e-05	-1.53108	-1.0144	4.77099e-05	-1.52748	-1.01412
5509617	chr17:5509617:G:T	6.70941e-17	-0.936301	-0.909784	4.66028e-05	-1.50873	-0.996948	4.96509e-05	-1.50505	-0.996668
5509636	chr17:5509636:C:T	2.20013e-16	-0.658494	-6.10073e-10	0.000207823	-1.01065	-6.10073e-10	0.000222196	-1.00318	-6.10073e-10
5509659	chr17:5509659:G:A	1.39174e-15	-2.0563	3.24243	0.00124683	-2.0405	2.82152	0.00132235	-2.04413	2.82455
5509704	chr17:5509704:T:C	1.71729e-17	-1.8089	-1.39995	1.79843e-05	-1.9671	-1.49074	1.91112e-05	-1.9657	-1.49076
5509718	chr17:5509718:C:T	1.76848e-17	-1.66887	-1.5106	1.82623e-05	-1.86856	-1.57393	1.94319e-05	-1.86587	-1.57395
5509784	chr17:5509784:C:T	3.56179e-17	-0.993917	-1.48542	5.43884e-05	-1.12211	-1.22908	5.76663e-05	-1.12357	-1.2285
5510003	chr17:5510003:C:T	6.88004e-17	-1.82097	-6.10073e-10	0.000110249	-1.6446	-6.10073e-10	0.000116585	-1.64812	-6.10073e-10
5510047	chr17:5510047:A:G	7.61234e-17	-1.71983	-6.10073e-10	0.000119711	-1.56225	-6.10073e-10	0.000126679	-1.56508	-6.10073e-10
5510110	chr17:5510110:C:T	1.44136e-17	-1.823	-1.561	1.60198e-05	-1.9753	-1.59821	1.70225e-05	-1.97397	-1.59823
5510296	chr17:5510296:T:C	1.53892e-17	-1.97087	-1.34764	1.77429e-05	-2.05548	-1.41588	1.87813e-05	-2.05658	-1.4173
5510348	chr17:5510348:G:A	1.40761e-16	-3.05713e-10	-1.10512	0.000225344	-3.05713e-10	-0.929707	0.000239072	-3.05713e-10	-0.929972
5510532	chr17:5510532:G:T	8.30203e-16	-3.05713e-10	0.669489	0.00110659	-3.05713e-10	0.661702	0.00119685	-3.05713e-10	0.68071
5510545	chr17:5510545:GAC:G	8.46823e-17	-3.05713e-10	-1.61328	0.000114426	-3.05713e-10	-1.60741	0.000121433	-3.05713e-10	-1.60737
5510560	chr17:5510560:T:C	2.23175e-17	-1.79601	-1.1508	2.39437e-05	-2.04392	-1.12771	2.55144e-05	-2.04373	-1.12376
5510684	chr17:5510684:T:A	1.3526e-17	-1.83148	-1.61609	1.49355e-05	-2.0475	-1.5961	1.5915e-05	-2.04444	-1.59503
5510685	chr17:5510685:T:A	8.69319e-17	-3.05713e-10	-1.58706	0.000118389	-3.05713e-10	-1.57336	0.000125622	-3.05713e-10	-1.57346
5510902	chr17:5510902:C:T	1.27022e-17	-1.89771	-1.6127	1.4947e-05	-2.04335	-1.59948	1.58762e-05	-2.04264	-1.59928
5510947	chr17:5510947:C:T	5.88428e-17	-1.97731	-6.10073e-10	8.41876e-05	-1.91429	-6.10073e-10	8.91757e-05	-1.91613	-6.10073e-10
5511053	chr17:5511053:A:G	4.26799e-16	0.00413239	-6.10073e-10	0.000369224	-0.435934	-6.10073e-10	0.000391637	-0.436403	-6.10073e-10
5511152	chr17:5511152:C:T	3.91459e-17	-0.815635	-1.56925	4.56423e-05	-0.912081	-1.61442	4.81847e-05	-0.917225	-1.61447
5511202	chr17:5511202:G:A	6.82977e-16	-3.05713e-10	0.47428	0.00065188	-3.05713e-10	0.132524	0.000691914	-3.05713e-10	0.132724
5511355	chr17:5511355:C:A	8.97497e-17	-3.05713e-10	-1.55516	0.000126544	-3.05713e-10	-1.50675	0.000134302	-3.05713e-10	-1.50665
5511607	chr17:5511607:C:T	1.06574e-16	-1.38334	-6.10073e-10	0.000100229	-1.73988	-6.10073e-10	0.000106428	-1.73927	-6.10073e-10
5511657	chr17:5511657:A:G	8.71677e-17	-3.05713e-10	-1.58435	0.000129377	-3.05713e-10	-1.48461	0.000137324	-3.05713e-10	-1.48439
5511718	chr17:5511718:A:C	1.58857e-17	-1.8508	-1.43597	1.49428e-05	-2.03172	-1.61138	1.58446e-05	-2.03271	-1.6112
5511917	chr17:5511917:C:G	1.56866e-17	-2.04958	-1.2498	1.9118e-05	-2.01365	-1.38305	2.0189e-05	-2.01884	-1.38276
5512303	chr17:5512303:C:T	1.10229e-17	-2.04737	-1.60484	1.76157e-05	-1.90273	-1.57581	1.8507e-05	-1.91157	-1.57702
5512596	chr17:5512596:G:A	1.37364e-17	-2.01103	-1.4211	1.54207e-05	-2.03407	-1.57756	1.64135e-05	-2.03119	-1.57745
5512645	chr17:5512645:G:A	1.22564e-16	-3.05713e-10	-1.24355	0.000164229	-3.05713e-10	-1.24607	0.000174143	-3.05713e-10	-1.24686
5512719	chr17:5512719:T:TA	2.45177e-17	-1.7192	-1.13358	4.44356e-05	-1.25013	-1.30316	4.70824e-05	-1.25542	-1.29942
5513006	chr17:5513006:G:A	8.80037e-17	-3.05713e-10	-1.5748	0.000113371	-3.05713e-10	-1.61667	0.000120312	-3.05713e-10	-1.61665
5513607	chr17:5513607:C:T	3.5919e-16	-3.05713e-10	-0.168329	0.000318442	-3.05713e-10	-0.583895	0.000337809	-3.05713e-10	-0.584258
5514236	chr17:5514236:C:T	4.2449e-17	-1.70402	-0.599863	6.45378e-05	-1.9805	-0.199586	6.85476e-05	-1.98044	-0.198772
5514702	chr17:5514702:A:G	4.75208e-17	-1.71545	-0.475567	7.38955e-05	-1.98572	-0.0589608	7.849e-05	-1.98566	-0.0581087
5514748	chr17:5514748:G:C	4.16465e-17	-1.70549	-0.617478	6.33133e-05	-1.98105	-0.218189	6.72475e-05	-1.98099	-0.217371
5515479	chr17:5515479:G:A	2.85846e-17	-1.8265	-0.87281	4.4356e-05	-2.01218	-0.542908	4.71607e-05	-2.01091	-0.542269
5515835	chr17:5515835:C:A	2.02312e-17	-1.52517	-1.51979	1.89067e-05	-1.87347	-1.53435	2.01722e-05	-1.86778	-1.53466
5515873	chr17:5515873:A:G	2.80857e-17	-1.74123	-0.975688	3.98301e-05	-1.97116	-0.691554	4.23613e-05	-1.96941	-0.69109
5515892	chr17:5515892:G:GT	3.48985e-17	-1.7399	-0.759834	5.30221e-05	-1.96845	-0.40818	5.64046e-05	-1.96666	-0.407532
5515958	chr17:5515958:C:T	1.30896e-17	-1.88457	-1.59579	2.15312e-05	-1.68219	-1.59565	2.26844e-05	-1.6892	-1.59586
5516565	chr17:5516565:C:T	4.09229e-17	-1.72041	-0.620083	6.22661e-05	-1.98824	-0.227683	6.61338e-05	-1.98818	-0.226881
5516989	chr17:5516989:A:G	8.59908e-17	-3.05713e-10	-1.59794	0.000123655	-3.05713e-10	-1.52984	0.000131235	-3.05713e-10	-1.52975
5517008	chr17:5517008:C:T	4.55069e-17	-1.51808	-0.716238	0.000113778	-0.973996	-0.639088	0.000119371	-0.98698	-0.637524
5517481	chr17:5517481:G:A	9.22764e-17	-3.05713e-10	-1.52739	0.000121799	-3.05713e-10	-1.54497	0.00012931	-3.05713e-10	-1.54452
5517685	chr17:5517685:T:A	1.35613e-17	-1.8654	-1.57956	2.47584e-05	-1.54839	-1.58978	2.59352e-05	-1.56234	-1.5888
5517997	chr17:5517997:C:G	9.23491e-17	-3.05713e-10	-1.52661	0.000121915	-3.05713e-10	-1.54401	0.000129435	-3.05713e-10	-1.54356
5518109	chr17:5518109:C:T	9.24424e-17	-3.05713e-10	-1.5256	0.00012203	-3.05713e-10	-1.54307	0.000129556	-3.05713e-10	-1.54262
5518233	chr17:5518233:T:C	2.17013e-17	-1.61919	-1.35562	4.25802e-05	-1.48906	-1.10689	4.51249e-05	-1.4941	-1.1032
5518372	chr17:5518372:G:C	9.55589e-17	-3.05713e-10	-1.49244	0.00012082	-3.05713e-10	-1.55303	0.000128243	-3.05713e-10	-1.55281
5518434	chr17:5518434:G:A	6.01493e-17	-1.95535	-6.10073e-10	8.02397e-05	-1.96232	-6.10073e-10	8.51607e-05	-1.9622	-6.10073e-10
5518574	chr17:5518574:T:TC	1.27448e-16	-3.05713e-10	-1.20447	0.000122668	-3.05713e-10	-1.53785	0.000130317	-3.05713e-10	-1.53677
5518588	chr17:5518588:A:T	1.5271e-16	-3.05713e-10	-1.02364	0.00014106	-3.05713e-10	-1.39815	0.000149994	-3.05713e-10	-1.39614
5518811	chr17:5518811:A:T	1.34808e-16	-3.05713e-10	-1.14833	0.000131632	-3.05713e-10	-1.46732	0.000139907	-3.05713e-10	-1.46576
5519056	chr17:5519056:A:G	1.51516e-16	-3.05713e-10	-1.03149	0.000140581	-3.05713e-10	-1.40155	0.000149464	-3.05713e-10	-1.39968
5519203	chr17:5519203:T:C	1.22437e-16	-3.05713e-10	-1.24459	0.000208617	-3.05713e-10	-1.00684	0.000221805	-3.05713e-10	-1.00494
5519784	chr17:5519784:C:A	1.36056e-17	-1.84242	-1.59929	2.46423e-05	-1.55868	-1.58419	2.57433e-05	-1.57438	-1.58418
5520004	chr17:5520004:A:G	1.09475e-15	-1.83751	2.78361	0.000913986	-1.97087	2.44134	0.000982558	-1.96098	2.4444
5520209	chr17:5520209:C:T	8.42761e-17	-1.61808	-6.10073e-10	7.58891e-05	-2.01806	-6.10073e-10	8.0595e-05	-2.0173	-6.10073e-10
5520706	chr17:5520706:C:T	9.27514e-17	-3.05713e-10	-1.52226	0.000122391	-3.05713e-10	-1.54012	0.000129941	-3.05713e-10	-1.53966
5520711	chr17:5520711:T:G	1.05658e-16	-3.05713e-10	-1.39197	0.000133559	-3.05713e-10	-1.45279	0.000141791	-3.05713e-10	-1.45239
5520722	chr17:5520722:T:C	1.64229e-17	-1.64147	-1.61203	2.63784e-05	-1.50584	-1.56895	2.75746e-05	-1.52056	-1.56929
5521045	chr17:5521045:G:A	1.2401e-16	-3.05713e-10	-1.23182	0.000121172	-3.05713e-10	-1.55013	0.000128715	-3.05713e-10	-1.54913
5521056	chr17:5521056:G:A	1.77915e-17	-1.6982	-1.47526	4.77772e-05	-1.2359	-1.24489	4.97301e-05	-1.2559	-1.24423
5521287	chr17:5521287:G:A	1.71519e-17	-1.78759	-1.42248	2.75577e-05	-2.03218	-0.998871	2.92034e-05	-2.03221	-1.00024
5521335	chr17:5521335:G:A	2.09901e-16	-3.05713e-10	-0.705546	0.000258799	-3.05713e-10	-0.791283	0.000274578	-3.05713e-10	-0.791501
5521384	chr17:5521384:T:C	1.74823e-17	-1.7607	-1.43029	2.74518e-05	-2.02229	-1.01262	2.9091e-05	-2.02232	-1.01399
5521452	chr17:5521452:G:T	1.17927e-16	-1.75998	0.477858	0.000127674	-1.998	0.500146	0.000135669	-1.99775	0.50123
5521616	chr17:5521616:C:T	1.04309e-16	-3.05713e-10	-1.40483	0.000132165	-3.05713e-10	-1.46329	0.000140308	-3.05713e-10	-1.4629
5521671	chr17:5521671:G:A	1.70338e-17	-1.77483	-1.44215	2.67321e-05	-2.02764	-1.03383	2.83293e-05	-2.02766	-1.03518
5521757	chr17:5521757:T:C	1.60098e-17	-1.66274	-1.61624	2.52867e-05	-1.52964	-1.58742	2.64433e-05	-1.54405	-1.58769
5521873	chr17:5521873:G:A	2.66738e-17	-1.58405	-1.18445	5.71677e-05	-1.43757	-0.863777	6.06223e-05	-1.44276	-0.859311
5521934	chr17:5521934:C:T	2.76073e-17	-1.55863	-1.17547	5.94224e-05	-1.41098	-0.851683	6.30054e-05	-1.41637	-0.84715
5522104	chr17:5522104:C:T	1.10676e-17	-2.04738	-1.60078	1.49418e-05	-2.04046	-1.60271	1.58726e-05	-2.03962	-1.60253
5522615	chr17:5522615:C:T	9.23469e-17	-3.05713e-10	-1.52663	0.000121911	-3.05713e-10	-1.54405	0.00012943	-3.05713e-10	-1.5436
5522698	chr17:5522698:T:G	2.40906e-17	-1.47976	-1.3906	8.12662e-05	-0.916239	-1.03337	8.40908e-05	-0.939707	-1.03513
5522860	chr17:5522860:G:C	9.78028e-17	-3.05713e-10	-1.46923	0.000128681	-3.05713e-10	-1.49	0.000136638	-3.05713e-10	-1.48941
5522873	chr17:5522873:T:C	8.44627e-17	-3.05713e-10	-1.61587	0.000124636	-3.05713e-10	-1.52194	0.000132277	-3.05713e-10	-1.52184
5523059	chr17:5523059:G:A	9.23491e-17	-3.05713e-10	-1.52661	0.000121915	-3.05713e-10	-1.54401	0.000129435	-3.05713e-10	-1.54356
5523099	chr17:5523099:A:G	9.24957e-17	-3.05713e-10	-1.52502	0.000122085	-3.05713e-10	-1.54262	0.000129615	-3.05713e-10	-1.54217
5523317	chr17:5523317:T:A	1.4362e-16	-3.05713e-10	-1.08501	0.000136586	-3.05713e-10	-1.43038	0.000145198	-3.05713e-10	-1.42864
5523381	chr17:5523381:C:T	1.20062e-16	-3.05713e-10	-1.26417	0.00014886	-3.05713e-10	-1.34433	0.000158047	-3.05713e-10	-1.34385
5523382	chr17:5523382:G:A	1.71105e-17	-1.78177	-1.43071	2.72161e-05	-2.03002	-1.01351	2.88414e-05	-2.03004	-1.01488
5523403	chr17:5523403:C:T	2.36561e-17	-1.33012	-1.55844	4.29298e-05	-1.12768	-1.46009	4.52948e-05	-1.13276	-1.46079
5523795	chr17:5523795:T:C	1.28014e-17	-1.89274	-1.60989	2.41002e-05	-1.55037	-1.61475	2.52313e-05	-1.56418	-1.61447
5523866	chr17:5523866:T:C	1.73074e-17	-1.78384	-1.41721	2.78675e-05	-2.03061	-0.989266	2.95309e-05	-2.03063	-0.990666
5523947	chr17:5523947:G:A	1.60944e-17	-1.81933	-1.45438	2.57651e-05	-2.04087	-1.05744	2.73055e-05	-2.04089	-1.05876
5523985	chr17:5523985:G:A	1.68079e-17	-1.79493	-1.4354	2.68348e-05	-2.03404	-1.0236	2.84379e-05	-2.03406	-1.02496
5524011	chr17:5524011:C:T	7.44721e-17	-1.67186	-0.0698993	0.000110363	-1.96808	0.324525	0.000117248	-1.96791	0.325465
5524081	chr17:5524081:G:A	5.86444e-17	-1.98069	-6.10073e-10	0.000118867	-1.56933	-6.10073e-10	0.000122754	-1.59656	-6.10073e-10
5524275	chr17:5524275:T:C	1.70258e-17	-1.7829	-1.43456	2.7038e-05	-2.03031	-1.01979	2.8653e-05	-2.03033	-1.02115
5524464	chr17:5524464:G:A	1.00906e-16	-3.05713e-10	-1.43799	0.000117714	-3.05713e-10	-1.57907	0.000125079	-3.05713e-10	-1.57779
5524603	chr17:5524603:G:A	1.59534e-17	-1.81796	-1.46456	2.52571e-05	-2.04069	-1.07754	2.67677e-05	-2.04071	-1.07883
5524663	chr17:5524663:T:A	1.25144e-16	-3.05713e-10	-1.22271	0.000121622	-3.05713e-10	-1.54642	0.000129198	-3.05713e-10	-1.5454
5524774	chr17:5524774:C:T	1.69332e-17	-1.79063	-1.43227	2.70612e-05	-2.03284	-1.01639	2.86776e-05	-2.03286	-1.01776
5525220	chr17:5525220:C:T	1.77997e-17	-1.77728	-1.39572	2.89659e-05	-2.02851	-0.952709	3.06937e-05	-2.02853	-0.954147
5525304	chr17:5525304:C:T	5.75378e-14	4.90802	-6.10073e-10	0.00433034	2.02606	-6.10073e-10	0.00461047	2.02935	-6.10073e-10
5525448	chr17:5525448:G:C	1.49779e-17	-1.75611	-1.58949	1.93564e-05	-2.00223	-1.38208	2.05434e-05	-2.00097	-1.38323
5525787	chr17:5525787:C:T	1.10019e-16	-3.05713e-10	-1.35153	0.000143836	-3.05713e-10	-1.37866	0.000152757	-3.05713e-10	-1.37789
5525889	chr17:5525889:T:C	1.51606e-16	-3.05713e-10	-1.0309	0.000238545	-3.05713e-10	-0.87278	0.000255377	-3.05713e-10	-0.863999
5526084	chr17:5526084:C:T	1.1784e-16	-1.28285	-6.10073e-10	0.000112229	-1.62679	-6.10073e-10	0.000119723	-1.62155	-6.10073e-10
5526112	chr17:5526112:C:T	8.46124e-17	-3.05713e-10	-1.6141	0.000114143	-3.05713e-10	-1.60989	0.000121156	-3.05713e-10	-1.60966
5526393	chr17:5526393:C:T	1.79806e-17	-1.76716	-1.39572	2.90697e-05	-2.02493	-0.952709	3.08037e-05	-2.02496	-0.954147
5526771	chr17:5526771:C:T	2.09937e-17	-1.79613	-1.21183	3.86669e-05	-2.0345	-0.657849	4.09618e-05	-2.03453	-0.659568
```
