## Supplementary material for "Characterization of shared and ancestry-specific signals driving complex traits using multi-ancestry fine-mapping": susiex_nc3.cs80.summary

```
# chr17:4526820-5526820
CS_ID	CS_LENGTH	CS_PURITY	MAX_PIP_SNP	BP	REF_ALLELE	ALT_ALLELE	REF_FRQ	BETA	SE	-LOG10P	MAX_PIP	POST-HOC_PROB_POP1	POST-HOC_PROB_POP2
1	2	0.992146	chr17:4933086:C:T	4933086	T,T	C,C	1,1	-inf,-inf	inf,inf	13.4395,5.8964	0.745773	1	0.999702
2	1458	0	chr17:4858100:T:C	4858100	C,NA	T,NA	1,NA	inf,NA	inf,NA	5.31425,NA	0.0781651	0.418857	0.34414
3	1547	0	chr17:4858100:T:C	4858100	C,NA	T,NA	1,NA	inf,NA	inf,NA	5.31425,NA	0.0451863	0.407277	0.342721
```
