## Supplementary material for "Characterization of shared and ancestry-specific signals driving complex traits using multi-ancestry fine-mapping": susiex_nc1.cs80.snp

```
BP	SNP
6864310	chr17:6864310:C:G
6864762	chr17:6864762:C:T
6865000	chr17:6865000:T:C
6865060	chr17:6865060:A:C
6865535	chr17:6865535:A:G
6866126	chr17:6866126:T:C
6866596	chr17:6866596:G:A
6866772	chr17:6866772:T:C
6866831	chr17:6866831:C:T
6867218	chr17:6867218:C:T
6867469	chr17:6867469:G:A
6867505	chr17:6867505:T:C
6868240	chr17:6868240:GAGA:G
6868718	chr17:6868718:C:T
6868960	chr17:6868960:T:C
6869214	chr17:6869214:C:A
6869520	chr17:6869520:T:C
6869858	chr17:6869858:T:C
6869971	chr17:6869971:A:G
6870182	chr17:6870182:A:G
6870275	chr17:6870275:T:C
6870380	chr17:6870380:A:C
6870789	chr17:6870789:C:T
6871391	chr17:6871391:T:C
6871516	chr17:6871516:C:T
6871534	chr17:6871534:A:G
6871653	chr17:6871653:T:A
6872124	chr17:6872124:A:T
6872190	chr17:6872190:C:T
6872614	chr17:6872614:A:T
6872762	chr17:6872762:C:T
6872855	chr17:6872855:T:C
6873148	chr17:6873148:T:C
6873219	chr17:6873219:C:T
6873656	chr17:6873656:A:G
6873944	chr17:6873944:C:T
6874365	chr17:6874365:G:A
6874454	chr17:6874454:G:A
6874755	chr17:6874755:C:G
6874909	chr17:6874909:G:T
6875131	chr17:6875131:T:C
6875290	chr17:6875290:C:A
6875373	chr17:6875373:G:A
6875386	chr17:6875386:G:A
6875407	chr17:6875407:T:C
6875540	chr17:6875540:A:G
6875648	chr17:6875648:G:A
6875873	chr17:6875873:A:T
6876101	chr17:6876101:G:A
6876208	chr17:6876208:G:A
6876685	chr17:6876685:T:G
6876742	chr17:6876742:G:A
6876782	chr17:6876782:G:T
6877326	chr17:6877326:C:T
6877328	chr17:6877328:C:T
6877350	chr17:6877350:T:A
6877495	chr17:6877495:C:T
6878075	chr17:6878075:C:G
6878493	chr17:6878493:G:A
6878569	chr17:6878569:A:G
6878981	chr17:6878981:A:C
6879133	chr17:6879133:T:C
6879171	chr17:6879171:G:T
6879890	chr17:6879890:T:C
6880126	chr17:6880126:G:C
6880287	chr17:6880287:GC:G
6880665	chr17:6880665:C:T
6880882	chr17:6880882:A:G
6881213	chr17:6881213:A:G
6881368	chr17:6881368:C:T
6881416	chr17:6881416:C:T
6881770	chr17:6881770:G:A
6881776	chr17:6881776:T:G
6882201	chr17:6882201:C:T
6882839	chr17:6882839:C:T
6882881	chr17:6882881:G:A
6882926	chr17:6882926:T:G
6883214	chr17:6883214:A:G
6883228	chr17:6883228:C:A
6883442	chr17:6883442:A:C
6883832	chr17:6883832:G:A
6883848	chr17:6883848:A:G
6884056	chr17:6884056:A:G
6884064	chr17:6884064:T:A
6884196	chr17:6884196:C:T
6884287	chr17:6884287:C:T
6884360	chr17:6884360:C:T
6884867	chr17:6884867:T:C
6884962	chr17:6884962:T:C
6885116	chr17:6885116:T:C
6885186	chr17:6885186:A:G
6885493	chr17:6885493:C:T
6885520	chr17:6885520:T:C
6885630	chr17:6885630:A:G
6885969	chr17:6885969:T:C
6885999	chr17:6885999:G:A
6886007	chr17:6886007:G:A
6886093	chr17:6886093:C:T
6886190	chr17:6886190:G:T
6886910	chr17:6886910:A:G
6887032	chr17:6887032:G:A
6887821	chr17:6887821:A:G
6887965	chr17:6887965:C:T
6887994	chr17:6887994:C:T
6888100	chr17:6888100:A:G
6888379	chr17:6888379:G:A
6889227	chr17:6889227:C:T
6889288	chr17:6889288:TCAAGAGATCAAGACCATCCTGC:T
6889686	chr17:6889686:C:T
6889834	chr17:6889834:T:C
6889927	chr17:6889927:C:A
6889998	chr17:6889998:G:A
6890332	chr17:6890332:A:G
6890485	chr17:6890485:A:G
6890826	chr17:6890826:C:A
6890986	chr17:6890986:T:C
6891084	chr17:6891084:G:A
6891343	chr17:6891343:A:G
6891849	chr17:6891849:G:A
6891881	chr17:6891881:G:A
6892274	chr17:6892274:A:T
6892289	chr17:6892289:G:C
6892329	chr17:6892329:C:T
6892426	chr17:6892426:G:C
6892502	chr17:6892502:C:T
6892710	chr17:6892710:A:C
6892975	chr17:6892975:C:G
6892994	chr17:6892994:G:C
6893684	chr17:6893684:A:G
6893697	chr17:6893697:C:T
6893845	chr17:6893845:G:C
6894058	chr17:6894058:C:T
6894496	chr17:6894496:T:C
6894546	chr17:6894546:C:A
6894627	chr17:6894627:A:G
6895059	chr17:6895059:G:T
6895104	chr17:6895104:A:G
6895893	chr17:6895893:C:T
6896095	chr17:6896095:G:A
6896114	chr17:6896114:G:A
6896393	chr17:6896393:C:T
6897188	chr17:6897188:C:T
6897250	chr17:6897250:A:G
6897402	chr17:6897402:C:T
6897475	chr17:6897475:G:A
6897859	chr17:6897859:G:C
6897933	chr17:6897933:T:C
6897966	chr17:6897966:CTG:C
6898222	chr17:6898222:C:T
6898265	chr17:6898265:T:A
6898546	chr17:6898546:T:C
6898877	chr17:6898877:G:A
6898915	chr17:6898915:G:A
6898945	chr17:6898945:T:C
6898970	chr17:6898970:C:T
6898976	chr17:6898976:T:C
6899220	chr17:6899220:A:C
6899321	chr17:6899321:G:C
6899497	chr17:6899497:T:C
6899605	chr17:6899605:T:C
6899646	chr17:6899646:G:A
6899677	chr17:6899677:A:C
6899819	chr17:6899819:T:C
6900133	chr17:6900133:T:C
6900353	chr17:6900353:T:C
6900783	chr17:6900783:G:A
6900953	chr17:6900953:G:A
6901134	chr17:6901134:G:A
6901704	chr17:6901704:A:G
6901875	chr17:6901875:A:G
6901881	chr17:6901881:A:G
6902059	chr17:6902059:G:A
6902184	chr17:6902184:A:G
6902549	chr17:6902549:C:T
6902710	chr17:6902710:G:C
6903021	chr17:6903021:TTACA:T
6903119	chr17:6903119:T:C
6903400	chr17:6903400:G:T
6903708	chr17:6903708:A:T
6904100	chr17:6904100:C:T
6904578	chr17:6904578:T:A
6904685	chr17:6904685:G:A
6904806	chr17:6904806:A:C
6904878	chr17:6904878:A:G
6905538	chr17:6905538:A:G
6905831	chr17:6905831:A:G
6906048	chr17:6906048:C:T
6906094	chr17:6906094:G:A
6907579	chr17:6907579:A:G
6907701	chr17:6907701:G:A
6907722	chr17:6907722:G:A
6907881	chr17:6907881:G:A
6908093	chr17:6908093:T:C
6908210	chr17:6908210:G:A
6908593	chr17:6908593:C:G
6909140	chr17:6909140:GCA:G
6909145	chr17:6909145:CAT:C
6909314	chr17:6909314:G:A
6909335	chr17:6909335:A:G
6909511	chr17:6909511:G:A
6909603	chr17:6909603:G:A
6909869	chr17:6909869:C:G
6910229	chr17:6910229:G:T
6910251	chr17:6910251:T:G
6910619	chr17:6910619:A:G
6910782	chr17:6910782:T:C
6910800	chr17:6910800:A:G
6910897	chr17:6910897:C:T
6910988	chr17:6910988:T:G
6911112	chr17:6911112:A:G
6911163	chr17:6911163:G:A
6911166	chr17:6911166:T:G
6911173	chr17:6911173:T:C
6911227	chr17:6911227:T:C
6911367	chr17:6911367:A:G
6911559	chr17:6911559:A:G
6911726	chr17:6911726:A:G
6911780	chr17:6911780:A:T
6911813	chr17:6911813:A:T
6911944	chr17:6911944:CTG:C
6912033	chr17:6912033:A:G
6912178	chr17:6912178:C:T
6912180	chr17:6912180:G:A
6912302	chr17:6912302:T:C
6912316	chr17:6912316:A:G
6912352	chr17:6912352:A:ACT
6912354	chr17:6912354:TCA:T
6912409	chr17:6912409:T:C
6912903	chr17:6912903:C:T
6913040	chr17:6913040:G:C
6913291	chr17:6913291:A:C
6913308	chr17:6913308:G:A
6913500	chr17:6913500:T:C
6913689	chr17:6913689:G:A
6913749	chr17:6913749:A:G
6913841	chr17:6913841:G:A
6913847	chr17:6913847:G:A
6914252	chr17:6914252:C:T
6914426	chr17:6914426:T:TG
6914875	chr17:6914875:A:G
6914882	chr17:6914882:C:T
6914887	chr17:6914887:A:G
6914902	chr17:6914902:A:G
6915025	chr17:6915025:C:T
6915030	chr17:6915030:C:T
6915324	chr17:6915324:A:G
6915455	chr17:6915455:A:T
6915497	chr17:6915497:C:T
6915802	chr17:6915802:T:C
6915813	chr17:6915813:G:A
6915859	chr17:6915859:A:G
6916106	chr17:6916106:A:G
6916430	chr17:6916430:T:C
6916471	chr17:6916471:AC:A
6916787	chr17:6916787:AAAC:A
6916826	chr17:6916826:T:G
6916910	chr17:6916910:C:T
6916939	chr17:6916939:G:C
6916977	chr17:6916977:T:C
6917024	chr17:6917024:A:C
6917170	chr17:6917170:A:G
6917621	chr17:6917621:GGA:G
6917788	chr17:6917788:A:T
6917912	chr17:6917912:T:C
6918062	chr17:6918062:A:G
6918069	chr17:6918069:T:C
6918173	chr17:6918173:C:T
6918293	chr17:6918293:C:A
6918689	chr17:6918689:C:T
6919050	chr17:6919050:T:C
6919229	chr17:6919229:C:T
6919541	chr17:6919541:A:G
6919549	chr17:6919549:G:A
6919930	chr17:6919930:T:C
6919950	chr17:6919950:T:C
6919999	chr17:6919999:A:G
6920049	chr17:6920049:T:G
6920135	chr17:6920135:C:T
6920867	chr17:6920867:G:C
6921056	chr17:6921056:A:G
6921093	chr17:6921093:C:CA
6921147	chr17:6921147:G:A
6921234	chr17:6921234:A:G
6921247	chr17:6921247:T:C
6921797	chr17:6921797:G:A
6921829	chr17:6921829:G:A
6921843	chr17:6921843:C:T
6921998	chr17:6921998:C:T
6922296	chr17:6922296:C:A
6922383	chr17:6922383:C:A
6922523	chr17:6922523:T:C
6922595	chr17:6922595:C:G
6923042	chr17:6923042:C:T
6923192	chr17:6923192:C:T
6923193	chr17:6923193:G:A
6923603	chr17:6923603:A:G
6923671	chr17:6923671:T:C
6923678	chr17:6923678:C:T
6924529	chr17:6924529:A:G
6924614	chr17:6924614:T:C
6924628	chr17:6924628:T:C
6924693	chr17:6924693:G:A
6925026	chr17:6925026:A:G
6925072	chr17:6925072:T:A
6925450	chr17:6925450:G:T
6925531	chr17:6925531:G:A
6925534	chr17:6925534:G:GA
6925605	chr17:6925605:A:G
6925969	chr17:6925969:A:G
6926044	chr17:6926044:G:A
6926084	chr17:6926084:G:A
6926105	chr17:6926105:G:T
6926147	chr17:6926147:A:C
6926248	chr17:6926248:T:G
6926286	chr17:6926286:C:CA
6926434	chr17:6926434:A:G
6926625	chr17:6926625:T:C
6927063	chr17:6927063:T:A
6927367	chr17:6927367:G:C
6927368	chr17:6927368:A:C
6927879	chr17:6927879:A:G
6928245	chr17:6928245:C:A
6928494	chr17:6928494:A:G
6928784	chr17:6928784:T:C
6929501	chr17:6929501:A:C
6929714	chr17:6929714:C:G
6930035	chr17:6930035:C:T
6930455	chr17:6930455:A:G
6930745	chr17:6930745:T:A
6931410	chr17:6931410:T:C
6931422	chr17:6931422:A:G
6931785	chr17:6931785:C:T
6931936	chr17:6931936:G:A
6932824	chr17:6932824:T:C
6933311	chr17:6933311:A:G
6933561	chr17:6933561:A:T
6934351	chr17:6934351:C:G
6934378	chr17:6934378:G:A
6934453	chr17:6934453:T:G
6934484	chr17:6934484:C:T
6934634	chr17:6934634:C:T
6934635	chr17:6934635:G:A
6934640	chr17:6934640:C:T
6935041	chr17:6935041:TG:T
6935078	chr17:6935078:G:A
6935105	chr17:6935105:A:G
6935137	chr17:6935137:C:T
6935155	chr17:6935155:T:C
6935156	chr17:6935156:G:A
6935207	chr17:6935207:A:G
6935246	chr17:6935246:T:C
6935336	chr17:6935336:A:G
6935347	chr17:6935347:C:T
6935351	chr17:6935351:C:T
6935547	chr17:6935547:G:A
6935866	chr17:6935866:GC:G
6936297	chr17:6936297:G:A
6936913	chr17:6936913:GGGT:G
6937052	chr17:6937052:T:A
6937316	chr17:6937316:A:G
6937373	chr17:6937373:G:A
6937516	chr17:6937516:A:C
6937782	chr17:6937782:T:G
6937819	chr17:6937819:G:A
6938133	chr17:6938133:AGCCAAGATCGT:A
6938238	chr17:6938238:C:G
6938627	chr17:6938627:T:G
6939185	chr17:6939185:G:A
6939418	chr17:6939418:C:T
6939489	chr17:6939489:G:A
6939910	chr17:6939910:T:C
6940007	chr17:6940007:C:T
6940165	chr17:6940165:A:G
6940179	chr17:6940179:G:T
6940222	chr17:6940222:G:A
6940456	chr17:6940456:A:T
6940588	chr17:6940588:A:G
6940811	chr17:6940811:T:C
6940941	chr17:6940941:A:T
6941095	chr17:6941095:G:A
6941212	chr17:6941212:A:C
6941339	chr17:6941339:T:C
6941364	chr17:6941364:A:T
6941534	chr17:6941534:A:G
6941819	chr17:6941819:G:C
6942585	chr17:6942585:A:G
6942849	chr17:6942849:G:A
6942951	chr17:6942951:G:A
6942952	chr17:6942952:CT:C
6943256	chr17:6943256:G:A
6943784	chr17:6943784:C:T
6943852	chr17:6943852:G:T
6943869	chr17:6943869:A:G
6943874	chr17:6943874:T:C
6943907	chr17:6943907:G:A
6945115	chr17:6945115:T:G
6945332	chr17:6945332:A:G
6945599	chr17:6945599:CAG:C
6946241	chr17:6946241:C:T
6946330	chr17:6946330:A:G
6946636	chr17:6946636:C:T
6946768	chr17:6946768:T:C
6946833	chr17:6946833:T:G
6947049	chr17:6947049:C:T
6947142	chr17:6947142:G:A
6947361	chr17:6947361:C:T
6947459	chr17:6947459:T:C
6947461	chr17:6947461:C:T
6947652	chr17:6947652:A:G
6947877	chr17:6947877:G:A
6949570	chr17:6949570:G:A
6949940	chr17:6949940:AGAATGTGTGATCAAACAAAT:A
6949970	chr17:6949970:G:A
6950055	chr17:6950055:TC:T
6950228	chr17:6950228:G:A
6950466	chr17:6950466:GA:TA
6951048	chr17:6951048:G:A
6951084	chr17:6951084:A:G
6951180	chr17:6951180:G:A
6951505	chr17:6951505:G:A
6952060	chr17:6952060:C:T
6952147	chr17:6952147:C:T
6952207	chr17:6952207:G:T
6952663	chr17:6952663:G:A
6953029	chr17:6953029:CTT:C
6953205	chr17:6953205:TG:T
6953269	chr17:6953269:T:C
6953604	chr17:6953604:C:T
6954014	chr17:6954014:A:G
6954124	chr17:6954124:T:C
6954216	chr17:6954216:T:C
6954407	chr17:6954407:T:C
6954619	chr17:6954619:T:C
6954921	chr17:6954921:G:A
6954954	chr17:6954954:A:G
6955134	chr17:6955134:A:G
6955154	chr17:6955154:G:A
6955179	chr17:6955179:G:A
6955633	chr17:6955633:T:C
6955732	chr17:6955732:G:A
6955771	chr17:6955771:C:G
6955885	chr17:6955885:G:A
6955971	chr17:6955971:A:C
6955985	chr17:6955985:T:C
6956583	chr17:6956583:C:T
6956855	chr17:6956855:G:T
6957174	chr17:6957174:T:C
6957194	chr17:6957194:T:G
6957698	chr17:6957698:T:C
6957733	chr17:6957733:G:A
6957800	chr17:6957800:C:T
6957821	chr17:6957821:G:A
6957936	chr17:6957936:G:A
6958166	chr17:6958166:A:ATTCT
6958432	chr17:6958432:C:A
6958755	chr17:6958755:A:G
6959273	chr17:6959273:A:G
6960649	chr17:6960649:C:T
6960677	chr17:6960677:T:C
6960958	chr17:6960958:G:A
6961786	chr17:6961786:G:A
6961839	chr17:6961839:G:C
6961980	chr17:6961980:T:C
6961986	chr17:6961986:C:A
6962236	chr17:6962236:G:C
6962313	chr17:6962313:C:T
6962975	chr17:6962975:A:G
6963080	chr17:6963080:T:A
6963614	chr17:6963614:C:T
6963659	chr17:6963659:G:A
6963827	chr17:6963827:G:T
6964117	chr17:6964117:G:A
6964169	chr17:6964169:C:G
6964371	chr17:6964371:C:T
6965257	chr17:6965257:T:C
6965603	chr17:6965603:A:T
6966039	chr17:6966039:C:T
6966067	chr17:6966067:C:T
6966132	chr17:6966132:T:C
6966202	chr17:6966202:C:T
6966468	chr17:6966468:A:C
6966477	chr17:6966477:A:G
6966535	chr17:6966535:T:C
6966565	chr17:6966565:G:A
6966575	chr17:6966575:G:C
6966983	chr17:6966983:G:T
6966991	chr17:6966991:G:A
6967079	chr17:6967079:G:A
6967097	chr17:6967097:T:C
6967231	chr17:6967231:G:A
6967300	chr17:6967300:T:C
6967346	chr17:6967346:G:C
6967578	chr17:6967578:T:C
6967611	chr17:6967611:A:G
6968001	chr17:6968001:C:T
6968023	chr17:6968023:T:C
6968454	chr17:6968454:T:C
6968474	chr17:6968474:T:C
6968559	chr17:6968559:C:T
6968767	chr17:6968767:C:T
6968797	chr17:6968797:C:T
6968850	chr17:6968850:G:T
6968894	chr17:6968894:G:A
6968920	chr17:6968920:G:A
6968997	chr17:6968997:A:T
6969068	chr17:6969068:A:G
6969560	chr17:6969560:G:A
6969626	chr17:6969626:T:C
6969664	chr17:6969664:C:T
6970329	chr17:6970329:A:G
6970338	chr17:6970338:C:G
6970507	chr17:6970507:T:C
6970620	chr17:6970620:T:A
6970685	chr17:6970685:C:T
6971180	chr17:6971180:A:G
6971784	chr17:6971784:A:G
6971790	chr17:6971790:CAGTG:C
6971933	chr17:6971933:C:T
6971960	chr17:6971960:C:A
6971967	chr17:6971967:T:C
6972598	chr17:6972598:T:C
6972656	chr17:6972656:G:A
6972834	chr17:6972834:G:A
6973100	chr17:6973100:A:T
6973211	chr17:6973211:G:A
6973307	chr17:6973307:T:C
6973384	chr17:6973384:A:G
6973393	chr17:6973393:C:T
6973431	chr17:6973431:A:G
6973501	chr17:6973501:G:A
6973541	chr17:6973541:A:G
6973689	chr17:6973689:A:G
6974080	chr17:6974080:G:A
6974316	chr17:6974316:C:T
6974540	chr17:6974540:A:G
6974635	chr17:6974635:G:A
6974745	chr17:6974745:T:C
6975069	chr17:6975069:C:A
6975253	chr17:6975253:C:T
6975282	chr17:6975282:T:C
6975469	chr17:6975469:C:T
6975552	chr17:6975552:A:C
6975643	chr17:6975643:T:C
6975772	chr17:6975772:C:T
6975909	chr17:6975909:C:A
6976058	chr17:6976058:T:G
6976121	chr17:6976121:A:G
6976431	chr17:6976431:A:G
6976870	chr17:6976870:A:G
6977249	chr17:6977249:T:C
6977317	chr17:6977317:A:G
6977400	chr17:6977400:G:A
6977601	chr17:6977601:T:C
6977614	chr17:6977614:C:T
6978507	chr17:6978507:G:A
6978760	chr17:6978760:T:G
6978790	chr17:6978790:T:C
6978805	chr17:6978805:G:A
6978927	chr17:6978927:C:G
6979048	chr17:6979048:C:G
6979126	chr17:6979126:G:A
6979131	chr17:6979131:A:G
6979146	chr17:6979146:C:T
6979189	chr17:6979189:T:C
6979233	chr17:6979233:A:G
6979237	chr17:6979237:A:G
6979290	chr17:6979290:G:A
6979537	chr17:6979537:C:A
6979540	chr17:6979540:A:G
6979615	chr17:6979615:T:A
6979652	chr17:6979652:T:C
6979940	chr17:6979940:C:T
6980275	chr17:6980275:T:C
6980463	chr17:6980463:G:A
6980641	chr17:6980641:G:A
6981016	chr17:6981016:C:A
6981152	chr17:6981152:G:A
6981413	chr17:6981413:C:T
6981748	chr17:6981748:C:T
6981989	chr17:6981989:C:T
6982212	chr17:6982212:C:T
6982925	chr17:6982925:A:G
6983106	chr17:6983106:G:A
6983376	chr17:6983376:C:T
6983504	chr17:6983504:T:C
6983581	chr17:6983581:A:G
6983832	chr17:6983832:C:T
6983956	chr17:6983956:G:A
6984087	chr17:6984087:A:G
6984156	chr17:6984156:G:A
6984259	chr17:6984259:C:T
6984275	chr17:6984275:C:T
6984486	chr17:6984486:T:C
6984704	chr17:6984704:A:T
6985286	chr17:6985286:G:A
6985375	chr17:6985375:C:G
6985769	chr17:6985769:A:G
6986238	chr17:6986238:G:A
6986565	chr17:6986565:T:A
6988022	chr17:6988022:A:G
6988167	chr17:6988167:GGT:G
6988532	chr17:6988532:A:T
6988865	chr17:6988865:G:T
6988946	chr17:6988946:T:C
6988967	chr17:6988967:G:A
6989320	chr17:6989320:G:A
6989702	chr17:6989702:G:A
6989759	chr17:6989759:G:A
6989794	chr17:6989794:ACT:A
6990263	chr17:6990263:A:G
6990372	chr17:6990372:G:A
6990436	chr17:6990436:T:C
6991112	chr17:6991112:G:A
6991423	chr17:6991423:G:C
6991692	chr17:6991692:A:G
6992363	chr17:6992363:G:A
6992368	chr17:6992368:T:C
6992369	chr17:6992369:G:A
6992590	chr17:6992590:G:A
6992629	chr17:6992629:C:T
6992687	chr17:6992687:C:T
6992991	chr17:6992991:T:C
6993039	chr17:6993039:C:T
6994137	chr17:6994137:C:T
6994524	chr17:6994524:TC:T
6994825	chr17:6994825:G:A
6995787	chr17:6995787:G:A
6995902	chr17:6995902:G:A
6996310	chr17:6996310:C:T
6996757	chr17:6996757:G:A
6997043	chr17:6997043:C:T
6997064	chr17:6997064:T:C
6997481	chr17:6997481:G:A
6997592	chr17:6997592:T:C
6997618	chr17:6997618:T:C
6997802	chr17:6997802:C:T
6998033	chr17:6998033:A:G
6998353	chr17:6998353:G:A
6998571	chr17:6998571:G:C
6998860	chr17:6998860:G:A
6998976	chr17:6998976:G:A
6999140	chr17:6999140:T:C
6999441	chr17:6999441:A:G
6999918	chr17:6999918:G:C
6999947	chr17:6999947:T:C
7000218	chr17:7000218:G:A
7000625	chr17:7000625:G:A
7000632	chr17:7000632:C:T
7000679	chr17:7000679:C:T
7000944	chr17:7000944:C:T
7001227	chr17:7001227:A:G
7001615	chr17:7001615:A:G
7001883	chr17:7001883:T:C
7002324	chr17:7002324:T:C
7002766	chr17:7002766:C:CT
7003149	chr17:7003149:G:T
7003251	chr17:7003251:A:G
7003682	chr17:7003682:T:C
7003932	chr17:7003932:C:A
7004670	chr17:7004670:C:T
7004900	chr17:7004900:A:G
7005033	chr17:7005033:C:CA
7006519	chr17:7006519:A:G
7006754	chr17:7006754:C:T
7006889	chr17:7006889:A:G
7006892	chr17:7006892:T:G
7007272	chr17:7007272:C:T
7008372	chr17:7008372:G:A
7008563	chr17:7008563:C:T
7008770	chr17:7008770:T:A
7008845	chr17:7008845:C:T
7009048	chr17:7009048:G:A
7009483	chr17:7009483:T:A
7009727	chr17:7009727:G:A
7010333	chr17:7010333:G:A
7010536	chr17:7010536:C:T
7011021	chr17:7011021:C:T
7011970	chr17:7011970:C:T
7012114	chr17:7012114:A:G
7012247	chr17:7012247:C:T
7013111	chr17:7013111:C:A
7013230	chr17:7013230:G:T
7013980	chr17:7013980:C:A
7014112	chr17:7014112:A:T
7014384	chr17:7014384:C:T
7014479	chr17:7014479:T:C
7014498	chr17:7014498:T:C
7014531	chr17:7014531:C:A
7015264	chr17:7015264:G:C
7015535	chr17:7015535:G:A
7015774	chr17:7015774:T:C
7016233	chr17:7016233:T:A
7016317	chr17:7016317:C:T
7016938	chr17:7016938:C:T
7017569	chr17:7017569:C:T
7018112	chr17:7018112:A:G
7019037	chr17:7019037:C:T
7019115	chr17:7019115:C:T
7020598	chr17:7020598:T:C
7021124	chr17:7021124:A:C
7021320	chr17:7021320:C:G
7022912	chr17:7022912:G:A
7022933	chr17:7022933:A:G
7023317	chr17:7023317:T:C
7023396	chr17:7023396:C:G
7023445	chr17:7023445:C:G
7023599	chr17:7023599:CAG:C
7024185	chr17:7024185:C:T
7024608	chr17:7024608:C:T
7024932	chr17:7024932:G:A
7025289	chr17:7025289:G:C
7025743	chr17:7025743:G:A
7026233	chr17:7026233:T:C
7026605	chr17:7026605:T:C
7026820	chr17:7026820:C:T
7027399	chr17:7027399:T:A
7027471	chr17:7027471:G:T
7027855	chr17:7027855:GCT:G
7028195	chr17:7028195:T:G
7028656	chr17:7028656:G:C
7028821	chr17:7028821:A:C
7029357	chr17:7029357:AAAGT:A
7029358	chr17:7029358:A:C
7029906	chr17:7029906:G:A
7029918	chr17:7029918:C:A
7029976	chr17:7029976:G:A
7029996	chr17:7029996:G:A
7030072	chr17:7030072:C:T
7030269	chr17:7030269:C:T
7030563	chr17:7030563:G:A
7030593	chr17:7030593:C:T
7030639	chr17:7030639:C:G
7030825	chr17:7030825:T:C
7031139	chr17:7031139:G:C
7031345	chr17:7031345:C:T
7031511	chr17:7031511:A:G
7031812	chr17:7031812:G:A
7031888	chr17:7031888:T:C
7031912	chr17:7031912:C:G
7031942	chr17:7031942:G:T
7033321	chr17:7033321:T:C
7034128	chr17:7034128:C:T
7034150	chr17:7034150:T:C
7034327	chr17:7034327:C:T
7034507	chr17:7034507:C:T
7034522	chr17:7034522:A:C
7034594	chr17:7034594:A:C
7034765	chr17:7034765:A:G
7035002	chr17:7035002:T:C
7035016	chr17:7035016:A:G
7035115	chr17:7035115:G:A
7035465	chr17:7035465:A:G
7035488	chr17:7035488:A:G
7035506	chr17:7035506:A:G
7035521	chr17:7035521:C:G
7035655	chr17:7035655:C:T
7035735	chr17:7035735:A:G
7037081	chr17:7037081:G:GT
7037412	chr17:7037412:T:C
7037704	chr17:7037704:C:T
7037787	chr17:7037787:G:A
7037941	chr17:7037941:T:C
7038306	chr17:7038306:C:T
7038789	chr17:7038789:C:T
7038915	chr17:7038915:G:A
7039011	chr17:7039011:G:A
7039090	chr17:7039090:A:G
7039170	chr17:7039170:C:T
7039227	chr17:7039227:T:C
7039384	chr17:7039384:C:T
7039638	chr17:7039638:A:G
7039659	chr17:7039659:C:G
7040235	chr17:7040235:C:T
7040640	chr17:7040640:G:A
7041128	chr17:7041128:C:T
7041296	chr17:7041296:C:G
7041304	chr17:7041304:C:A
7041808	chr17:7041808:C:T
7041882	chr17:7041882:A:G
7041898	chr17:7041898:C:T
7042478	chr17:7042478:C:T
7042621	chr17:7042621:A:G
7042911	chr17:7042911:G:A
7042968	chr17:7042968:T:C
7043038	chr17:7043038:C:A
7043073	chr17:7043073:C:T
7043240	chr17:7043240:G:A
7043499	chr17:7043499:G:A
7043856	chr17:7043856:G:A
7044182	chr17:7044182:C:T
7044286	chr17:7044286:A:G
7044491	chr17:7044491:T:A
7044705	chr17:7044705:G:A
7044873	chr17:7044873:T:C
7046063	chr17:7046063:T:C
7046080	chr17:7046080:C:T
7046107	chr17:7046107:A:G
7046648	chr17:7046648:T:C
7046710	chr17:7046710:G:T
7046746	chr17:7046746:G:C
7046747	chr17:7046747:C:T
7046937	chr17:7046937:T:C
7047059	chr17:7047059:C:G
7047517	chr17:7047517:G:C
7047602	chr17:7047602:G:T
7047793	chr17:7047793:A:G
7047811	chr17:7047811:G:A
7047918	chr17:7047918:G:A
7048326	chr17:7048326:A:G
7048410	chr17:7048410:G:C
7048560	chr17:7048560:C:T
7048969	chr17:7048969:A:G
7049156	chr17:7049156:G:A
7049445	chr17:7049445:T:C
7049471	chr17:7049471:A:C
7049561	chr17:7049561:T:C
7049691	chr17:7049691:C:A
7049784	chr17:7049784:T:C
7049807	chr17:7049807:T:C
7049836	chr17:7049836:G:A
7049849	chr17:7049849:C:T
7050056	chr17:7050056:C:T
7050239	chr17:7050239:C:T
7050353	chr17:7050353:G:A
7050462	chr17:7050462:C:T
7050960	chr17:7050960:T:C
7051740	chr17:7051740:G:C
7051812	chr17:7051812:C:T
7051901	chr17:7051901:C:G
7052323	chr17:7052323:T:C
7052352	chr17:7052352:T:C
7052486	chr17:7052486:C:T
7052787	chr17:7052787:A:G
7053311	chr17:7053311:A:G
7053421	chr17:7053421:C:T
7053593	chr17:7053593:T:C
7053700	chr17:7053700:A:G
7053709	chr17:7053709:A:G
7053954	chr17:7053954:C:T
7054148	chr17:7054148:G:A
7054266	chr17:7054266:A:G
7054297	chr17:7054297:C:T
7054418	chr17:7054418:A:G
7054540	chr17:7054540:G:A
7054584	chr17:7054584:G:A
7054637	chr17:7054637:A:G
7054808	chr17:7054808:C:T
7054837	chr17:7054837:G:A
7054879	chr17:7054879:C:A
7054888	chr17:7054888:T:C
7055342	chr17:7055342:A:G
7055522	chr17:7055522:A:G
7055605	chr17:7055605:C:T
7055606	chr17:7055606:A:G
7055802	chr17:7055802:G:A
7056096	chr17:7056096:G:A
7056562	chr17:7056562:C:T
7056644	chr17:7056644:C:A
7056850	chr17:7056850:A:G
7056936	chr17:7056936:G:A
7057358	chr17:7057358:G:C
7057510	chr17:7057510:T:C
7057775	chr17:7057775:A:G
7057828	chr17:7057828:T:C
7057898	chr17:7057898:G:A
7058301	chr17:7058301:G:T
7058505	chr17:7058505:T:C
7058676	chr17:7058676:A:G
7058953	chr17:7058953:G:A
7059192	chr17:7059192:T:G
7059583	chr17:7059583:T:C
7059590	chr17:7059590:A:T
7059606	chr17:7059606:C:T
7060108	chr17:7060108:C:T
7060290	chr17:7060290:C:T
7060660	chr17:7060660:T:C
7060767	chr17:7060767:C:T
7061087	chr17:7061087:C:T
7061264	chr17:7061264:G:C
7061389	chr17:7061389:T:C
7061658	chr17:7061658:A:G
7062517	chr17:7062517:T:C
7062563	chr17:7062563:G:A
7062669	chr17:7062669:A:G
7062840	chr17:7062840:A:T
7063007	chr17:7063007:T:C
7063058	chr17:7063058:C:T
7063125	chr17:7063125:G:A
7063177	chr17:7063177:A:G
7063345	chr17:7063345:T:C
7063735	chr17:7063735:T:C
7063741	chr17:7063741:C:T
7064195	chr17:7064195:A:G
7064440	chr17:7064440:GCA:G
7064471	chr17:7064471:A:G
7064685	chr17:7064685:T:C
7064935	chr17:7064935:G:A
7065100	chr17:7065100:G:A
7065130	chr17:7065130:A:G
7065177	chr17:7065177:G:A
7065322	chr17:7065322:T:C
7065347	chr17:7065347:C:T
7065381	chr17:7065381:T:C
7065505	chr17:7065505:T:TG
7065867	chr17:7065867:C:T
7065993	chr17:7065993:C:A
7066299	chr17:7066299:G:A
7066874	chr17:7066874:G:A
7067029	chr17:7067029:C:A
7067137	chr17:7067137:A:G
7067219	chr17:7067219:C:T
7067495	chr17:7067495:G:A
7067578	chr17:7067578:C:T
7067776	chr17:7067776:T:C
7067944	chr17:7067944:A:G
7068164	chr17:7068164:A:G
7068385	chr17:7068385:T:TC
7068458	chr17:7068458:C:T
7068891	chr17:7068891:A:G
7068968	chr17:7068968:G:A
7069031	chr17:7069031:A:G
7069059	chr17:7069059:G:A
7069232	chr17:7069232:A:G
7069658	chr17:7069658:C:T
7069889	chr17:7069889:A:G
7070966	chr17:7070966:A:G
7071231	chr17:7071231:C:T
7071312	chr17:7071312:G:A
7071434	chr17:7071434:T:C
7071479	chr17:7071479:T:A
7071540	chr17:7071540:T:C
7071620	chr17:7071620:T:C
7071647	chr17:7071647:A:G
7071661	chr17:7071661:T:C
7071776	chr17:7071776:G:C
7071779	chr17:7071779:G:A
7071799	chr17:7071799:A:C
7071801	chr17:7071801:T:A
7071820	chr17:7071820:A:G
7072058	chr17:7072058:G:A
7072836	chr17:7072836:T:C
7072956	chr17:7072956:TG:T
7073341	chr17:7073341:C:T
7073363	chr17:7073363:G:A
7074375	chr17:7074375:C:T
7074512	chr17:7074512:C:CA
7075000	chr17:7075000:A:G
7075358	chr17:7075358:A:G
7075469	chr17:7075469:G:A
7075798	chr17:7075798:G:C
7075899	chr17:7075899:AATAGG:A
7075961	chr17:7075961:A:G
7076012	chr17:7076012:A:G
7076380	chr17:7076380:G:A
7076786	chr17:7076786:G:A
7076954	chr17:7076954:C:T
7078078	chr17:7078078:A:G
7078660	chr17:7078660:G:A
7078901	chr17:7078901:T:C
7078999	chr17:7078999:G:C
7079125	chr17:7079125:A:G
7079331	chr17:7079331:C:T
7079454	chr17:7079454:G:A
7079561	chr17:7079561:C:T
7079644	chr17:7079644:A:G
7079867	chr17:7079867:C:T
7079875	chr17:7079875:A:G
7079996	chr17:7079996:G:T
7080148	chr17:7080148:A:G
7080186	chr17:7080186:G:A
7080210	chr17:7080210:A:C
7080364	chr17:7080364:A:G
7080816	chr17:7080816:T:A
7081181	chr17:7081181:T:C
7081184	chr17:7081184:C:A
7081383	chr17:7081383:T:G
7081407	chr17:7081407:C:T
7081440	chr17:7081440:T:C
7081525	chr17:7081525:C:T
7081597	chr17:7081597:G:A
7081682	chr17:7081682:T:C
7081935	chr17:7081935:G:A
7082218	chr17:7082218:A:G
7082315	chr17:7082315:T:C
7082358	chr17:7082358:G:T
7082618	chr17:7082618:C:T
7082702	chr17:7082702:C:T
7083333	chr17:7083333:C:T
7083596	chr17:7083596:A:G
7083820	chr17:7083820:C:T
7083841	chr17:7083841:C:T
7084036	chr17:7084036:T:C
7084522	chr17:7084522:C:T
7084579	chr17:7084579:G:T
7085031	chr17:7085031:T:C
7085349	chr17:7085349:T:C
7086697	chr17:7086697:C:T
7086817	chr17:7086817:G:A
7086827	chr17:7086827:C:T
7087407	chr17:7087407:T:C
7087942	chr17:7087942:C:T
7088197	chr17:7088197:A:G
7088433	chr17:7088433:G:A
7088512	chr17:7088512:A:C
7088947	chr17:7088947:A:G
7088972	chr17:7088972:C:T
7089120	chr17:7089120:G:A
7089156	chr17:7089156:G:C
7089212	chr17:7089212:A:G
7090066	chr17:7090066:C:T
7090243	chr17:7090243:C:T
7091065	chr17:7091065:A:G
7091383	chr17:7091383:T:C
7091389	chr17:7091389:T:C
7091504	chr17:7091504:C:T
7091613	chr17:7091613:C:T
7091625	chr17:7091625:G:C
7091701	chr17:7091701:T:A
7091713	chr17:7091713:C:G
7091905	chr17:7091905:G:C
7091998	chr17:7091998:C:T
7092338	chr17:7092338:T:C
7092472	chr17:7092472:G:A
7092546	chr17:7092546:C:T
7093323	chr17:7093323:C:A
7093334	chr17:7093334:C:A
7093381	chr17:7093381:G:A
7093521	chr17:7093521:A:G
7093540	chr17:7093540:T:C
7093787	chr17:7093787:A:C
7093932	chr17:7093932:G:A
7094022	chr17:7094022:C:G
7094498	chr17:7094498:C:T
7094540	chr17:7094540:G:A
7094984	chr17:7094984:C:T
7094995	chr17:7094995:T:C
7095293	chr17:7095293:G:C
7095326	chr17:7095326:G:A
7095397	chr17:7095397:C:T
7095703	chr17:7095703:CTTAG:C
7096019	chr17:7096019:A:T
7096050	chr17:7096050:C:T
7096089	chr17:7096089:C:T
7096208	chr17:7096208:C:T
7096288	chr17:7096288:G:A
7096307	chr17:7096307:G:A
7096564	chr17:7096564:G:A
7096919	chr17:7096919:G:A
7096953	chr17:7096953:T:C
7096958	chr17:7096958:G:A
7096973	chr17:7096973:T:C
7097031	chr17:7097031:C:G
7097044	chr17:7097044:T:G
7097472	chr17:7097472:A:G
7097550	chr17:7097550:G:A
7097766	chr17:7097766:G:C
7097808	chr17:7097808:T:A
7098114	chr17:7098114:G:C
7098242	chr17:7098242:C:A
7098259	chr17:7098259:G:A
7098427	chr17:7098427:AACTTCTAGTTTTATAGACTTTAT:A
7098653	chr17:7098653:C:A
7098726	chr17:7098726:G:T
7098886	chr17:7098886:T:G
7099017	chr17:7099017:C:T
7099126	chr17:7099126:C:T
7099164	chr17:7099164:A:G
7099546	chr17:7099546:C:G
7099764	chr17:7099764:G:A
7099908	chr17:7099908:A:C
7100127	chr17:7100127:T:C
7100246	chr17:7100246:C:T
7100329	chr17:7100329:T:G
7100566	chr17:7100566:G:A
7100673	chr17:7100673:G:A
7100732	chr17:7100732:A:G
7100746	chr17:7100746:G:A
7100891	chr17:7100891:T:C
7100992	chr17:7100992:A:T
7101013	chr17:7101013:G:A
7101163	chr17:7101163:T:C
7101180	chr17:7101180:T:C
7101199	chr17:7101199:A:G
7101352	chr17:7101352:C:T
7101608	chr17:7101608:C:T
7101739	chr17:7101739:T:A
7101800	chr17:7101800:C:T
7102298	chr17:7102298:T:G
7102553	chr17:7102553:G:A
7102596	chr17:7102596:G:A
7102675	chr17:7102675:C:T
7103186	chr17:7103186:A:G
7103396	chr17:7103396:G:A
7103612	chr17:7103612:C:T
7103874	chr17:7103874:G:A
7104030	chr17:7104030:G:A
7104166	chr17:7104166:C:T
7104217	chr17:7104217:G:A
7104242	chr17:7104242:G:A
7104263	chr17:7104263:G:A
7104297	chr17:7104297:A:G
7104303	chr17:7104303:G:A
7104450	chr17:7104450:A:G
7104748	chr17:7104748:G:A
7104851	chr17:7104851:C:T
7104933	chr17:7104933:G:A
7104939	chr17:7104939:G:A
7104971	chr17:7104971:A:G
7105121	chr17:7105121:A:G
7105233	chr17:7105233:AC:A
7105272	chr17:7105272:G:GA
7105398	chr17:7105398:G:A
7105815	chr17:7105815:G:A
7105833	chr17:7105833:G:A
7105849	chr17:7105849:C:T
7105932	chr17:7105932:G:C
7105990	chr17:7105990:T:C
7105994	chr17:7105994:G:A
7106035	chr17:7106035:C:T
7106047	chr17:7106047:A:C
7106107	chr17:7106107:C:T
7106121	chr17:7106121:C:T
7106357	chr17:7106357:A:T
7106589	chr17:7106589:T:G
7106637	chr17:7106637:T:C
7106655	chr17:7106655:C:G
7106717	chr17:7106717:G:C
7106841	chr17:7106841:T:C
7106890	chr17:7106890:C:T
7107084	chr17:7107084:G:A
7107394	chr17:7107394:C:CA
7107659	chr17:7107659:C:G
7107663	chr17:7107663:T:G
7107825	chr17:7107825:G:A
7108030	chr17:7108030:A:C
7108134	chr17:7108134:C:T
7108135	chr17:7108135:G:A
7108143	chr17:7108143:T:G
7108267	chr17:7108267:C:T
7108754	chr17:7108754:G:T
7108760	chr17:7108760:C:T
7109023	chr17:7109023:C:T
7109606	chr17:7109606:C:T
7110046	chr17:7110046:G:A
7110472	chr17:7110472:A:G
7110493	chr17:7110493:G:A
7111012	chr17:7111012:C:T
7111048	chr17:7111048:G:A
7111085	chr17:7111085:T:C
7111258	chr17:7111258:T:C
7111392	chr17:7111392:C:T
7111563	chr17:7111563:G:A
7111605	chr17:7111605:A:G
7111612	chr17:7111612:C:T
7111635	chr17:7111635:A:G
7111650	chr17:7111650:C:T
7111677	chr17:7111677:A:G
7111883	chr17:7111883:A:C
7112238	chr17:7112238:AG:A
7112392	chr17:7112392:C:T
7112761	chr17:7112761:C:G
7112920	chr17:7112920:C:A
7112923	chr17:7112923:T:G
7113092	chr17:7113092:G:A
7113334	chr17:7113334:ACACT:A
7113452	chr17:7113452:CACAA:C
7113475	chr17:7113475:A:G
7113525	chr17:7113525:CAT:C
7113665	chr17:7113665:A:T
7113870	chr17:7113870:A:G
7113914	chr17:7113914:T:C
7114031	chr17:7114031:A:G
7114101	chr17:7114101:G:A
7114467	chr17:7114467:G:A
7114528	chr17:7114528:C:T
7114635	chr17:7114635:G:A
7114639	chr17:7114639:A:G
7114647	chr17:7114647:C:A
7114679	chr17:7114679:G:A
7114747	chr17:7114747:C:T
7114939	chr17:7114939:CCA:C
7115124	chr17:7115124:C:T
7115473	chr17:7115473:G:A
7115527	chr17:7115527:C:G
7115546	chr17:7115546:G:A
7115719	chr17:7115719:G:A
7115730	chr17:7115730:G:C
7115790	chr17:7115790:G:A
7116045	chr17:7116045:G:A
7116146	chr17:7116146:T:C
7116195	chr17:7116195:G:A
7116326	chr17:7116326:C:T
7117331	chr17:7117331:T:C
7117418	chr17:7117418:G:C
7117476	chr17:7117476:C:T
7117477	chr17:7117477:C:G
7117523	chr17:7117523:C:T
7117777	chr17:7117777:C:T
7117853	chr17:7117853:T:A
7118121	chr17:7118121:A:G
7118131	chr17:7118131:G:T
7118270	chr17:7118270:C:T
7118345	chr17:7118345:A:G
7118879	chr17:7118879:T:C
7118908	chr17:7118908:T:A
7118940	chr17:7118940:GT:G
7118971	chr17:7118971:G:A
7119063	chr17:7119063:T:C
7119324	chr17:7119324:C:A
7119402	chr17:7119402:A:G
7119599	chr17:7119599:C:G
7119622	chr17:7119622:C:T
7119633	chr17:7119633:C:G
7119709	chr17:7119709:T:C
7119834	chr17:7119834:T:A
7120342	chr17:7120342:G:C
7120635	chr17:7120635:A:G
7120876	chr17:7120876:A:G
7121543	chr17:7121543:G:A
7121713	chr17:7121713:C:T
7121917	chr17:7121917:G:A
7122136	chr17:7122136:C:T
7122139	chr17:7122139:T:C
7122883	chr17:7122883:C:T
7122926	chr17:7122926:C:T
7122965	chr17:7122965:T:C
7123195	chr17:7123195:C:T
7123222	chr17:7123222:G:A
7123383	chr17:7123383:T:C
7123954	chr17:7123954:T:C
7124812	chr17:7124812:C:T
7125341	chr17:7125341:C:T
7125394	chr17:7125394:G:A
7125856	chr17:7125856:A:C
7126095	chr17:7126095:TCAAA:T
7126135	chr17:7126135:G:A
7126230	chr17:7126230:G:A
7126266	chr17:7126266:A:G
7126310	chr17:7126310:G:A
7126571	chr17:7126571:T:C
7126891	chr17:7126891:T:C
7128029	chr17:7128029:G:A
7128844	chr17:7128844:AT:A
7129443	chr17:7129443:C:T
7129587	chr17:7129587:A:G
7129960	chr17:7129960:A:G
7129971	chr17:7129971:C:T
7130127	chr17:7130127:A:G
7130356	chr17:7130356:T:G
7130389	chr17:7130389:C:T
7130434	chr17:7130434:A:C
7130464	chr17:7130464:C:T
7130465	chr17:7130465:G:A
7130664	chr17:7130664:A:G
7131102	chr17:7131102:G:A
7131132	chr17:7131132:A:G
7131144	chr17:7131144:C:T
7131157	chr17:7131157:G:A
7131251	chr17:7131251:C:T
7131262	chr17:7131262:T:C
7131278	chr17:7131278:G:A
7131288	chr17:7131288:C:G
7131835	chr17:7131835:G:A
7132346	chr17:7132346:G:A
7132435	chr17:7132435:A:G
7132592	chr17:7132592:C:T
7132832	chr17:7132832:A:AACC
7133238	chr17:7133238:G:C
7133350	chr17:7133350:C:T
7133458	chr17:7133458:C:T
7133495	chr17:7133495:C:T
7133658	chr17:7133658:A:AG
7134166	chr17:7134166:T:TAGGGTAGGGTAGG
7134167	chr17:7134167:C:G
7134262	chr17:7134262:T:C
7134471	chr17:7134471:C:G
7134581	chr17:7134581:C:T
7134694	chr17:7134694:C:T
7134697	chr17:7134697:A:G
7134872	chr17:7134872:C:T
7134875	chr17:7134875:G:A
7135059	chr17:7135059:ATGTT:A
7135499	chr17:7135499:C:G
7135607	chr17:7135607:C:G
7135661	chr17:7135661:A:G
7135919	chr17:7135919:G:A
7136008	chr17:7136008:AT:A
7136276	chr17:7136276:C:G
7136325	chr17:7136325:T:C
7136462	chr17:7136462:AAG:A
7136595	chr17:7136595:A:C
7136633	chr17:7136633:T:C
7136699	chr17:7136699:C:G
7136788	chr17:7136788:A:C
7137278	chr17:7137278:A:T
7137559	chr17:7137559:C:T
7137687	chr17:7137687:C:T
7137969	chr17:7137969:G:A
7138357	chr17:7138357:G:A
7138673	chr17:7138673:A:C
7138826	chr17:7138826:G:A
7138927	chr17:7138927:T:C
7139044	chr17:7139044:C:G
7139421	chr17:7139421:G:T
7139524	chr17:7139524:C:A
7139610	chr17:7139610:T:A
7139699	chr17:7139699:C:T
7139748	chr17:7139748:A:G
7139948	chr17:7139948:A:G
7140538	chr17:7140538:G:C
7140648	chr17:7140648:T:A
7140787	chr17:7140787:T:C
7141427	chr17:7141427:G:A
7141819	chr17:7141819:G:A
7142210	chr17:7142210:G:A
7142342	chr17:7142342:C:T
7142474	chr17:7142474:C:A
7142591	chr17:7142591:T:C
7142632	chr17:7142632:A:G
7143035	chr17:7143035:T:C
7143135	chr17:7143135:C:A
7143136	chr17:7143136:T:G
7143188	chr17:7143188:A:G
7143474	chr17:7143474:A:C
7143865	chr17:7143865:G:A
7144008	chr17:7144008:G:A
7144010	chr17:7144010:T:C
7145178	chr17:7145178:G:C
7145367	chr17:7145367:T:C
7146024	chr17:7146024:A:C
7146779	chr17:7146779:C:T
7146880	chr17:7146880:C:A
7146967	chr17:7146967:G:C
7147163	chr17:7147163:C:A
7147430	chr17:7147430:T:C
7147936	chr17:7147936:G:A
7147956	chr17:7147956:G:A
7148039	chr17:7148039:A:G
7148150	chr17:7148150:C:T
7148362	chr17:7148362:C:T
7148726	chr17:7148726:T:C
7148767	chr17:7148767:G:A
7148907	chr17:7148907:T:C
7149116	chr17:7149116:GC:G
7149289	chr17:7149289:C:T
7149665	chr17:7149665:A:C
7149923	chr17:7149923:A:G
7150261	chr17:7150261:T:C
7150470	chr17:7150470:G:A
7150507	chr17:7150507:G:A
7150676	chr17:7150676:A:G
7150681	chr17:7150681:C:T
7150687	chr17:7150687:C:T
7150698	chr17:7150698:A:G
7150728	chr17:7150728:G:A
7150796	chr17:7150796:A:G
7150827	chr17:7150827:C:T
7151004	chr17:7151004:C:T
7151188	chr17:7151188:G:T
7151219	chr17:7151219:G:A
7151321	chr17:7151321:G:T
7151727	chr17:7151727:C:T
7151888	chr17:7151888:C:T
7151910	chr17:7151910:T:G
7152061	chr17:7152061:G:A
7152209	chr17:7152209:G:A
7153860	chr17:7153860:A:G
7154207	chr17:7154207:C:G
7155397	chr17:7155397:C:T
7155736	chr17:7155736:C:T
7155769	chr17:7155769:G:A
7155826	chr17:7155826:A:G
7155875	chr17:7155875:A:AAAAC
7155959	chr17:7155959:C:T
7156034	chr17:7156034:G:A
7156103	chr17:7156103:A:G
7156173	chr17:7156173:T:A
7156324	chr17:7156324:C:T
7156361	chr17:7156361:G:C
7157481	chr17:7157481:C:T
7157971	chr17:7157971:T:C
7158110	chr17:7158110:T:C
7158632	chr17:7158632:G:A
7158653	chr17:7158653:G:A
7158851	chr17:7158851:G:T
7159422	chr17:7159422:C:T
7159434	chr17:7159434:G:A
7159512	chr17:7159512:T:G
7159644	chr17:7159644:T:C
7159673	chr17:7159673:G:T
7159704	chr17:7159704:C:T
7160092	chr17:7160092:TC:T
7160130	chr17:7160130:T:A
7160200	chr17:7160200:G:A
7160236	chr17:7160236:A:C
7160392	chr17:7160392:C:T
7160403	chr17:7160403:C:T
7160568	chr17:7160568:C:T
7160579	chr17:7160579:G:A
7160580	chr17:7160580:C:A
7160715	chr17:7160715:T:C
7161559	chr17:7161559:T:G
7161575	chr17:7161575:A:C
7162055	chr17:7162055:T:A
7162176	chr17:7162176:T:G
7162236	chr17:7162236:A:T
7162258	chr17:7162258:C:T
7162307	chr17:7162307:C:T
7162387	chr17:7162387:C:T
7162415	chr17:7162415:C:T
7162656	chr17:7162656:C:T
7163053	chr17:7163053:C:A
7163518	chr17:7163518:G:C
7163789	chr17:7163789:G:A
7163897	chr17:7163897:T:C
7164230	chr17:7164230:A:G
7164632	chr17:7164632:C:T
7164971	chr17:7164971:C:T
7165202	chr17:7165202:G:A
7165292	chr17:7165292:A:ATT
7165660	chr17:7165660:T:C
7165798	chr17:7165798:AAG:A
7165869	chr17:7165869:C:T
7166237	chr17:7166237:A:T
7166514	chr17:7166514:T:C
7166519	chr17:7166519:TC:T
7166561	chr17:7166561:A:G
7166877	chr17:7166877:CT:C
7167592	chr17:7167592:C:T
7167677	chr17:7167677:C:G
7168357	chr17:7168357:C:T
7168670	chr17:7168670:G:A
7168757	chr17:7168757:A:G
7169501	chr17:7169501:CA:C
7169530	chr17:7169530:C:T
7169620	chr17:7169620:C:T
7169690	chr17:7169690:A:G
7169695	chr17:7169695:A:G
7169772	chr17:7169772:A:G
7169900	chr17:7169900:T:C
7170428	chr17:7170428:G:A
7170806	chr17:7170806:G:A
7171029	chr17:7171029:C:T
7171134	chr17:7171134:A:G
7171260	chr17:7171260:G:A
7171373	chr17:7171373:G:C
7171399	chr17:7171399:A:G
7171489	chr17:7171489:T:G
7172013	chr17:7172013:A:T
7172032	chr17:7172032:A:C
7172202	chr17:7172202:G:A
7172327	chr17:7172327:A:T
7172745	chr17:7172745:T:C
7172970	chr17:7172970:G:A
7173152	chr17:7173152:A:G
7173518	chr17:7173518:C:T
7173895	chr17:7173895:T:C
7173926	chr17:7173926:G:C
7174323	chr17:7174323:G:A
7174423	chr17:7174423:C:T
7174503	chr17:7174503:C:G
7174577	chr17:7174577:A:G
7174608	chr17:7174608:C:T
7174668	chr17:7174668:A:G
7174990	chr17:7174990:CACA:C
7175138	chr17:7175138:A:C
7175213	chr17:7175213:C:T
7175470	chr17:7175470:C:T
7175497	chr17:7175497:ACT:A
7175529	chr17:7175529:CATGCACACACA:C
7175611	chr17:7175611:C:T
7175612	chr17:7175612:G:A
7175695	chr17:7175695:A:G
7175785	chr17:7175785:A:T
7175959	chr17:7175959:CACAT:C
7175961	chr17:7175961:CAT:C
7176274	chr17:7176274:C:A
7176299	chr17:7176299:A:G
7176386	chr17:7176386:ACT:A
7176433	chr17:7176433:TCA:T
7176796	chr17:7176796:A:T
7176798	chr17:7176798:A:T
7176940	chr17:7176940:C:A
7177541	chr17:7177541:C:T
7177546	chr17:7177546:C:G
7179335	chr17:7179335:C:T
7179368	chr17:7179368:T:C
7179522	chr17:7179522:C:T
7180089	chr17:7180089:G:GCGTT
7180210	chr17:7180210:G:C
7180327	chr17:7180327:A:G
7180680	chr17:7180680:C:T
7180837	chr17:7180837:C:T
7180947	chr17:7180947:C:G
7181495	chr17:7181495:A:G
7181592	chr17:7181592:C:T
7181785	chr17:7181785:T:C
7182048	chr17:7182048:C:T
7182157	chr17:7182157:C:T
7182445	chr17:7182445:A:T
7182624	chr17:7182624:A:G
7182646	chr17:7182646:T:C
7182660	chr17:7182660:G:A
7182774	chr17:7182774:A:G
7182964	chr17:7182964:C:T
7183117	chr17:7183117:C:T
7183148	chr17:7183148:G:A
7183245	chr17:7183245:A:G
7183352	chr17:7183352:T:C
7183762	chr17:7183762:T:C
7183868	chr17:7183868:G:A
7184468	chr17:7184468:C:T
7184908	chr17:7184908:C:T
7184917	chr17:7184917:T:C
7184991	chr17:7184991:C:T
7185104	chr17:7185104:T:C
7185523	chr17:7185523:A:G
7185674	chr17:7185674:G:C
7185677	chr17:7185677:G:A
7186016	chr17:7186016:T:G
7186298	chr17:7186298:C:T
7186333	chr17:7186333:C:G
7186926	chr17:7186926:T:A
7186943	chr17:7186943:A:C
7187045	chr17:7187045:C:T
7187132	chr17:7187132:C:T
7187402	chr17:7187402:T:C
7187459	chr17:7187459:T:C
7187611	chr17:7187611:G:A
7187941	chr17:7187941:G:A
7188226	chr17:7188226:G:A
7188331	chr17:7188331:T:C
7188394	chr17:7188394:T:G
7188819	chr17:7188819:T:C
7188979	chr17:7188979:G:A
7189066	chr17:7189066:C:T
7189187	chr17:7189187:G:A
7189218	chr17:7189218:G:A
7189316	chr17:7189316:C:T
7190147	chr17:7190147:A:G
7191879	chr17:7191879:A:C
7193388	chr17:7193388:TC:T
7193641	chr17:7193641:G:A
7193894	chr17:7193894:G:A
7194528	chr17:7194528:G:A
7194860	chr17:7194860:A:G
7195115	chr17:7195115:A:G
7195407	chr17:7195407:C:T
7195590	chr17:7195590:A:G
7196492	chr17:7196492:G:A
7197553	chr17:7197553:T:C
7197585	chr17:7197585:A:G
7197808	chr17:7197808:A:T
7197973	chr17:7197973:C:T
7197982	chr17:7197982:A:G
7198355	chr17:7198355:C:T
7198751	chr17:7198751:G:A
7199525	chr17:7199525:A:G
7199755	chr17:7199755:G:A
7199775	chr17:7199775:A:G
7199958	chr17:7199958:C:T
7199975	chr17:7199975:G:A
7200531	chr17:7200531:T:C
7200862	chr17:7200862:T:G
7201008	chr17:7201008:C:G
7201234	chr17:7201234:A:G
7201287	chr17:7201287:C:T
7201419	chr17:7201419:T:C
7201606	chr17:7201606:C:T
7202080	chr17:7202080:A:G
7202091	chr17:7202091:A:T
7202470	chr17:7202470:G:C
7203156	chr17:7203156:A:G
7203374	chr17:7203374:TG:T
7203968	chr17:7203968:C:T
7204802	chr17:7204802:C:T
7204959	chr17:7204959:T:G
7205292	chr17:7205292:A:G
7205486	chr17:7205486:C:T
7206676	chr17:7206676:A:G
7206708	chr17:7206708:A:T
7207094	chr17:7207094:G:A
7207477	chr17:7207477:A:G
7207719	chr17:7207719:A:ACAGCACACGCACAGGCACACAAG
7207853	chr17:7207853:C:T
7208037	chr17:7208037:A:G
7208249	chr17:7208249:G:C
7208892	chr17:7208892:C:T
7208931	chr17:7208931:C:G
7209239	chr17:7209239:G:A
7209277	chr17:7209277:A:C
7210251	chr17:7210251:G:A
7210757	chr17:7210757:G:T
7211537	chr17:7211537:T:C
7212830	chr17:7212830:C:T
7212835	chr17:7212835:C:T
7212875	chr17:7212875:C:T
7212947	chr17:7212947:G:C
7213534	chr17:7213534:C:A
7213996	chr17:7213996:T:C
7216338	chr17:7216338:T:C
7216478	chr17:7216478:C:A
7217786	chr17:7217786:C:A
7218466	chr17:7218466:T:C
7219021	chr17:7219021:G:A
7219243	chr17:7219243:G:A
7219279	chr17:7219279:G:A
7219305	chr17:7219305:G:A
7219509	chr17:7219509:C:T
7219691	chr17:7219691:C:T
7219739	chr17:7219739:A:G
7220033	chr17:7220033:C:T
7220187	chr17:7220187:G:A
7220296	chr17:7220296:T:G
7220519	chr17:7220519:C:T
7221187	chr17:7221187:G:A
7221897	chr17:7221897:G:A
7221944	chr17:7221944:C:T
7221965	chr17:7221965:C:T
7222453	chr17:7222453:G:A
7222586	chr17:7222586:C:T
7222588	chr17:7222588:T:C
7222617	chr17:7222617:G:T
7222826	chr17:7222826:G:A
7222854	chr17:7222854:A:G
7224388	chr17:7224388:G:A
7224399	chr17:7224399:T:C
7225357	chr17:7225357:G:A
7225408	chr17:7225408:C:T
7226013	chr17:7226013:G:A
7226521	chr17:7226521:T:C
7226655	chr17:7226655:A:G
7226860	chr17:7226860:G:A
7227523	chr17:7227523:C:T
7227798	chr17:7227798:G:A
7228052	chr17:7228052:G:A
7228642	chr17:7228642:G:A
7228706	chr17:7228706:T:A
7229237	chr17:7229237:C:T
7229319	chr17:7229319:C:T
7229843	chr17:7229843:G:A
7230275	chr17:7230275:A:G
7230290	chr17:7230290:G:A
7230658	chr17:7230658:A:C
7230810	chr17:7230810:A:G
7230985	chr17:7230985:T:C
7231004	chr17:7231004:C:T
7231584	chr17:7231584:C:G
7232608	chr17:7232608:A:T
7232823	chr17:7232823:C:T
7232958	chr17:7232958:C:T
7233931	chr17:7233931:C:T
7234784	chr17:7234784:AC:A
7235108	chr17:7235108:CAA:C
7235846	chr17:7235846:GA:G
7235919	chr17:7235919:G:A
7235985	chr17:7235985:G:A
7236093	chr17:7236093:G:A
7236996	chr17:7236996:G:A
7237287	chr17:7237287:A:G
7237591	chr17:7237591:G:A
7238165	chr17:7238165:C:G
7238906	chr17:7238906:C:G
7239338	chr17:7239338:C:T
7239515	chr17:7239515:TCCA:T
7239518	chr17:7239518:A:T
7239608	chr17:7239608:G:A
7240519	chr17:7240519:G:A
7240624	chr17:7240624:T:C
7240675	chr17:7240675:A:T
7240827	chr17:7240827:C:A
7241798	chr17:7241798:T:C
7241962	chr17:7241962:C:G
7242067	chr17:7242067:A:G
7242662	chr17:7242662:T:C
7242979	chr17:7242979:G:A
7245894	chr17:7245894:A:G
7245948	chr17:7245948:C:T
7247233	chr17:7247233:A:G
7247386	chr17:7247386:GC:G
7247708	chr17:7247708:C:T
7248421	chr17:7248421:G:A
7248659	chr17:7248659:A:T
7248857	chr17:7248857:A:T
7248950	chr17:7248950:C:G
7248999	chr17:7248999:C:T
7249399	chr17:7249399:T:C
7249902	chr17:7249902:C:G
7250284	chr17:7250284:A:C
7250530	chr17:7250530:G:C
7250746	chr17:7250746:C:T
7250788	chr17:7250788:C:T
7251263	chr17:7251263:T:C
7251819	chr17:7251819:GA:G
7252486	chr17:7252486:A:G
7252542	chr17:7252542:G:A
7252668	chr17:7252668:G:A
7252867	chr17:7252867:A:G
7253002	chr17:7253002:A:C
7253699	chr17:7253699:C:A
7253857	chr17:7253857:C:T
7253952	chr17:7253952:A:G
7254027	chr17:7254027:G:GAGAACC
7254197	chr17:7254197:C:T
7254243	chr17:7254243:A:G
7254253	chr17:7254253:C:T
7254538	chr17:7254538:G:A
7254845	chr17:7254845:CTGCCAAGGAGTG:C
7254884	chr17:7254884:T:G
7255331	chr17:7255331:C:T
7255334	chr17:7255334:G:A
7256668	chr17:7256668:T:C
7257401	chr17:7257401:C:G
7257542	chr17:7257542:TG:T
7257820	chr17:7257820:A:G
7257984	chr17:7257984:C:T
7258637	chr17:7258637:G:A
7259214	chr17:7259214:C:T
7259358	chr17:7259358:T:TA
7259881	chr17:7259881:G:A
7259895	chr17:7259895:C:T
7260031	chr17:7260031:A:G
7260420	chr17:7260420:A:G
7261180	chr17:7261180:C:T
7261244	chr17:7261244:C:T
7262683	chr17:7262683:G:A
7263503	chr17:7263503:T:A
7263936	chr17:7263936:C:T
7264432	chr17:7264432:G:A
7264457	chr17:7264457:T:C
7265674	chr17:7265674:T:C
7265825	chr17:7265825:C:T
7265980	chr17:7265980:C:T
7266213	chr17:7266213:G:C
7266553	chr17:7266553:T:C
7267162	chr17:7267162:TAAATTGC:T
7267281	chr17:7267281:C:T
7267346	chr17:7267346:G:A
7268037	chr17:7268037:C:T
7268139	chr17:7268139:G:A
7268168	chr17:7268168:G:A
7268607	chr17:7268607:T:C
7269064	chr17:7269064:C:T
7269200	chr17:7269200:G:T
7269290	chr17:7269290:A:G
7269312	chr17:7269312:C:T
7269393	chr17:7269393:C:A
7269518	chr17:7269518:G:A
7269676	chr17:7269676:G:A
7270261	chr17:7270261:G:A
7271274	chr17:7271274:C:T
7271624	chr17:7271624:C:T
7271950	chr17:7271950:C:T
7271954	chr17:7271954:C:T
7272003	chr17:7272003:A:T
7272060	chr17:7272060:C:T
7272161	chr17:7272161:G:A
7272182	chr17:7272182:G:A
7272250	chr17:7272250:T:C
7272377	chr17:7272377:G:A
7272397	chr17:7272397:AC:A
7272444	chr17:7272444:A:T
7272525	chr17:7272525:C:T
7272782	chr17:7272782:T:TCA
7272974	chr17:7272974:A:G
7273295	chr17:7273295:A:G
7273474	chr17:7273474:A:G
7273482	chr17:7273482:G:A
7273716	chr17:7273716:G:A
7274490	chr17:7274490:A:T
7274553	chr17:7274553:C:A
7274832	chr17:7274832:C:G
7275508	chr17:7275508:A:G
7275828	chr17:7275828:G:A
7276283	chr17:7276283:T:G
7276318	chr17:7276318:T:C
7276688	chr17:7276688:C:T
7277180	chr17:7277180:T:A
7277548	chr17:7277548:T:C
7278245	chr17:7278245:G:C
7278397	chr17:7278397:T:C
7278574	chr17:7278574:G:C
7278776	chr17:7278776:C:G
7278868	chr17:7278868:T:C
7279198	chr17:7279198:A:AG
7279255	chr17:7279255:C:T
7279786	chr17:7279786:T:C
7279801	chr17:7279801:T:C
7280159	chr17:7280159:T:C
7280203	chr17:7280203:C:T
7280480	chr17:7280480:G:A
7280672	chr17:7280672:A:G
7281077	chr17:7281077:C:A
7281113	chr17:7281113:A:C
7281162	chr17:7281162:T:C
7281773	chr17:7281773:G:A
7281802	chr17:7281802:G:A
7281914	chr17:7281914:G:A
7282098	chr17:7282098:T:A
7282542	chr17:7282542:T:C
7282703	chr17:7282703:C:T
7282928	chr17:7282928:T:C
7283804	chr17:7283804:T:C
7284096	chr17:7284096:G:A
7284474	chr17:7284474:C:T
7287138	chr17:7287138:T:G
7287742	chr17:7287742:C:T
7288770	chr17:7288770:C:CT
7289095	chr17:7289095:C:T
7289364	chr17:7289364:C:G
7289411	chr17:7289411:TGGCAGGGCCAG:T
7289736	chr17:7289736:GA:G
7289741	chr17:7289741:A:G
7289873	chr17:7289873:C:T
7289936	chr17:7289936:G:A
7290129	chr17:7290129:A:G
7290691	chr17:7290691:C:T
7290942	chr17:7290942:A:G
7292567	chr17:7292567:A:G
7293071	chr17:7293071:T:C
7294314	chr17:7294314:A:G
7295262	chr17:7295262:TTC:T
7295269	chr17:7295269:T:C
7295342	chr17:7295342:C:T
7296307	chr17:7296307:G:A
7296705	chr17:7296705:A:C
7297964	chr17:7297964:A:G
7298080	chr17:7298080:C:T
7298362	chr17:7298362:G:A
7298496	chr17:7298496:T:C
7299088	chr17:7299088:T:C
7299584	chr17:7299584:T:C
7299940	chr17:7299940:A:G
7299970	chr17:7299970:A:C
7300031	chr17:7300031:T:C
7300128	chr17:7300128:A:G
7300353	chr17:7300353:G:C
7300535	chr17:7300535:T:C
7300815	chr17:7300815:T:C
7300863	chr17:7300863:A:G
7301068	chr17:7301068:C:T
7301078	chr17:7301078:T:C
7301080	chr17:7301080:G:C
7301448	chr17:7301448:C:T
7301485	chr17:7301485:C:T
7301488	chr17:7301488:G:C
7301911	chr17:7301911:T:C
7302575	chr17:7302575:G:A
7302784	chr17:7302784:A:G
7303048	chr17:7303048:A:T
7303151	chr17:7303151:G:A
7303239	chr17:7303239:C:T
7303369	chr17:7303369:C:T
7303370	chr17:7303370:G:A
7303483	chr17:7303483:G:A
7303728	chr17:7303728:A:C
7303744	chr17:7303744:T:C
7304126	chr17:7304126:T:C
7304165	chr17:7304165:C:T
7304568	chr17:7304568:T:A
7304645	chr17:7304645:A:C
7304721	chr17:7304721:C:T
7304878	chr17:7304878:C:T
7305010	chr17:7305010:G:C
7305054	chr17:7305054:A:C
7305938	chr17:7305938:C:T
7306067	chr17:7306067:G:A
7306272	chr17:7306272:T:C
7306273	chr17:7306273:T:C
7306288	chr17:7306288:G:C
7306355	chr17:7306355:C:G
7307033	chr17:7307033:G:C
7307341	chr17:7307341:G:A
7307378	chr17:7307378:G:C
7307415	chr17:7307415:C:T
7307941	chr17:7307941:G:C
7309177	chr17:7309177:C:T
7309924	chr17:7309924:T:C
7310033	chr17:7310033:G:A
7310053	chr17:7310053:A:G
7310241	chr17:7310241:C:G
7310375	chr17:7310375:C:A
7310454	chr17:7310454:GGT:G
7310516	chr17:7310516:A:G
7311505	chr17:7311505:C:T
7311823	chr17:7311823:G:A
7312217	chr17:7312217:T:C
7312491	chr17:7312491:T:C
7312573	chr17:7312573:C:T
7313221	chr17:7313221:G:A
7313444	chr17:7313444:C:T
7313726	chr17:7313726:G:A
7314144	chr17:7314144:T:C
7314165	chr17:7314165:G:A
7314178	chr17:7314178:AG:A
7314448	chr17:7314448:C:T
7314461	chr17:7314461:G:A
7314601	chr17:7314601:G:A
7314625	chr17:7314625:G:A
7314699	chr17:7314699:T:C
7315163	chr17:7315163:G:T
7315270	chr17:7315270:G:C
7315911	chr17:7315911:A:G
7316714	chr17:7316714:G:A
7316973	chr17:7316973:G:A
7317378	chr17:7317378:G:T
7317522	chr17:7317522:T:G
7317631	chr17:7317631:A:G
7317681	chr17:7317681:T:C
7317878	chr17:7317878:C:T
7318066	chr17:7318066:G:A
7318220	chr17:7318220:G:C
7318225	chr17:7318225:T:C
7318388	chr17:7318388:G:T
7318407	chr17:7318407:C:T
7318718	chr17:7318718:G:A
7318845	chr17:7318845:G:A
7319152	chr17:7319152:G:A
7319429	chr17:7319429:T:C
7319557	chr17:7319557:G:A
7319676	chr17:7319676:G:T
7319888	chr17:7319888:G:A
7320324	chr17:7320324:A:G
7320352	chr17:7320352:C:T
7320508	chr17:7320508:C:G
7320974	chr17:7320974:A:T
7321000	chr17:7321000:T:C
7321114	chr17:7321114:C:T
7321602	chr17:7321602:C:G
7321830	chr17:7321830:C:G
7322106	chr17:7322106:T:C
7323393	chr17:7323393:T:C
7323638	chr17:7323638:G:A
7324359	chr17:7324359:C:T
7324534	chr17:7324534:C:T
7325575	chr17:7325575:G:T
7325596	chr17:7325596:C:T
7326226	chr17:7326226:C:T
7327843	chr17:7327843:C:T
7327917	chr17:7327917:T:C
7328017	chr17:7328017:G:A
7329532	chr17:7329532:G:C
7329687	chr17:7329687:G:A
7329692	chr17:7329692:C:A
7329781	chr17:7329781:G:A
7329835	chr17:7329835:G:A
7329843	chr17:7329843:C:G
7329882	chr17:7329882:T:C
7329912	chr17:7329912:G:A
7330469	chr17:7330469:C:T
7330503	chr17:7330503:C:G
7330658	chr17:7330658:G:A
7330812	chr17:7330812:G:A
7330980	chr17:7330980:C:G
7331254	chr17:7331254:G:A
7331549	chr17:7331549:T:C
7331581	chr17:7331581:G:T
7331664	chr17:7331664:G:A
7331752	chr17:7331752:G:A
7331975	chr17:7331975:C:T
7332255	chr17:7332255:G:C
7332498	chr17:7332498:C:G
7332532	chr17:7332532:A:G
7332737	chr17:7332737:G:A
7332748	chr17:7332748:T:C
7332805	chr17:7332805:G:A
7332856	chr17:7332856:G:A
7332995	chr17:7332995:G:A
7333038	chr17:7333038:A:C
7333386	chr17:7333386:C:T
7333756	chr17:7333756:A:T
7333919	chr17:7333919:G:A
7333997	chr17:7333997:G:GCTGC
7334027	chr17:7334027:T:C
7334119	chr17:7334119:T:C
7334809	chr17:7334809:A:G
7334867	chr17:7334867:C:A
7335006	chr17:7335006:A:G
7335199	chr17:7335199:G:A
7335905	chr17:7335905:A:C
7336131	chr17:7336131:G:A
7336138	chr17:7336138:T:C
7336592	chr17:7336592:A:G
7337648	chr17:7337648:G:C
7337958	chr17:7337958:C:T
7338276	chr17:7338276:T:C
7338581	chr17:7338581:A:G
7338743	chr17:7338743:C:G
7339089	chr17:7339089:A:G
7339669	chr17:7339669:A:G
7339993	chr17:7339993:G:A
7340058	chr17:7340058:C:T
7340085	chr17:7340085:A:G
7340341	chr17:7340341:T:C
7340366	chr17:7340366:T:C
7340611	chr17:7340611:G:A
7340628	chr17:7340628:T:G
7341158	chr17:7341158:A:G
7341254	chr17:7341254:A:AG
7342052	chr17:7342052:A:G
7342148	chr17:7342148:G:A
7342187	chr17:7342187:C:G
7342342	chr17:7342342:G:A
7342355	chr17:7342355:G:A
7343532	chr17:7343532:C:T
7343629	chr17:7343629:T:C
7344675	chr17:7344675:C:T
7344765	chr17:7344765:T:TA
7345887	chr17:7345887:G:A
7346312	chr17:7346312:C:T
7346352	chr17:7346352:C:A
7347264	chr17:7347264:G:A
7347501	chr17:7347501:G:A
7347563	chr17:7347563:C:T
7347840	chr17:7347840:C:T
7348051	chr17:7348051:G:A
7348520	chr17:7348520:G:A
7349733	chr17:7349733:A:T
7349913	chr17:7349913:C:T
7350302	chr17:7350302:G:T
7350692	chr17:7350692:C:A
7350996	chr17:7350996:G:A
7351227	chr17:7351227:C:T
7351238	chr17:7351238:A:C
7351283	chr17:7351283:T:G
7351851	chr17:7351851:G:A
7352562	chr17:7352562:G:A
7352592	chr17:7352592:C:T
7353006	chr17:7353006:G:A
7353866	chr17:7353866:C:T
7354136	chr17:7354136:G:T
7354584	chr17:7354584:C:T
7355162	chr17:7355162:C:T
7355542	chr17:7355542:C:A
7356349	chr17:7356349:T:C
7356670	chr17:7356670:T:C
7356671	chr17:7356671:A:G
7357906	chr17:7357906:C:G
7358341	chr17:7358341:T:C
7358360	chr17:7358360:C:T
7358464	chr17:7358464:T:G
7358542	chr17:7358542:G:C
7358547	chr17:7358547:G:A
7358583	chr17:7358583:T:C
7358710	chr17:7358710:C:T
7358907	chr17:7358907:A:T
7359044	chr17:7359044:T:C
7359300	chr17:7359300:G:A
7360708	chr17:7360708:G:A
7360811	chr17:7360811:C:T
7360950	chr17:7360950:T:C
7360990	chr17:7360990:C:T
7361007	chr17:7361007:C:T
7361247	chr17:7361247:G:A
7361441	chr17:7361441:C:T
7361580	chr17:7361580:G:A
7361768	chr17:7361768:T:C
7362178	chr17:7362178:G:A
7362249	chr17:7362249:G:T
7362362	chr17:7362362:G:A
7362542	chr17:7362542:T:TA
7362589	chr17:7362589:A:C
7362654	chr17:7362654:C:T
7362734	chr17:7362734:GGT:G
7363541	chr17:7363541:C:T
7363858	chr17:7363858:T:C
7364247	chr17:7364247:T:C
7364830	chr17:7364830:G:C
7365496	chr17:7365496:T:C
7365537	chr17:7365537:CA:C
7365614	chr17:7365614:G:A
7365712	chr17:7365712:C:T
7365756	chr17:7365756:C:T
7365950	chr17:7365950:C:T
7366013	chr17:7366013:T:C
7366054	chr17:7366054:C:T
7366483	chr17:7366483:A:T
7366675	chr17:7366675:T:C
7367340	chr17:7367340:G:C
7367437	chr17:7367437:G:A
7367697	chr17:7367697:T:C
7367900	chr17:7367900:A:C
7368123	chr17:7368123:G:A
7369090	chr17:7369090:G:A
7369181	chr17:7369181:G:A
7369744	chr17:7369744:C:T
7369828	chr17:7369828:C:T
7369928	chr17:7369928:A:G
7369967	chr17:7369967:C:T
7370052	chr17:7370052:G:A
7370262	chr17:7370262:G:A
7370347	chr17:7370347:C:T
7370348	chr17:7370348:A:G
7370454	chr17:7370454:T:C
7370648	chr17:7370648:T:G
7370652	chr17:7370652:C:T
7370679	chr17:7370679:G:A
7370932	chr17:7370932:C:T
7370974	chr17:7370974:A:G
7371243	chr17:7371243:A:G
7371255	chr17:7371255:G:A
7371319	chr17:7371319:C:T
7371377	chr17:7371377:T:G
7371399	chr17:7371399:A:G
7371535	chr17:7371535:A:G
7371582	chr17:7371582:A:G
7371642	chr17:7371642:A:G
7372060	chr17:7372060:C:T
7372251	chr17:7372251:G:A
7372515	chr17:7372515:C:T
7372561	chr17:7372561:T:G
7372602	chr17:7372602:A:C
7372642	chr17:7372642:A:G
7372912	chr17:7372912:A:G
7374132	chr17:7374132:G:C
7374588	chr17:7374588:G:A
7375008	chr17:7375008:G:A
7375017	chr17:7375017:G:A
7375113	chr17:7375113:G:A
7375235	chr17:7375235:C:T
7375381	chr17:7375381:G:A
7375570	chr17:7375570:C:T
7375635	chr17:7375635:G:A
7375644	chr17:7375644:C:T
7375647	chr17:7375647:C:T
7375895	chr17:7375895:G:A
7376134	chr17:7376134:A:T
7376401	chr17:7376401:C:T
7376778	chr17:7376778:G:C
7376950	chr17:7376950:A:G
7377144	chr17:7377144:G:A
7377572	chr17:7377572:G:A
7377753	chr17:7377753:T:C
7377880	chr17:7377880:A:G
7378094	chr17:7378094:G:T
7378462	chr17:7378462:T:TA
7378464	chr17:7378464:C:G
7378551	chr17:7378551:G:A
7378676	chr17:7378676:G:A
7379071	chr17:7379071:G:T
7379351	chr17:7379351:G:A
7379720	chr17:7379720:A:G
7379825	chr17:7379825:C:A
7380407	chr17:7380407:A:G
7380541	chr17:7380541:T:TGAA
7380542	chr17:7380542:C:G
7380561	chr17:7380561:G:A
7380786	chr17:7380786:G:T
7380797	chr17:7380797:C:T
7380983	chr17:7380983:G:T
7381253	chr17:7381253:TCC:T
7381891	chr17:7381891:G:A
7381986	chr17:7381986:G:A
7382037	chr17:7382037:G:T
7382404	chr17:7382404:T:C
7382589	chr17:7382589:T:C
7382947	chr17:7382947:C:T
7383107	chr17:7383107:C:T
7383378	chr17:7383378:A:AG
7383900	chr17:7383900:G:C
7384239	chr17:7384239:T:C
7384766	chr17:7384766:C:T
7384909	chr17:7384909:C:T
7385114	chr17:7385114:C:T
7385601	chr17:7385601:G:A
7385669	chr17:7385669:A:G
7385730	chr17:7385730:A:G
7385876	chr17:7385876:A:G
7386431	chr17:7386431:G:A
7387056	chr17:7387056:G:A
7387319	chr17:7387319:A:G
7387376	chr17:7387376:A:G
7387502	chr17:7387502:T:C
7387514	chr17:7387514:G:A
7388000	chr17:7388000:C:T
7388004	chr17:7388004:C:T
7388031	chr17:7388031:A:G
7388062	chr17:7388062:C:T
7388085	chr17:7388085:G:C
7388550	chr17:7388550:C:G
7388624	chr17:7388624:G:C
7388788	chr17:7388788:G:A
7389366	chr17:7389366:A:G
7389388	chr17:7389388:T:C
7389407	chr17:7389407:C:T
7389770	chr17:7389770:A:G
7389984	chr17:7389984:G:A
7390169	chr17:7390169:G:A
7390396	chr17:7390396:C:T
7391165	chr17:7391165:C:T
7391791	chr17:7391791:A:G
7391937	chr17:7391937:G:A
7392735	chr17:7392735:A:G
7392863	chr17:7392863:G:A
7392914	chr17:7392914:G:A
7393580	chr17:7393580:C:T
7393802	chr17:7393802:G:A
7394133	chr17:7394133:A:G
7395365	chr17:7395365:G:T
7395633	chr17:7395633:A:C
7395677	chr17:7395677:C:T
7395714	chr17:7395714:A:G
7395744	chr17:7395744:T:C
7397087	chr17:7397087:G:A
7397203	chr17:7397203:A:G
7397292	chr17:7397292:A:G
7397375	chr17:7397375:G:A
7397424	chr17:7397424:C:T
7397569	chr17:7397569:A:C
7397620	chr17:7397620:A:G
7397760	chr17:7397760:C:T
7397848	chr17:7397848:C:T
7397969	chr17:7397969:G:A
7398124	chr17:7398124:C:T
7398169	chr17:7398169:C:T
7398255	chr17:7398255:C:T
7398275	chr17:7398275:G:A
7398330	chr17:7398330:G:C
7398835	chr17:7398835:A:C
7399137	chr17:7399137:G:A
7399824	chr17:7399824:G:A
7399950	chr17:7399950:A:G
7400082	chr17:7400082:C:T
7400183	chr17:7400183:G:T
7400489	chr17:7400489:C:T
7400878	chr17:7400878:C:T
7401074	chr17:7401074:C:T
7402027	chr17:7402027:G:C
7402751	chr17:7402751:T:C
7402785	chr17:7402785:T:C
7403112	chr17:7403112:G:A
7403271	chr17:7403271:TGTGGGGCTTGG:T
7403408	chr17:7403408:A:G
7403670	chr17:7403670:G:A
7403699	chr17:7403699:AAAG:A
7403968	chr17:7403968:T:C
7404631	chr17:7404631:T:G
7406358	chr17:7406358:G:A
7407154	chr17:7407154:A:C
7407309	chr17:7407309:G:A
7407435	chr17:7407435:A:G
7407503	chr17:7407503:T:C
7407549	chr17:7407549:T:A
7407653	chr17:7407653:C:T
7408082	chr17:7408082:C:CAGA
7408138	chr17:7408138:C:T
7408483	chr17:7408483:G:A
7408721	chr17:7408721:G:A
7408930	chr17:7408930:G:A
7408953	chr17:7408953:A:G
7408988	chr17:7408988:C:T
7409205	chr17:7409205:C:A
7409282	chr17:7409282:T:A
7409301	chr17:7409301:G:A
7409357	chr17:7409357:C:G
7409619	chr17:7409619:C:T
7410245	chr17:7410245:C:A
7410393	chr17:7410393:A:G
7410439	chr17:7410439:C:T
7410774	chr17:7410774:G:A
7410818	chr17:7410818:G:A
7410834	chr17:7410834:A:G
7410890	chr17:7410890:C:G
7411077	chr17:7411077:C:T
7411116	chr17:7411116:A:G
7411224	chr17:7411224:G:A
7411337	chr17:7411337:C:T
7411354	chr17:7411354:C:T
7411372	chr17:7411372:C:T
7411566	chr17:7411566:G:C
7411685	chr17:7411685:C:T
7412708	chr17:7412708:G:A
7412711	chr17:7412711:G:T
7413137	chr17:7413137:A:C
7413711	chr17:7413711:A:G
7414228	chr17:7414228:C:A
7414286	chr17:7414286:TCTGA:T
7414613	chr17:7414613:G:A
7414742	chr17:7414742:T:C
7415077	chr17:7415077:C:T
7415240	chr17:7415240:G:A
7415616	chr17:7415616:C:T
7416006	chr17:7416006:C:T
7416054	chr17:7416054:C:T
7416384	chr17:7416384:CT:C
7416823	chr17:7416823:C:T
7416847	chr17:7416847:G:A
7417555	chr17:7417555:C:T
7418371	chr17:7418371:G:A
7418768	chr17:7418768:G:A
7418896	chr17:7418896:A:G
7418926	chr17:7418926:A:G
7419121	chr17:7419121:G:T
7419509	chr17:7419509:TC:T
7419576	chr17:7419576:T:C
7420058	chr17:7420058:A:G
7420774	chr17:7420774:C:T
7420775	chr17:7420775:G:A
7421021	chr17:7421021:G:A
7421269	chr17:7421269:G:A
7421451	chr17:7421451:G:A
7421469	chr17:7421469:G:A
7422020	chr17:7422020:G:T
7422315	chr17:7422315:C:G
7422804	chr17:7422804:A:G
7422903	chr17:7422903:G:T
7422940	chr17:7422940:A:C
7423078	chr17:7423078:A:G
7423085	chr17:7423085:T:C
7423161	chr17:7423161:T:G
7423283	chr17:7423283:G:A
7423385	chr17:7423385:T:C
7423421	chr17:7423421:G:A
7423770	chr17:7423770:C:A
7423909	chr17:7423909:A:T
7423994	chr17:7423994:G:A
7424522	chr17:7424522:G:A
7424842	chr17:7424842:G:A
7425228	chr17:7425228:C:T
7425460	chr17:7425460:A:G
7425815	chr17:7425815:G:A
7426971	chr17:7426971:C:T
7427118	chr17:7427118:A:G
7427170	chr17:7427170:C:T
7427728	chr17:7427728:A:G
7427961	chr17:7427961:A:G
7428159	chr17:7428159:G:A
7428695	chr17:7428695:A:C
7429070	chr17:7429070:G:C
7429611	chr17:7429611:G:A
7429739	chr17:7429739:C:A
7429889	chr17:7429889:C:T
7430098	chr17:7430098:G:A
7430836	chr17:7430836:C:G
7430868	chr17:7430868:A:G
7431648	chr17:7431648:A:G
7431767	chr17:7431767:T:C
7432089	chr17:7432089:A:G
7432648	chr17:7432648:G:C
7432736	chr17:7432736:T:G
7432755	chr17:7432755:G:A
7432880	chr17:7432880:A:G
7433052	chr17:7433052:G:T
7433074	chr17:7433074:C:T
7433549	chr17:7433549:G:A
7433679	chr17:7433679:G:A
7434169	chr17:7434169:C:T
7434196	chr17:7434196:C:A
7434307	chr17:7434307:C:T
7434534	chr17:7434534:G:A
7434543	chr17:7434543:G:A
7435519	chr17:7435519:G:A
7435581	chr17:7435581:G:A
7435765	chr17:7435765:T:C
7437545	chr17:7437545:G:A
7437766	chr17:7437766:T:G
7438174	chr17:7438174:C:T
7438583	chr17:7438583:G:A
7438829	chr17:7438829:T:A
7438927	chr17:7438927:T:C
7438975	chr17:7438975:A:G
7439363	chr17:7439363:C:T
7439487	chr17:7439487:C:T
7440944	chr17:7440944:C:T
7441011	chr17:7441011:G:A
7441178	chr17:7441178:C:T
7442021	chr17:7442021:G:A
7442983	chr17:7442983:T:C
7443420	chr17:7443420:G:C
7443804	chr17:7443804:C:T
7445306	chr17:7445306:A:G
7446729	chr17:7446729:G:A
7446731	chr17:7446731:C:A
7447225	chr17:7447225:G:A
7447367	chr17:7447367:C:T
7447656	chr17:7447656:T:C
7447918	chr17:7447918:G:A
7448160	chr17:7448160:A:G
7448517	chr17:7448517:A:G
7448844	chr17:7448844:T:C
7448903	chr17:7448903:C:T
7449153	chr17:7449153:G:A
7449524	chr17:7449524:C:T
7449917	chr17:7449917:G:A
7449975	chr17:7449975:C:T
7449993	chr17:7449993:G:A
7451542	chr17:7451542:C:T
7452050	chr17:7452050:C:T
7452141	chr17:7452141:C:T
7452303	chr17:7452303:C:A
7452309	chr17:7452309:C:T
7452310	chr17:7452310:A:G
7452340	chr17:7452340:G:A
7453111	chr17:7453111:ATT:A
7453176	chr17:7453176:G:T
7453283	chr17:7453283:A:G
7453817	chr17:7453817:T:C
7454092	chr17:7454092:A:G
7454288	chr17:7454288:C:T
7454540	chr17:7454540:C:T
7454681	chr17:7454681:C:G
7454938	chr17:7454938:G:C
7455201	chr17:7455201:C:T
7455484	chr17:7455484:G:A
7455542	chr17:7455542:T:C
7455611	chr17:7455611:G:A
7455835	chr17:7455835:T:C
7455958	chr17:7455958:T:C
7456238	chr17:7456238:G:C
7456438	chr17:7456438:G:A
7456476	chr17:7456476:T:G
7456839	chr17:7456839:T:C
7457004	chr17:7457004:T:C
7457767	chr17:7457767:A:G
7457999	chr17:7457999:G:A
7458218	chr17:7458218:G:A
7459040	chr17:7459040:T:C
7459321	chr17:7459321:C:T
7459547	chr17:7459547:C:T
7459769	chr17:7459769:T:C
7461183	chr17:7461183:G:A
7461970	chr17:7461970:A:T
7463366	chr17:7463366:G:A
7463501	chr17:7463501:C:T
7463761	chr17:7463761:G:A
7464362	chr17:7464362:GT:G
7464491	chr17:7464491:G:A
7464510	chr17:7464510:G:A
7464533	chr17:7464533:T:A
7464923	chr17:7464923:A:G
7465022	chr17:7465022:G:A
7465080	chr17:7465080:T:C
7465087	chr17:7465087:T:C
7465167	chr17:7465167:AT:A
7465168	chr17:7465168:T:A
7465401	chr17:7465401:T:C
7465869	chr17:7465869:G:A
7467300	chr17:7467300:C:T
7467425	chr17:7467425:GA:G
7467563	chr17:7467563:G:A
7467727	chr17:7467727:G:C
7467949	chr17:7467949:G:T
7468613	chr17:7468613:C:T
7468982	chr17:7468982:G:C
7469318	chr17:7469318:C:T
7469510	chr17:7469510:C:T
7470195	chr17:7470195:C:T
7470276	chr17:7470276:T:C
7471472	chr17:7471472:TG:T
7471761	chr17:7471761:GTAAAGATTAAATGAGC:G
7472336	chr17:7472336:G:A
7473041	chr17:7473041:G:A
7473273	chr17:7473273:C:T
7473464	chr17:7473464:C:T
7473886	chr17:7473886:G:A
7474089	chr17:7474089:A:G
7474885	chr17:7474885:G:A
7475234	chr17:7475234:G:A
7475497	chr17:7475497:G:A
7475537	chr17:7475537:C:T
7475894	chr17:7475894:C:A
7476298	chr17:7476298:T:A
7476331	chr17:7476331:G:A
7476457	chr17:7476457:G:C
7476685	chr17:7476685:T:C
7476869	chr17:7476869:C:A
7476986	chr17:7476986:G:T
7476988	chr17:7476988:C:G
7477105	chr17:7477105:A:AG
7477204	chr17:7477204:CAG:C
7477386	chr17:7477386:C:T
7477937	chr17:7477937:T:G
7478036	chr17:7478036:C:T
7478054	chr17:7478054:A:G
7478071	chr17:7478071:A:G
7478171	chr17:7478171:C:T
7478435	chr17:7478435:C:T
7479286	chr17:7479286:G:A
7479565	chr17:7479565:T:C
7479763	chr17:7479763:C:T
7479782	chr17:7479782:C:T
7479817	chr17:7479817:C:A
7479818	chr17:7479818:G:C
7480140	chr17:7480140:C:G
7480339	chr17:7480339:A:G
7480385	chr17:7480385:T:G
7480665	chr17:7480665:A:G
7480879	chr17:7480879:G:A
7480938	chr17:7480938:TC:T
7481193	chr17:7481193:A:G
7481235	chr17:7481235:C:T
7481309	chr17:7481309:A:G
7481855	chr17:7481855:G:C
7482135	chr17:7482135:G:A
7482736	chr17:7482736:C:T
7482813	chr17:7482813:G:A
7482960	chr17:7482960:T:C
7482961	chr17:7482961:G:A
7483109	chr17:7483109:G:A
7483278	chr17:7483278:G:A
7483492	chr17:7483492:A:T
7484040	chr17:7484040:G:T
7484562	chr17:7484562:T:G
7485238	chr17:7485238:A:T
7485239	chr17:7485239:C:T
7485606	chr17:7485606:G:A
7486624	chr17:7486624:A:G
7486629	chr17:7486629:A:T
7486662	chr17:7486662:T:C
7486700	chr17:7486700:C:T
7486943	chr17:7486943:C:T
7486956	chr17:7486956:G:A
7487350	chr17:7487350:A:G
7487412	chr17:7487412:C:T
7487495	chr17:7487495:A:G
7487916	chr17:7487916:C:T
7487963	chr17:7487963:A:G
7488029	chr17:7488029:G:A
7488034	chr17:7488034:A:C
7488057	chr17:7488057:G:A
7488073	chr17:7488073:C:A
7488205	chr17:7488205:A:G
7488305	chr17:7488305:G:C
7488321	chr17:7488321:C:G
7488366	chr17:7488366:G:A
7488500	chr17:7488500:A:C
7488600	chr17:7488600:G:A
7488601	chr17:7488601:C:T
7488644	chr17:7488644:T:C
7488758	chr17:7488758:A:T
7488885	chr17:7488885:C:A
7488920	chr17:7488920:G:A
7489022	chr17:7489022:G:A
7489247	chr17:7489247:TACTC:T
7489251	chr17:7489251:C:T
7489331	chr17:7489331:C:G
7490021	chr17:7490021:G:A
7490197	chr17:7490197:G:A
7490546	chr17:7490546:G:A
7490601	chr17:7490601:C:T
7490962	chr17:7490962:T:C
7491018	chr17:7491018:C:T
7491022	chr17:7491022:T:C
7491092	chr17:7491092:ACTGT:A
7491126	chr17:7491126:C:T
7491623	chr17:7491623:T:C
7491857	chr17:7491857:G:A
7492230	chr17:7492230:A:G
7492309	chr17:7492309:G:A
7492475	chr17:7492475:C:G
7492482	chr17:7492482:C:T
7492730	chr17:7492730:C:G
7492850	chr17:7492850:C:G
7492948	chr17:7492948:T:C
7493008	chr17:7493008:G:T
7493025	chr17:7493025:C:T
7493462	chr17:7493462:A:T
7493724	chr17:7493724:A:G
7493734	chr17:7493734:T:C
7493756	chr17:7493756:A:G
7493955	chr17:7493955:G:A
7494208	chr17:7494208:T:G
7494443	chr17:7494443:A:G
7494454	chr17:7494454:C:T
7494828	chr17:7494828:G:A
7494904	chr17:7494904:C:T
7495465	chr17:7495465:T:C
7496000	chr17:7496000:C:T
7496547	chr17:7496547:G:A
7496697	chr17:7496697:G:A
7496818	chr17:7496818:C:T
7497385	chr17:7497385:C:T
7497496	chr17:7497496:T:C
7497886	chr17:7497886:A:C
7498253	chr17:7498253:A:T
7498371	chr17:7498371:T:C
7498584	chr17:7498584:A:G
7498818	chr17:7498818:T:C
7499237	chr17:7499237:G:A
7499281	chr17:7499281:T:C
7499768	chr17:7499768:C:A
7499844	chr17:7499844:AAAAC:A
7499896	chr17:7499896:C:T
7499897	chr17:7499897:G:A
7499940	chr17:7499940:C:T
7500473	chr17:7500473:C:T
7500607	chr17:7500607:G:A
7500623	chr17:7500623:A:C
7500788	chr17:7500788:C:T
7500890	chr17:7500890:G:A
7501136	chr17:7501136:G:A
7501672	chr17:7501672:T:C
7501755	chr17:7501755:C:T
7502618	chr17:7502618:C:T
7503504	chr17:7503504:T:C
7503508	chr17:7503508:G:C
7504008	chr17:7504008:A:G
7504333	chr17:7504333:A:C
7504388	chr17:7504388:C:G
7504404	chr17:7504404:A:G
7504447	chr17:7504447:C:A
7504486	chr17:7504486:A:G
7504596	chr17:7504596:C:T
7504755	chr17:7504755:C:T
7504936	chr17:7504936:C:T
7505101	chr17:7505101:C:T
7505269	chr17:7505269:A:G
7505305	chr17:7505305:G:A
7506180	chr17:7506180:G:T
7506467	chr17:7506467:G:A
7506605	chr17:7506605:CAT:C
7506719	chr17:7506719:A:G
7506721	chr17:7506721:A:G
7506893	chr17:7506893:T:G
7507151	chr17:7507151:C:G
7507414	chr17:7507414:G:A
7507606	chr17:7507606:C:T
7507967	chr17:7507967:G:A
7508043	chr17:7508043:C:T
7508118	chr17:7508118:C:T
7508128	chr17:7508128:C:T
7508136	chr17:7508136:C:T
7508153	chr17:7508153:T:G
7508451	chr17:7508451:C:T
7508536	chr17:7508536:A:G
7508893	chr17:7508893:A:G
7509084	chr17:7509084:T:C
7509226	chr17:7509226:C:T
7509253	chr17:7509253:T:C
7509551	chr17:7509551:C:T
7509640	chr17:7509640:G:A
7509646	chr17:7509646:T:TAGA
7509893	chr17:7509893:T:C
7510397	chr17:7510397:A:G
7510401	chr17:7510401:C:T
7510491	chr17:7510491:G:A
7510983	chr17:7510983:A:T
7511776	chr17:7511776:C:T
7512465	chr17:7512465:T:C
7514234	chr17:7514234:T:C
7514437	chr17:7514437:T:C
7514674	chr17:7514674:C:T
7514792	chr17:7514792:A:G
7515027	chr17:7515027:G:T
7515098	chr17:7515098:A:G
7515370	chr17:7515370:C:T
7515511	chr17:7515511:T:C
7516328	chr17:7516328:G:A
7516392	chr17:7516392:T:C
7516775	chr17:7516775:T:C
7516861	chr17:7516861:C:T
7516960	chr17:7516960:C:T
7517111	chr17:7517111:C:T
7517123	chr17:7517123:G:A
7517434	chr17:7517434:T:C
7517530	chr17:7517530:C:T
7517842	chr17:7517842:TG:T
7517860	chr17:7517860:T:C
7518355	chr17:7518355:G:A
7518379	chr17:7518379:T:C
7518554	chr17:7518554:G:A
7519059	chr17:7519059:G:A
7519069	chr17:7519069:A:G
7519334	chr17:7519334:C:T
7519366	chr17:7519366:C:G
7519515	chr17:7519515:T:A
7519527	chr17:7519527:G:A
7519764	chr17:7519764:TCA:T
7519774	chr17:7519774:CTT:C
7519876	chr17:7519876:C:CT
7519883	chr17:7519883:G:T
7519974	chr17:7519974:A:C
7520021	chr17:7520021:A:G
7520198	chr17:7520198:C:G
7520443	chr17:7520443:A:C
7520449	chr17:7520449:C:T
7520744	chr17:7520744:T:C
7520749	chr17:7520749:C:A
7520898	chr17:7520898:A:G
7521165	chr17:7521165:G:A
7521297	chr17:7521297:G:A
7521301	chr17:7521301:T:A
7521430	chr17:7521430:G:A
7521943	chr17:7521943:T:G
7522040	chr17:7522040:G:A
7522678	chr17:7522678:C:T
7522748	chr17:7522748:C:T
7523247	chr17:7523247:T:TAG
7523565	chr17:7523565:A:T
7523590	chr17:7523590:C:T
7523609	chr17:7523609:T:C
7523737	chr17:7523737:A:C
7523913	chr17:7523913:G:A
7524295	chr17:7524295:A:G
7524300	chr17:7524300:T:C
7524301	chr17:7524301:G:A
7524493	chr17:7524493:G:A
7524594	chr17:7524594:C:T
7524956	chr17:7524956:C:G
7525086	chr17:7525086:A:G
7525284	chr17:7525284:G:A
7525575	chr17:7525575:A:G
7525744	chr17:7525744:G:A
7526004	chr17:7526004:A:C
7526110	chr17:7526110:C:T
7526181	chr17:7526181:A:G
7526299	chr17:7526299:G:A
7526314	chr17:7526314:C:T
7526339	chr17:7526339:T:TCTCCC
7526743	chr17:7526743:C:A
7527004	chr17:7527004:A:G
7527046	chr17:7527046:A:G
7527108	chr17:7527108:C:T
7527175	chr17:7527175:G:A
7527265	chr17:7527265:A:G
7527360	chr17:7527360:C:T
7527363	chr17:7527363:G:C
7527385	chr17:7527385:C:T
7527448	chr17:7527448:T:C
7527697	chr17:7527697:G:A
7527886	chr17:7527886:T:A
7527948	chr17:7527948:A:G
7527975	chr17:7527975:T:C
7528199	chr17:7528199:C:T
7528339	chr17:7528339:A:G
7528556	chr17:7528556:A:G
7528789	chr17:7528789:A:G
7529052	chr17:7529052:C:T
7529235	chr17:7529235:A:C
7529316	chr17:7529316:G:A
7529332	chr17:7529332:G:A
7529837	chr17:7529837:G:A
7530142	chr17:7530142:G:A
7530762	chr17:7530762:G:A
7530856	chr17:7530856:T:C
7531501	chr17:7531501:G:T
7531502	chr17:7531502:A:T
7531617	chr17:7531617:G:A
7531723	chr17:7531723:G:A
7531900	chr17:7531900:C:T
7532114	chr17:7532114:A:T
7532506	chr17:7532506:G:A
7533202	chr17:7533202:A:G
7533420	chr17:7533420:T:C
7533729	chr17:7533729:G:A
7533864	chr17:7533864:C:T
7534028	chr17:7534028:C:T
7534348	chr17:7534348:A:G
7534484	chr17:7534484:G:T
7534528	chr17:7534528:T:C
7534555	chr17:7534555:A:G
7534733	chr17:7534733:A:G
7534997	chr17:7534997:T:C
7535417	chr17:7535417:C:T
7535432	chr17:7535432:T:C
7535466	chr17:7535466:AGACTCCC:A
7535484	chr17:7535484:G:A
7535517	chr17:7535517:T:A
7535953	chr17:7535953:G:A
7536024	chr17:7536024:T:G
7536409	chr17:7536409:T:C
7536413	chr17:7536413:C:T
7536422	chr17:7536422:T:C
7536457	chr17:7536457:C:T
7536469	chr17:7536469:TG:T
7536635	chr17:7536635:C:T
7537019	chr17:7537019:G:A
7537267	chr17:7537267:T:C
7537409	chr17:7537409:C:T
7537449	chr17:7537449:C:T
7537667	chr17:7537667:C:T
7537783	chr17:7537783:G:A
7538067	chr17:7538067:T:A
7538439	chr17:7538439:C:T
7538440	chr17:7538440:G:A
7538459	chr17:7538459:G:T
7538883	chr17:7538883:C:T
7539105	chr17:7539105:A:G
7539195	chr17:7539195:T:C
7539728	chr17:7539728:C:G
7539742	chr17:7539742:G:C
7539861	chr17:7539861:A:G
7539984	chr17:7539984:CTA:C
7540006	chr17:7540006:A:G
7540196	chr17:7540196:G:A
7540253	chr17:7540253:C:T
7540260	chr17:7540260:A:G
7540351	chr17:7540351:T:C
7540766	chr17:7540766:T:G
7540889	chr17:7540889:G:A
7541092	chr17:7541092:C:T
7541628	chr17:7541628:C:T
7541685	chr17:7541685:G:A
7542010	chr17:7542010:A:G
7542016	chr17:7542016:T:C
7542055	chr17:7542055:C:T
7542261	chr17:7542261:A:T
7542521	chr17:7542521:T:C
7542710	chr17:7542710:A:G
7542764	chr17:7542764:T:C
7543881	chr17:7543881:A:C
7544089	chr17:7544089:T:C
7544319	chr17:7544319:C:T
7544447	chr17:7544447:G:A
7544593	chr17:7544593:C:T
7544686	chr17:7544686:C:T
7544881	chr17:7544881:A:G
7544908	chr17:7544908:G:T
7544970	chr17:7544970:C:T
7545256	chr17:7545256:G:A
7546534	chr17:7546534:T:C
7546561	chr17:7546561:C:T
7546877	chr17:7546877:T:TC
7547018	chr17:7547018:C:G
7547320	chr17:7547320:C:T
7547758	chr17:7547758:A:G
7547793	chr17:7547793:C:T
7548056	chr17:7548056:T:G
7548619	chr17:7548619:G:A
7549225	chr17:7549225:C:T
7550188	chr17:7550188:C:A
7550292	chr17:7550292:G:A
7550455	chr17:7550455:C:G
7550602	chr17:7550602:C:T
7550714	chr17:7550714:C:T
7550764	chr17:7550764:C:T
7550934	chr17:7550934:A:G
7551124	chr17:7551124:G:A
7552074	chr17:7552074:C:T
7552270	chr17:7552270:G:A
7552293	chr17:7552293:C:T
7552380	chr17:7552380:T:A
7552390	chr17:7552390:C:T
7552617	chr17:7552617:T:C
7552704	chr17:7552704:A:G
7553172	chr17:7553172:C:T
7553206	chr17:7553206:C:T
7553686	chr17:7553686:A:T
7554035	chr17:7554035:G:A
7554151	chr17:7554151:A:G
7554474	chr17:7554474:T:C
7554693	chr17:7554693:C:T
7554764	chr17:7554764:GCCA:G
7554897	chr17:7554897:G:A
7555265	chr17:7555265:A:T
7555478	chr17:7555478:A:G
7557242	chr17:7557242:G:T
7557368	chr17:7557368:G:A
7557426	chr17:7557426:G:A
7557589	chr17:7557589:C:G
7558026	chr17:7558026:G:A
7558051	chr17:7558051:A:G
7558152	chr17:7558152:T:C
7559264	chr17:7559264:G:C
7559540	chr17:7559540:C:T
7559553	chr17:7559553:G:GA
7559567	chr17:7559567:C:A
7559617	chr17:7559617:T:C
7559652	chr17:7559652:A:G
7559785	chr17:7559785:G:A
7560902	chr17:7560902:T:C
7561096	chr17:7561096:C:T
7561301	chr17:7561301:C:T
7564232	chr17:7564232:C:T
7564899	chr17:7564899:T:C
7564960	chr17:7564960:C:T
7565192	chr17:7565192:G:A
7565371	chr17:7565371:G:T
7566132	chr17:7566132:G:A
7566196	chr17:7566196:C:T
7566197	chr17:7566197:C:T
7566274	chr17:7566274:G:A
7566290	chr17:7566290:G:A
7566528	chr17:7566528:T:C
7566581	chr17:7566581:G:A
7566671	chr17:7566671:A:AT
7566962	chr17:7566962:C:T
7567242	chr17:7567242:G:A
7567937	chr17:7567937:A:G
7568386	chr17:7568386:A:G
7568616	chr17:7568616:G:T
7569415	chr17:7569415:C:T
7569566	chr17:7569566:G:A
7570037	chr17:7570037:T:C
7570139	chr17:7570139:C:A
7570959	chr17:7570959:C:T
7571221	chr17:7571221:C:T
7572113	chr17:7572113:G:C
7572613	chr17:7572613:A:G
7572672	chr17:7572672:G:A
7573085	chr17:7573085:G:A
7573089	chr17:7573089:T:C
7573231	chr17:7573231:T:C
7573251	chr17:7573251:C:T
7573317	chr17:7573317:G:A
7573388	chr17:7573388:C:T
7574159	chr17:7574159:A:G
7574216	chr17:7574216:G:A
7574620	chr17:7574620:G:C
7574962	chr17:7574962:T:C
7575084	chr17:7575084:C:G
7575180	chr17:7575180:G:A
7575585	chr17:7575585:G:A
7575822	chr17:7575822:C:T
7575897	chr17:7575897:T:C
7575899	chr17:7575899:T:C
7575990	chr17:7575990:T:C
7576042	chr17:7576042:G:A
7576574	chr17:7576574:C:T
7576937	chr17:7576937:T:C
7576998	chr17:7576998:A:C
7577786	chr17:7577786:G:A
7578316	chr17:7578316:T:C
7578860	chr17:7578860:C:T
7578970	chr17:7578970:AAC:A
7579138	chr17:7579138:C:T
7579310	chr17:7579310:C:G
7579814	chr17:7579814:G:A
7579882	chr17:7579882:C:T
7580597	chr17:7580597:A:T
7581229	chr17:7581229:T:C
7581432	chr17:7581432:T:C
7581464	chr17:7581464:G:A
7581494	chr17:7581494:G:A
7581813	chr17:7581813:A:G
7581854	chr17:7581854:G:A
7581888	chr17:7581888:A:G
7581929	chr17:7581929:G:A
7581930	chr17:7581930:C:A
7582265	chr17:7582265:C:T
7582278	chr17:7582278:C:T
7582534	chr17:7582534:A:G
7582696	chr17:7582696:C:T
7583790	chr17:7583790:A:G
7584255	chr17:7584255:C:T
7584696	chr17:7584696:G:C
7584942	chr17:7584942:A:G
7586099	chr17:7586099:C:T
7587285	chr17:7587285:C:T
7587480	chr17:7587480:G:A
7587859	chr17:7587859:G:T
7587941	chr17:7587941:G:A
7588228	chr17:7588228:T:C
7588592	chr17:7588592:G:A
7588660	chr17:7588660:C:T
7588723	chr17:7588723:C:T
7588884	chr17:7588884:G:T
7589070	chr17:7589070:G:A
7589751	chr17:7589751:A:G
7590581	chr17:7590581:AAC:A
7590584	chr17:7590584:T:TA
7590586	chr17:7590586:AAGCCCTCCCAACTCC:A
7591027	chr17:7591027:CTCT:C
7591643	chr17:7591643:G:A
7592060	chr17:7592060:GTC:G
7593521	chr17:7593521:G:A
7593848	chr17:7593848:C:T
7594873	chr17:7594873:C:T
7594953	chr17:7594953:A:G
7595476	chr17:7595476:T:C
7595494	chr17:7595494:GTCTC:G
7595568	chr17:7595568:C:T
7595735	chr17:7595735:A:T
7596713	chr17:7596713:G:A
7596935	chr17:7596935:A:G
7597118	chr17:7597118:A:G
7598029	chr17:7598029:C:T
7598716	chr17:7598716:A:G
7599128	chr17:7599128:C:CT
7599197	chr17:7599197:G:T
7600223	chr17:7600223:A:G
7600470	chr17:7600470:G:A
7600841	chr17:7600841:A:G
7601335	chr17:7601335:T:G
7601540	chr17:7601540:G:A
7601729	chr17:7601729:C:A
7602206	chr17:7602206:G:A
7602241	chr17:7602241:G:A
7602483	chr17:7602483:G:A
7602546	chr17:7602546:C:T
7602658	chr17:7602658:G:A
7602939	chr17:7602939:G:C
7603256	chr17:7603256:G:A
7603305	chr17:7603305:A:T
7603644	chr17:7603644:G:C
7604152	chr17:7604152:G:A
7604240	chr17:7604240:T:C
7604302	chr17:7604302:A:C
7604303	chr17:7604303:G:A
7604422	chr17:7604422:G:A
7604648	chr17:7604648:G:A
7604862	chr17:7604862:T:C
7604921	chr17:7604921:T:C
7605137	chr17:7605137:GGCGGGTGGATCACCTGAAGTCAGAAATTCAAGACTAGCCTGGCCAACATGGTGAAA:G
7605195	chr17:7605195:C:T
7605323	chr17:7605323:G:A
7605333	chr17:7605333:A:G
7605393	chr17:7605393:A:C
7606819	chr17:7606819:G:T
7607356	chr17:7607356:C:T
7607398	chr17:7607398:A:T
7607969	chr17:7607969:T:C
7608211	chr17:7608211:C:T
7608334	chr17:7608334:C:T
7608425	chr17:7608425:C:T
7608445	chr17:7608445:T:A
7608448	chr17:7608448:T:A
7608618	chr17:7608618:A:G
7608677	chr17:7608677:T:C
7608741	chr17:7608741:T:C
7609819	chr17:7609819:G:C
7610210	chr17:7610210:C:T
7610414	chr17:7610414:T:C
7610827	chr17:7610827:C:T
7610912	chr17:7610912:TAGA:T
7610968	chr17:7610968:G:A
7611226	chr17:7611226:C:T
7612859	chr17:7612859:G:T
7612914	chr17:7612914:C:T
7613371	chr17:7613371:ACT:A
7613757	chr17:7613757:T:C
7613977	chr17:7613977:C:G
7614406	chr17:7614406:G:A
7615692	chr17:7615692:G:T
7615942	chr17:7615942:G:A
7616084	chr17:7616084:G:A
7616482	chr17:7616482:G:A
7616612	chr17:7616612:G:A
7617969	chr17:7617969:AG:A
7618382	chr17:7618382:T:C
7618494	chr17:7618494:A:T
7618578	chr17:7618578:A:T
7618597	chr17:7618597:G:T
7619261	chr17:7619261:A:C
7619375	chr17:7619375:G:A
7619468	chr17:7619468:G:A
7619500	chr17:7619500:G:A
7619848	chr17:7619848:T:C
7620173	chr17:7620173:T:C
7620390	chr17:7620390:C:T
7620410	chr17:7620410:G:A
7621683	chr17:7621683:A:G
7622091	chr17:7622091:C:T
7622092	chr17:7622092:G:A
7622241	chr17:7622241:A:G
7623618	chr17:7623618:C:T
7623644	chr17:7623644:G:T
7624393	chr17:7624393:G:A
7624628	chr17:7624628:A:C
7625306	chr17:7625306:T:C
7625370	chr17:7625370:G:A
7625970	chr17:7625970:G:A
7625997	chr17:7625997:T:C
7626029	chr17:7626029:C:T
7626084	chr17:7626084:C:T
7626584	chr17:7626584:G:A
7626953	chr17:7626953:C:T
7627186	chr17:7627186:G:A
7627457	chr17:7627457:C:A
7627499	chr17:7627499:G:A
7627770	chr17:7627770:A:G
7627926	chr17:7627926:C:A
7628135	chr17:7628135:A:G
7628647	chr17:7628647:T:C
7628830	chr17:7628830:C:T
7629010	chr17:7629010:C:T
7629451	chr17:7629451:G:C
7629697	chr17:7629697:C:T
7629707	chr17:7629707:G:A
7629896	chr17:7629896:G:A
7630105	chr17:7630105:G:A
7630246	chr17:7630246:G:A
7630399	chr17:7630399:T:C
7630953	chr17:7630953:C:T
7632104	chr17:7632104:G:C
7632841	chr17:7632841:G:A
7633142	chr17:7633142:G:T
7633156	chr17:7633156:C:T
7633209	chr17:7633209:G:A
7633372	chr17:7633372:C:CT
7633625	chr17:7633625:C:T
7633817	chr17:7633817:G:A
7634474	chr17:7634474:T:C
7634864	chr17:7634864:T:C
7635005	chr17:7635005:G:A
7636062	chr17:7636062:T:C
7636548	chr17:7636548:T:C
7636789	chr17:7636789:A:T
7637227	chr17:7637227:C:T
7637480	chr17:7637480:C:G
7638629	chr17:7638629:C:T
7638725	chr17:7638725:G:A
7639177	chr17:7639177:A:G
7639322	chr17:7639322:C:T
7639553	chr17:7639553:C:T
7639699	chr17:7639699:C:T
7639712	chr17:7639712:G:A
7639982	chr17:7639982:G:A
7640154	chr17:7640154:T:C
7640255	chr17:7640255:C:T
7640576	chr17:7640576:C:T
7640727	chr17:7640727:GCGTGCTGGC:G
7640740	chr17:7640740:CCTCACAGCCCTCGCTCG:C
7640766	chr17:7640766:A:G
7640784	chr17:7640784:C:A
7640873	chr17:7640873:T:C
7640953	chr17:7640953:T:C
7640954	chr17:7640954:T:C
7641308	chr17:7641308:T:C
7641428	chr17:7641428:A:G
7641531	chr17:7641531:G:A
7641662	chr17:7641662:T:G
7641933	chr17:7641933:C:T
7641950	chr17:7641950:C:T
7641992	chr17:7641992:G:C
7642153	chr17:7642153:T:A
7642206	chr17:7642206:C:T
7642212	chr17:7642212:A:G
7642260	chr17:7642260:T:C
7642270	chr17:7642270:C:T
7642313	chr17:7642313:A:G
7642403	chr17:7642403:T:C
7642666	chr17:7642666:T:C
7642815	chr17:7642815:T:C
7642990	chr17:7642990:C:T
7643010	chr17:7643010:A:C
7643060	chr17:7643060:C:T
7643260	chr17:7643260:C:T
7643598	chr17:7643598:C:T
7643754	chr17:7643754:T:C
7644048	chr17:7644048:G:A
7644287	chr17:7644287:A:G
7644550	chr17:7644550:G:A
7644710	chr17:7644710:C:T
7644734	chr17:7644734:T:C
7645002	chr17:7645002:A:G
7645177	chr17:7645177:C:T
7645241	chr17:7645241:C:T
7645329	chr17:7645329:T:C
7645354	chr17:7645354:CA:C
7645550	chr17:7645550:G:A
7645833	chr17:7645833:A:C
7645893	chr17:7645893:C:T
7646038	chr17:7646038:G:A
7646256	chr17:7646256:C:A
7646327	chr17:7646327:T:G
7646363	chr17:7646363:C:T
7646533	chr17:7646533:C:T
7646713	chr17:7646713:A:G
7646825	chr17:7646825:T:C
7646839	chr17:7646839:T:A
7646848	chr17:7646848:C:A
7647235	chr17:7647235:C:T
7647531	chr17:7647531:GAGAA:G
7647754	chr17:7647754:A:G
7647807	chr17:7647807:A:G
7648002	chr17:7648002:T:C
7648061	chr17:7648061:A:C
7648081	chr17:7648081:A:C
7648805	chr17:7648805:C:T
7648904	chr17:7648904:C:T
7649533	chr17:7649533:A:G
7649624	chr17:7649624:C:T
7650065	chr17:7650065:A:T
7650381	chr17:7650381:G:T
7650425	chr17:7650425:G:C
7650924	chr17:7650924:T:C
7651454	chr17:7651454:C:T
7651662	chr17:7651662:A:G
7651677	chr17:7651677:C:A
7652350	chr17:7652350:G:A
7652381	chr17:7652381:T:C
7653021	chr17:7653021:C:G
7653554	chr17:7653554:A:G
7653742	chr17:7653742:G:A
7654101	chr17:7654101:A:G
7654312	chr17:7654312:C:T
7654433	chr17:7654433:G:A
7654787	chr17:7654787:C:G
7655009	chr17:7655009:G:A
7655135	chr17:7655135:G:A
7655278	chr17:7655278:G:A
7655577	chr17:7655577:C:T
7655719	chr17:7655719:C:T
7655862	chr17:7655862:C:T
7656144	chr17:7656144:G:A
7656291	chr17:7656291:C:T
7656359	chr17:7656359:G:A
7656438	chr17:7656438:C:G
7656544	chr17:7656544:C:T
7657995	chr17:7657995:C:G
7658178	chr17:7658178:G:A
7658590	chr17:7658590:G:A
7658604	chr17:7658604:G:A
7658820	chr17:7658820:T:C
7658856	chr17:7658856:T:G
7659041	chr17:7659041:GA:G
7659472	chr17:7659472:A:G
7659853	chr17:7659853:G:A
7660036	chr17:7660036:T:C
7661260	chr17:7661260:T:C
7662363	chr17:7662363:A:G
7662482	chr17:7662482:T:G
7662815	chr17:7662815:A:G
7662919	chr17:7662919:C:T
7663008	chr17:7663008:CT:C
7663110	chr17:7663110:G:A
7663147	chr17:7663147:TATA:T
7663578	chr17:7663578:G:C
7664122	chr17:7664122:T:C
7664197	chr17:7664197:C:T
7664734	chr17:7664734:T:C
7665009	chr17:7665009:C:T
7665125	chr17:7665125:G:A
7665310	chr17:7665310:G:A
7665828	chr17:7665828:T:G
7665973	chr17:7665973:T:G
7666224	chr17:7666224:G:A
7666228	chr17:7666228:C:G
7666380	chr17:7666380:A:C
7666656	chr17:7666656:C:T
7666663	chr17:7666663:C:T
7666806	chr17:7666806:G:A
7666871	chr17:7666871:T:C
7666998	chr17:7666998:A:G
7667505	chr17:7667505:G:C
7667551	chr17:7667551:T:C
7667560	chr17:7667560:G:A
7667611	chr17:7667611:C:T
7667660	chr17:7667660:T:C
7667753	chr17:7667753:T:C
7667762	chr17:7667762:A:G
7667908	chr17:7667908:C:A
7668134	chr17:7668134:G:A
7668317	chr17:7668317:A:T
7668388	chr17:7668388:C:G
7668783	chr17:7668783:C:T
7669038	chr17:7669038:AAC:A
7669281	chr17:7669281:C:T
7669911	chr17:7669911:C:T
7670066	chr17:7670066:G:A
7670579	chr17:7670579:T:A
7671403	chr17:7671403:C:T
7671457	chr17:7671457:C:T
7671461	chr17:7671461:C:T
7671618	chr17:7671618:C:T
7672196	chr17:7672196:C:T
7672246	chr17:7672246:T:C
7672395	chr17:7672395:A:T
7672833	chr17:7672833:G:A
7672958	chr17:7672958:T:A
7673030	chr17:7673030:C:T
7673183	chr17:7673183:G:A
7673523	chr17:7673523:A:G
7674089	chr17:7674089:A:C
7674109	chr17:7674109:G:A
7674639	chr17:7674639:C:A
7674797	chr17:7674797:T:C
7674892	chr17:7674892:T:C
7675322	chr17:7675322:A:G
7675353	chr17:7675353:C:T
7675361	chr17:7675361:A:G
7675690	chr17:7675690:G:A
7676261	chr17:7676261:C:T
7676278	chr17:7676278:G:A
7676301	chr17:7676301:G:T
7676799	chr17:7676799:C:G
7677182	chr17:7677182:C:T
7677623	chr17:7677623:C:T
7677801	chr17:7677801:A:C
7677806	chr17:7677806:A:G
7678448	chr17:7678448:TTTTC:T
7679401	chr17:7679401:C:CCTT
7679695	chr17:7679695:C:G
7679909	chr17:7679909:G:A
7680152	chr17:7680152:T:C
7680210	chr17:7680210:T:TACA
7680579	chr17:7680579:C:T
7680585	chr17:7680585:C:G
7680714	chr17:7680714:G:A
7680879	chr17:7680879:A:G
7680948	chr17:7680948:G:A
7680956	chr17:7680956:G:A
7681082	chr17:7681082:T:C
7681197	chr17:7681197:A:G
7681554	chr17:7681554:T:C
7682044	chr17:7682044:C:T
7682761	chr17:7682761:C:A
7683471	chr17:7683471:A:G
7683862	chr17:7683862:T:C
7683931	chr17:7683931:C:T
7684369	chr17:7684369:A:G
7684581	chr17:7684581:T:C
7684688	chr17:7684688:A:C
7685152	chr17:7685152:A:T
7685242	chr17:7685242:A:G
7685361	chr17:7685361:GC:G
7685638	chr17:7685638:G:A
7685993	chr17:7685993:G:C
7687141	chr17:7687141:A:G
7687229	chr17:7687229:C:T
7688237	chr17:7688237:T:A
7688404	chr17:7688404:G:C
7688679	chr17:7688679:C:T
7689242	chr17:7689242:C:T
7689462	chr17:7689462:G:A
7689484	chr17:7689484:C:T
7689817	chr17:7689817:C:T
7690001	chr17:7690001:T:C
7690191	chr17:7690191:C:T
7690218	chr17:7690218:G:A
7690222	chr17:7690222:C:T
7690233	chr17:7690233:G:A
7690522	chr17:7690522:A:G
7690873	chr17:7690873:C:T
7691145	chr17:7691145:G:T
7691167	chr17:7691167:T:C
7691499	chr17:7691499:C:T
7691670	chr17:7691670:A:G
7691922	chr17:7691922:C:T
7692011	chr17:7692011:G:A
7692101	chr17:7692101:A:G
7693064	chr17:7693064:C:T
7693151	chr17:7693151:TCTC:T
7693485	chr17:7693485:G:A
7693675	chr17:7693675:A:G
7693738	chr17:7693738:A:T
7693952	chr17:7693952:A:T
7694160	chr17:7694160:G:A
7694471	chr17:7694471:G:A
7694621	chr17:7694621:G:A
7695161	chr17:7695161:T:G
7695548	chr17:7695548:A:G
7695549	chr17:7695549:T:C
7695849	chr17:7695849:T:C
7695942	chr17:7695942:C:G
7696347	chr17:7696347:G:A
7697190	chr17:7697190:A:G
7697648	chr17:7697648:G:A
7698597	chr17:7698597:G:A
7699120	chr17:7699120:C:T
7699200	chr17:7699200:A:T
7699325	chr17:7699325:A:G
7699343	chr17:7699343:C:T
7699673	chr17:7699673:A:G
7699810	chr17:7699810:C:T
7700048	chr17:7700048:T:G
7700128	chr17:7700128:A:G
7700163	chr17:7700163:C:T
7700372	chr17:7700372:C:T
7700550	chr17:7700550:A:T
7700628	chr17:7700628:G:C
7701534	chr17:7701534:C:T
7701770	chr17:7701770:C:T
7702893	chr17:7702893:G:A
7703032	chr17:7703032:T:C
7703321	chr17:7703321:A:G
7703480	chr17:7703480:G:T
7703701	chr17:7703701:A:G
7704815	chr17:7704815:T:C
7704952	chr17:7704952:G:T
7705144	chr17:7705144:C:A
7705145	chr17:7705145:A:G
7705753	chr17:7705753:C:T
7706070	chr17:7706070:A:G
7706264	chr17:7706264:G:A
7707057	chr17:7707057:G:A
7707123	chr17:7707123:CCTGAGACCCTGTCTCAG:C
7708234	chr17:7708234:C:T
7708568	chr17:7708568:G:A
7709784	chr17:7709784:T:C
7710447	chr17:7710447:G:A
7711283	chr17:7711283:G:A
7711751	chr17:7711751:G:A
7711825	chr17:7711825:C:T
7711841	chr17:7711841:C:T
7711968	chr17:7711968:C:T
7712046	chr17:7712046:T:C
7712329	chr17:7712329:G:A
7712392	chr17:7712392:C:T
7712427	chr17:7712427:G:A
7712516	chr17:7712516:C:T
7713293	chr17:7713293:C:T
7713725	chr17:7713725:T:C
7713847	chr17:7713847:T:C
7713855	chr17:7713855:G:A
7713891	chr17:7713891:C:T
7714060	chr17:7714060:G:A
7714130	chr17:7714130:TGTGTGC:T
7714202	chr17:7714202:G:C
7714254	chr17:7714254:C:A
7714344	chr17:7714344:C:A
7714350	chr17:7714350:C:T
7714469	chr17:7714469:A:G
7714708	chr17:7714708:T:C
7714731	chr17:7714731:G:T
7714805	chr17:7714805:A:AC
7714930	chr17:7714930:C:T
7715286	chr17:7715286:G:A
7715333	chr17:7715333:C:T
7715419	chr17:7715419:C:T
7717277	chr17:7717277:G:T
7717589	chr17:7717589:C:G
7717613	chr17:7717613:T:C
7718146	chr17:7718146:C:A
7718210	chr17:7718210:G:A
7718243	chr17:7718243:T:C
7718559	chr17:7718559:C:A
7718625	chr17:7718625:G:A
7718891	chr17:7718891:G:A
7719220	chr17:7719220:C:T
7719376	chr17:7719376:G:A
7720076	chr17:7720076:A:G
7720782	chr17:7720782:G:A
7720849	chr17:7720849:TAGG:T
7721481	chr17:7721481:G:T
7721537	chr17:7721537:TCTCACCTA:T
7721556	chr17:7721556:A:G
7721590	chr17:7721590:C:T
7721668	chr17:7721668:T:G
7721745	chr17:7721745:T:C
7721879	chr17:7721879:C:T
7721886	chr17:7721886:T:C
7722078	chr17:7722078:G:A
7722091	chr17:7722091:C:T
7722139	chr17:7722139:CA:C
7722457	chr17:7722457:A:C
7722681	chr17:7722681:C:T
7722700	chr17:7722700:A:T
7722849	chr17:7722849:A:G
7723172	chr17:7723172:G:A
7723179	chr17:7723179:T:C
7723235	chr17:7723235:G:T
7723249	chr17:7723249:T:C
7723468	chr17:7723468:C:T
7723562	chr17:7723562:G:A
7724386	chr17:7724386:G:A
7724463	chr17:7724463:A:G
7724478	chr17:7724478:G:A
7724559	chr17:7724559:A:G
7724592	chr17:7724592:T:A
7724899	chr17:7724899:C:T
7725191	chr17:7725191:G:C
7725278	chr17:7725278:C:T
7725290	chr17:7725290:A:T
7725297	chr17:7725297:C:T
7725526	chr17:7725526:G:A
7725911	chr17:7725911:T:TTAAG
7726074	chr17:7726074:C:T
7726405	chr17:7726405:G:A
7726711	chr17:7726711:T:C
7727047	chr17:7727047:C:T
7727470	chr17:7727470:T:C
7727671	chr17:7727671:G:A
7728353	chr17:7728353:A:G
7728397	chr17:7728397:G:A
7728543	chr17:7728543:A:C
7728627	chr17:7728627:C:T
7729043	chr17:7729043:T:G
7729776	chr17:7729776:A:G
7729999	chr17:7729999:C:T
7730374	chr17:7730374:C:T
7730448	chr17:7730448:G:A
7730737	chr17:7730737:A:G
7730829	chr17:7730829:C:T
7730948	chr17:7730948:C:G
7731074	chr17:7731074:C:T
7731265	chr17:7731265:G:T
7731541	chr17:7731541:T:A
7731947	chr17:7731947:T:C
7732497	chr17:7732497:C:T
7733641	chr17:7733641:C:A
7733675	chr17:7733675:C:T
7734307	chr17:7734307:A:G
7734471	chr17:7734471:C:T
7734678	chr17:7734678:G:A
7735288	chr17:7735288:G:A
7736049	chr17:7736049:G:A
7736431	chr17:7736431:G:A
7736642	chr17:7736642:G:A
7736913	chr17:7736913:C:T
7737786	chr17:7737786:G:A
7738367	chr17:7738367:C:T
7738523	chr17:7738523:G:A
7738543	chr17:7738543:G:A
7738550	chr17:7738550:C:T
7738717	chr17:7738717:C:T
7738739	chr17:7738739:TAGAACTTAGATGCTC:T
7738908	chr17:7738908:G:A
7739697	chr17:7739697:G:A
7739834	chr17:7739834:G:A
7740935	chr17:7740935:T:C
7741183	chr17:7741183:C:A
7741506	chr17:7741506:C:T
7741918	chr17:7741918:C:T
7742008	chr17:7742008:G:A
7742219	chr17:7742219:T:C
7742253	chr17:7742253:G:A
7742353	chr17:7742353:C:T
7742461	chr17:7742461:C:T
7742614	chr17:7742614:C:CT
7742846	chr17:7742846:G:A
7743265	chr17:7743265:T:C
7743689	chr17:7743689:A:G
7744005	chr17:7744005:C:T
7744219	chr17:7744219:G:A
7744373	chr17:7744373:C:T
7744572	chr17:7744572:G:A
7744908	chr17:7744908:G:A
7745033	chr17:7745033:C:T
7745353	chr17:7745353:G:A
7745806	chr17:7745806:A:G
7746240	chr17:7746240:C:T
7748470	chr17:7748470:T:A
7748535	chr17:7748535:A:G
7748588	chr17:7748588:C:T
7749797	chr17:7749797:C:G
7749983	chr17:7749983:C:T
7750035	chr17:7750035:A:G
7750283	chr17:7750283:A:G
7750297	chr17:7750297:T:G
7750344	chr17:7750344:C:T
7750399	chr17:7750399:C:T
7750599	chr17:7750599:C:T
7751231	chr17:7751231:C:T
7751826	chr17:7751826:C:A
7752433	chr17:7752433:G:A
7752582	chr17:7752582:C:T
7752627	chr17:7752627:G:A
7752657	chr17:7752657:C:T
7752659	chr17:7752659:G:A
7752741	chr17:7752741:A:G
7753167	chr17:7753167:C:T
7753350	chr17:7753350:G:A
7753805	chr17:7753805:G:A
7753902	chr17:7753902:C:T
7753930	chr17:7753930:G:A
7754004	chr17:7754004:G:A
7754499	chr17:7754499:A:G
7754857	chr17:7754857:T:C
7754945	chr17:7754945:G:T
7755031	chr17:7755031:G:A
7755092	chr17:7755092:T:C
7755093	chr17:7755093:G:A
7755327	chr17:7755327:GTGACCTTCTCCAGCCTTTCCCACAA:G
7755471	chr17:7755471:G:A
7755749	chr17:7755749:G:A
7756338	chr17:7756338:C:T
7756339	chr17:7756339:G:A
7756514	chr17:7756514:G:A
7756594	chr17:7756594:C:T
7757304	chr17:7757304:C:G
7757907	chr17:7757907:A:C
7758019	chr17:7758019:C:T
7758098	chr17:7758098:G:A
7758128	chr17:7758128:T:G
7758178	chr17:7758178:A:G
7758725	chr17:7758725:T:C
7759305	chr17:7759305:G:A
7759801	chr17:7759801:C:T
7760148	chr17:7760148:A:G
7760254	chr17:7760254:A:G
7760327	chr17:7760327:T:C
7760503	chr17:7760503:A:T
7760599	chr17:7760599:A:G
7760836	chr17:7760836:T:C
7760921	chr17:7760921:C:T
7761544	chr17:7761544:T:C
7761732	chr17:7761732:A:G
7761975	chr17:7761975:A:G
7762172	chr17:7762172:G:A
7762336	chr17:7762336:T:C
7762664	chr17:7762664:TG:T
7762865	chr17:7762865:C:T
7763244	chr17:7763244:C:T
7763307	chr17:7763307:T:C
7763314	chr17:7763314:G:A
7763703	chr17:7763703:G:A
7763764	chr17:7763764:C:T
7764046	chr17:7764046:G:A
7764414	chr17:7764414:G:T
7764464	chr17:7764464:T:C
7764698	chr17:7764698:G:T
7765154	chr17:7765154:GAA:G
7765879	chr17:7765879:A:G
7766202	chr17:7766202:C:T
7766725	chr17:7766725:A:G
7766870	chr17:7766870:G:A
7766918	chr17:7766918:A:G
7766941	chr17:7766941:C:T
7767066	chr17:7767066:G:A
7767539	chr17:7767539:G:A
7767590	chr17:7767590:C:T
7767730	chr17:7767730:C:T
7767941	chr17:7767941:C:A
7768457	chr17:7768457:T:C
7768624	chr17:7768624:G:A
7768729	chr17:7768729:C:A
7769044	chr17:7769044:T:G
7769077	chr17:7769077:G:A
7770287	chr17:7770287:A:G
7770419	chr17:7770419:C:G
7770604	chr17:7770604:A:T
7770821	chr17:7770821:G:A
7771141	chr17:7771141:T:G
7771234	chr17:7771234:C:A
7771466	chr17:7771466:C:T
7771532	chr17:7771532:C:T
7771560	chr17:7771560:C:A
7771590	chr17:7771590:A:G
7771595	chr17:7771595:C:T
7771862	chr17:7771862:G:A
7771869	chr17:7771869:A:T
7771942	chr17:7771942:T:C
7772504	chr17:7772504:G:C
7772661	chr17:7772661:G:A
7772795	chr17:7772795:C:T
7773385	chr17:7773385:T:C
7773493	chr17:7773493:C:T
7773645	chr17:7773645:T:C
7773978	chr17:7773978:C:T
7774512	chr17:7774512:A:G
7775047	chr17:7775047:G:A
7775641	chr17:7775641:C:T
7775730	chr17:7775730:A:C
7776433	chr17:7776433:T:A
7776451	chr17:7776451:G:A
7776800	chr17:7776800:A:G
7776841	chr17:7776841:G:A
7776946	chr17:7776946:G:A
7777004	chr17:7777004:C:T
7777249	chr17:7777249:T:A
7777594	chr17:7777594:C:T
7777637	chr17:7777637:G:A
7777776	chr17:7777776:TCTC:T
7778094	chr17:7778094:C:G
7778157	chr17:7778157:C:T
7778668	chr17:7778668:G:A
7778820	chr17:7778820:T:C
7778853	chr17:7778853:G:A
7778858	chr17:7778858:T:C
7779009	chr17:7779009:C:T
7779121	chr17:7779121:C:T
7779203	chr17:7779203:G:A
7779513	chr17:7779513:A:C
7781369	chr17:7781369:C:T
7781512	chr17:7781512:C:G
7782177	chr17:7782177:A:C
7782190	chr17:7782190:T:G
7782430	chr17:7782430:C:T
7782917	chr17:7782917:G:A
7783085	chr17:7783085:T:C
7783452	chr17:7783452:G:A
7783563	chr17:7783563:C:A
7783630	chr17:7783630:G:C
7783820	chr17:7783820:A:G
7784047	chr17:7784047:C:T
7784663	chr17:7784663:T:C
7784864	chr17:7784864:A:G
7784923	chr17:7784923:G:T
7784998	chr17:7784998:T:C
7785242	chr17:7785242:C:T
7785729	chr17:7785729:C:T
7785899	chr17:7785899:T:A
7785962	chr17:7785962:A:C
7787086	chr17:7787086:G:A
7787292	chr17:7787292:T:C
7787587	chr17:7787587:T:G
7787603	chr17:7787603:T:G
7787667	chr17:7787667:C:T
7787792	chr17:7787792:G:T
7787818	chr17:7787818:G:T
7787884	chr17:7787884:G:A
7788187	chr17:7788187:C:T
7788267	chr17:7788267:G:A
7788310	chr17:7788310:T:C
7788585	chr17:7788585:G:A
7788621	chr17:7788621:A:C
7788802	chr17:7788802:A:T
7788891	chr17:7788891:A:G
7789060	chr17:7789060:A:G
7789192	chr17:7789192:C:T
7789193	chr17:7789193:G:A
7789269	chr17:7789269:C:T
7789297	chr17:7789297:G:A
7789338	chr17:7789338:C:T
7789383	chr17:7789383:C:T
7789416	chr17:7789416:G:A
7790137	chr17:7790137:G:A
7790510	chr17:7790510:C:T
7790767	chr17:7790767:C:T
7790985	chr17:7790985:T:G
7791027	chr17:7791027:C:T
7791056	chr17:7791056:A:G
7792109	chr17:7792109:C:T
7792174	chr17:7792174:G:A
7793863	chr17:7793863:G:A
7793882	chr17:7793882:T:C
7793966	chr17:7793966:GT:G
7793968	chr17:7793968:T:G
7794094	chr17:7794094:A:G
7794117	chr17:7794117:C:T
7794124	chr17:7794124:TC:T
7794409	chr17:7794409:G:A
7795281	chr17:7795281:G:A
7795728	chr17:7795728:A:G
7795735	chr17:7795735:G:A
7795811	chr17:7795811:C:T
7796293	chr17:7796293:C:T
7796335	chr17:7796335:C:T
7796690	chr17:7796690:C:A
7796985	chr17:7796985:C:T
7797031	chr17:7797031:G:A
7797394	chr17:7797394:C:T
7797886	chr17:7797886:A:G
7798207	chr17:7798207:G:A
7798488	chr17:7798488:C:T
7799039	chr17:7799039:C:T
7799618	chr17:7799618:C:T
7800086	chr17:7800086:G:C
7800368	chr17:7800368:G:A
7800534	chr17:7800534:C:T
7800574	chr17:7800574:A:T
7801350	chr17:7801350:A:T
7802092	chr17:7802092:G:T
7802924	chr17:7802924:T:C
7802938	chr17:7802938:G:T
7803344	chr17:7803344:C:G
7803800	chr17:7803800:C:T
7804061	chr17:7804061:A:C
7804513	chr17:7804513:G:A
7804557	chr17:7804557:C:G
7804778	chr17:7804778:G:A
7805084	chr17:7805084:G:T
7805415	chr17:7805415:C:A
7806078	chr17:7806078:C:T
7806100	chr17:7806100:C:T
7806395	chr17:7806395:C:T
7806517	chr17:7806517:G:T
7807568	chr17:7807568:C:A
7807808	chr17:7807808:C:T
7808024	chr17:7808024:A:C
7808642	chr17:7808642:T:C
7808729	chr17:7808729:C:T
7808744	chr17:7808744:G:C
7808758	chr17:7808758:C:T
7808798	chr17:7808798:C:T
7808947	chr17:7808947:T:G
7809256	chr17:7809256:G:A
7809383	chr17:7809383:C:G
7809424	chr17:7809424:T:C
7809441	chr17:7809441:T:C
7809758	chr17:7809758:TGAAAA:T
7809761	chr17:7809761:A:T
7809766	chr17:7809766:G:T
7810132	chr17:7810132:C:T
7810463	chr17:7810463:G:A
7810496	chr17:7810496:C:T
7810680	chr17:7810680:C:T
7810862	chr17:7810862:AAGAGGCTC:A
7811250	chr17:7811250:T:C
7811546	chr17:7811546:T:TA
7812163	chr17:7812163:A:G
7812273	chr17:7812273:G:T
7812454	chr17:7812454:C:T
7812670	chr17:7812670:C:T
7812966	chr17:7812966:C:G
7813062	chr17:7813062:C:T
7813305	chr17:7813305:G:A
7814954	chr17:7814954:G:A
7815177	chr17:7815177:T:C
7815224	chr17:7815224:C:T
7815248	chr17:7815248:T:C
7815437	chr17:7815437:G:C
7815636	chr17:7815636:TCA:T
7815990	chr17:7815990:G:A
7816296	chr17:7816296:AC:A
7816773	chr17:7816773:G:C
7817195	chr17:7817195:T:C
7817517	chr17:7817517:G:A
7817540	chr17:7817540:A:T
7817712	chr17:7817712:G:A
7817904	chr17:7817904:C:G
7817913	chr17:7817913:T:C
7818169	chr17:7818169:C:A
7818613	chr17:7818613:G:A
7818730	chr17:7818730:G:A
7818897	chr17:7818897:G:A
7819047	chr17:7819047:C:T
7819187	chr17:7819187:C:T
7819345	chr17:7819345:G:A
7820195	chr17:7820195:T:C
7820841	chr17:7820841:A:C
7820870	chr17:7820870:C:T
7821549	chr17:7821549:T:C
7822080	chr17:7822080:C:T
7822412	chr17:7822412:C:T
7822428	chr17:7822428:C:G
7822619	chr17:7822619:T:TTGCTA
7823022	chr17:7823022:C:T
7823123	chr17:7823123:G:A
7823986	chr17:7823986:G:A
7825446	chr17:7825446:A:G
7826144	chr17:7826144:T:C
7826170	chr17:7826170:C:T
7826199	chr17:7826199:T:C
7826388	chr17:7826388:A:G
7826527	chr17:7826527:C:A
7826761	chr17:7826761:A:G
7827001	chr17:7827001:G:A
7827601	chr17:7827601:C:T
7828039	chr17:7828039:A:G
7828446	chr17:7828446:T:C
7828495	chr17:7828495:A:G
7829035	chr17:7829035:T:A
7829086	chr17:7829086:C:T
7829349	chr17:7829349:C:T
7829559	chr17:7829559:T:C
7829639	chr17:7829639:A:C
7829648	chr17:7829648:GT:G
7829719	chr17:7829719:C:T
7830237	chr17:7830237:A:G
7830515	chr17:7830515:A:G
7830618	chr17:7830618:T:C
7830796	chr17:7830796:A:C
7832616	chr17:7832616:G:A
7832960	chr17:7832960:A:G
7833162	chr17:7833162:T:A
7833414	chr17:7833414:C:A
7833824	chr17:7833824:C:T
7834364	chr17:7834364:G:A
7834399	chr17:7834399:G:A
7834491	chr17:7834491:G:A
7834681	chr17:7834681:G:C
7834697	chr17:7834697:C:T
7834708	chr17:7834708:C:T
7834780	chr17:7834780:C:T
7834854	chr17:7834854:G:A
7835489	chr17:7835489:G:C
7835520	chr17:7835520:C:T
7835749	chr17:7835749:C:T
7835838	chr17:7835838:G:A
7835928	chr17:7835928:C:CT
7836252	chr17:7836252:C:T
7836346	chr17:7836346:T:C
7836852	chr17:7836852:T:C
7837211	chr17:7837211:C:T
7838958	chr17:7838958:G:GAGAC
7839127	chr17:7839127:G:A
7839226	chr17:7839226:G:A
7839283	chr17:7839283:G:A
7839758	chr17:7839758:A:G
7840148	chr17:7840148:C:T
7840231	chr17:7840231:T:C
7840875	chr17:7840875:A:C
7841274	chr17:7841274:A:G
7841301	chr17:7841301:T:G
7841527	chr17:7841527:G:A
7841980	chr17:7841980:C:T
7842647	chr17:7842647:C:T
7843204	chr17:7843204:C:T
7844212	chr17:7844212:G:A
7844548	chr17:7844548:T:C
7845416	chr17:7845416:C:T
7846303	chr17:7846303:A:G
7846692	chr17:7846692:G:C
7846765	chr17:7846765:G:A
7847039	chr17:7847039:T:C
7847341	chr17:7847341:C:T
7847352	chr17:7847352:C:T
7847529	chr17:7847529:T:C
7847618	chr17:7847618:A:G
7847732	chr17:7847732:C:T
7848173	chr17:7848173:C:T
7848262	chr17:7848262:C:T
7848433	chr17:7848433:C:T
7848460	chr17:7848460:G:A
7849205	chr17:7849205:A:C
7850693	chr17:7850693:G:GA
7850722	chr17:7850722:C:T
7850755	chr17:7850755:C:T
7850803	chr17:7850803:G:A
7851142	chr17:7851142:C:A
7852126	chr17:7852126:C:T
7852396	chr17:7852396:GCTGGGGCTTGGAGAGCCGCCAGCAGTGAGGGAAGGGGCTTGGGCCTAGGTGT:G
7852414	chr17:7852414:G:A
7852693	chr17:7852693:C:T
7852937	chr17:7852937:C:A
7853828	chr17:7853828:G:A
7854028	chr17:7854028:A:G
7854406	chr17:7854406:G:A
7854550	chr17:7854550:A:G
7855040	chr17:7855040:G:A
7855131	chr17:7855131:G:A
7855204	chr17:7855204:C:T
7855428	chr17:7855428:C:T
7855718	chr17:7855718:C:T
7856159	chr17:7856159:C:A
7856257	chr17:7856257:G:A
7857079	chr17:7857079:G:A
7857386	chr17:7857386:A:G
7857665	chr17:7857665:G:A
7858194	chr17:7858194:C:A
7858396	chr17:7858396:T:C
7858400	chr17:7858400:A:T
7859317	chr17:7859317:C:G
7859371	chr17:7859371:G:A
7859793	chr17:7859793:T:G
7860842	chr17:7860842:CT:C
7861192	chr17:7861192:A:G
7862359	chr17:7862359:G:C
7862910	chr17:7862910:T:C
7863290	chr17:7863290:A:G
7863438	chr17:7863438:G:A
7864060	chr17:7864060:A:G
7864074	chr17:7864074:C:T
7864170	chr17:7864170:T:G
```
