## Supplementary material for "Characterization of shared and ancestry-specific signals driving complex traits using multi-ancestry fine-mapping": orig_s1_snps

```
rs66740863
rs7209008
rs149106438
rs113698197
rs7214904
rs7214636
rs7220413
rs16946090
rs2534733
rs237259
rs115758020
rs6502196
rs237260
rs8069430
rs117974997
rs1380737
rs12937475
rs11870286
rs17645571
rs143027166
rs55711448
rs138002092
rs11653489
rs139774475
rs588856
rs171084
rs11871802
rs12947666
rs237298
rs11654876
rs11654944
rs11655045
rs34587195
rs142814580
rs16946141
rs192953452
rs11870663
rs72809115
rs72809118
rs11868955
rs34232005
rs12936152
rs10491191
rs72809120
rs35729392
rs720866
rs72809123
rs62061553
rs16946148
rs62061554
rs237294
rs237293
rs876522
rs237292
rs56882051
rs237290
rs72809125
rs34742830
rs237289
rs237288
rs16946155
rs237287
rs62061556
rs237286
rs188461138
rs11653267
rs237367
rs237366
rs237365
rs12937121
rs189111242
rs116177
rs117946571
rs237364
rs111579132
rs237363
rs237362
rs11652778
rs4791499
rs237361
rs77922826
rs237360
rs237359
rs8081214
rs147188989
rs78742276
rs72809128
rs17713682
rs237358
rs237357
rs237356
rs237355
rs8064359
rs8082548
rs237354
rs237353
rs4791500
rs4791501
rs114440685
rs237352
rs11657971
rs78288136
rs10491190
rs73289380
rs73289381
rs17646290
rs7210285
rs73289382
rs4792259
rs117675281
rs237351
rs237350
rs7215484
rs4792260
rs56130357
rs237349
rs237348
rs237347
rs237346
rs237345
rs12950008
rs427488
rs173160
rs7213121
rs113696947
rs237344
rs73291052
rs237343
rs237342
rs62061557
rs7218182
rs114996794
rs2726534
rs2726533
rs17714307
rs17714331
rs73291057
rs113738803
rs11658751
rs73291059
rs237304
rs237303
rs237302
rs28645648
rs78749433
rs62061558
rs113766603
rs16946207
rs55937021
rs55859209
rs16946208
rs57192323
rs72809149
rs4792261
rs138534930
rs72809151
rs9303057
rs12051753
rs12051552
rs12051555
rs60578341
rs7504018
rs149802259
rs2013875
rs740854
rs740853
rs72809152
rs141621904
rs75696894
rs9902200
rs55894957
rs10491189
rs59393114
rs62063961
rs55672355
rs887487
rs11868488
rs1109311
rs72809154
rs72809156
rs72809157
rs72809158
rs9913594
rs8076862
rs72809160
rs72809161
rs2052102
rs72809162
rs72809163
rs72809164
rs72809165
rs72809166
rs72809168
rs112451470
rs72809169
rs72809170
rs72809171
rs72809172
rs72809173
rs72809174
rs72809175
rs16946219
rs61392671
rs10491188
rs72809176
rs72809177
rs9913289
rs12603865
rs28863812
rs7223735
rs7223268
rs72809181
rs142071944
rs2322505
rs112243719
rs7210683
rs7212228
rs237265
rs1903296
rs60778832
rs1401540
rs11078077
rs11078078
rs67324548
rs73291076
rs139193920
rs16946241
rs74684305
rs4791503
rs16946248
rs16946251
rs79564577
rs67976356
rs72809189
rs9910395
rs11658075
rs113278855
rs11078079
rs117654863
rs66495449
rs67055462
rs73291088
rs79009619
rs9899110
rs73977929
rs11078080
rs9635682
rs9635683
rs12450765
rs12450832
rs8070913
rs8073590
rs8074135
rs9635685
rs117255171
rs73291099
rs73977930
rs11867280
rs12945974
rs62063984
rs78356609
rs4792263
rs4792264
rs12450651
rs72809192
rs56836705
rs11870642
rs72809193
rs76810816
rs60573332
rs72809195
rs62063985
rs2139286
rs12150051
rs16946253
rs1519253
rs9897731
rs74877355
rs117510821
rs112399404
rs11871262
rs73292969
rs56184311
rs115884725
rs57817267
rs66817166
rs72809197
rs76965564
rs68044864
rs61394075
rs11653182
rs4643363
rs4054988
rs11868139
rs11868093
rs12941259
rs758186
rs12452207
rs12452223
rs112950819
rs758188
rs1878990
rs4054990
rs79048111
rs117018977
rs9901432
rs9902133
rs12601969
rs1914904
rs1961550
rs1961549
rs1074724
rs7224880
rs1074720
rs1074721
rs1989503
rs1989504
rs1989505
rs12450472
rs6502197
rs7217115
rs1519250
rs143966865
rs11078084
rs7221414
rs1233861
rs9901558
rs9901652
rs12453211
rs12453228
rs11078085
rs11078086
rs1519249
rs9889474
rs62063987
rs75586024
rs1544510
rs2176664
rs78755500
rs145605454
rs4054954
rs4584860
rs8065176
rs8066032
rs62064007
rs79120538
rs8065807
rs12952039
rs62064008
rs35250902
rs73295087
rs62064009
rs1401536
rs1401537
rs62064011
rs62064012
rs77304088
rs62064013
rs67663108
rs76760383
rs75597872
rs66561507
rs28544877
rs67379637
rs60901712
rs62064014
rs60911820
rs35134090
rs111561098
rs1519252
rs1401539
rs11655347
rs11655394
rs11870215
rs141910629
rs34756025
rs721635
rs1233853
rs1233854
rs7219494
rs7219803
rs141059580
rs7207538
rs7211342
rs7211273
rs12940351
rs6502198
rs142088448
rs17775154
rs76972684
rs9889434
rs13341772
rs9889936
rs7224726
rs11078087
rs79571873
rs764688
rs16946355
rs17775328
rs8074227
rs9891950
rs72811234
rs8082686
rs9900525
rs9901143
rs9909644
rs11871444
rs9915536
rs4792269
rs9889499
rs4791504
rs4792270
rs4791505
rs71364172
rs8071414
rs8072245
rs8072823
rs62061660
rs17775638
rs62061661
rs17775667
rs1233862
rs12941004
rs78058618
rs9895152
rs9895594
rs1233863
rs34302734
rs78308166
rs12601765
rs12601724
rs9889266
rs4792271
rs4792272
rs11870377
rs34728414
rs60286961
rs8074911
rs8074912
rs8074917
rs12451614
rs12449987
rs2024081
rs2024082
rs145475366
rs34768418
rs34609292
rs35341785
rs72811248
rs34242502
rs72811249
rs34613899
rs12453518
rs7215265
rs8072360
rs12603774
rs34796729
rs1548660
rs35215498
rs11868847
rs988442
rs12951717
rs1233867
rs1233849
rs1233850
rs976906
rs143682269
rs72811258
rs72811260
rs1233851
rs8071072
rs758187
rs76148496
rs60545652
rs2530192
rs12325778
rs8073841
rs118111160
rs6502200
rs72811261
rs72811262
rs1356663
rs8065091
rs114592958
rs8065821
rs1519251
rs8070835
rs16946408
rs17702842
rs78127607
rs12600400
rs12600404
rs17702872
rs146248321
rs72811264
rs71364181
rs138986209
rs72811265
rs2159112
rs16946420
rs59281938
rs118154375
rs59501843
rs148907705
rs57514385
rs1519254
rs12150222
rs12150632
rs115950603
rs12150350
rs12150352
rs12150663
rs57293147
rs59185675
rs111562949
rs12150135
rs73299032
rs12150142
rs11657108
rs16946427
rs73299039
rs150234542
rs1519255
rs16946434
rs34321139
rs7220994
rs17702998
rs41429852
rs72811270
rs76441872
rs61526426
rs2030302
rs2030303
rs2052003
rs1519256
rs734466
rs78883880
rs734465
rs137985354
rs113636621
rs7224232
rs139910819
rs146269877
rs79509572
rs10491101
rs75343388
rs10491102
rs75432983
rs117785637
rs144703431
rs74430425
rs59132234
rs56710681
rs77864178
rs79564274
rs7215825
rs6502201
rs7221712
rs7222635
rs7225528
rs7225841
rs7225754
rs72811277
rs8068741
rs72811279
rs8074297
rs8074321
rs8074610
rs139712322
rs28730817
rs28730818
rs8067114
rs56875752
rs111276775
rs114024072
rs113787222
rs12937774
rs72811281
rs8076744
rs8077137
rs114288593
rs115441965
rs116803883
rs16946442
rs16946444
rs143929096
rs9674555
rs183574340
rs12941146
rs181332919
rs146673210
rs189870093
rs12452604
rs142583543
rs140753052
rs72811284
rs10491103
rs7212891
rs62058696
rs56408120
rs717797
rs9915736
rs12451665
rs9889694
rs9891389
rs8081392
rs8080245
rs9284346
rs9303058
rs62058697
rs12938217
rs7215392
rs8073609
rs2013165
rs117968974
rs726486
rs2013153
rs726484
rs9908661
rs4141222
rs12185281
rs75446798
rs7207892
rs7221838
rs12326035
rs7222263
rs7221863
rs55907406
rs7222630
rs9894334
rs9894153
rs9894992
rs9894428
rs1014574
rs1014575
rs10852811
rs55986665
rs55941572
rs12601657
rs1233855
rs12450974
rs12453456
rs16946486
rs117606672
rs35230112
rs76159933
rs8076064
rs2176665
rs72811289
rs72811292
rs7503928
rs7210857
rs9906839
rs55831402
rs1714984
rs1233856
rs75324032
rs75689683
rs1233857
rs72811294
rs11078089
rs11654373
rs11078090
rs11654418
rs4791507
rs12944823
rs12602716
rs10445272
rs118032939
rs150763489
rs10521200
rs72811298
rs75475562
rs117076077
rs117597536
rs370001420
rs142574179
rs117340919
rs113108378
rs2322592
rs4792274
rs740463
rs758185
rs35712872
rs12944722
rs9896296
rs9896722
rs7224689
rs7225709
rs9905820
rs12603345
rs2322593
rs1984481
rs2017838
rs2322594
rs7216001
rs1465249
rs56218046
rs757597
rs72813104
rs73286306
rs11657113
rs11652201
rs11653172
rs12945284
rs62060373
rs12938872
rs116957848
rs67341207
rs8073291
rs12709295
rs79493821
rs1984661
rs1984660
rs999650
rs144953267
rs9904907
rs9910368
rs150180573
rs12449479
rs12449438
rs62060374
rs11651564
rs8068275
rs9905908
rs12940605
rs28730824
rs28730825
rs4792277
rs28730826
rs2108658
rs4792278
rs57172332
rs12452239
rs16946551
rs9902289
rs9903742
rs11870798
rs11656833
rs149157951
rs148347637
rs72813111
rs9912707
rs56098254
rs16946568
rs7219813
rs55779990
rs2003519
rs10468460
rs2322595
rs55744634
rs56138813
rs28730827
rs16946572
rs61699330
rs142649279
rs35408395
rs12939494
rs12946954
rs8078432
rs8079605
rs117342471
rs77787883
rs2286390
rs73977989
rs12150137
17:12670343_G_C
rs12450539
rs12937647
rs16946582
rs4792279
rs80064709
rs11870599
rs62060378
rs143933239
rs140766866
rs62060379
rs4792280
rs146679925
rs4792281
rs4792282
rs16946585
rs77921683
rs117562897
rs113549207
rs12936683
rs57125372
rs16946588
rs9303059
rs117988656
rs7226312
rs9912926
rs6502202
rs6502203
rs2322596
rs79741807
rs2322598
rs74875511
rs55796827
rs16946594
rs17630614
rs11659062
rs7217793
rs149390011
rs4792283
rs57413351
rs55737829
rs74253573
rs146114260
rs59416483
rs56283451
rs62060385
rs9913797
rs74399055
rs9913485
rs117359095
rs76296709
rs7212848
rs117463095
rs8064282
rs78020648
rs118036443
rs148896254
rs62060386
rs17630644
rs16946601
rs8068301
rs16946602
rs9913107
rs9914020
rs16946604
rs73978216
rs9900125
rs1859971
rs1859970
rs78564283
rs183862475
rs60200456
rs9910443
rs75515264
rs111826696
rs9303061
rs73288392
rs8082363
rs8067753
rs1990220
rs9916493
rs9915247
rs72813122
rs11867725
rs3826379
rs3785736
rs3785735
rs3785734
rs77589712
rs3785733
rs73978218
rs79127596
rs72813125
rs7225339
rs73978219
rs144881307
rs11871709
rs111398672
rs144665527
rs112232902
rs59165679
rs77632904
rs117419594
rs11868743
rs2215053
rs7212932
rs724005
rs9915615
rs148804209
rs9890425
rs56340929
rs10451237
rs143116260
rs7223656
rs62060412
rs114540695
rs140270267
rs62060413
rs569920782
rs7211503
rs9892426
rs62060415
rs62060416
rs74435510
rs62060417
rs200177320
rs77922047
rs62060418
rs62060419
rs9909624
rs79532601
rs9916514
rs9916156
rs4792284
rs148628289
rs4792285
rs62060420
rs78378675
rs3785732
rs117719704
rs17548714
rs8074221
rs2079557
rs76912085
rs56063321
rs55769282
rs7226011
rs62060423
rs77593888
rs12602931
rs141642719
rs61128573
rs62060425
rs62060426
rs62060427
rs61603088
rs147379198
rs3785731
rs35095595
rs3785730
rs62060429
rs79013474
rs4791508
rs34569911
rs55642187
rs60160670
rs56912658
rs117469153
rs80130262
rs11078091
rs61625892
rs12600697
rs60615736
rs9895543
rs58694453
rs62060436
rs116882379
rs78322265
rs76058104
rs7218896
rs4791509
rs62060437
rs41419447
rs7219885
rs62060438
rs7224080
rs62060439
rs76116797
rs56799400
rs62060441
rs7220551
rs7221218
rs56333353
rs9893431
rs59379509
rs8082570
rs8064230
rs9900388
rs60815736
rs9907009
rs72813143
rs4792286
rs76087200
rs4792287
rs61674600
rs60500717
rs118036585
rs78429475
rs7224121
rs16946685
rs9895311
rs55910925
rs56325219
rs55856800
rs117250020
rs9903941
rs60833194
rs9910547
rs9911975
rs9910783
rs138024359
rs4792288
rs4792289
rs9911525
rs4792290
rs4792291
rs4792292
rs11871648
rs7221153
rs7220143
rs60959465
rs7221515
rs7220741
rs7221664
rs7220942
rs7220540
rs7220976
rs145450718
rs7220848
rs7226101
rs9912730
rs9913330
rs8064232
rs61311727
rs185150458
rs28582807
rs77580124
rs9916516
rs7219847
rs62061563
rs11867207
rs3785729
rs3785728
rs6502205
rs56657401
rs16946696
rs143090080
rs9905046
rs79440317
rs75444851
rs11869893
rs12452555
rs4792293
rs4792294
rs4239122
rs118006565
rs79272024
rs12947452
rs72813147
rs1971662
rs9989436
rs9891581
rs9892176
rs9891642
rs8075830
rs78175985
rs72813149
rs8081426
rs8082029
rs8082179
rs150395834
rs11657401
rs2322650
rs12941385
rs12941590
rs7216829
rs2097986
rs7217158
rs2097985
rs28469846
rs7218185
rs4792295
rs17631461
rs4792296
rs12946355
rs12944515
rs7209206
rs72813159
rs8077063
rs3785726
rs9899812
rs8068116
rs2322651
rs190738036
rs6502207
rs72813164
rs12951579
rs7218950
rs7223372
rs4792297
rs72813167
rs9897138
rs9903788
rs11657152
rs8068823
rs1544495
rs141076130
rs7216393
rs28608204
rs7221294
rs36043979
rs11651515
rs11651483
rs59504726
rs72813171
rs57561236
rs77342031
rs34743337
rs56401613
rs146923460
rs7218753
rs113074992
rs7217624
rs56675356
rs7225132
rs35953496
rs35083658
rs11659065
rs150839048
rs4792298
rs72813173
rs8076181
rs6502208
rs62058082
rs9898413
rs6502209
rs11652580
rs12601853
rs9913399
rs75942521
rs12949676
rs12451889
rs12941991
rs9903335
rs2190704
rs4791511
rs12952134
rs9916744
rs150397103
rs2322653
rs117227193
rs9910591
rs9910754
rs2322654
rs55797306
rs2215056
rs117991547
rs28485878
rs72813178
rs4791512
rs28482450
rs67696951
rs68130139
rs35477639
rs9899819
rs9900027
rs4791514
rs9906126
rs9906364
rs4791515
rs4791516
rs4575574
rs9908092
rs2322657
rs9915290
rs9914678
rs9914365
rs9914777
rs9915295
rs7221845
rs9895495
rs9894025
rs188025635
rs2215055
rs7208286
rs146139633
rs60809008
rs4791517
rs118178184
rs2108542
rs2108541
rs79420206
rs28784008
rs76004682
rs11078094
rs11078095
rs72813190
rs11656058
rs4791518
rs9891261
rs9891505
rs62058085
rs144470458
rs2302068
rs3815312
rs16946769
rs16946773
rs7217469
rs11652958
rs12451468
rs9915005
rs7218144
rs141129091
rs1003941
rs1003940
rs3785725
rs76317656
rs886889
rs2009878
rs148512745
rs1808245
rs7209847
rs7210411
rs12165053
rs12165054
rs3785724
rs3785723
rs8078078
rs75519060
rs2322658
rs6502210
rs6502211
rs6502212
rs6502213
rs6502214
rs8074301
rs77213065
rs28703653
rs7218295
rs75804263
rs117451751
rs9911203
rs9909855
rs12453387
rs9911986
rs2108540
rs7503270
rs9889362
rs9889805
rs9889623
rs191809178
rs66643297
rs75879188
rs12450671
rs1986081
rs9652826
rs10521202
rs4791519
rs8077610
rs77337685
rs9892894
rs7221396
rs28744602
rs7222249
rs7207659
rs7207847
rs7207700
rs117437340
rs2108539
rs5017214
rs145665430
rs4617903
rs2322707
rs2240567
rs7225504
rs144401658
rs2240566
rs35221864
rs12451747
rs7210937
rs34231114
rs3785722
rs3785721
rs9906503
rs80226620
rs10775373
rs3826377
rs149430006
rs3826376
rs111475501
rs3826375
rs3826374
rs56974323
rs56924804
rs9914126
rs57071648
rs9915441
rs9915671
rs7221804
rs7222419
rs12600655
rs2322708
rs12951600
rs112447342
rs6502218
rs7213939
rs7213682
rs9635687
rs4792301
rs12945930
rs12451130
rs79795700
rs67123869
rs77487181
rs118176907
rs9303066
rs73978276
rs151283581
rs1317990
rs882653
rs2014258
rs149783020
rs4792302
rs8071688
rs4792303
rs9912171
rs12940912
rs184963566
rs12940520
rs7225108
rs7208100
rs7212783
rs2215054
rs12952110
rs2190700
rs12452699
rs7222788
rs72815112
rs7223851
rs7224309
rs12943554
rs7223559
rs112001922
rs111805014
rs6502219
rs76197381
rs2079559
rs2079558
rs150028354
rs2322709
rs4545859
rs2072256
rs75445034
rs62058116
rs138816316
rs12940746
rs6502220
rs6502221
rs76136139
rs12942448
rs2190699
rs767573
rs767574
rs77860178
rs77150917
rs2108537
rs9915944
rs112255884
rs8076914
rs8080060
rs149048042
rs66478366
rs36185425
rs2322710
rs720049
rs56655083
rs720048
rs7207068
rs7225631
rs77830355
rs7501977
rs73978283
rs2270051
rs34189505
rs2072255
rs2072254
rs78883567
rs2270050
rs73978284
rs16946885
rs1024580
rs12449811
rs71364193
rs2072253
rs78563270
rs2072252
rs141504402
rs12451610
rs12451612
rs9889646
rs143332475
rs12451713
rs11078096
rs9891226
rs75936430
rs80072374
rs11078097
rs62058118
rs76296534
rs2190698
rs2072251
rs2072250
rs7216369
rs77547355
17:12860639_G_T
17:12860639_G_A
rs67507449
rs11867991
rs740410
rs3213689
rs3213687
rs11868628
rs3815311
rs9904572
rs56251653
rs62058120
rs80008711
rs12603737
rs10445248
rs9303067
rs11871716
rs76168742
rs10153245
rs12451993
rs10153250
rs11078098
rs9893369
rs11078099
rs55984641
rs9303068
rs72635536
rs72815122
rs12103542
rs28404375
rs75245742
rs79682878
rs78562724
rs79477072
rs72635537
rs28637913
rs9907138
rs11868820
rs11868795
rs72815124
rs11868803
rs11871464
rs76047582
rs77898476
rs75002189
rs4998117
rs4638626
rs9646399
rs142823240
rs12600342
rs78709814
rs76901902
rs146980742
rs11078100
rs111329284
rs79278762
rs17638238
rs79382181
rs76234115
rs11655654
rs12450034
rs76197500
rs10521204
rs3785717
rs77459168
rs78927793
rs10521205
rs111318762
rs966110
rs113654823
rs11078101
rs75660394
rs56011081
rs56378659
rs10521206
rs11078102
rs11078103
rs11078104
rs11078105
rs6502223
rs17638387
rs4791521
rs72815126
rs55866001
rs76362481
rs55699608
rs17551264
rs1859968
rs17551299
rs1859967
rs11078106
rs11078107
rs11078108
rs72815127
rs117360820
rs11078111
rs4792306
rs4792307
rs57089639
rs57127540
rs58257033
rs1981622
rs17551362
rs61137688
rs12950148
rs2041116
rs78467798
rs56959902
rs77210143
rs75714269
rs8078472
rs2058090
rs2058089
rs3785716
rs7208362
rs141080175
rs72815132
rs9911546
rs9910312
rs9911789
rs73292401
rs9910403
rs145669577
rs75780741
rs28840121
rs878065
rs9889794
rs74730836
rs75772201
rs112986903
rs1109767
rs117451061
rs11652529
rs76752310
rs12601449
rs8072799
rs3785714
rs3785713
rs116663126
rs7222413
rs3785712
rs9909025
rs11078112
rs12944203
rs35572516
rs12453248
rs144090790
rs35720696
rs12950645
rs11650537
rs12600659
rs12600660
rs11078113
rs35835556
rs9895225
rs2240570
rs2240569
rs2240568
rs73978294
rs74868051
rs56297814
rs74382908
rs55654981
rs55708868
rs7216072
rs56164999
rs34057603
rs9890456
rs9892534
rs11655929
rs137858935
rs55855535
rs56302608
rs3826373
rs8069856
rs111948004
rs80223158
rs57940266
rs57389307
rs3744345
rs3744344
rs75492698
rs112037498
rs56259289
rs73296512
rs2072263
rs2072262
rs2072261
rs2072260
rs55907531
rs117520601
rs117885925
rs11650119
rs55648122
rs56274015
rs2523
rs6949
rs1044569
rs1044564
rs13641
rs9908102
rs76491525
rs74937316
rs9915058
rs56329828
rs17552022
rs73981604
rs2286340
rs80068662
rs2286338
rs111710032
rs4792308
rs5030739
rs11545302
rs7216235
rs7216413
rs7215565
rs7215456
rs55688720
rs7210599
rs7210516
rs72815146
rs7211778
rs56405144
rs80003444
rs35683704
rs4791522
rs78898076
rs55986816
rs55787925
rs3760316
rs75426043
rs73981608
rs73981609
rs73296600
rs73981611
rs73298504
rs73298506
rs73298508
rs58854608
rs59763012
rs60981613
rs56282307
rs193289563
rs56354307
rs56369392
rs73981616
rs56317483
rs56338821
rs56266951
rs55674356
rs55825263
rs112316688
rs58842254
rs78515379
rs77703211
rs58578352
17:12907128_A_C
rs75158277
rs55883319
rs55776918
rs58608011
rs4792309
rs17639379
rs4792310
rs77528900
rs111859801
rs57227992
rs56375019
rs78214301
rs55770576
rs56967476
rs58985615
rs8078508
rs181501634
rs8078394
rs8078710
rs8079600
rs8078952
rs8079762
rs8073563
rs8073444
rs139863456
rs143218793
rs56271362
rs112004153
rs145072563
rs60713770
rs74677715
rs56988654
rs59287437
rs60875833
rs56131975
rs77805960
rs76487159
rs111604768
rs75867529
rs113669874
rs112409112
rs75913028
rs149470009
rs143874500
rs138505842
rs2302069
rs8071540
rs8071456
rs8071445
rs11658321
rs8071615
rs78885785
rs8071726
rs73300518
rs73981621
rs41494747
rs4792311
rs72815149
rs145473016
rs2286336
rs74886662
rs74556312
rs76738579
rs7210890
rs79328113
rs7211164
rs7211210
rs7211501
rs138536836
rs56004910
rs733890
rs4792312
rs733889
rs112577818
rs4792313
rs55925335
rs4792314
rs10521207
rs72815150
rs60081364
rs117393962
rs57941479
rs58809197
rs4792315
rs62058146
rs2051975
rs138603577
rs2051974
rs2051973
rs17554679
rs3760315
rs73300542
rs73981632
rs2051972
rs12937607
rs17639858
rs73300546
rs3760314
rs8077923
rs12600940
rs58522260
rs112616319
rs111289491
rs117591958
rs34071331
rs60356966
rs62058148
rs7218504
rs60618945
rs12943765
rs9895461
rs17639912
rs72815157
rs35294439
rs117812087
rs12453937
rs148269883
rs141441451
rs138121455
rs28678606
rs116857306
rs9906251
rs4792317
rs28702442
rs9906017
rs12450696
rs4792318
rs9913132
rs143586654
rs11078114
rs9892861
rs2108543
rs2322779
rs12452558
rs12951447
rs74368341
rs4497736
rs9908982
rs9909810
rs75812406
rs79539222
rs7218406
rs7219673
rs4792320
rs4791523
rs4792321
rs77807142
rs79812880
rs72815160
rs117839456
rs141016192
rs11658800
rs10775374
rs76550909
rs72815162
rs557115774
rs538998302
rs72815163
rs142790886
rs61697578
rs4791524
rs11654559
rs8078153
rs72815164
rs77757952
rs11656122
rs4273078
rs4791525
rs12950720
rs11078116
rs17640349
rs2322780
rs72815168
rs2190705
rs78170975
rs12943941
rs8080686
rs8067179
rs7215651
rs68008848
rs138050212
rs11078117
rs8081857
rs8082266
rs4792323
rs77889826
rs62060678
rs9908783
rs62060679
rs11078118
rs11078119
rs12943028
rs12945697
rs4792324
rs6502225
rs6502226
rs8071551
rs4792325
rs4791527
rs34852820
rs12953180
rs59654052
rs12945813
rs113864679
rs117807551
rs60084743
rs7218898
rs7220272
rs7219133
rs7219281
rs113409495
rs66848707
rs111553323
rs67223621
rs4459581
rs4461111
rs9912495
rs8073359
rs6502228
rs6502229
rs6502230
rs56228705
rs55722744
rs55944935
rs55987265
rs61635271
rs76041652
rs79907399
rs2322782
rs2322783
rs2322784
rs62060699
rs78906703
rs75729642
rs78337729
rs79220483
rs77747619
rs76443947
rs74779487
rs76951420
rs80265552
rs75295067
rs79753841
rs11078120
rs11078121
rs11078122
rs7210223
rs7210363
rs12453555
rs9910482
rs28801094
rs12451145
17:12972450_C_A
rs117232197
rs8072227
rs76671117
rs113232613
rs79930090
rs111568691
rs67069205
rs8076254
rs8076397
rs8076411
rs8077340
rs72815185
rs9893477
rs56308332
rs111653372
rs12452504
rs8065393
rs16947108
rs1985408
rs1003902
rs12453727
rs12951614
rs11078123
rs11659037
rs62060700
rs77564132
rs9902728
rs9303069
rs8066697
rs8066596
rs12602591
rs8072038
rs12602615
rs8071377
rs8071308
rs2874859
rs9904260
rs9903905
rs62060701
rs62060702
rs8076800
rs8076967
rs8078008
rs8076837
rs8077517
rs12946742
rs62060703
rs4792328
rs72815197
rs1859972
rs7221657
rs11078124
rs4791528
rs148219020
rs1034848
rs7214329
rs12950901
rs6502232
rs7218467
rs77260345
rs7218831
rs7218982
rs1014214
rs7223573
rs1014213
rs1014212
rs2322785
rs7209255
rs187451375
rs17560643
rs67843016
rs7211371
rs79908252
rs78152379
rs142846925
rs11652433
rs11652547
rs117714091
rs62058360
rs758108
rs758107
rs78107574
rs2108544
rs9894975
rs77562445
rs181469788
rs9894183
rs79996816
rs2322786
rs2874860
rs2159040
rs12453346
rs56054749
rs56262284
rs7224703
rs12449992
rs12450012
rs62058361
rs2159038
rs740412
rs12937835
rs72815202
rs2097989
rs8072429
rs77696088
rs72817203
rs1124575
rs11658664
rs78589612
rs72817204
rs114858164
rs12950848
rs72817205
rs76786502
rs57915826
rs118009703
rs12945190
rs1007570
rs7213901
rs11078125
rs9905366
rs9890991
rs7220028
rs8077114
rs7220548
rs7220714
rs11078126
rs72817206
rs74823096
rs56314743
rs17641431
rs78685584
rs62058362
rs12600859
rs2215081
rs142479136
rs2215080
rs16947175
rs28664578
rs74913438
rs34511716
rs62058363
rs111283272
rs137883280
rs78644502
rs11656705
rs76795507
rs71364197
rs4792331
rs2011222
rs16947183
rs76471208
rs2011062
rs724645
rs6502234
rs62058364
rs8075494
rs76846916
rs17641637
rs11657046
rs9906408
rs11653670
rs8077344
rs16947194
rs74922076
rs80240039
rs7207964
rs12935881
rs72817214
rs4473234
rs78248867
rs4473235
rs2322788
rs2322789
rs4600499
rs34091767
rs12936789
rs144990698
rs59270161
rs149937410
rs10521210
rs12937858
rs17561509
rs77041491
rs139944139
rs1988120
rs2017017
rs146660926
rs987738
rs16947205
rs16947210
rs16947215
rs12602392
rs77229399
rs117941256
rs112958328
rs111558631
rs34899475
rs148226748
rs141133283
rs113076182
rs112154552
rs117864196
rs117332211
rs16947218
rs34584763
rs150721830
rs75389230
rs75372860
rs74486052
rs77138679
rs9915141
rs77735926
rs75446055
rs75008056
rs9902124
rs9902503
rs12450398
rs8066062
rs8067791
rs11652225
rs79935730
rs9910409
rs9910253
rs9911137
rs12602225
rs35234161
rs34889067
rs9898391
rs11078131
rs11870499
rs147948473
rs34719577
rs9899583
rs77699140
rs6502236
rs12603321
rs6502237
rs76473388
rs17642085
rs35038156
rs17642128
rs9908062
rs7217266
rs7221833
rs34827110
rs11650518
rs77355986
rs16947248
rs12946889
rs764191
rs61610275
rs12939017
17:13040819_A_G
17:13040819_A_C
rs11871600
rs150179984
rs35814610
rs34991849
rs8077659
rs8077563
rs8077971
rs76474718
rs6502238
rs76312922
rs9909179
rs12941879
rs60617848
rs79529149
rs35744608
rs12945380
rs201123248
rs11651325
rs7210118
rs77194196
rs56687683
rs138490199
rs79733271
rs78184851
rs117471822
rs115970886
rs7221586
rs1544505
rs76916059
rs2322791
rs78244833
rs75208726
rs72817231
rs76578158
rs12938190
rs75613550
rs142143930
rs118046698
rs76706479
rs9900808
rs74979426
rs7212685
rs55782508
rs79182490
rs2529898
rs75482093
rs3843737
rs148190096
rs4027177
rs4027178
rs2529897
rs138142208
rs34944727
rs12952800
rs75095260
rs2674946
rs917352
rs62058393
rs117479158
rs2190743
rs7220417
rs62058394
rs117865252
rs2674950
rs12603832
17:13069856_A_C
rs2674949
rs77341882
rs2674948
rs9892480
rs76069786
rs74865294
rs2322792
rs6502239
rs917351
rs144921925
rs58984543
rs4792335
rs9901775
rs9907653
rs34518506
rs11653005
rs1860015
rs1860014
rs12600348
rs2322793
rs9889956
rs1023553
rs62058427
rs116402551
rs79064728
rs2159072
rs77497216
rs76097301
rs75480765
rs74326708
rs116715392
rs7224605
rs7225891
rs7209737
rs12603214
rs12603221
rs9904852
rs12326003
rs2674957
rs12449588
rs9303070
rs7208013
rs117941433
rs10445250
rs79648877
rs73295641
rs34360260
rs2052000
rs73295645
rs2051999
rs79210057
rs112951329
rs35869703
rs34587872
rs4791534
rs78685864
rs76029977
rs12943711
rs6502241
rs114625402
rs59175292
rs57014960
rs12938007
rs17562313
rs9898314
rs8064611
rs77912244
rs150194877
rs13380819
rs8069145
rs75529737
rs62058431
rs78856442
rs2215077
rs35863950
rs2188892
rs76620258
rs11650801
rs75625613
rs16947301
rs2188891
rs17562474
rs8066033
rs8070070
rs9909331
rs9909519
rs16947308
rs79473656
rs12953209
rs79591771
rs114763441
rs17642767
rs9912167
rs79814358
rs12940069
rs10432009
rs8182326
rs10432019
rs78806185
rs16947316
rs80016613
rs79661803
rs114007399
rs59192815
rs8069573
rs17562828
rs74893809
rs75082640
rs78504892
rs79372943
rs78669797
rs76958554
rs16947318
rs74514070
rs76209153
rs16947320
rs75886009
rs9635688
rs9635689
rs79292736
rs12325725
rs34159281
rs2106796
rs11078133
rs10153260
rs9896783
rs9901987
rs2158075
rs2158076
rs2521891
rs11868450
rs11868992
rs11869030
rs2521892
rs16947327
rs61488688
rs3931666
rs3931667
rs3931668
rs3931669
rs2040641
rs16947330
rs2040642
rs11869784
rs11869804
rs9891359
rs34343042
rs79028857
rs78098398
rs75338256
rs74632479
rs1120385
rs74492875
rs56236744
rs76262462
rs76871404
rs80242434
rs2079021
rs80329694
rs61219610
rs78651491
rs8069355
rs74659258
rs16947334
rs77128486
rs78855804
rs79222657
rs79031864
rs16947338
rs78318223
rs76757947
rs74937614
rs76325276
rs76579669
rs80185123
rs77712302
rs78133481
rs28874383
rs76279221
rs75668970
rs11654218
rs16947339
rs73980306
rs73980307
rs73297892
rs73980309
rs73980310
rs73980311
rs16947344
rs59927312
rs59087901
rs7210694
rs12603122
rs12603217
rs9906264
rs59145994
rs34858121
rs16947354
rs80311239
rs16947360
rs73980316
rs79507436
rs9913593
rs77193496
rs75993362
rs149864553
rs75076822
rs73980317
rs73980318
rs16947362
rs2674947
rs11651431
rs9674785
17:13108302_G_A
rs73980319
rs116908225
rs117299619
rs73980320
rs76860860
rs8064996
rs73980322
rs75827675
rs9895611
rs2674952
rs2674953
rs9894917
rs9895082
rs2158078
rs7217706
rs7218874
rs12952421
rs2674960
rs2674961
rs117819658
rs2674962
rs9912560
rs78150621
rs9890260
rs74587954
rs58531466
rs74548639
rs74597385
rs9898722
rs8081461
rs67734782
rs9905034
rs9905865
rs140426352
rs76852410
rs9907914
rs57890186
rs143052776
rs2674959
rs57603836
rs12939760
rs143924015
rs57585914
rs7208322
rs12950609
rs9902681
rs12953114
rs9902870
rs28765372
rs9908861
rs2874886
rs148955037
rs7218118
rs11652029
rs3885020
rs62060479
rs62060480
rs2674955
rs2674954
rs12938287
rs117964941
rs28482204
rs36161846
rs11656343
rs9907508
rs4792343
rs9907574
rs7216795
rs9915398
rs144635873
rs9915493
rs78223898
rs9889602
rs971718
rs17649156
rs971719
rs4133660
rs7223434
rs28695536
rs974954
rs138091889
rs974955
rs916797
rs12944795
rs16947392
rs11653444
rs78529045
rs10521211
rs74420327
rs720760
rs9303077
rs9891886
rs12103466
rs8064833
rs56191749
rs12950521
rs9901093
rs16947399
rs80041753
rs111683673
rs16947403
rs6502243
rs11652577
rs141885467
rs1468191
rs9911676
rs12451285
rs59372725
rs12947097
rs8072892
rs12449446
rs4792345
rs17564209
rs11868070
rs11078134
rs17564279
rs7211590
rs12451931
rs11078135
rs59487581
rs149829236
rs72817269
rs17564356
rs12951787
rs35647475
rs67524091
rs12453331
rs12453291
rs56669457
rs59683701
rs8076271
rs3914578
rs3915963
rs1974499
rs1011930
rs1011929
rs73980332
rs16947417
rs2322857
rs75667531
rs2322858
rs35193187
rs78882629
rs72817275
rs67036923
rs28461741
rs16947428
rs117987984
rs117730495
rs115819382
rs16947434
rs76363263
rs12941943
rs2074184
rs2106794
rs16947441
rs73304889
rs34921905
rs2106795
rs11869097
rs76313567
rs75934885
rs73304891
rs34753457
rs16947450
rs76710865
rs12937363
rs75370516
rs11652292
rs12946483
rs55861519
rs11653402
rs115823498
rs72817276
rs66549963
rs72817277
rs73294890
rs2322859
rs12949185
rs72817278
rs75792503
rs11870622
rs11078136
rs12939781
rs76195831
rs117559247
rs34407362
rs4239123
rs4239124
rs60058573
rs77499430
rs80113170
rs57981130
rs35576012
rs12945928
rs16947454
rs11651762
rs11078137
rs77954879
rs11078138
rs77660634
rs60523729
rs58895968
rs73294901
rs12601227
rs73296706
rs16947459
rs77063469
rs7214709
rs4141326
rs4141325
rs144532934
rs147731653
rs7220375
rs146964622
rs112210824
rs117283050
rs62060503
rs62060504
rs11078139
rs11078140
rs73296718
rs12950313
rs11651444
rs62060505
rs77923103
rs80230582
rs17650327
rs117361232
rs11868630
rs62060506
rs74554185
rs8068578
rs57311609
rs34697450
rs138868444
rs72817280
rs73296723
rs1541348
rs12952248
rs73296725
rs78513159
rs113678355
rs77480996
rs7216178
rs62060508
rs111515795
rs5014725
rs12450080
rs145525514
rs9906365
rs2674956
rs80291331
rs1541350
rs75222123
rs34523522
rs7218396
rs12150678
rs34542632
rs199539157
rs1024435
rs11078141
rs28578128
rs17565276
rs1963296
rs10521213
rs115086535
rs77023636
rs34132054
rs11078142
rs5006028
rs3886341
rs3886340
rs12453038
rs2214259
rs2322860
rs11869275
rs11869297
rs116863688
rs35041901
rs111711742
rs12940140
rs2521903
rs2674958
rs72817283
rs56341931
rs113272836
rs56197561
rs4792347
rs7212267
rs2188893
rs2188894
rs2214260
rs79955215
rs66848233
rs971430
rs140147630
rs16947506
rs117743221
rs117855129
rs28515863
rs28399890
rs114506866
rs8067992
rs3893509
rs11656034
rs12947402
rs7215987
rs9906692
rs10521214
rs2674964
rs17650836
rs149949481
rs116892266
rs56286137
rs72817287
rs56086446
rs56042729
rs16947510
rs6502245
rs6502246
rs77894595
rs111563356
rs12601149
rs111568227
rs117308484
rs4791544
rs62060514
rs118182534
rs147207401
rs9910716
rs2521888
rs2674941
rs62060537
rs62060538
rs17572126
rs57452058
rs58524006
rs8080781
rs2158074
rs1974498
rs7211490
rs1557748
rs11871013
rs59346242
rs62060541
rs201050640
rs56338744
rs7222099
rs7221705
rs739647
rs78887572
rs2079018
rs62060543
rs2079019
rs2079020
rs56304380
rs4792348
rs2521889
rs117632415
rs2521890
rs55841747
rs7502402
rs2322861
rs2322862
rs2322863
rs73291375
rs8076348
rs8076501
rs8076515
rs62060544
rs117446577
rs17651099
17:13196246_G_T
rs11867897
rs34041262
rs140042805
rs9899195
rs73291383
rs116843324
rs4792349
rs112684276
rs56121349
rs150646826
rs72817300
rs114815795
rs145697830
rs8079820
rs140943211
rs1989889
rs12603516
rs2674963
rs58004723
rs75068849
rs56690337
rs8080564
rs57619518
rs138322282
rs7209625
rs117106944
rs2521893
rs2521894
rs2521895
rs6502247
rs55655824
rs191382791
rs9892366
rs12602364
rs6502248
rs8081835
rs182819089
rs8081988
rs12950020
rs62060545
rs7207332
rs17572446
rs3744342
rs3744341
rs3744340
rs2106788
rs8075174
rs12600763
rs138741665
rs724595
rs724594
rs724593
rs3887010
rs3848442
rs3736481
rs7213958
rs7215374
rs117587589
rs10445273
rs77842597
rs10445274
rs62060547
rs10445275
rs62060548
rs10445276
rs12603349
rs12603333
rs12603757
rs10445277
rs12453660
rs10445251
rs140455453
rs10445252
rs10445253
rs8079636
rs9894433
rs11078144
rs9894251
rs7208295
rs6502249
rs7208624
rs7207479
rs7207643
rs7207908
rs7207640
rs7209133
rs9901378
rs4621003
rs4641780
rs3744338
rs4791548
rs75423259
rs60975711
rs7223798
rs4792350
rs184149508
rs4564618
rs5013424
rs3859240
rs3859241
rs3859242
rs3859243
rs3859244
rs2106789
rs2106790
rs56827936
rs8073006
rs7216140
rs3848443
rs146067571
rs149335564
rs113884724
rs2106791
rs16947606
rs10521216
rs11870144
rs73296883
rs5009607
rs6502250
rs1557749
rs11871558
rs11871537
rs181458535
rs11871565
rs9891084
rs73978513
rs76230666
rs56389787
rs12450092
rs4444379
rs55691033
rs4054884
rs148794830
rs62058671
rs62058672
rs61635274
rs9912853
rs6502251
rs6502252
rs7217535
rs10048194
rs4792351
rs11658896
rs7208389
rs9916579
rs7223201
rs7223602
rs9896703
rs61151738
rs9898604
rs73978515
rs73978517
rs77051299
rs4792352
rs11868506
rs11868545
rs8072704
rs56233013
rs113114472
rs7215589
rs11078145
rs28759190
rs11078146
rs6650595
rs11869775
rs7222526
rs74254512
rs6650596
rs11871310
rs16947625
rs9915080
rs17573398
rs2188889
rs4632167
rs11650057
rs1003833
rs6502253
rs3859245
rs77807349
rs9893094
rs111348222
rs9900695
rs78336472
rs80187019
rs2188890
rs9908938
rs7223402
rs62058687
rs2322875
rs113629360
rs9900268
rs2521897
rs72819065
rs12601513
rs146074673
rs12601519
rs12601521
rs11653851
rs11653964
rs7217034
rs62058688
rs56289569
rs8065267
rs8065271
rs142880626
rs62058690
rs17652606
rs17573984
rs8071418
rs4792355
rs17652686
rs11078147
rs71366103
rs12600862
rs11078148
rs7225341
rs62058691
rs9303078
rs9303079
rs111534483
rs11078149
rs62058693
rs11078150
rs62058694
rs62058695
rs12051823
rs8065247
rs72819075
rs11652330
rs4791550
rs12601366
rs2106792
rs2158077
rs7217419
rs9892463
rs9892117
rs9892631
rs7208092
rs2322876
rs62058729
rs59762135
rs2106793
rs1557750
rs73298770
rs1541351
rs7218413
rs1541352
rs6502254
rs4360972
rs2874895
rs9897032
rs12150538
rs12150545
rs75573243
rs16947730
rs57853299
rs9912479
rs9910854
rs76690633
rs12946540
rs9912964
rs12232538
rs9906582
rs8081684
rs8064586
rs8081983
rs8081985
rs8081986
rs62054003
rs933309
rs933310
rs1541349
rs41372750
rs62054005
rs9896094
rs9894432
rs62054006
rs147901874
rs28602833
rs2015908
rs9910913
rs9911135
rs73978580
rs6502255
rs9897334
rs11078152
rs12947875
rs8068024
rs8068784
rs9912208
rs11658604
rs8078031
rs74761276
rs9915687
rs112250599
rs10521217
rs36029772
rs553947686
rs72819095
rs4792356
rs4792357
rs60365591
rs11869185
rs1024436
rs112897716
rs6502256
rs142074804
rs28372971
rs117564825
rs1963297
rs2322877
rs146941676
rs2007367
rs190416231
rs11869544
rs149102417
rs113362332
rs12452203
rs8065277
rs117995791
rs74726423
rs56186259
rs11651155
rs11651156
rs60986896
rs7221425
rs9912401
rs7220603
rs146491016
rs117842285
rs56214110
rs11870353
rs72820910
rs112597164
rs16947796
rs3944086
rs9904647
rs10521218
rs117911360
rs73302503
rs9905310
rs2052011
rs7222357
rs7225794
rs3932782
rs7207571
rs7207128
rs113554253
rs7222512
rs7223746
rs7207242
rs7207439
rs7207585
rs112647928
rs74421778
rs1029674
rs1029675
rs111244177
rs12944836
rs77764993
rs28556277
rs7219430
rs56942423
rs75361076
rs74370986
rs9906199
rs180723256
rs141457356
rs113608494
rs2215117
rs78215492
rs4517833
rs9913204
rs117948012
rs724267
rs78872739
rs66512403
rs75976451
rs75569208
rs721416
rs74767756
rs77346707
rs76343575
rs80087205
rs12943223
rs12452079
rs62054030
rs115061799
rs77647415
rs113392080
rs57810612
rs112273822
rs79996121
rs79876607
rs191358622
rs77053442
rs2215118
17:13313873_C_G
rs76545267
rs113289242
rs117857045
rs9898623
rs77226240
rs12949713
rs12450606
rs11871249
rs4479287
rs192070065
rs68036912
rs150659334
rs60353456
rs191517605
rs117400669
rs66964656
rs114647197
rs6502257
rs6502258
rs11078154
rs74770574
rs11869436
rs7218858
rs11655301
rs56401943
rs56362141
rs56261706
rs17576025
rs16947829
rs78350403
rs78129167
rs7208370
rs111520817
rs149888775
rs9903042
rs12603077
rs3859246
rs9897128
rs9896087
rs3859247
rs3859248
rs4792358
rs7219695
rs6502259
rs6502260
rs16947831
rs78695694
rs73302546
rs117882793
rs76850433
rs7215989
rs7215635
rs12451261
rs113523700
rs9891849
rs112526139
rs59953709
rs59641318
rs117921750
rs77070192
rs76945755
rs55948557
rs62056967
rs17817197
rs4792359
rs3848444
rs12603463
rs3859249
rs12603482
rs4792360
rs17744560
rs10153318
rs10153317
rs76262034
rs3859250
rs3901640
rs3905482
rs76657073
rs148355715
rs140750091
rs3859251
rs3859252
rs3859253
rs3967115
rs4054840
rs11868349
rs79021095
rs9903446
rs79549900
rs7214051
rs62056968
rs4792361
rs4792362
rs4792363
rs16947851
rs12453052
rs148978180
rs16947859
rs16947864
rs9894575
rs9895883
rs17209204
rs147982250
rs77788142
rs10517443
rs3884646
rs10517444
rs11868936
rs62056969
rs62056970
rs62056971
rs72820953
rs72820955
rs111313954
rs113358534
rs56075621
rs78088760
rs6502261
rs6502262
rs72820956
rs8080371
rs62056972
rs74404626
rs62056973
rs4054841
rs62056974
rs3967116
rs4426380
rs3967117
rs3967118
rs181634636
rs9913414
rs4054835
rs12602055
rs4054836
rs28408554
rs79521036
rs28758577
rs3859254
rs7207361
rs112132559
rs11659061
rs11654080
rs11870044
rs9894943
rs11078155
rs67269093
rs4357979
rs2996008
rs11870813
rs2996009
rs2996010
rs59394083
rs74199785
rs76104555
rs12936950
rs2996014
rs73978872
rs7220758
rs2996019
rs73978891
rs9897993
rs117154734
rs138304801
rs2996023
rs2996024
rs2996025
rs2996026
rs7217380
rs7218194
rs2996031
rs55821063
rs2996032
rs2996033
rs9903148
rs60700065
rs2996034
rs2906919
rs74326398
rs8072006
rs2996035
rs2996036
rs73306323
rs113880099
rs4289033
rs118063797
rs2996037
rs11656301
rs17660368
rs2996038
rs2996039
rs2996040
rs139986243
rs114633756
rs2996041
rs34764348
rs2996043
rs4054866
rs4054867
rs8080163
rs7209340
rs2996049
rs67945662
rs7502538
rs59008777
rs9911651
rs77797715
rs977706
rs2018048
rs8078717
rs8081514
rs929439
rs62056975
rs9909154
rs7214164
rs78254769
rs114769076
rs111817104
rs77736438
rs17660482
rs1548663
rs114565208
rs190135521
rs16947926
rs35359180
rs8068216
rs8068169
rs2190822
rs114526847
rs36086839
rs72822845
rs1860070
rs4791551
rs2874897
rs78263758
rs16947942
rs7219001
rs2159122
rs16947944
rs16947946
rs185533808
rs72822850
rs11078158
rs117000609
rs58329456
rs12944375
rs142810158
rs12601934
rs57918576
rs12602036
rs67697474
rs62057030
rs758201
rs758202
rs758203
```
