## Supplementary material for "Characterization of shared and ancestry-specific signals driving complex traits using multi-ancestry fine-mapping": s1.afreq

```
#CHROM	ID	REF	ALT	ALT_FREQS	OBS_CT
17	rs66740863	C	T	0.0447316	1006
17	rs7209008	A	G	0.0904573	1006
17	rs149106438	A	G	0.0218688	1006
17	rs113698197	T	C	0.10338	1006
17	rs7214904	G	A	0.147117	1006
17	rs7214636	C	T	0.0407555	1006
17	rs7220413	G	A	0.151093	1006
17	rs16946090	T	C	0.151093	1006
17	rs2534733	G	A	0.498012	1006
17	rs237259	G	A	0.154076	1006
17	rs115758020	A	C	0.0149105	1006
17	rs6502196	G	A	0.151093	1006
17	rs237260	A	G	0.154076	1006
17	rs8069430	A	G	0.152087	1006
17	rs117974997	A	G	0.0248509	1006
17	rs1380737	T	A	0.146123	1006
17	rs12937475	T	C	0.0934394	1006
17	rs11870286	G	A	0.0934394	1006
17	rs17645571	C	T	0.028827	1006
17	rs143027166	G	A	0.0228628	1006
17	rs55711448	A	G	0.0318091	1006
17	rs138002092	G	A	0.0168986	1006
17	rs11653489	T	C	0.0954274	1006
17	rs139774475	G	A	0.0119284	1006
17	rs588856	A	G	0.11332	1006
17	rs171084	A	G	0.131213	1006
17	rs11871802	T	C	0.128231	1006
17	rs12947666	G	A	0.125249	1006
17	rs237298	A	G	0.126243	1006
17	rs11654876	A	T	0.126243	1006
17	rs11654944	C	G	0.158052	1006
17	rs11655045	G	A	0.158052	1006
17	rs34587195	A	G	0.159046	1006
17	rs142814580	C	T	0.00695825	1006
17	rs16946141	A	G	0.144135	1006
17	rs192953452	T	C	0.00596421	1006
17	rs11870663	G	A	0.12326	1006
17	rs72809115	A	G	0.0984095	1006
17	rs72809118	T	C	0.0984095	1006
17	rs11868955	T	G	0.0576541	1006
17	rs34232005	G	A	0.0576541	1006
17	rs12936152	G	T	0.0248509	1006
17	rs10491191	G	A	0.156064	1006
17	rs72809120	A	G	0.0149105	1006
17	rs35729392	C	T	0.0367793	1006
17	rs720866	G	A	0.0964215	1006
17	rs72809123	G	A	0.0427435	1006
17	rs62061553	A	G	0.298211	1006
17	rs16946148	C	G	0.105368	1006
17	rs62061554	G	A	0.110338	1006
17	rs237294	A	G	0.215706	1006
17	rs237293	A	G	0.10338	1006
17	rs876522	A	T	0.111332	1006
17	rs237292	A	G	0.102386	1006
17	rs56882051	C	G	0.114314	1006
17	rs237290	C	G	0.10338	1006
17	rs72809125	G	T	0.10835	1006
17	rs34742830	A	G	0.102386	1006
17	rs237289	T	A	0.2167	1006
17	rs237288	G	A	0.2167	1006
17	rs16946155	C	T	0.0447316	1006
17	rs237287	G	C	0.2167	1006
17	rs62061556	T	C	0.112326	1006
17	rs237286	G	A	0.2167	1006
17	rs188461138	A	G	0.0238569	1006
17	rs11653267	A	C	0.10835	1006
17	rs237367	G	A	0.214712	1006
17	rs237366	C	T	0.10835	1006
17	rs237365	G	A	0.2167	1006
17	rs12937121	C	T	0.102386	1006
17	rs189111242	G	C	0.00596421	1006
17	rs116177	A	G	0.217694	1006
17	rs117946571	C	T	0.0119284	1006
17	rs237364	C	G	0.102386	1006
17	rs111579132	G	C	0.0129225	1006
17	rs237363	C	T	0.10835	1006
17	rs237362	A	G	0.689861	1006
17	rs11652778	C	T	0.459245	1006
17	rs4791499	T	C	0.545726	1006
17	rs237361	A	G	0.668986	1006
17	rs77922826	G	A	0.0129225	1006
17	rs237360	G	A	0.0407555	1006
17	rs237359	A	G	0.0407555	1006
17	rs8081214	T	C	0.55169	1006
17	rs147188989	G	T	0.0178926	1006
17	rs78742276	C	G	0.0159046	1006
17	rs72809128	C	T	0.026839	1006
17	rs17713682	G	T	0.218688	1006
17	rs237358	T	C	0.672962	1006
17	rs237357	T	C	0.672962	1006
17	rs237356	G	A	0.672962	1006
17	rs237355	C	G	0.116302	1006
17	rs8064359	T	C	0.555666	1006
17	rs8082548	A	G	0.555666	1006
17	rs237354	T	C	0.672962	1006
17	rs237353	A	T	0.0407555	1006
17	rs4791500	A	T	0.501988	1006
17	rs4791501	T	C	0.61332	1006
17	rs114440685	T	G	0.0188867	1006
17	rs237352	G	A	0.99006	1006
17	rs11657971	C	T	0.547714	1006
17	rs78288136	T	C	0.0228628	1006
17	rs10491190	T	C	0.0576541	1006
17	rs73289380	G	A	0.0188867	1006
17	rs73289381	C	G	0.0417495	1006
17	rs17646290	C	T	0.0487078	1006
17	rs7210285	A	G	0.0586481	1006
17	rs73289382	C	T	0.0188867	1006
17	rs4792259	T	C	0.552684	1006
17	rs117675281	G	A	0.0129225	1006
17	rs237351	G	A	0.0387674	1006
17	rs237350	C	T	0.667992	1006
17	rs7215484	C	A	0.550696	1006
17	rs4792260	A	C	0.648111	1006
17	rs56130357	T	C	0.0417495	1006
17	rs237349	T	C	0.71173	1006
17	rs237348	T	C	0.71173	1006
17	rs237347	A	T	0.71173	1006
17	rs237346	A	G	0.71173	1006
17	rs237345	G	C	0.709742	1006
17	rs12950008	G	C	0.528827	1006
17	rs427488	A	G	0.0646123	1006
17	rs173160	G	T	0.692843	1006
17	rs7213121	G	C	0.648111	1006
17	rs113696947	T	C	0.0119284	1006
17	rs237344	G	A	0.692843	1006
17	rs73291052	C	T	0.0119284	1006
17	rs237343	C	T	0.0457256	1006
17	rs237342	A	G	0.692843	1006
17	rs62061557	G	C	0.124254	1006
17	rs7218182	C	A	0.0447316	1006
17	rs114996794	A	G	0.110338	1006
17	rs2726534	G	A	0.116302	1006
17	rs2726533	A	C	0.729622	1006
17	rs17714307	G	T	0.0119284	1006
17	rs17714331	G	A	0.0337972	1006
17	rs73291057	A	C	0.0139165	1006
17	rs113738803	A	T	0.0139165	1006
17	rs11658751	G	A	0.10835	1006
17	rs73291059	T	G	0.0139165	1006
17	rs237304	A	C	0.111332	1006
17	rs237303	A	T	0.178926	1006
17	rs237302	C	T	0.178926	1006
17	rs28645648	T	C	0.115308	1006
17	rs78749433	G	A	0.0129225	1006
17	rs62061558	C	T	0.105368	1006
17	rs113766603	A	G	0.082505	1006
17	rs16946207	A	C	0.0447316	1006
17	rs55937021	G	A	0.0675944	1006
17	rs55859209	A	G	0.0198807	1006
17	rs16946208	T	C	0.131213	1006
17	rs57192323	G	A	0.0596421	1006
17	rs72809149	T	C	0.0685885	1006
17	rs4792261	G	A	0.701789	1006
17	rs138534930	T	C	0.0606362	1006
17	rs72809151	T	C	0.0596421	1006
17	rs9303057	A	G	0.0695825	1006
17	rs12051753	T	C	0.0666004	1006
17	rs12051552	A	G	0.0695825	1006
17	rs12051555	A	C	0.0666004	1006
17	rs60578341	C	T	0.0596421	1006
17	rs7504018	G	A	0.0596421	1006
17	rs149802259	T	A	0.0248509	1006
17	rs2013875	A	T	0.0685885	1006
17	rs740854	A	G	0.0695825	1006
17	rs740853	C	G	0.0596421	1006
17	rs72809152	T	G	0.0596421	1006
17	rs141621904	C	T	0.0596421	1006
17	rs75696894	G	T	0.0337972	1006
17	rs9902200	G	C	0.0685885	1006
17	rs55894957	G	T	0.0596421	1006
17	rs10491189	A	G	0.0695825	1006
17	rs59393114	G	A	0.0596421	1006
17	rs62063961	C	A	0.082505	1006
17	rs55672355	T	G	0.0586481	1006
17	rs887487	A	G	0.0586481	1006
17	rs11868488	C	T	0.0656064	1006
17	rs1109311	A	G	0.0586481	1006
17	rs72809154	A	G	0.0586481	1006
17	rs72809156	T	G	0.0586481	1006
17	rs72809157	A	G	0.0586481	1006
17	rs72809158	C	T	0.0586481	1006
17	rs9913594	G	C	0.0685885	1006
17	rs8076862	C	T	0.777336	1006
17	rs72809160	A	G	0.0586481	1006
17	rs72809161	A	G	0.0586481	1006
17	rs2052102	G	A	0.319085	1006
17	rs72809162	T	C	0.0586481	1006
17	rs72809163	T	C	0.0586481	1006
17	rs72809164	C	T	0.0586481	1006
17	rs72809165	T	C	0.0586481	1006
17	rs72809166	G	A	0.0586481	1006
17	rs72809168	A	G	0.0586481	1006
17	rs112451470	A	G	0.0586481	1006
17	rs72809169	A	G	0.0387674	1006
17	rs72809170	G	C	0.0387674	1006
17	rs72809171	G	A	0.0387674	1006
17	rs72809172	A	C	0.0387674	1006
17	rs72809173	A	C	0.0387674	1006
17	rs72809174	G	A	0.0387674	1006
17	rs72809175	T	C	0.0407555	1006
17	rs16946219	T	C	0.0427435	1006
17	rs61392671	C	T	0.0407555	1006
17	rs10491188	A	G	0.177932	1006
17	rs72809176	A	G	0.0417495	1006
17	rs72809177	A	T	0.0467197	1006
17	rs9913289	A	C	0.0477137	1006
17	rs12603865	C	G	0.0477137	1006
17	rs28863812	A	C	0.0497018	1006
17	rs7223735	T	G	0.0497018	1006
17	rs7223268	C	T	0.0427435	1006
17	rs72809181	A	C	0.0427435	1006
17	rs142071944	C	T	0.0149105	1006
17	rs2322505	T	C	0.0427435	1006
17	rs112243719	G	A	0.0238569	1006
17	rs7210683	A	G	0.806163	1006
17	rs7212228	G	A	0.232604	1006
17	rs237265	A	G	0.794235	1006
17	rs1903296	G	A	0.592445	1006
17	rs60778832	C	G	0.167992	1006
17	rs1401540	C	T	0.027833	1006
17	rs11078077	T	C	0.787276	1006
17	rs11078078	A	G	0.60338	1006
17	rs67324548	C	G	0.196819	1006
17	rs73291076	T	C	0.166998	1006
17	rs139193920	C	T	0.028827	1006
17	rs16946241	G	A	0.166004	1006
17	rs74684305	C	T	0.084493	1006
17	rs4791503	T	C	0.197813	1006
17	rs16946248	C	T	0.166004	1006
17	rs16946251	A	G	0.167992	1006
17	rs79564577	G	C	0.0447316	1006
17	rs67976356	C	G	0.166998	1006
17	rs72809189	T	C	0.166998	1006
17	rs9910395	A	G	0.198807	1006
17	rs11658075	C	T	0.54175	1006
17	rs113278855	G	A	0.166998	1006
17	rs11078079	A	G	0.172962	1006
17	rs117654863	A	G	0.0666004	1006
17	rs66495449	A	G	0.171968	1006
17	rs67055462	C	T	0.171968	1006
17	rs73291088	C	T	0.0576541	1006
17	rs79009619	G	T	0.0576541	1006
17	rs9899110	C	T	0.77833	1006
17	rs73977929	A	G	0.0168986	1006
17	rs11078080	A	C	0.559642	1006
17	rs9635682	T	C	0.173956	1006
17	rs9635683	G	T	0.173956	1006
17	rs12450765	A	T	0.0526839	1006
17	rs12450832	G	A	0.167992	1006
17	rs8070913	T	G	0.173956	1006
17	rs8073590	A	G	0.173956	1006
17	rs8074135	G	A	0.163022	1006
17	rs9635685	G	C	0.0576541	1006
17	rs117255171	C	T	0.0149105	1006
17	rs73291099	A	G	0.167992	1006
17	rs73977930	G	A	0.0218688	1006
17	rs11867280	C	T	0.0526839	1006
17	rs12945974	A	G	0.559642	1006
17	rs62063984	C	T	0.082505	1006
17	rs78356609	C	G	0.0715706	1006
17	rs4792263	G	A	0.555666	1006
17	rs4792264	A	G	0.557654	1006
17	rs12450651	G	A	0.0516899	1006
17	rs72809192	T	G	0.131213	1006
17	rs56836705	C	T	0.0576541	1006
17	rs11870642	A	G	0.787276	1006
17	rs72809193	G	T	0.0308151	1006
17	rs76810816	A	G	0.0228628	1006
17	rs60573332	A	G	0.168986	1006
17	rs72809195	A	G	0.0188867	1006
17	rs62063985	G	A	0.0129225	1006
17	rs2139286	G	A	0.0387674	1006
17	rs12150051	C	A	0.583499	1006
17	rs16946253	A	T	0.0188867	1006
17	rs1519253	G	C	0.576541	1006
17	rs9897731	A	G	0.180915	1006
17	rs74877355	T	C	0.082505	1006
17	rs117510821	C	T	0.00596421	1006
17	rs112399404	C	T	0.0308151	1006
17	rs11871262	G	A	0.0506958	1006
17	rs73292969	G	C	0.0198807	1006
17	rs56184311	C	T	0.135189	1006
17	rs115884725	G	A	0.0159046	1006
17	rs57817267	T	C	0.0308151	1006
17	rs66817166	T	G	0.135189	1006
17	rs72809197	C	G	0.0308151	1006
17	rs76965564	G	A	0.0248509	1006
17	rs68044864	T	C	0.0308151	1006
17	rs61394075	G	A	0.0506958	1006
17	rs11653182	A	G	0.55666	1006
17	rs4643363	T	A	0.595427	1006
17	rs4054988	T	G	0.600398	1006
17	rs11868139	G	A	0.592445	1006
17	rs11868093	C	T	0.592445	1006
17	rs12941259	G	T	0.589463	1006
17	rs758186	C	T	0.617296	1006
17	rs12452207	A	G	0.579523	1006
17	rs12452223	A	G	0.699801	1006
17	rs112950819	T	C	0.0228628	1006
17	rs758188	G	T	0.689861	1006
17	rs1878990	A	C	0.688867	1006
17	rs4054990	T	C	0.689861	1006
17	rs79048111	C	T	0.0168986	1006
17	rs117018977	A	G	0.0198807	1006
17	rs9901432	T	C	0.637177	1006
17	rs9902133	T	G	0.602386	1006
17	rs12601969	G	T	0.60338	1006
17	rs1914904	G	A	0.602386	1006
17	rs1961550	A	G	0.604374	1006
17	rs1961549	G	A	0.601392	1006
17	rs1074724	T	G	0.636183	1006
17	rs7224880	T	C	0.604374	1006
17	rs1074720	C	T	0.602386	1006
17	rs1074721	A	G	0.602386	1006
17	rs1989503	G	A	0.602386	1006
17	rs1989504	C	T	0.602386	1006
17	rs1989505	A	G	0.634195	1006
17	rs12450472	A	G	0.602386	1006
17	rs6502197	T	C	0.628231	1006
17	rs7217115	T	G	0.602386	1006
17	rs1519250	G	A	0.60338	1006
17	rs143966865	T	C	0.00795229	1006
17	rs11078084	C	T	0.619284	1006
17	rs7221414	G	A	0.625249	1006
17	rs1233861	T	C	0.771372	1006
17	rs9901558	C	T	0.624254	1006
17	rs9901652	A	T	0.624254	1006
17	rs12453211	G	A	0.601392	1006
17	rs12453228	G	T	0.624254	1006
17	rs11078085	C	T	0.599404	1006
17	rs11078086	T	C	0.624254	1006
17	rs1519249	G	A	0.624254	1006
17	rs9889474	G	A	0.0218688	1006
17	rs62063987	G	A	0.0656064	1006
17	rs75586024	G	A	0.0188867	1006
17	rs1544510	A	G	0.709742	1006
17	rs2176664	T	C	0.707753	1006
17	rs78755500	T	C	0.0506958	1006
17	rs145605454	A	C	0.026839	1006
17	rs4054954	T	C	0.792247	1006
17	rs4584860	G	A	0.0636183	1006
17	rs8065176	G	A	0.810139	1006
17	rs8066032	T	C	0.82008	1006
17	rs62064007	T	C	0.05666	1006
17	rs79120538	G	A	0.0506958	1006
17	rs8065807	G	A	0.810139	1006
17	rs12952039	A	G	0.811133	1006
17	rs62064008	G	A	0.0646123	1006
17	rs35250902	A	G	0.744533	1006
17	rs73295087	G	T	0.0646123	1006
17	rs62064009	C	T	0.0656064	1006
17	rs1401536	T	A	0.0894632	1006
17	rs1401537	C	A	0.808151	1006
17	rs62064011	G	A	0.0646123	1006
17	rs62064012	C	T	0.0646123	1006
17	rs77304088	G	T	0.0636183	1006
17	rs62064013	T	A	0.0646123	1006
17	rs67663108	C	A	0.0904573	1006
17	rs76760383	A	T	0.0308151	1006
17	rs75597872	A	G	0.0974155	1006
17	rs66561507	G	A	0.0904573	1006
17	rs28544877	G	A	0.0636183	1006
17	rs67379637	G	C	0.0904573	1006
17	rs60901712	C	A	0.0934394	1006
17	rs62064014	C	T	0.0198807	1006
17	rs60911820	G	A	0.0944334	1006
17	rs35134090	A	G	0.0139165	1006
17	rs111561098	A	T	0.0328032	1006
17	rs1519252	A	G	0.827038	1006
17	rs1401539	G	T	0.102386	1006
17	rs11655347	A	G	0.661034	1006
17	rs11655394	A	G	0.661034	1006
17	rs11870215	G	A	0.102386	1006
17	rs141910629	C	T	0.0387674	1006
17	rs34756025	T	C	0.170974	1006
17	rs721635	C	G	0.659046	1006
17	rs1233853	A	G	0.829026	1006
17	rs1233854	T	C	0.833002	1006
17	rs7219494	C	A	0.0864811	1006
17	rs7219803	G	C	0.11332	1006
17	rs141059580	C	T	0.00894632	1006
17	rs7207538	T	G	0.0129225	1006
17	rs7211342	G	T	0.0129225	1006
17	rs7211273	A	G	0.407555	1006
17	rs12940351	C	T	0.318091	1006
17	rs6502198	T	C	0.421471	1006
17	rs142088448	C	T	0.0168986	1006
17	rs17775154	T	G	0.0298211	1006
17	rs76972684	G	A	0.0188867	1006
17	rs9889434	T	C	0.510934	1006
17	rs13341772	A	G	0.413519	1006
17	rs9889936	T	C	0.412525	1006
17	rs7224726	T	C	0.818091	1006
17	rs11078087	C	A	0.328032	1006
17	rs79571873	C	T	0.0497018	1006
17	rs764688	T	C	0.66998	1006
17	rs16946355	G	A	0.0298211	1006
17	rs17775328	T	C	0.316103	1006
17	rs8074227	T	G	0.340954	1006
17	rs9891950	A	G	0.082505	1006
17	rs72811234	C	T	0.05666	1006
17	rs8082686	G	A	0.738569	1006
17	rs9900525	A	G	0.082505	1006
17	rs9901143	C	G	0.346918	1006
17	rs9909644	T	C	0.408549	1006
17	rs11871444	G	A	0.247515	1006
17	rs9915536	C	T	0.316103	1006
17	rs4792269	C	T	0.316103	1006
17	rs9889499	G	A	0.808151	1006
17	rs4792270	A	G	0.311133	1006
17	rs4791505	A	G	0.310139	1006
17	rs71364172	G	A	0.082505	1006
17	rs8071414	A	G	0.309145	1006
17	rs8072245	G	A	0.0666004	1006
17	rs8072823	A	G	0.405567	1006
17	rs62061660	T	C	0.312127	1006
17	rs17775638	T	C	0.306163	1006
17	rs62061661	G	A	0.306163	1006
17	rs17775667	C	T	0.303181	1006
17	rs1233862	C	A	0.181909	1006
17	rs12941004	G	T	0.082505	1006
17	rs78058618	C	T	0.0218688	1006
17	rs9895152	C	T	0.0874751	1006
17	rs9895594	G	A	0.0964215	1006
17	rs1233863	G	A	0.176938	1006
17	rs34302734	T	C	0.33996	1006
17	rs78308166	A	G	0.0656064	1006
17	rs12601765	G	T	0.26839	1006
17	rs12601724	A	T	0.26839	1006
17	rs9889266	C	A	0.439364	1006
17	rs4792271	C	T	0.26839	1006
17	rs4792272	T	A	0.27336	1006
17	rs11870377	C	T	0.27336	1006
17	rs34728414	A	G	0.083499	1006
17	rs60286961	G	C	0.0974155	1006
17	rs8074911	T	A	0.369781	1006
17	rs8074912	T	C	0.369781	1006
17	rs8074917	T	C	0.366799	1006
17	rs12451614	C	T	0.0894632	1006
17	rs12449987	T	C	0.363817	1006
17	rs2024081	G	T	0.367793	1006
17	rs2024082	T	C	0.0447316	1006
17	rs145475366	C	G	0.0745527	1006
17	rs34768418	C	T	0.353877	1006
17	rs34609292	A	G	0.353877	1006
17	rs35341785	C	T	0.0854871	1006
17	rs72811248	A	G	0.26839	1006
17	rs34242502	G	A	0.367793	1006
17	rs72811249	C	T	0.0576541	1006
17	rs34613899	T	G	0.0914513	1006
17	rs12453518	G	C	0.363817	1006
17	rs7215265	A	G	0.0874751	1006
17	rs8072360	C	T	0.387674	1006
17	rs12603774	C	T	0.66501	1006
17	rs34796729	T	C	0.16501	1006
17	rs1548660	C	T	0.7833	1006
17	rs35215498	C	A	0.210736	1006
17	rs11868847	A	G	0.375746	1006
17	rs988442	A	G	0.799205	1006
17	rs12951717	A	G	0.38171	1006
17	rs1233867	A	C	0.883698	1006
17	rs1233849	C	T	0.444334	1006
17	rs1233850	G	A	0.416501	1006
17	rs976906	G	A	0.437376	1006
17	rs143682269	C	G	0.0149105	1006
17	rs72811258	A	G	0.12326	1006
17	rs72811260	A	G	0.107356	1006
17	rs1233851	C	G	0.0258449	1006
17	rs8071072	A	T	0.223658	1006
17	rs758187	T	C	0.228628	1006
17	rs76148496	G	A	0.105368	1006
17	rs60545652	C	T	0.124254	1006
17	rs2530192	G	A	0.0238569	1006
17	rs12325778	A	C	0.100398	1006
17	rs8073841	T	A	0.100398	1006
17	rs118111160	T	C	0.0168986	1006
17	rs6502200	G	A	0.149105	1006
17	rs72811261	G	T	0.122266	1006
17	rs72811262	G	A	0.120278	1006
17	rs1356663	T	G	0.0994036	1006
17	rs8065091	C	T	0.0497018	1006
17	rs114592958	C	G	0.0149105	1006
17	rs8065821	G	A	0.054672	1006
17	rs1519251	A	G	0.485089	1006
17	rs8070835	A	C	0.101392	1006
17	rs16946408	C	T	0.0506958	1006
17	rs17702842	C	T	0.0168986	1006
17	rs78127607	G	T	0.0497018	1006
17	rs12600400	G	A	0.0497018	1006
17	rs12600404	G	T	0.0497018	1006
17	rs17702872	A	G	0.100398	1006
17	rs146248321	G	A	0.0149105	1006
17	rs72811264	C	T	0.105368	1006
17	rs71364181	A	G	0.0139165	1006
17	rs138986209	C	T	0.0149105	1006
17	rs72811265	C	T	0.105368	1006
17	rs2159112	G	A	0.482107	1006
17	rs16946420	C	T	0.0497018	1006
17	rs59281938	T	C	0.0497018	1006
17	rs118154375	G	A	0.0467197	1006
17	rs59501843	G	A	0.0497018	1006
17	rs148907705	C	T	0.082505	1006
17	rs57514385	A	G	0.0497018	1006
17	rs1519254	A	G	0.120278	1006
17	rs12150222	T	A	0.0497018	1006
17	rs12150632	A	C	0.0497018	1006
17	rs115950603	A	T	0.120278	1006
17	rs12150350	T	A	0.481113	1006
17	rs12150352	T	C	0.0497018	1006
17	rs12150663	A	G	0.0497018	1006
17	rs57293147	T	C	0.0497018	1006
17	rs59185675	G	T	0.0497018	1006
17	rs111562949	A	G	0.27336	1006
17	rs12150135	A	G	0.0506958	1006
17	rs73299032	A	G	0.0497018	1006
17	rs12150142	A	T	0.0497018	1006
17	rs11657108	T	G	0.0745527	1006
17	rs16946427	T	G	0.22664	1006
17	rs73299039	T	C	0.0497018	1006
17	rs150234542	A	T	0.0178926	1006
17	rs1519255	T	G	0.122266	1006
17	rs16946434	A	G	0.0497018	1006
17	rs34321139	A	G	0.0497018	1006
17	rs7220994	T	A	0.0497018	1006
17	rs17702998	G	C	0.0984095	1006
17	rs41429852	G	A	0.0974155	1006
17	rs72811270	G	A	0.120278	1006
17	rs76441872	C	T	0.0974155	1006
17	rs61526426	A	G	0.0497018	1006
17	rs2030302	A	G	0.0497018	1006
17	rs2030303	A	G	0.0497018	1006
17	rs2052003	C	A	0.263419	1006
17	rs1519256	G	C	0.270378	1006
17	rs734466	G	T	0.0656064	1006
17	rs78883880	A	G	0.0149105	1006
17	rs734465	G	A	0.213718	1006
17	rs137985354	A	C	0.0168986	1006
17	rs113636621	A	G	0.10338	1006
17	rs7224232	T	C	0.0685885	1006
17	rs139910819	C	A	0.0149105	1006
17	rs146269877	G	A	0.0149105	1006
17	rs79509572	A	T	0.0149105	1006
17	rs10491101	C	T	0.0168986	1006
17	rs75343388	A	G	0.0168986	1006
17	rs10491102	A	T	0.0994036	1006
17	rs75432983	T	C	0.0168986	1006
17	rs117785637	G	C	0.0168986	1006
17	rs144703431	T	C	0.0168986	1006
17	rs74430425	C	G	0.0178926	1006
17	rs59132234	A	G	0.220676	1006
17	rs56710681	C	G	0.0646123	1006
17	rs77864178	A	T	0.0387674	1006
17	rs79564274	A	T	0.0208748	1006
17	rs7215825	A	C	0.121272	1006
17	rs6502201	A	C	0.249503	1006
17	rs7221712	G	T	0.0357853	1006
17	rs7222635	T	C	0.0347913	1006
17	rs7225528	C	T	0.0347913	1006
17	rs7225841	G	C	0.0347913	1006
17	rs7225754	A	T	0.331014	1006
17	rs72811277	A	G	0.105368	1006
17	rs8068741	A	G	0.0208748	1006
17	rs72811279	A	G	0.104374	1006
17	rs8074297	A	T	0.249503	1006
17	rs8074321	A	G	0.249503	1006
17	rs8074610	C	A	0.10835	1006
17	rs139712322	A	G	0.0208748	1006
17	rs28730817	T	C	0.0347913	1006
17	rs28730818	G	C	0.0347913	1006
17	rs8067114	T	C	0.10835	1006
17	rs56875752	A	C	0.121272	1006
17	rs111276775	C	G	0.107356	1006
17	rs114024072	G	A	0.106362	1006
17	rs113787222	C	T	0.107356	1006
17	rs12937774	G	T	0.233598	1006
17	rs72811281	T	C	0.104374	1006
17	rs8076744	A	G	0.247515	1006
17	rs8077137	G	T	0.0805169	1006
17	rs114288593	A	G	0.0178926	1006
17	rs115441965	G	T	0.0178926	1006
17	rs116803883	T	G	0.0178926	1006
17	rs16946442	C	G	0.125249	1006
17	rs16946444	G	T	0.107356	1006
17	rs143929096	C	T	0.0437376	1006
17	rs9674555	C	A	0.213718	1006
17	rs183574340	G	A	0.0119284	1006
17	rs12941146	A	G	0.621272	1006
17	rs146673210	G	C	0.107356	1006
17	rs189870093	G	C	0.0159046	1006
17	rs12452604	C	T	0.150099	1006
17	rs142583543	C	T	0.109344	1006
17	rs140753052	C	T	0.0168986	1006
17	rs72811284	C	T	0.10835	1006
17	rs10491103	A	C	0.150099	1006
17	rs7212891	C	T	0.22167	1006
17	rs62058696	T	G	0.150099	1006
17	rs56408120	A	G	0.00695825	1006
17	rs717797	G	A	0.368787	1006
17	rs9915736	A	C	0.218688	1006
17	rs12451665	T	C	0.150099	1006
17	rs9889694	C	T	0.370775	1006
17	rs9891389	T	G	0.370775	1006
17	rs8081392	T	C	0.370775	1006
17	rs8080245	C	T	0.370775	1006
17	rs9284346	A	G	0.370775	1006
17	rs9303058	C	T	0.371769	1006
17	rs62058697	A	G	0.150099	1006
17	rs12938217	G	A	0.0238569	1006
17	rs7215392	G	C	0.382704	1006
17	rs8073609	T	C	0.111332	1006
17	rs2013165	T	C	0.149105	1006
17	rs117968974	A	G	0.0168986	1006
17	rs726486	A	T	0.149105	1006
17	rs2013153	A	T	0.149105	1006
17	rs726484	G	A	0.149105	1006
17	rs9908661	T	C	0.382704	1006
17	rs4141222	C	G	0.26839	1006
17	rs12185281	G	A	0.0208748	1006
17	rs75446798	G	A	0.149105	1006
17	rs7207892	A	C	0.379722	1006
17	rs7221838	C	T	0.255467	1006
17	rs12326035	G	A	0.120278	1006
17	rs7222263	G	A	0.148111	1006
17	rs7221863	A	T	0.148111	1006
17	rs55907406	T	A	0.10835	1006
17	rs7222630	G	A	0.378728	1006
17	rs9894334	C	A	0.270378	1006
17	rs9894153	A	C	0.270378	1006
17	rs9894992	G	A	0.378728	1006
17	rs9894428	A	G	0.378728	1006
17	rs1014574	C	A	0.377734	1006
17	rs1014575	T	C	0.271372	1006
17	rs10852811	T	A	0.124254	1006
17	rs55986665	C	T	0.110338	1006
17	rs55941572	T	C	0.111332	1006
17	rs12601657	C	T	0.0994036	1006
17	rs1233855	A	G	0.762425	1006
17	rs12450974	C	T	0.149105	1006
17	rs12453456	T	C	0.149105	1006
17	rs16946486	G	A	0.149105	1006
17	rs117606672	A	G	0.026839	1006
17	rs35230112	G	A	0.0238569	1006
17	rs76159933	C	A	0.0258449	1006
17	rs8076064	C	A	0.149105	1006
17	rs2176665	G	A	0.119284	1006
17	rs72811289	T	C	0.11332	1006
17	rs72811292	A	G	0.111332	1006
17	rs7503928	A	G	0.23161	1006
17	rs7210857	G	T	0.149105	1006
17	rs9906839	T	A	0.100398	1006
17	rs55831402	A	G	0.111332	1006
17	rs1714984	A	G	0.769384	1006
17	rs1233856	A	G	0.893638	1006
17	rs75324032	A	G	0.0168986	1006
17	rs75689683	C	A	0.0168986	1006
17	rs1233857	A	G	0.767396	1006
17	rs72811294	G	C	0.115308	1006
17	rs11078089	A	G	0.637177	1006
17	rs11654373	C	T	0.622266	1006
17	rs11078090	A	G	0.790258	1006
17	rs11654418	C	T	0.61829	1006
17	rs4791507	G	T	0.776342	1006
17	rs12944823	A	G	0.777336	1006
17	rs12602716	G	A	0.790258	1006
17	rs10445272	A	C	0.784294	1006
17	rs118032939	G	A	0.0616302	1006
17	rs150763489	C	T	0.0228628	1006
17	rs10521200	G	A	0.0318091	1006
17	rs72811298	C	T	0.0119284	1006
17	rs75475562	T	C	0.0159046	1006
17	rs117076077	C	T	0.0119284	1006
17	rs117597536	G	A	0.0159046	1006
17	rs370001420	C	T	0.0159046	1006
17	rs142574179	A	G	0.0159046	1006
17	rs117340919	T	C	0.0168986	1006
17	rs113108378	G	A	0.0228628	1006
17	rs2322592	T	C	0.0526839	1006
17	rs4792274	G	A	0.0159046	1006
17	rs740463	G	C	0.49503	1006
17	rs758185	C	G	0.536779	1006
17	rs35712872	A	G	0.252485	1006
17	rs12944722	G	C	0.404573	1006
17	rs9896296	A	G	0.542744	1006
17	rs9896722	A	G	0.544732	1006
17	rs7224689	G	C	0.407555	1006
17	rs7225709	T	C	0.406561	1006
17	rs9905820	T	G	0.406561	1006
17	rs12603345	T	C	0.407555	1006
17	rs2322593	A	G	0.54672	1006
17	rs1984481	G	C	0.528827	1006
17	rs2017838	C	T	0.539761	1006
17	rs2322594	A	G	0.540755	1006
17	rs7216001	A	G	0.538767	1006
17	rs1465249	T	C	0.488072	1006
17	rs56218046	C	T	0.0258449	1006
17	rs757597	G	A	0.467197	1006
17	rs72813104	C	T	0.0914513	1006
17	rs73286306	C	T	0.028827	1006
17	rs11657113	T	C	0.521869	1006
17	rs11652201	G	A	0.517893	1006
17	rs11653172	A	G	0.518887	1006
17	rs12945284	G	A	0.389662	1006
17	rs62060373	T	A	0.126243	1006
17	rs12938872	G	C	0.390656	1006
17	rs116957848	A	C	0.0258449	1006
17	rs67341207	G	C	0.249503	1006
17	rs8073291	A	G	0.0377734	1006
17	rs12709295	T	C	0.869781	1006
17	rs79493821	G	A	0.0328032	1006
17	rs1984661	C	T	0.581511	1006
17	rs1984660	C	A	0.689861	1006
17	rs999650	C	T	0.684891	1006
17	rs144953267	C	T	0.0745527	1006
17	rs9904907	G	A	0.583499	1006
17	rs9910368	A	G	0.955268	1006
17	rs150180573	T	C	0.102386	1006
17	rs12449479	G	T	0.865805	1006
17	rs12449438	C	A	0.588469	1006
17	rs62060374	A	G	0.143141	1006
17	rs11651564	G	A	0.560636	1006
17	rs8068275	C	T	0.354871	1006
17	rs9905908	A	G	0.428429	1006
17	rs12940605	A	C	0.385686	1006
17	rs28730824	T	C	0.055666	1006
17	rs28730825	G	C	0.0198807	1006
17	rs4792277	G	A	0.156064	1006
17	rs28730826	G	T	0.00795229	1006
17	rs2108658	C	A	0.413519	1006
17	rs4792278	C	T	0.544732	1006
17	rs57172332	G	C	0.158052	1006
17	rs12452239	G	A	0.727634	1006
17	rs16946551	G	A	0.308151	1006
17	rs9902289	G	A	0.922465	1006
17	rs9903742	T	C	0.924453	1006
17	rs11870798	A	G	0.0775348	1006
17	rs11656833	C	T	0.865805	1006
17	rs149157951	G	A	0.0109344	1006
17	rs148347637	C	T	0.0357853	1006
17	rs72813111	T	C	0.304175	1006
17	rs9912707	A	G	0.311133	1006
17	rs56098254	G	T	0.311133	1006
17	rs16946568	C	T	0.306163	1006
17	rs7219813	G	A	0.305169	1006
17	rs55779990	C	T	0.303181	1006
17	rs2003519	A	G	0.442346	1006
17	rs10468460	C	T	0.425447	1006
17	rs2322595	A	G	0.447316	1006
17	rs55744634	A	C	0.301193	1006
17	rs56138813	G	A	0.368787	1006
17	rs28730827	G	T	0.299205	1006
17	rs16946572	T	C	0.304175	1006
17	rs61699330	A	G	0.300199	1006
17	rs142649279	G	A	0.026839	1006
17	rs35408395	G	T	0.0705765	1006
17	rs12939494	C	T	0.027833	1006
17	rs12946954	A	T	0.59841	1006
17	rs8078432	C	A	0.0457256	1006
17	rs8079605	T	A	0.0337972	1006
17	rs117342471	A	T	0.0417495	1006
17	rs77787883	C	T	0.0159046	1006
17	rs2286390	A	G	0.967197	1006
17	rs73977989	C	G	0.0954274	1006
17	rs12150137	C	T	0.0984095	1006
17	rs12450539	G	T	0.473161	1006
17	rs12937647	G	T	0.32505	1006
17	rs16946582	C	T	0.0904573	1006
17	rs4792279	G	A	0.0884692	1006
17	rs80064709	G	T	0.0119284	1006
17	rs11870599	G	A	0.0914513	1006
17	rs62060378	T	C	0.125249	1006
17	rs143933239	A	G	0.00795229	1006
17	rs140766866	G	A	0.0139165	1006
17	rs62060379	A	G	0.0755467	1006
17	rs4792280	G	A	0.879722	1006
17	rs146679925	G	A	0.0298211	1006
17	rs4792281	G	A	0.880716	1006
17	rs4792282	T	C	0.88171	1006
17	rs16946585	A	G	0.112326	1006
17	rs77921683	T	C	0.112326	1006
17	rs117562897	G	A	0.0367793	1006
17	rs113549207	G	A	0.0745527	1006
17	rs12936683	G	A	0.940358	1006
17	rs57125372	G	A	0.0874751	1006
17	rs16946588	A	G	0.0815109	1006
17	rs9303059	T	C	0.121272	1006
17	rs117988656	A	G	0.00994036	1006
17	rs7226312	T	C	0.232604	1006
17	rs9912926	G	A	0.0725646	1006
17	rs6502202	T	C	0.0576541	1006
17	rs6502203	C	A	0.0576541	1006
17	rs2322596	T	C	0.213718	1006
17	rs79741807	A	G	0.0576541	1006
17	rs2322598	A	G	0.122266	1006
17	rs74875511	C	G	0.110338	1006
17	rs55796827	A	G	0.0656064	1006
17	rs16946594	T	C	0.112326	1006
17	rs17630614	T	C	0.0377734	1006
17	rs11659062	T	C	0.0735586	1006
17	rs7217793	A	G	0.214712	1006
17	rs149390011	C	T	0.00695825	1006
17	rs4792283	A	C	0.0656064	1006
17	rs57413351	C	T	0.05666	1006
17	rs55737829	T	C	0.0656064	1006
17	rs74253573	C	A	0.05666	1006
17	rs146114260	T	A	0.0377734	1006
17	rs59416483	A	C	0.0397614	1006
17	rs56283451	A	G	0.0497018	1006
17	rs62060385	C	T	0.0387674	1006
17	rs9913797	G	C	0.122266	1006
17	rs74399055	C	T	0.0228628	1006
17	rs9913485	A	G	0.122266	1006
17	rs117359095	C	G	0.0417495	1006
17	rs76296709	C	T	0.0735586	1006
17	rs7212848	T	G	0.235586	1006
17	rs117463095	G	A	0.0119284	1006
17	rs8064282	A	G	0.122266	1006
17	rs78020648	C	T	0.0347913	1006
17	rs118036443	A	T	0.05666	1006
17	rs148896254	C	T	0.026839	1006
17	rs62060386	C	T	0.0656064	1006
17	rs17630644	C	T	0.0337972	1006
17	rs16946601	G	A	0.159046	1006
17	rs8068301	C	T	0.0626243	1006
17	rs16946602	A	G	0.0407555	1006
17	rs9913107	A	G	0.0656064	1006
17	rs9914020	C	T	0.0656064	1006
17	rs16946604	C	T	0.0735586	1006
17	rs73978216	G	A	0.0188867	1006
17	rs9900125	C	G	0.0656064	1006
17	rs1859971	T	A	0.114314	1006
17	rs1859970	G	C	0.114314	1006
17	rs78564283	A	T	0.0934394	1006
17	rs183862475	T	G	0.0347913	1006
17	rs60200456	G	A	0.159046	1006
17	rs9910443	G	A	0.16004	1006
17	rs75515264	G	A	0.0427435	1006
17	rs111826696	C	T	0.05666	1006
17	rs9303061	G	A	0.0666004	1006
17	rs73288392	G	A	0.0656064	1006
17	rs8082363	G	T	0.0666004	1006
17	rs8067753	C	A	0.0666004	1006
17	rs1990220	A	G	0.0666004	1006
17	rs9916493	T	C	0.243539	1006
17	rs9915247	G	C	0.0666004	1006
17	rs72813122	C	T	0.0149105	1006
17	rs11867725	G	A	0.156064	1006
17	rs3826379	T	C	0.104374	1006
17	rs3785736	A	T	0.0636183	1006
17	rs3785735	C	T	0.177932	1006
17	rs3785734	G	A	0.0636183	1006
17	rs77589712	G	A	0.0238569	1006
17	rs73978218	C	G	0.0407555	1006
17	rs79127596	A	G	0.0646123	1006
17	rs72813125	G	T	0.0149105	1006
17	rs7225339	T	G	0.0636183	1006
17	rs73978219	C	T	0.0407555	1006
17	rs144881307	C	T	0.0109344	1006
17	rs11871709	A	G	0.0636183	1006
17	rs111398672	G	A	0.0735586	1006
17	rs144665527	C	A	0.0636183	1006
17	rs112232902	C	T	0.026839	1006
17	rs59165679	A	G	0.0636183	1006
17	rs77632904	G	A	0.0636183	1006
17	rs117419594	A	G	0.0387674	1006
17	rs11868743	G	C	0.15507	1006
17	rs2215053	A	G	0.0636183	1006
17	rs7212932	C	G	0.0636183	1006
17	rs724005	A	G	0.262425	1006
17	rs9915615	G	A	0.0636183	1006
17	rs148804209	C	T	0.0218688	1006
17	rs9890425	T	C	0.986083	1006
17	rs56340929	T	C	0.0646123	1006
17	rs10451237	A	G	0.0745527	1006
17	rs143116260	C	T	0.0218688	1006
17	rs7223656	C	T	0.101392	1006
17	rs62060412	C	G	0.116302	1006
17	rs114540695	C	T	0.00894632	1006
17	rs140270267	C	T	0.0159046	1006
17	rs62060413	G	A	0.119284	1006
17	rs569920782	G	A	0.0149105	1006
17	rs7211503	G	A	0.955268	1006
17	rs9892426	C	T	0.102386	1006
17	rs62060415	G	A	0.0407555	1006
17	rs62060416	T	C	0.0407555	1006
17	rs74435510	T	G	0.0596421	1006
17	rs62060417	G	C	0.0407555	1006
17	rs200177320	G	A	0.397614	1006
17	rs77922047	C	G	0.0596421	1006
17	rs62060418	A	G	0.0387674	1006
17	rs62060419	A	G	0.0407555	1006
17	rs9909624	G	A	0.202783	1006
17	rs79532601	C	T	0.0596421	1006
17	rs9916514	G	A	0.10338	1006
17	rs9916156	A	G	0.162028	1006
17	rs4792284	A	C	0.202783	1006
17	rs148628289	T	C	0.0129225	1006
17	rs4792285	T	C	0.202783	1006
17	rs62060420	G	T	0.0407555	1006
17	rs78378675	G	T	0.0536779	1006
17	rs3785732	A	G	0.0407555	1006
17	rs117719704	T	C	0.00994036	1006
17	rs17548714	T	C	0.027833	1006
17	rs8074221	T	C	0.102386	1006
17	rs2079557	T	C	0.202783	1006
17	rs76912085	A	G	0.0596421	1006
17	rs56063321	A	G	0.0407555	1006
17	rs55769282	C	T	0.0407555	1006
17	rs7226011	C	G	0.10338	1006
17	rs62060423	C	T	0.0407555	1006
17	rs77593888	C	T	0.0238569	1006
17	rs12602931	C	A	0.102386	1006
17	rs141642719	C	T	0.00994036	1006
17	rs61128573	T	C	0.0407555	1006
17	rs62060425	A	G	0.0407555	1006
17	rs62060426	A	C	0.0407555	1006
17	rs62060427	A	G	0.0407555	1006
17	rs61603088	G	A	0.0407555	1006
17	rs147379198	A	G	0.0596421	1006
17	rs3785731	A	G	0.202783	1006
17	rs35095595	C	T	0.0168986	1006
17	rs3785730	A	C	0.202783	1006
17	rs62060429	A	T	0.0407555	1006
17	rs79013474	C	T	0.0129225	1006
17	rs4791508	T	C	0.202783	1006
17	rs34569911	G	A	0.0168986	1006
17	rs55642187	A	G	0.0407555	1006
17	rs60160670	C	T	0.0407555	1006
17	rs56912658	A	G	0.0407555	1006
17	rs117469153	G	A	0.00994036	1006
17	rs80130262	C	T	0.0218688	1006
17	rs11078091	T	G	0.0596421	1006
17	rs61625892	C	G	0.100398	1006
17	rs12600697	C	T	0.143141	1006
17	rs60615736	T	A	0.0407555	1006
17	rs9895543	G	T	0.102386	1006
17	rs58694453	A	T	0.0407555	1006
17	rs62060436	G	A	0.0407555	1006
17	rs116882379	G	A	0.0526839	1006
17	rs78322265	A	C	0.0596421	1006
17	rs76058104	T	C	0.0159046	1006
17	rs7218896	C	T	0.0596421	1006
17	rs4791509	T	C	0.162028	1006
17	rs62060437	C	T	0.0367793	1006
17	rs41419447	A	G	0.0407555	1006
17	rs7219885	C	T	0.102386	1006
17	rs62060438	C	T	0.0407555	1006
17	rs7224080	C	T	0.161034	1006
17	rs62060439	C	T	0.0417495	1006
17	rs76116797	A	G	0.0586481	1006
17	rs56799400	C	A	0.0407555	1006
17	rs62060441	A	G	0.0367793	1006
17	rs7220551	C	T	0.102386	1006
17	rs7221218	C	T	0.200795	1006
17	rs56333353	C	T	0.0407555	1006
17	rs9893431	G	A	0.159046	1006
17	rs59379509	T	C	0.0407555	1006
17	rs8082570	A	G	0.10338	1006
17	rs8064230	A	G	0.200795	1006
17	rs9900388	C	A	0.10338	1006
17	rs60815736	T	C	0.0407555	1006
17	rs9907009	A	G	0.10338	1006
17	rs72813143	T	G	0.129225	1006
17	rs4792286	C	T	0.144135	1006
17	rs76087200	A	G	0.0576541	1006
17	rs4792287	C	T	0.10338	1006
17	rs61674600	C	T	0.10338	1006
17	rs60500717	G	C	0.10338	1006
17	rs118036585	A	G	0.054672	1006
17	rs78429475	C	A	0.0129225	1006
17	rs7224121	T	A	0.10338	1006
17	rs16946685	G	A	0.0417495	1006
17	rs9895311	C	T	0.10338	1006
17	rs55910925	A	T	0.0417495	1006
17	rs56325219	C	G	0.0417495	1006
17	rs55856800	T	C	0.0417495	1006
17	rs117250020	C	T	0.0119284	1006
17	rs9903941	C	T	0.10338	1006
17	rs60833194	G	A	0.0417495	1006
17	rs9910547	G	T	0.10338	1006
17	rs9911975	T	G	0.10338	1006
17	rs9910783	G	A	0.145129	1006
17	rs138024359	A	G	0.00795229	1006
17	rs4792288	G	T	0.15507	1006
17	rs4792289	A	G	0.10338	1006
17	rs9911525	C	A	0.10338	1006
17	rs4792290	A	G	0.145129	1006
17	rs4792291	C	T	0.145129	1006
17	rs4792292	A	G	0.10338	1006
17	rs11871648	C	G	0.0417495	1006
17	rs7221153	T	A	0.145129	1006
17	rs7220143	C	T	0.145129	1006
17	rs60959465	G	A	0.145129	1006
17	rs7221515	T	C	0.145129	1006
17	rs7220741	G	T	0.145129	1006
17	rs7221664	T	G	0.145129	1006
17	rs7220942	G	A	0.145129	1006
17	rs7220540	A	G	0.145129	1006
17	rs7220976	C	T	0.145129	1006
17	rs145450718	G	C	0.0417495	1006
17	rs7220848	A	G	0.145129	1006
17	rs7226101	T	C	0.10338	1006
17	rs9912730	C	T	0.144135	1006
17	rs9913330	G	A	0.145129	1006
17	rs8064232	G	A	0.145129	1006
17	rs61311727	C	T	0.0417495	1006
17	rs185150458	C	T	0.0208748	1006
17	rs28582807	T	C	0.201789	1006
17	rs77580124	T	C	0.0536779	1006
17	rs9916516	G	A	0.145129	1006
17	rs7219847	T	A	0.145129	1006
17	rs62061563	G	A	0.0377734	1006
17	rs11867207	A	G	0.054672	1006
17	rs3785729	G	A	0.147117	1006
17	rs3785728	T	G	0.201789	1006
17	rs6502205	G	T	0.201789	1006
17	rs56657401	T	C	0.213718	1006
17	rs16946696	G	A	0.157058	1006
17	rs143090080	T	C	0.00795229	1006
17	rs9905046	A	G	0.156064	1006
17	rs79440317	A	G	0.05666	1006
17	rs75444851	G	T	0.05666	1006
17	rs11869893	A	G	0.05666	1006
17	rs12452555	C	T	0.595427	1006
17	rs4792293	T	C	0.658052	1006
17	rs4792294	T	C	0.666998	1006
17	rs4239122	A	C	0.734592	1006
17	rs118006565	G	A	0.00795229	1006
17	rs79272024	G	A	0.0685885	1006
17	rs12947452	G	A	0.722664	1006
17	rs72813147	C	T	0.0765408	1006
17	rs1971662	C	T	0.65507	1006
17	rs9989436	A	G	0.72664	1006
17	rs9891581	C	T	0.65507	1006
17	rs9892176	G	C	0.66501	1006
17	rs9891642	A	G	0.00894632	1006
17	rs8075830	G	A	0.65507	1006
17	rs78175985	T	C	0.0407555	1006
17	rs72813149	A	G	0.0765408	1006
17	rs8081426	A	G	0.724652	1006
17	rs8082029	A	G	0.672962	1006
17	rs8082179	C	T	0.656064	1006
17	rs150395834	A	G	0.0178926	1006
17	rs11657401	G	A	0.741551	1006
17	rs2322650	A	G	0.733598	1006
17	rs12941385	A	G	0.733598	1006
17	rs12941590	C	T	0.666004	1006
17	rs7216829	G	T	0.666998	1006
17	rs2097986	G	C	0.685885	1006
17	rs7217158	A	G	0.682903	1006
17	rs2097985	T	G	0.685885	1006
17	rs28469846	C	T	0.682903	1006
17	rs7218185	G	A	0.682903	1006
17	rs4792295	C	T	0.683897	1006
17	rs17631461	T	A	0.0188867	1006
17	rs4792296	G	A	0.683897	1006
17	rs12946355	T	C	0.684891	1006
17	rs12944515	C	T	0.684891	1006
17	rs7209206	A	G	0.236581	1006
17	rs72813159	C	T	0.0198807	1006
17	rs8077063	G	A	0.924453	1006
17	rs3785726	A	G	0.740557	1006
17	rs9899812	C	T	0.688867	1006
17	rs8068116	A	G	0.924453	1006
17	rs2322651	T	G	0.927435	1006
17	rs190738036	C	T	0.0119284	1006
17	rs6502207	G	C	0.738569	1006
17	rs72813164	C	T	0.0198807	1006
17	rs12951579	A	G	0.251491	1006
17	rs7218950	G	A	0.924453	1006
17	rs7223372	G	A	0.184891	1006
17	rs4792297	T	C	0.924453	1006
17	rs72813167	T	C	0.184891	1006
17	rs9897138	A	G	0.743539	1006
17	rs9903788	C	T	0.924453	1006
17	rs11657152	G	A	0.927435	1006
17	rs8068823	T	C	0.927435	1006
17	rs1544495	A	G	0.927435	1006
17	rs141076130	C	A	0.0159046	1006
17	rs7216393	T	C	0.927435	1006
17	rs28608204	T	C	0.00894632	1006
17	rs7221294	A	G	0.250497	1006
17	rs36043979	G	A	0.161034	1006
17	rs11651515	G	T	0.593439	1006
17	rs11651483	A	G	0.918489	1006
17	rs59504726	A	G	0.189861	1006
17	rs72813171	C	A	0.0347913	1006
17	rs57561236	A	T	0.189861	1006
17	rs77342031	G	A	0.0596421	1006
17	rs34743337	C	T	0.257455	1006
17	rs56401613	C	A	0.258449	1006
17	rs146923460	G	A	0.00894632	1006
17	rs7218753	T	C	0.00994036	1006
17	rs113074992	G	A	0.00894632	1006
17	rs7217624	C	T	0.915507	1006
17	rs56675356	G	A	0.191849	1006
17	rs7225132	T	A	0.394632	1006
17	rs35953496	C	T	0.12326	1006
17	rs35083658	G	A	0.0417495	1006
17	rs11659065	C	T	0.28827	1006
17	rs150839048	G	A	0.00596421	1006
17	rs4792298	G	T	0.0636183	1006
17	rs72813173	C	T	0.0198807	1006
17	rs8076181	A	G	0.0328032	1006
17	rs6502208	G	C	0.929423	1006
17	rs62058082	C	T	0.183897	1006
17	rs9898413	A	G	0.0636183	1006
17	rs6502209	G	A	0.929423	1006
17	rs11652580	C	T	0.633201	1006
17	rs12601853	A	G	0.579523	1006
17	rs9913399	G	A	0.698807	1006
17	rs75942521	A	G	0.0636183	1006
17	rs12949676	A	G	0.699801	1006
17	rs12451889	A	G	0.0636183	1006
17	rs12941991	A	G	0.312127	1006
17	rs9903335	T	C	0.651093	1006
17	rs2190704	A	G	0.168986	1006
17	rs4791511	G	A	0.632207	1006
17	rs12952134	C	T	0.0447316	1006
17	rs9916744	G	A	0.055666	1006
17	rs150397103	A	G	0.0367793	1006
17	rs2322653	G	T	0.632207	1006
17	rs117227193	T	C	0.0159046	1006
17	rs9910591	G	A	0.592445	1006
17	rs9910754	A	G	0.700795	1006
17	rs2322654	C	T	0.700795	1006
17	rs55797306	A	G	0.05666	1006
17	rs2215056	C	T	0.634195	1006
17	rs117991547	C	T	0.0238569	1006
17	rs28485878	C	T	0.120278	1006
17	rs72813178	A	G	0.05666	1006
17	rs4791512	G	C	0.576541	1006
17	rs28482450	C	T	0.121272	1006
17	rs68130139	A	G	0.120278	1006
17	rs35477639	T	C	0.0666004	1006
17	rs9899819	G	T	0.120278	1006
17	rs9900027	G	C	0.122266	1006
17	rs4791514	T	C	0.122266	1006
17	rs9906126	G	A	0.122266	1006
17	rs9906364	G	T	0.0636183	1006
17	rs4791515	A	T	0.122266	1006
17	rs4791516	G	A	0.120278	1006
17	rs4575574	G	A	0.634195	1006
17	rs9908092	G	A	0.120278	1006
17	rs2322657	T	C	0.700795	1006
17	rs9915290	T	A	0.122266	1006
17	rs9914678	G	C	0.124254	1006
17	rs9914365	A	G	0.124254	1006
17	rs9914777	C	G	0.125249	1006
17	rs9915295	A	G	0.0656064	1006
17	rs7221845	A	C	0.701789	1006
17	rs9895495	T	C	0.124254	1006
17	rs9894025	C	T	0.124254	1006
17	rs188025635	C	G	0.0168986	1006
17	rs2215055	A	G	0.128231	1006
17	rs7208286	G	A	0.577535	1006
17	rs146139633	A	T	0.0417495	1006
17	rs60809008	T	C	0.0606362	1006
17	rs4791517	G	A	0.124254	1006
17	rs118178184	C	T	0.0208748	1006
17	rs2108542	G	A	0.124254	1006
17	rs79420206	C	A	0.0675944	1006
17	rs28784008	G	A	0.0675944	1006
17	rs76004682	A	G	0.0417495	1006
17	rs11078094	G	A	0.705765	1006
17	rs11078095	T	G	0.705765	1006
17	rs72813190	C	T	0.0576541	1006
17	rs11656058	C	G	0.576541	1006
17	rs4791518	A	G	0.705765	1006
17	rs9891261	A	G	0.0675944	1006
17	rs9891505	C	A	0.124254	1006
17	rs62058085	T	C	0.580517	1006
17	rs144470458	C	T	0.0675944	1006
17	rs2302068	G	A	0.580517	1006
17	rs3815312	C	A	0.124254	1006
17	rs16946769	C	A	0.055666	1006
17	rs16946773	A	C	0.651093	1006
17	rs7217469	G	A	0.055666	1006
17	rs11652958	A	G	0.530815	1006
17	rs12451468	G	A	0.0685885	1006
17	rs9915005	A	G	0.0675944	1006
17	rs7218144	C	T	0.055666	1006
17	rs141129091	C	T	0.0675944	1006
17	rs1003941	C	T	0.055666	1006
17	rs1003940	A	T	0.055666	1006
17	rs3785725	C	T	0.577535	1006
17	rs76317656	G	A	0.11829	1006
17	rs886889	C	G	0.581511	1006
17	rs2009878	A	G	0.581511	1006
17	rs148512745	C	G	0.00596421	1006
17	rs1808245	T	C	0.705765	1006
17	rs7209847	A	G	0.0497018	1006
17	rs7210411	G	A	0.055666	1006
17	rs12165053	A	C	0.0675944	1006
17	rs12165054	C	T	0.0675944	1006
17	rs3785724	T	C	0.0139165	1006
17	rs3785723	G	A	0.597416	1006
17	rs8078078	G	A	0.654076	1006
17	rs75519060	A	T	0.0675944	1006
17	rs2322658	C	T	0.12326	1006
17	rs6502210	C	T	0.638171	1006
17	rs6502211	C	T	0.055666	1006
17	rs6502212	T	C	0.055666	1006
17	rs6502213	G	A	0.654076	1006
17	rs6502214	G	A	0.703777	1006
17	rs8074301	A	G	0.580517	1006
17	rs77213065	C	A	0.0675944	1006
17	rs28703653	T	G	0.0675944	1006
17	rs7218295	A	T	0.055666	1006
17	rs75804263	C	G	0.0636183	1006
17	rs117451751	A	G	0.0417495	1006
17	rs9911203	T	C	0.055666	1006
17	rs9909855	C	T	0.055666	1006
17	rs12453387	C	T	0.0675944	1006
17	rs9911986	T	G	0.055666	1006
17	rs2108540	A	G	0.581511	1006
17	rs7503270	T	C	0.269384	1006
17	rs9889362	A	G	0.055666	1006
17	rs9889805	C	T	0.055666	1006
17	rs9889623	A	T	0.055666	1006
17	rs191809178	G	A	0.0159046	1006
17	rs66643297	C	T	0.055666	1006
17	rs75879188	G	A	0.0675944	1006
17	rs12450671	A	G	0.0675944	1006
17	rs1986081	T	A	0.580517	1006
17	rs9652826	A	G	0.0675944	1006
17	rs10521202	G	A	0.580517	1006
17	rs4791519	C	T	0.703777	1006
17	rs8077610	C	T	0.055666	1006
17	rs77337685	T	C	0.0795229	1006
17	rs9892894	G	T	0.055666	1006
17	rs7221396	A	G	0.703777	1006
17	rs28744602	G	A	0.055666	1006
17	rs7222249	A	T	0.703777	1006
17	rs7207659	G	A	0.0228628	1006
17	rs7207847	G	A	0.0228628	1006
17	rs7207700	C	G	0.0228628	1006
17	rs117437340	C	G	0.0675944	1006
17	rs2108539	A	G	0.702783	1006
17	rs5017214	G	C	0.565606	1006
17	rs145665430	A	G	0.0675944	1006
17	rs4617903	G	C	0.706759	1006
17	rs2322707	C	G	0.633201	1006
17	rs2240567	C	A	0.0745527	1006
17	rs7225504	T	C	0.0805169	1006
17	rs144401658	T	G	0.00994036	1006
17	rs2240566	T	C	0.0745527	1006
17	rs35221864	T	C	0.706759	1006
17	rs12451747	A	C	0.564612	1006
17	rs7210937	G	C	0.0745527	1006
17	rs34231114	C	A	0.0685885	1006
17	rs3785722	A	G	0.567594	1006
17	rs3785721	C	A	0.567594	1006
17	rs9906503	A	G	0.658052	1006
17	rs80226620	C	T	0.11332	1006
17	rs10775373	T	A	0.645129	1006
17	rs3826377	T	C	0.712724	1006
17	rs149430006	C	A	0.0139165	1006
17	rs3826376	C	T	0.0765408	1006
17	rs111475501	A	G	0.293241	1006
17	rs3826375	G	A	0.0765408	1006
17	rs3826374	A	G	0.0775348	1006
17	rs56974323	A	G	0.0765408	1006
17	rs56924804	C	T	0.0765408	1006
17	rs9914126	A	G	0.0765408	1006
17	rs57071648	G	A	0.0785288	1006
17	rs9915441	G	A	0.0765408	1006
17	rs9915671	G	A	0.0775348	1006
17	rs7221804	C	T	0.0765408	1006
17	rs7222419	G	T	0.0765408	1006
17	rs12600655	G	A	0.636183	1006
17	rs2322708	T	C	0.712724	1006
17	rs12951600	A	G	0.568588	1006
17	rs112447342	G	A	0.0228628	1006
17	rs6502218	C	G	0.71173	1006
17	rs7213939	G	A	0.0775348	1006
17	rs7213682	C	T	0.23161	1006
17	rs9635687	A	G	0.7167	1006
17	rs4792301	T	C	0.708748	1006
17	rs12945930	C	T	0.497018	1006
17	rs12451130	C	T	0.0675944	1006
17	rs79795700	C	T	0.0705765	1006
17	rs67123869	A	G	0.0328032	1006
17	rs77487181	G	C	0.0328032	1006
17	rs118176907	G	A	0.0159046	1006
17	rs9303066	G	A	0.672962	1006
17	rs73978276	G	T	0.0904573	1006
17	rs151283581	C	T	0.0149105	1006
17	rs1317990	G	T	0.326044	1006
17	rs882653	A	G	0.37674	1006
17	rs2014258	A	G	0.706759	1006
17	rs149783020	G	T	0.0129225	1006
17	rs4792302	T	A	0.680915	1006
17	rs8071688	G	A	0.67992	1006
17	rs4792303	C	T	0.0705765	1006
17	rs9912171	A	G	0.0337972	1006
17	rs12940912	T	C	0.704771	1006
17	rs184963566	C	A	0.00497018	1006
17	rs12940520	G	T	0.246521	1006
17	rs7225108	A	T	0.247515	1006
17	rs7208100	T	A	0.247515	1006
17	rs7212783	T	C	0.703777	1006
17	rs2215054	G	A	0.701789	1006
17	rs12952110	T	C	0.32505	1006
17	rs2190700	G	A	0.701789	1006
17	rs12452699	C	T	0.384692	1006
17	rs7222788	G	A	0.702783	1006
17	rs72815112	T	A	0.028827	1006
17	rs7223851	T	C	0.703777	1006
17	rs7224309	T	C	0.703777	1006
17	rs12943554	A	G	0.32505	1006
17	rs7223559	A	G	0.704771	1006
17	rs112001922	C	T	0.0248509	1006
17	rs111805014	C	G	0.0238569	1006
17	rs6502219	T	C	0.308151	1006
17	rs76197381	A	C	0.0705765	1006
17	rs2079559	G	A	0.699801	1006
17	rs2079558	T	C	0.699801	1006
17	rs150028354	G	A	0.0397614	1006
17	rs2322709	A	C	0.698807	1006
17	rs4545859	A	G	0.328032	1006
17	rs2072256	A	G	0.681909	1006
17	rs75445034	G	A	0.0705765	1006
17	rs62058116	T	G	0.0119284	1006
17	rs138816316	T	C	0.00596421	1006
17	rs12940746	C	T	0.245527	1006
17	rs6502220	C	G	0.682903	1006
17	rs6502221	G	A	0.682903	1006
17	rs76136139	G	A	0.0705765	1006
17	rs12942448	G	A	0.244533	1006
17	rs2190699	G	A	0.67495	1006
17	rs767573	T	G	0.67495	1006
17	rs767574	G	A	0.673956	1006
17	rs77860178	C	T	0.0188867	1006
17	rs77150917	G	A	0.0735586	1006
17	rs2108537	G	A	0.264414	1006
17	rs9915944	A	T	0.304175	1006
17	rs112255884	G	A	0.0198807	1006
17	rs8076914	T	C	0.0447316	1006
17	rs8080060	G	T	0.49503	1006
17	rs149048042	G	A	0.0805169	1006
17	rs66478366	A	T	0.199801	1006
17	rs36185425	C	T	0.0516899	1006
17	rs2322710	A	C	0.621272	1006
17	rs720049	G	A	0.130219	1006
17	rs56655083	C	T	0.161034	1006
17	rs720048	G	A	0.104374	1006
17	rs7207068	T	A	0.497018	1006
17	rs7225631	G	A	0.27336	1006
17	rs77830355	C	T	0.0616302	1006
17	rs7501977	C	A	0.657058	1006
17	rs73978283	C	T	0.0944334	1006
17	rs2270051	C	A	0.652087	1006
17	rs34189505	G	A	0.0735586	1006
17	rs2072255	G	A	0.0745527	1006
17	rs2072254	A	G	0.0765408	1006
17	rs78883567	A	G	0.11332	1006
17	rs2270050	G	C	0.4334	1006
17	rs73978284	A	G	0.182903	1006
17	rs16946885	A	G	0.185885	1006
17	rs1024580	A	G	0.249503	1006
17	rs12449811	G	T	0.177932	1006
17	rs71364193	G	A	0.0755467	1006
17	rs2072253	G	A	0.421471	1006
17	rs78563270	C	T	0.00894632	1006
17	rs2072252	A	G	0.188867	1006
17	rs141504402	A	G	0.0149105	1006
17	rs12451610	A	G	0.474155	1006
17	rs12451612	A	G	0.16501	1006
17	rs9889646	A	G	0.198807	1006
17	rs143332475	C	T	0.0218688	1006
17	rs12451713	G	A	0.252485	1006
17	rs11078096	C	T	0.129225	1006
17	rs9891226	C	G	0.198807	1006
17	rs75936430	T	G	0.128231	1006
17	rs80072374	A	G	0.128231	1006
17	rs11078097	G	T	0.245527	1006
17	rs62058118	G	A	0.0526839	1006
17	rs76296534	A	G	0.112326	1006
17	rs2190698	C	T	0.0805169	1006
17	rs2072251	A	G	0.45825	1006
17	rs2072250	G	A	0.0765408	1006
17	rs7216369	C	T	0.0705765	1006
17	rs77547355	G	A	0.112326	1006
17	rs67507449	G	A	0.0367793	1006
17	rs11867991	T	G	0.0367793	1006
17	rs740410	A	G	0.0367793	1006
17	rs3213689	C	T	0.111332	1006
17	rs3213687	C	T	0.0934394	1006
17	rs11868628	T	C	0.125249	1006
17	rs3815311	C	T	0.112326	1006
17	rs9904572	G	A	0.321074	1006
17	rs62058120	G	T	0.05666	1006
17	rs80008711	G	A	0.112326	1006
17	rs12603737	A	C	0.0238569	1006
17	rs10445248	C	T	0.168986	1006
17	rs9303067	T	C	0.486083	1006
17	rs11871716	G	A	0.11829	1006
17	rs76168742	A	G	0.111332	1006
17	rs10153245	A	G	0.157058	1006
17	rs12451993	T	C	0.0238569	1006
17	rs10153250	T	C	0.157058	1006
17	rs11078098	T	C	0.157058	1006
17	rs9893369	G	A	0.440358	1006
17	rs11078099	T	C	0.159046	1006
17	rs55984641	G	A	0.131213	1006
17	rs9303068	T	C	0.440358	1006
17	rs72635536	G	A	0.15507	1006
17	rs72815122	T	A	0.0308151	1006
17	rs12103542	C	G	0.314115	1006
17	rs75245742	A	C	0.110338	1006
17	rs79682878	G	A	0.116302	1006
17	rs78562724	G	A	0.116302	1006
17	rs79477072	T	G	0.111332	1006
17	rs72635537	C	T	0.0864811	1006
17	rs28637913	G	C	0.0636183	1006
17	rs9907138	C	T	0.0626243	1006
17	rs11868820	G	A	0.116302	1006
17	rs11868795	C	A	0.116302	1006
17	rs72815124	A	G	0.0586481	1006
17	rs11868803	A	G	0.116302	1006
17	rs11871464	T	C	0.116302	1006
17	rs76047582	T	C	0.116302	1006
17	rs77898476	C	T	0.116302	1006
17	rs75002189	C	T	0.116302	1006
17	rs4638626	C	T	0.0228628	1006
17	rs9646399	C	T	0.0626243	1006
17	rs142823240	T	C	0.0149105	1006
17	rs12600342	T	A	0.0238569	1006
17	rs78709814	C	T	0.116302	1006
17	rs76901902	T	C	0.116302	1006
17	rs146980742	T	G	0.00894632	1006
17	rs11078100	A	T	0.0238569	1006
17	rs111329284	T	G	0.116302	1006
17	rs79278762	C	T	0.0626243	1006
17	rs17638238	C	T	0.116302	1006
17	rs79382181	G	C	0.116302	1006
17	rs76234115	G	T	0.117296	1006
17	rs11655654	C	T	0.173956	1006
17	rs12450034	T	C	0.140159	1006
17	rs76197500	C	T	0.116302	1006
17	rs10521204	C	A	0.116302	1006
17	rs3785717	T	A	0.0238569	1006
17	rs77459168	C	T	0.116302	1006
17	rs78927793	T	C	0.116302	1006
17	rs10521205	T	C	0.116302	1006
17	rs111318762	C	T	0.116302	1006
17	rs966110	C	A	0.292247	1006
17	rs113654823	A	C	0.116302	1006
17	rs11078101	T	C	0.140159	1006
17	rs75660394	G	A	0.116302	1006
17	rs56011081	A	C	0.116302	1006
17	rs56378659	T	C	0.116302	1006
17	rs10521206	A	G	0.0238569	1006
17	rs11078102	A	T	0.116302	1006
17	rs11078103	G	T	0.116302	1006
17	rs11078104	C	T	0.158052	1006
17	rs11078105	A	C	0.116302	1006
17	rs6502223	C	T	0.0347913	1006
17	rs17638387	G	A	0.116302	1006
17	rs4791521	G	A	0.153082	1006
17	rs72815126	T	C	0.0347913	1006
17	rs55866001	A	T	0.116302	1006
17	rs76362481	T	C	0.116302	1006
17	rs55699608	C	T	0.116302	1006
17	rs17551264	A	G	0.111332	1006
17	rs1859968	A	G	0.153082	1006
17	rs17551299	C	T	0.116302	1006
17	rs1859967	T	C	0.0238569	1006
17	rs11078106	G	A	0.116302	1006
17	rs11078107	G	A	0.116302	1006
17	rs11078108	C	T	0.117296	1006
17	rs72815127	A	G	0.153082	1006
17	rs117360820	T	A	0.117296	1006
17	rs11078111	T	C	0.11829	1006
17	rs4792306	G	C	0.378728	1006
17	rs4792307	A	G	0.441352	1006
17	rs57089639	T	C	0.117296	1006
17	rs57127540	A	G	0.117296	1006
17	rs58257033	C	T	0.117296	1006
17	rs1981622	C	T	0.106362	1006
17	rs17551362	G	A	0.117296	1006
17	rs61137688	G	C	0.117296	1006
17	rs12950148	A	G	0.16998	1006
17	rs2041116	C	T	0.0238569	1006
17	rs78467798	T	G	0.11829	1006
17	rs56959902	C	T	0.120278	1006
17	rs77210143	G	A	0.11829	1006
17	rs75714269	G	C	0.11829	1006
17	rs8078472	A	G	0.107356	1006
17	rs2058090	G	T	0.111332	1006
17	rs2058089	T	C	0.465209	1006
17	rs3785716	A	G	0.441352	1006
17	rs7208362	C	A	0.441352	1006
17	rs141080175	C	T	0.0149105	1006
17	rs72815132	G	A	0.0347913	1006
17	rs9911546	T	A	0.409543	1006
17	rs9910312	G	A	0.409543	1006
17	rs9911789	T	A	0.291252	1006
17	rs73292401	T	A	0.177932	1006
17	rs9910403	A	G	0.180915	1006
17	rs145669577	C	T	0.111332	1006
17	rs75780741	T	C	0.111332	1006
17	rs28840121	G	A	0.0347913	1006
17	rs878065	A	G	0.146123	1006
17	rs9889794	C	T	0.0626243	1006
17	rs74730836	A	T	0.111332	1006
17	rs75772201	C	A	0.111332	1006
17	rs112986903	T	A	0.0159046	1006
17	rs1109767	C	T	0.0328032	1006
17	rs117451061	G	A	0.115308	1006
17	rs11652529	C	T	0.11332	1006
17	rs76752310	G	A	0.0576541	1006
17	rs12601449	C	T	0.0238569	1006
17	rs8072799	A	T	0.514911	1006
17	rs3785714	C	T	0.303181	1006
17	rs3785713	T	A	0.821074	1006
17	rs116663126	A	G	0.0616302	1006
17	rs7222413	T	C	0.866799	1006
17	rs3785712	A	G	0.637177	1006
17	rs9909025	T	C	0.12326	1006
17	rs11078112	A	G	0.744533	1006
17	rs12944203	T	C	0.116302	1006
17	rs35572516	C	T	0.508946	1006
17	rs12453248	G	C	0.594433	1006
17	rs144090790	G	A	0.12326	1006
17	rs35720696	C	T	0.470179	1006
17	rs12950645	C	G	0.454274	1006
17	rs11650537	C	T	0.44831	1006
17	rs12600659	A	G	0.312127	1006
17	rs12600660	A	G	0.312127	1006
17	rs11078113	T	G	0.760437	1006
17	rs35835556	A	G	0.447316	1006
17	rs9895225	A	G	0.313121	1006
17	rs2240570	A	G	0.764414	1006
17	rs2240569	T	C	0.762425	1006
17	rs2240568	C	T	0.105368	1006
17	rs73978294	A	C	0.0457256	1006
17	rs74868051	G	A	0.149105	1006
17	rs56297814	C	T	0.129225	1006
17	rs74382908	G	A	0.149105	1006
17	rs55654981	A	C	0.124254	1006
17	rs55708868	C	T	0.124254	1006
17	rs7216072	T	C	0.198807	1006
17	rs56164999	A	G	0.124254	1006
17	rs34057603	G	A	0.554672	1006
17	rs9890456	C	T	0.559642	1006
17	rs9892534	T	C	0.559642	1006
17	rs11655929	C	T	0.411531	1006
17	rs137858935	C	T	0.0139165	1006
17	rs55855535	A	G	0.11829	1006
17	rs56302608	A	G	0.11829	1006
17	rs3826373	T	C	0.55169	1006
17	rs8069856	T	C	0.800199	1006
17	rs111948004	G	A	0.0248509	1006
17	rs80223158	C	T	0.11829	1006
17	rs57940266	T	G	0.122266	1006
17	rs57389307	C	T	0.122266	1006
17	rs3744345	G	A	0.318091	1006
17	rs3744344	C	T	0.318091	1006
17	rs75492698	T	C	0.11829	1006
17	rs112037498	T	C	0.317097	1006
17	rs56259289	C	T	0.120278	1006
17	rs73296512	T	G	0.149105	1006
17	rs2072263	A	G	0.947316	1006
17	rs2072262	G	C	0.125249	1006
17	rs2072261	G	A	0.272366	1006
17	rs2072260	A	G	0.125249	1006
17	rs55907531	A	G	0.0467197	1006
17	rs117520601	C	T	0.0208748	1006
17	rs117885925	A	G	0.0198807	1006
17	rs11650119	C	A	0.404573	1006
17	rs55648122	T	C	0.124254	1006
17	rs56274015	C	T	0.195825	1006
17	rs2523	C	T	0.606362	1006
17	rs6949	A	T	0.927435	1006
17	rs1044569	G	A	0.60338	1006
17	rs1044564	G	C	0.607356	1006
17	rs13641	T	C	0.0218688	1006
17	rs9908102	C	T	0.606362	1006
17	rs76491525	C	T	0.120278	1006
17	rs74937316	G	C	0.120278	1006
17	rs9915058	A	C	0.631213	1006
17	rs56329828	C	T	0.120278	1006
17	rs17552022	T	C	0.120278	1006
17	rs73981604	C	A	0.315109	1006
17	rs2286340	C	G	0.318091	1006
17	rs80068662	A	G	0.12326	1006
17	rs2286338	C	G	0.672962	1006
17	rs111710032	T	C	0.0337972	1006
17	rs4792308	A	G	0.318091	1006
17	rs5030739	C	T	0.0437376	1006
17	rs11545302	T	C	0.315109	1006
17	rs7216235	T	C	0.315109	1006
17	rs7216413	T	G	0.315109	1006
17	rs7215565	G	A	0.315109	1006
17	rs7215456	A	C	0.315109	1006
17	rs55688720	C	T	0.0367793	1006
17	rs7210599	G	A	0.0447316	1006
17	rs7210516	C	T	0.0447316	1006
17	rs72815146	A	C	0.157058	1006
17	rs7211778	T	G	0.315109	1006
17	rs56405144	G	A	0.120278	1006
17	rs80003444	G	T	0.150099	1006
17	rs35683704	G	A	0.0447316	1006
17	rs4791522	C	G	0.315109	1006
17	rs78898076	G	C	0.150099	1006
17	rs55986816	G	A	0.315109	1006
17	rs55787925	G	A	0.315109	1006
17	rs75426043	C	T	0.120278	1006
17	rs73981608	C	T	0.315109	1006
17	rs73981609	T	C	0.315109	1006
17	rs73296600	G	C	0.315109	1006
17	rs73981611	C	T	0.315109	1006
17	rs73298504	C	T	0.315109	1006
17	rs73298506	G	A	0.315109	1006
17	rs73298508	A	G	0.315109	1006
17	rs58854608	C	T	0.315109	1006
17	rs59763012	C	T	0.313121	1006
17	rs60981613	G	A	0.315109	1006
17	rs56282307	C	G	0.315109	1006
17	rs193289563	G	A	0.0218688	1006
17	rs56354307	A	G	0.0516899	1006
17	rs56369392	C	T	0.315109	1006
17	rs73981616	G	A	0.194831	1006
17	rs56338821	T	C	0.315109	1006
17	rs56266951	G	A	0.315109	1006
17	rs55674356	T	A	0.315109	1006
17	rs55825263	G	A	0.315109	1006
17	rs112316688	G	A	0.0129225	1006
17	rs58842254	A	G	0.319085	1006
17	rs78515379	G	A	0.0437376	1006
17	rs77703211	G	A	0.120278	1006
17	rs58578352	G	C	0.315109	1006
17	rs75158277	A	T	0.00795229	1006
17	rs55883319	G	C	0.315109	1006
17	rs55776918	A	G	0.315109	1006
17	rs58608011	C	T	0.194831	1006
17	rs4792309	T	C	0.315109	1006
17	rs17639379	T	A	0.120278	1006
17	rs4792310	T	A	0.315109	1006
17	rs77528900	C	A	0.0437376	1006
17	rs111859801	G	A	0.315109	1006
17	rs57227992	T	C	0.315109	1006
17	rs56375019	G	A	0.315109	1006
17	rs78214301	T	C	0.120278	1006
17	rs55770576	T	C	0.0447316	1006
17	rs56967476	C	T	0.0467197	1006
17	rs58985615	C	A	0.315109	1006
17	rs8078508	G	A	0.315109	1006
17	rs181501634	T	A	0.0168986	1006
17	rs8078394	C	T	0.315109	1006
17	rs8078710	G	A	0.315109	1006
17	rs8079600	T	C	0.315109	1006
17	rs8078952	G	A	0.194831	1006
17	rs8079762	T	C	0.315109	1006
17	rs8073563	C	T	0.315109	1006
17	rs8073444	A	G	0.315109	1006
17	rs139863456	G	A	0.150099	1006
17	rs143218793	A	T	0.0308151	1006
17	rs56271362	C	T	0.315109	1006
17	rs112004153	A	G	0.0377734	1006
17	rs145072563	C	T	0.120278	1006
17	rs60713770	A	G	0.315109	1006
17	rs74677715	G	A	0.120278	1006
17	rs56988654	T	G	0.315109	1006
17	rs59287437	C	G	0.316103	1006
17	rs60875833	T	G	0.315109	1006
17	rs56131975	T	C	0.315109	1006
17	rs77805960	A	G	0.120278	1006
17	rs76487159	A	G	0.315109	1006
17	rs111604768	G	C	0.315109	1006
17	rs75867529	A	G	0.315109	1006
17	rs113669874	C	T	0.315109	1006
17	rs112409112	C	T	0.315109	1006
17	rs75913028	C	T	0.120278	1006
17	rs149470009	T	G	0.121272	1006
17	rs143874500	T	C	0.120278	1006
17	rs138505842	C	T	0.120278	1006
17	rs2302069	T	C	0.151093	1006
17	rs8071540	G	A	0.194831	1006
17	rs8071456	C	A	0.313121	1006
17	rs8071445	A	G	0.309145	1006
17	rs11658321	T	C	0.605368	1006
17	rs8071615	C	A	0.313121	1006
17	rs78885785	C	T	0.117296	1006
17	rs8071726	C	T	0.319085	1006
17	rs73300518	G	C	0.315109	1006
17	rs73981621	C	T	0.312127	1006
17	rs41494747	A	G	0.315109	1006
17	rs4792311	G	A	0.315109	1006
17	rs72815149	C	T	0.0447316	1006
17	rs145473016	G	A	0.0139165	1006
17	rs2286336	A	G	0.315109	1006
17	rs74886662	C	T	0.120278	1006
17	rs74556312	A	G	0.120278	1006
17	rs76738579	A	C	0.120278	1006
17	rs7210890	A	G	0.315109	1006
17	rs79328113	A	C	0.120278	1006
17	rs7211164	C	T	0.315109	1006
17	rs7211210	A	G	0.315109	1006
17	rs7211501	A	G	0.315109	1006
17	rs138536836	C	T	0.120278	1006
17	rs56004910	G	A	0.120278	1006
17	rs733890	C	T	0.345924	1006
17	rs4792312	A	G	0.194831	1006
17	rs733889	A	G	0.315109	1006
17	rs112577818	T	C	0.0308151	1006
17	rs4792313	T	C	0.315109	1006
17	rs55925335	G	A	0.120278	1006
17	rs4792314	G	A	0.315109	1006
17	rs10521207	G	A	0.0427435	1006
17	rs72815150	C	T	0.0715706	1006
17	rs60081364	C	T	0.32505	1006
17	rs117393962	G	A	0.151093	1006
17	rs57941479	G	C	0.194831	1006
17	rs58809197	A	G	0.316103	1006
17	rs4792315	G	C	0.148111	1006
17	rs62058146	C	T	0.0248509	1006
17	rs2051975	T	C	0.760437	1006
17	rs138603577	G	C	0.0198807	1006
17	rs2051974	T	C	0.764414	1006
17	rs2051973	G	A	0.571571	1006
17	rs17554679	G	C	0.148111	1006
17	rs3760315	C	A	0.760437	1006
17	rs73300542	T	A	0.189861	1006
17	rs73981632	A	T	0.0387674	1006
17	rs2051972	G	A	0.570577	1006
17	rs12937607	C	G	0.570577	1006
17	rs17639858	G	A	0.189861	1006
17	rs73300546	C	T	0.189861	1006
17	rs3760314	A	G	0.571571	1006
17	rs8077923	T	G	0.189861	1006
17	rs12600940	A	G	0.527833	1006
17	rs58522260	T	C	0.7167	1006
17	rs112616319	T	C	0.175944	1006
17	rs111289491	C	T	0.175944	1006
17	rs117591958	C	T	0.0298211	1006
17	rs34071331	G	A	0.0427435	1006
17	rs60356966	G	A	0.251491	1006
17	rs62058148	C	T	0.311133	1006
17	rs7218504	G	C	0.686879	1006
17	rs60618945	G	C	0.0377734	1006
17	rs12943765	G	C	0.0427435	1006
17	rs9895461	C	T	0.946322	1006
17	rs17639912	A	T	0.121272	1006
17	rs72815157	C	T	0.22167	1006
17	rs35294439	T	C	0.947316	1006
17	rs117812087	T	C	0.0109344	1006
17	rs12453937	C	G	0.150099	1006
17	rs148269883	G	A	0.0208748	1006
17	rs141441451	A	G	0.134195	1006
17	rs138121455	C	G	0.0188867	1006
17	rs28678606	C	T	0.0516899	1006
17	rs116857306	C	T	0.027833	1006
17	rs9906251	T	C	0.125249	1006
17	rs4792317	T	C	0.0347913	1006
17	rs28702442	G	A	0.0526839	1006
17	rs9906017	C	T	0.0308151	1006
17	rs12450696	C	T	0.789264	1006
17	rs4792318	G	C	0.0815109	1006
17	rs9913132	C	G	0.0308151	1006
17	rs143586654	G	A	0.00994036	1006
17	rs11078114	C	T	0.776342	1006
17	rs9892861	C	T	0.16004	1006
17	rs2108543	C	T	0.16004	1006
17	rs2322779	A	G	0.16004	1006
17	rs12452558	A	C	0.838966	1006
17	rs12951447	G	T	0.0228628	1006
17	rs74368341	T	C	0.154076	1006
17	rs4497736	G	A	0.154076	1006
17	rs9908982	A	G	0.837972	1006
17	rs9909810	G	A	0.837972	1006
17	rs75812406	G	A	0.0139165	1006
17	rs79539222	C	G	0.00994036	1006
17	rs7218406	G	A	0.841948	1006
17	rs7219673	T	C	0.841948	1006
17	rs4792320	A	G	0.841948	1006
17	rs4791523	C	T	0.845924	1006
17	rs4792321	T	C	0.841948	1006
17	rs77807142	C	T	0.0298211	1006
17	rs79812880	G	A	0.0298211	1006
17	rs72815160	T	C	0.0576541	1006
17	rs117839456	C	T	0.0208748	1006
17	rs141016192	C	T	0.0725646	1006
17	rs11658800	C	T	0.621272	1006
17	rs10775374	C	A	0.61829	1006
17	rs76550909	C	T	0.0298211	1006
17	rs72815162	C	T	0.341948	1006
17	rs557115774	G	A	0.00298211	1006
17	rs538998302	C	T	0.00298211	1006
17	rs72815163	G	A	0.0328032	1006
17	rs142790886	C	A	0.0208748	1006
17	rs61697578	C	T	0.0298211	1006
17	rs4791524	A	T	0.619284	1006
17	rs11654559	A	T	0.34493	1006
17	rs8078153	T	C	0.0318091	1006
17	rs72815164	C	T	0.345924	1006
17	rs77757952	A	T	0.0298211	1006
17	rs11656122	C	T	0.62326	1006
17	rs4273078	C	T	0.62326	1006
17	rs4791525	C	T	0.279324	1006
17	rs12950720	G	C	0.648111	1006
17	rs11078116	A	G	0.616302	1006
17	rs17640349	T	C	0.0208748	1006
17	rs2322780	A	G	0.647117	1006
17	rs72815168	C	A	0.337972	1006
17	rs2190705	C	T	0.62326	1006
17	rs78170975	C	G	0.0646123	1006
17	rs12943941	G	A	0.62326	1006
17	rs8080686	C	T	0.622266	1006
17	rs8067179	A	G	0.654076	1006
17	rs7215651	G	A	0.653082	1006
17	rs68008848	G	A	0.0954274	1006
17	rs138050212	A	G	0.0198807	1006
17	rs11078117	A	G	0.61829	1006
17	rs8081857	A	G	0.658052	1006
17	rs8082266	G	A	0.61829	1006
17	rs4792323	A	G	0.658052	1006
17	rs77889826	G	A	0.0337972	1006
17	rs62060678	G	A	0.60338	1006
17	rs9908783	G	A	0.643141	1006
17	rs62060679	G	A	0.0536779	1006
17	rs11078118	A	G	0.661034	1006
17	rs11078119	A	C	0.661034	1006
17	rs12943028	A	T	0.60835	1006
17	rs12945697	T	A	0.645129	1006
17	rs4792324	A	T	0.60835	1006
17	rs6502225	A	G	0.66004	1006
17	rs6502226	A	T	0.648111	1006
17	rs8071551	G	A	0.282306	1006
17	rs4792325	G	A	0.659046	1006
17	rs4791527	T	C	0.65507	1006
17	rs34852820	C	T	0.619284	1006
17	rs12953180	A	G	0.66501	1006
17	rs59654052	G	A	0.308151	1006
17	rs12945813	T	A	0.648111	1006
17	rs113864679	T	G	0.0427435	1006
17	rs117807551	C	T	0.0258449	1006
17	rs60084743	A	G	0.295229	1006
17	rs7218898	C	G	0.297217	1006
17	rs7220272	T	C	0.296223	1006
17	rs7219133	A	G	0.295229	1006
17	rs7219281	A	G	0.296223	1006
17	rs113409495	C	T	0.293241	1006
17	rs66848707	A	G	0.296223	1006
17	rs111553323	G	A	0.295229	1006
17	rs67223621	A	G	0.380716	1006
17	rs4459581	G	A	0.292247	1006
17	rs4461111	G	A	0.292247	1006
17	rs9912495	A	G	0.225646	1006
17	rs8073359	A	G	0.772366	1006
17	rs6502228	T	C	0.772366	1006
17	rs6502229	G	C	0.772366	1006
17	rs6502230	C	T	0.771372	1006
17	rs56228705	C	A	0.493042	1006
17	rs55722744	T	C	0.494036	1006
17	rs55944935	C	T	0.49503	1006
17	rs55987265	A	C	0.494036	1006
17	rs61635271	A	G	0.157058	1006
17	rs76041652	A	G	0.156064	1006
17	rs79907399	T	C	0.157058	1006
17	rs2322782	C	T	0.156064	1006
17	rs2322783	G	T	0.157058	1006
17	rs2322784	C	T	0.157058	1006
17	rs62060699	C	T	0.336978	1006
17	rs78906703	C	T	0.156064	1006
17	rs75729642	G	A	0.156064	1006
17	rs78337729	G	C	0.156064	1006
17	rs79220483	G	A	0.157058	1006
17	rs77747619	T	A	0.156064	1006
17	rs74779487	A	C	0.157058	1006
17	rs76951420	T	C	0.157058	1006
17	rs80265552	G	A	0.157058	1006
17	rs75295067	T	G	0.156064	1006
17	rs79753841	T	C	0.157058	1006
17	rs11078120	C	T	0.49503	1006
17	rs11078121	G	A	0.494036	1006
17	rs11078122	C	T	0.494036	1006
17	rs7210223	G	A	0.49503	1006
17	rs7210363	G	A	0.494036	1006
17	rs12453555	T	C	0.49503	1006
17	rs9910482	A	G	0.497018	1006
17	rs28801094	G	C	0.27833	1006
17	rs12451145	G	A	0.494036	1006
17	rs117232197	T	G	0.027833	1006
17	rs8072227	G	T	0.717694	1006
17	rs76671117	C	T	0.156064	1006
17	rs113232613	T	C	0.49503	1006
17	rs79930090	T	C	0.49503	1006
17	rs111568691	G	T	0.337972	1006
17	rs67069205	G	A	0.494036	1006
17	rs8076254	A	G	0.494036	1006
17	rs8076397	C	G	0.49503	1006
17	rs8076411	C	A	0.496024	1006
17	rs8077340	C	T	0.49503	1006
17	rs72815185	G	C	0.0228628	1006
17	rs9893477	T	C	0.496024	1006
17	rs56308332	A	G	0.494036	1006
17	rs111653372	A	C	0.0109344	1006
17	rs12452504	C	T	0.335984	1006
17	rs8065393	T	C	0.336978	1006
17	rs16947108	A	G	0.337972	1006
17	rs1985408	G	A	0.0149105	1006
17	rs1003902	A	C	0.593439	1006
17	rs12453727	A	T	0.749503	1006
17	rs12951614	C	G	0.245527	1006
17	rs11078123	T	C	0.749503	1006
17	rs11659037	G	A	0.749503	1006
17	rs62060700	C	A	0.183897	1006
17	rs77564132	A	G	0.0387674	1006
17	rs9902728	C	A	0.471173	1006
17	rs9303069	A	G	0.812127	1006
17	rs8066697	C	T	0.473161	1006
17	rs8066596	A	G	0.592445	1006
17	rs12602591	A	T	0.331014	1006
17	rs8072038	T	C	0.812127	1006
17	rs12602615	C	T	0.338966	1006
17	rs8071377	G	C	0.812127	1006
17	rs8071308	C	A	0.812127	1006
17	rs2874859	T	C	0.812127	1006
17	rs9904260	G	A	0.812127	1006
17	rs9903905	C	T	0.812127	1006
17	rs62060701	A	T	0.185885	1006
17	rs62060702	C	T	0.337972	1006
17	rs8076800	C	T	0.812127	1006
17	rs8076967	C	T	0.812127	1006
17	rs8078008	T	C	0.812127	1006
17	rs8076837	A	G	0.812127	1006
17	rs8077517	G	T	0.812127	1006
17	rs12946742	C	T	0.812127	1006
17	rs62060703	G	A	0.812127	1006
17	rs4792328	C	A	0.812127	1006
17	rs72815197	T	C	0.0705765	1006
17	rs1859972	A	C	0.338966	1006
17	rs7221657	C	A	0.0238569	1006
17	rs11078124	C	T	0.592445	1006
17	rs4791528	T	C	0.815109	1006
17	rs148219020	T	A	0.0367793	1006
17	rs1034848	G	A	0.590457	1006
17	rs7214329	T	C	0.815109	1006
17	rs12950901	A	G	0.220676	1006
17	rs6502232	A	G	0.816103	1006
17	rs7218467	C	T	0.816103	1006
17	rs77260345	A	G	0.0357853	1006
17	rs7218831	C	A	0.816103	1006
17	rs7218982	C	T	0.816103	1006
17	rs1014214	A	G	0.816103	1006
17	rs7223573	C	T	0.222664	1006
17	rs1014213	G	A	0.816103	1006
17	rs1014212	A	G	0.816103	1006
17	rs2322785	G	C	0.342942	1006
17	rs7209255	C	G	0.248509	1006
17	rs187451375	C	A	0.0208748	1006
17	rs17560643	C	T	0.248509	1006
17	rs67843016	A	T	0.248509	1006
17	rs7211371	T	C	0.816103	1006
17	rs79908252	C	G	0.0377734	1006
17	rs78152379	G	A	0.0228628	1006
17	rs142846925	A	T	0.0208748	1006
17	rs11652433	C	T	0.341948	1006
17	rs11652547	C	G	0.342942	1006
17	rs117714091	C	T	0.0228628	1006
17	rs62058360	G	A	0.0487078	1006
17	rs758108	G	A	0.342942	1006
17	rs758107	T	C	0.343936	1006
17	rs78107574	G	A	0.0178926	1006
17	rs2108544	T	C	0.816103	1006
17	rs9894975	T	C	0.342942	1006
17	rs77562445	G	A	0.131213	1006
17	rs181469788	G	C	0.00894632	1006
17	rs9894183	G	A	0.342942	1006
17	rs79996816	G	A	0.028827	1006
17	rs2322786	T	A	0.341948	1006
17	rs2874860	G	A	0.341948	1006
17	rs2159040	A	C	0.343936	1006
17	rs12453346	C	T	0.181909	1006
17	rs56054749	G	T	0.0586481	1006
17	rs56262284	C	T	0.343936	1006
17	rs7224703	G	A	0.654076	1006
17	rs12449992	G	A	0.181909	1006
17	rs12450012	G	A	0.182903	1006
17	rs62058361	G	A	0.109344	1006
17	rs2159038	C	G	0.34493	1006
17	rs740412	C	T	0.247515	1006
17	rs12937835	C	A	0.218688	1006
17	rs72815202	G	A	0.0228628	1006
17	rs2097989	T	C	0.249503	1006
17	rs8072429	A	G	0.258449	1006
17	rs77696088	A	G	0.0427435	1006
17	rs72817203	C	T	0.2167	1006
17	rs1124575	C	A	0.0208748	1006
17	rs11658664	C	T	0.195825	1006
17	rs78589612	T	C	0.0258449	1006
17	rs72817204	G	A	0.0228628	1006
17	rs114858164	C	A	0.0208748	1006
17	rs12950848	A	G	0.291252	1006
17	rs72817205	G	A	0.0228628	1006
17	rs76786502	T	C	0.0775348	1006
17	rs57915826	C	G	0.026839	1006
17	rs118009703	C	T	0.0755467	1006
17	rs12945190	T	C	0.314115	1006
17	rs1007570	A	G	0.311133	1006
17	rs7213901	A	G	0.343936	1006
17	rs11078125	A	G	0.0745527	1006
17	rs9905366	T	A	0.410537	1006
17	rs9890991	G	A	0.364811	1006
17	rs7220028	C	T	0.642147	1006
17	rs8077114	G	A	0.318091	1006
17	rs7220548	A	C	0.745527	1006
17	rs7220714	C	A	0.740557	1006
17	rs11078126	C	T	0.861829	1006
17	rs72817206	A	T	0.0526839	1006
17	rs74823096	C	G	0.0695825	1006
17	rs56314743	T	C	0.0506958	1006
17	rs17641431	G	A	0.646123	1006
17	rs78685584	C	T	0.0477137	1006
17	rs62058362	G	T	0.236581	1006
17	rs12600859	T	A	0.662028	1006
17	rs2215081	G	C	0.313121	1006
17	rs142479136	C	T	0.00397614	1006
17	rs2215080	C	T	0.296223	1006
17	rs16947175	T	C	0.0238569	1006
17	rs28664578	G	A	0.0387674	1006
17	rs74913438	C	A	0.0924453	1006
17	rs34511716	G	A	0.32505	1006
17	rs62058363	C	T	0.0298211	1006
17	rs111283272	C	T	0.0238569	1006
17	rs137883280	C	T	0.0198807	1006
17	rs78644502	C	T	0.055666	1006
17	rs11656705	T	A	0.606362	1006
17	rs76795507	G	C	0.054672	1006
17	rs71364197	T	G	0.55169	1006
17	rs4792331	G	A	0.367793	1006
17	rs2011222	T	A	0.0666004	1006
17	rs16947183	T	C	0.054672	1006
17	rs76471208	T	C	0.0864811	1006
17	rs2011062	G	A	0.21173	1006
17	rs724645	G	C	0.656064	1006
17	rs6502234	G	A	0.208748	1006
17	rs62058364	A	C	0.367793	1006
17	rs8075494	A	T	0.208748	1006
17	rs76846916	G	A	0.0119284	1006
17	rs11657046	G	A	0.375746	1006
17	rs9906408	T	G	0.423459	1006
17	rs11653670	T	C	0.191849	1006
17	rs8077344	G	A	0.200795	1006
17	rs16947194	G	A	0.201789	1006
17	rs74922076	G	A	0.0208748	1006
17	rs80240039	G	C	0.0119284	1006
17	rs7207964	A	G	0.202783	1006
17	rs12935881	G	A	0.359841	1006
17	rs72817214	G	A	0.192843	1006
17	rs4473234	T	C	0.575547	1006
17	rs78248867	G	T	0.0258449	1006
17	rs4473235	T	C	0.202783	1006
17	rs2322788	C	T	0.575547	1006
17	rs2322789	A	C	0.102386	1006
17	rs4600499	T	A	0.213718	1006
17	rs34091767	G	A	0.360835	1006
17	rs12936789	C	A	0.424453	1006
17	rs144990698	C	T	0.00695825	1006
17	rs59270161	A	G	0.191849	1006
17	rs149937410	T	C	0.0208748	1006
17	rs10521210	C	T	0.526839	1006
17	rs12937858	A	C	0.633201	1006
17	rs77041491	C	T	0.0228628	1006
17	rs139944139	A	G	0.0964215	1006
17	rs1988120	C	T	0.406561	1006
17	rs2017017	C	G	0.531809	1006
17	rs987738	C	G	0.628231	1006
17	rs16947205	T	G	0.0954274	1006
17	rs16947210	T	G	0.0954274	1006
17	rs16947215	A	C	0.0964215	1006
17	rs12602392	C	T	0.0516899	1006
17	rs77229399	T	C	0.0954274	1006
17	rs117941256	C	T	0.0954274	1006
17	rs112958328	A	G	0.0964215	1006
17	rs111558631	T	C	0.0964215	1006
17	rs34899475	G	A	0.363817	1006
17	rs148226748	A	T	0.0964215	1006
17	rs141133283	T	C	0.0964215	1006
17	rs113076182	T	A	0.0964215	1006
17	rs112154552	T	C	0.0964215	1006
17	rs117864196	C	T	0.0954274	1006
17	rs117332211	C	T	0.0954274	1006
17	rs16947218	T	G	0.0964215	1006
17	rs34584763	A	G	0.0228628	1006
17	rs150721830	A	C	0.0258449	1006
17	rs75389230	C	T	0.0954274	1006
17	rs75372860	A	T	0.0954274	1006
17	rs74486052	T	C	0.0954274	1006
17	rs77138679	C	G	0.0964215	1006
17	rs9915141	A	G	0.117296	1006
17	rs77735926	T	G	0.0954274	1006
17	rs75446055	T	C	0.0954274	1006
17	rs75008056	G	A	0.0954274	1006
17	rs9902124	C	G	0.585487	1006
17	rs9902503	G	A	0.117296	1006
17	rs12450398	G	T	0.107356	1006
17	rs8066062	A	G	0.117296	1006
17	rs8067791	T	C	0.584493	1006
17	rs11652225	A	C	0.477137	1006
17	rs79935730	T	C	0.0208748	1006
17	rs9910409	C	T	0.585487	1006
17	rs9910253	A	G	0.585487	1006
17	rs9911137	C	T	0.579523	1006
17	rs12602225	G	T	0.0457256	1006
17	rs35234161	T	A	0.415507	1006
17	rs34889067	C	T	0.0228628	1006
17	rs9898391	G	A	0.477137	1006
17	rs11078131	T	C	0.10338	1006
17	rs11870499	G	T	0.10338	1006
17	rs147948473	A	C	0.026839	1006
17	rs34719577	A	T	0.368787	1006
17	rs9899583	G	C	0.116302	1006
17	rs77699140	G	A	0.0954274	1006
17	rs6502236	C	T	0.477137	1006
17	rs12603321	G	T	0.518887	1006
17	rs6502237	C	T	0.477137	1006
17	rs76473388	C	T	0.0168986	1006
17	rs17642085	G	A	0.358847	1006
17	rs35038156	G	C	0.084493	1006
17	rs17642128	T	C	0.109344	1006
17	rs9908062	G	A	0.352883	1006
17	rs7217266	A	G	0.131213	1006
17	rs7221833	A	C	0.90159	1006
17	rs34827110	C	A	0.132207	1006
17	rs11650518	A	G	0.263419	1006
17	rs77355986	G	A	0.124254	1006
17	rs16947248	A	G	0.028827	1006
17	rs12946889	T	G	0.420477	1006
17	rs764191	A	T	0.362823	1006
17	rs61610275	A	T	0.0576541	1006
17	rs12939017	T	C	0.0168986	1006
17	rs11871600	A	T	0.37674	1006
17	rs150179984	C	T	0.0715706	1006
17	rs35814610	T	C	0.361829	1006
17	rs34991849	A	G	0.244533	1006
17	rs8077659	G	A	0.361829	1006
17	rs8077563	C	T	0.361829	1006
17	rs8077971	G	A	0.361829	1006
17	rs76474718	C	G	0.0586481	1006
17	rs6502238	T	C	0.547714	1006
17	rs76312922	A	G	0.0576541	1006
17	rs9909179	T	C	0.419483	1006
17	rs12941879	G	A	0.228628	1006
17	rs60617848	A	T	0.0576541	1006
17	rs79529149	A	G	0.0715706	1006
17	rs35744608	A	G	0.244533	1006
17	rs12945380	T	C	0.547714	1006
17	rs11651325	T	G	0.100398	1006
17	rs7210118	C	T	0.419483	1006
17	rs77194196	G	A	0.0258449	1006
17	rs56687683	G	A	0.0576541	1006
17	rs138490199	G	A	0.0715706	1006
17	rs79733271	G	C	0.0576541	1006
17	rs78184851	A	G	0.17495	1006
17	rs117471822	A	G	0.05666	1006
17	rs115970886	G	A	0.0159046	1006
17	rs7221586	C	T	0.054672	1006
17	rs1544505	A	G	0.178926	1006
17	rs76916059	A	G	0.0298211	1006
17	rs2322791	T	C	0.548708	1006
17	rs78244833	G	C	0.0119284	1006
17	rs75208726	C	T	0.0159046	1006
17	rs72817231	C	T	0.026839	1006
17	rs76578158	G	A	0.0308151	1006
17	rs12938190	T	C	0.512922	1006
17	rs75613550	A	G	0.0188867	1006
17	rs142143930	A	G	0.0159046	1006
17	rs118046698	C	T	0.0109344	1006
17	rs76706479	G	A	0.176938	1006
17	rs9900808	G	A	0.0457256	1006
17	rs74979426	G	A	0.0159046	1006
17	rs7212685	C	A	0.813121	1006
17	rs55782508	A	C	0.54175	1006
17	rs79182490	C	T	0.0636183	1006
17	rs2529898	G	T	0.813121	1006
17	rs75482093	G	T	0.0636183	1006
17	rs3843737	G	C	0.545726	1006
17	rs148190096	G	T	0.0139165	1006
17	rs4027177	A	T	0.544732	1006
17	rs4027178	T	A	0.544732	1006
17	rs2529897	T	C	0.813121	1006
17	rs138142208	T	C	0.0129225	1006
17	rs34944727	G	T	0.206759	1006
17	rs12952800	A	C	0.355865	1006
17	rs75095260	G	T	0.0636183	1006
17	rs2674946	A	T	0.26839	1006
17	rs917352	G	A	0.542744	1006
17	rs62058393	G	A	0.204771	1006
17	rs117479158	A	G	0.027833	1006
17	rs2190743	C	T	0.204771	1006
17	rs7220417	C	T	0.542744	1006
17	rs62058394	A	G	0.202783	1006
17	rs117865252	C	T	0.027833	1006
17	rs2674950	C	T	0.755467	1006
17	rs12603832	G	A	0.0387674	1006
17	rs2674949	T	C	0.810139	1006
17	rs77341882	C	T	0.0159046	1006
17	rs2674948	T	G	0.754473	1006
17	rs9892480	G	C	0.754473	1006
17	rs76069786	T	G	0.055666	1006
17	rs74865294	T	A	0.055666	1006
17	rs2322792	C	T	0.754473	1006
17	rs6502239	A	G	0.754473	1006
17	rs917351	T	C	0.810139	1006
17	rs144921925	G	C	0.0119284	1006
17	rs58984543	C	T	0.055666	1006
17	rs4792335	A	C	0.779324	1006
17	rs9901775	C	T	0.812127	1006
17	rs9907653	C	T	0.810139	1006
17	rs34518506	T	C	0.21173	1006
17	rs11653005	G	C	0.754473	1006
17	rs1860015	C	G	0.770378	1006
17	rs1860014	A	G	0.827038	1006
17	rs12600348	T	C	0.0119284	1006
17	rs2322793	C	T	0.769384	1006
17	rs9889956	T	C	0.208748	1006
17	rs1023553	A	T	0.769384	1006
17	rs62058427	C	G	0.277336	1006
17	rs116402551	C	T	0.0149105	1006
17	rs79064728	C	G	0.0586481	1006
17	rs2159072	C	A	0.769384	1006
17	rs77497216	G	A	0.0576541	1006
17	rs76097301	T	C	0.0576541	1006
17	rs75480765	G	A	0.0576541	1006
17	rs74326708	A	C	0.0576541	1006
17	rs116715392	T	C	0.0149105	1006
17	rs7224605	C	T	0.829026	1006
17	rs7225891	T	C	0.827038	1006
17	rs7209737	A	T	0.829026	1006
17	rs12603214	G	A	0.0576541	1006
17	rs12603221	C	T	0.0576541	1006
17	rs9904852	C	A	0.206759	1006
17	rs12326003	G	A	0.0188867	1006
17	rs2674957	G	T	0.771372	1006
17	rs12449588	A	G	0.369781	1006
17	rs9303070	A	G	0.829026	1006
17	rs7208013	T	C	0.82505	1006
17	rs117941433	C	T	0.0228628	1006
17	rs10445250	C	T	0.00994036	1006
17	rs79648877	G	A	0.170974	1006
17	rs73295641	G	A	0.171968	1006
17	rs34360260	C	T	0.203777	1006
17	rs2052000	C	T	0.204771	1006
17	rs73295645	T	C	0.0586481	1006
17	rs2051999	T	C	0.880716	1006
17	rs79210057	C	T	0.367793	1006
17	rs112951329	G	A	0.0576541	1006
17	rs35869703	G	A	0.0258449	1006
17	rs34587872	C	T	0.629225	1006
17	rs4791534	C	A	0.889662	1006
17	rs78685864	A	G	0.0576541	1006
17	rs76029977	T	A	0.0576541	1006
17	rs12943711	A	T	0.884692	1006
17	rs6502241	T	C	0.895626	1006
17	rs114625402	G	T	0.0347913	1006
17	rs59175292	T	G	0.0347913	1006
17	rs57014960	T	A	0.0347913	1006
17	rs12938007	G	T	0.0715706	1006
17	rs17562313	T	G	0.146123	1006
17	rs9898314	A	G	0.205765	1006
17	rs8064611	T	C	0.0318091	1006
17	rs77912244	G	A	0.00894632	1006
17	rs150194877	C	T	0.0238569	1006
17	rs13380819	C	T	0.146123	1006
17	rs8069145	T	C	0.0347913	1006
17	rs75529737	C	T	0.0347913	1006
17	rs62058431	G	C	0.205765	1006
17	rs78856442	C	T	0.0576541	1006
17	rs2215077	T	C	0.0347913	1006
17	rs35863950	G	T	0.205765	1006
17	rs2188892	T	C	0.205765	1006
17	rs76620258	C	G	0.0318091	1006
17	rs11650801	T	C	0.630219	1006
17	rs75625613	A	G	0.0149105	1006
17	rs16947301	T	C	0.0347913	1006
17	rs2188891	A	G	0.219682	1006
17	rs17562474	T	C	0.146123	1006
17	rs8066033	G	A	0.0347913	1006
17	rs8070070	C	T	0.369781	1006
17	rs9909331	G	A	0.205765	1006
17	rs9909519	G	A	0.205765	1006
17	rs16947308	C	A	0.0347913	1006
17	rs79473656	G	C	0.0576541	1006
17	rs12953209	C	A	0.205765	1006
17	rs79591771	C	T	0.105368	1006
17	rs114763441	A	G	0.0318091	1006
17	rs17642767	T	A	0.146123	1006
17	rs9912167	T	C	0.205765	1006
17	rs79814358	G	A	0.16004	1006
17	rs12940069	T	C	0.146123	1006
17	rs10432009	G	A	0.129225	1006
17	rs8182326	G	A	0.368787	1006
17	rs10432019	T	A	0.129225	1006
17	rs78806185	G	A	0.0596421	1006
17	rs16947316	T	C	0.0596421	1006
17	rs80016613	A	G	0.0596421	1006
17	rs79661803	A	G	0.0576541	1006
17	rs114007399	T	C	0.0347913	1006
17	rs59192815	T	C	0.7833	1006
17	rs8069573	T	C	0.7833	1006
17	rs17562828	G	A	0.147117	1006
17	rs74893809	G	A	0.0596421	1006
17	rs75082640	G	T	0.0596421	1006
17	rs78504892	A	G	0.0596421	1006
17	rs79372943	C	G	0.0596421	1006
17	rs78669797	T	C	0.0596421	1006
17	rs76958554	C	A	0.0596421	1006
17	rs16947318	T	A	0.0596421	1006
17	rs74514070	A	T	0.0596421	1006
17	rs76209153	C	T	0.0596421	1006
17	rs16947320	A	G	0.0596421	1006
17	rs75886009	T	C	0.0596421	1006
17	rs9635688	T	A	0.129225	1006
17	rs9635689	C	T	0.129225	1006
17	rs79292736	G	A	0.0347913	1006
17	rs12325725	G	A	0.146123	1006
17	rs34159281	T	C	0.0347913	1006
17	rs2106796	T	G	0.0596421	1006
17	rs11078133	G	C	0.0347913	1006
17	rs10153260	A	G	0.369781	1006
17	rs9896783	G	A	0.0596421	1006
17	rs9901987	A	G	0.0596421	1006
17	rs2158075	G	A	0.0596421	1006
17	rs2158076	T	G	0.0596421	1006
17	rs2521891	A	T	0.369781	1006
17	rs11868450	A	C	0.0596421	1006
17	rs11868992	A	C	0.0596421	1006
17	rs11869030	A	G	0.0596421	1006
17	rs2521892	T	C	0.146123	1006
17	rs16947327	A	G	0.0596421	1006
17	rs61488688	A	C	0.129225	1006
17	rs3931666	G	A	0.0596421	1006
17	rs3931667	C	T	0.0596421	1006
17	rs3931668	T	C	0.0596421	1006
17	rs3931669	T	C	0.0596421	1006
17	rs2040641	T	A	0.0576541	1006
17	rs16947330	A	G	0.0318091	1006
17	rs2040642	G	A	0.0576541	1006
17	rs11869784	C	G	0.0576541	1006
17	rs11869804	C	T	0.0576541	1006
17	rs9891359	A	G	0.0596421	1006
17	rs34343042	G	A	0.146123	1006
17	rs79028857	A	T	0.0576541	1006
17	rs78098398	G	T	0.0576541	1006
17	rs75338256	A	G	0.0576541	1006
17	rs74632479	G	A	0.0576541	1006
17	rs1120385	T	C	0.146123	1006
17	rs74492875	A	G	0.0576541	1006
17	rs56236744	A	C	0.255467	1006
17	rs76262462	C	T	0.0576541	1006
17	rs76871404	G	C	0.0576541	1006
17	rs80242434	A	C	0.0576541	1006
17	rs2079021	T	C	0.129225	1006
17	rs80329694	C	T	0.0576541	1006
17	rs61219610	C	A	0.105368	1006
17	rs78651491	C	T	0.0576541	1006
17	rs8069355	C	T	0.0357853	1006
17	rs74659258	T	G	0.0576541	1006
17	rs16947334	G	A	0.0576541	1006
17	rs77128486	C	T	0.0576541	1006
17	rs78855804	G	T	0.0576541	1006
17	rs79222657	C	T	0.0576541	1006
17	rs79031864	C	T	0.0576541	1006
17	rs16947338	T	G	0.0576541	1006
17	rs78318223	A	T	0.0576541	1006
17	rs76757947	G	A	0.0576541	1006
17	rs74937614	G	C	0.0576541	1006
17	rs76325276	A	G	0.0576541	1006
17	rs76579669	G	C	0.0576541	1006
17	rs80185123	G	A	0.0238569	1006
17	rs77712302	A	G	0.0576541	1006
17	rs78133481	C	T	0.0576541	1006
17	rs28874383	A	G	0.0576541	1006
17	rs76279221	A	G	0.0705765	1006
17	rs75668970	C	A	0.055666	1006
17	rs11654218	C	G	0.0397614	1006
17	rs16947339	C	G	0.143141	1006
17	rs73980306	A	T	0.142147	1006
17	rs73980307	T	C	0.142147	1006
17	rs73297892	G	C	0.142147	1006
17	rs73980309	C	T	0.140159	1006
17	rs73980310	T	C	0.140159	1006
17	rs73980311	T	C	0.0337972	1006
17	rs16947344	G	T	0.140159	1006
17	rs59927312	C	T	0.0785288	1006
17	rs59087901	C	T	0.140159	1006
17	rs7210694	T	C	0.887674	1006
17	rs12603122	C	T	0.140159	1006
17	rs12603217	G	A	0.0337972	1006
17	rs9906264	T	A	0.39662	1006
17	rs59145994	G	A	0.140159	1006
17	rs34858121	G	A	0.229622	1006
17	rs16947354	G	T	0.140159	1006
17	rs80311239	G	A	0.0725646	1006
17	rs16947360	C	T	0.0337972	1006
17	rs73980316	G	A	0.0337972	1006
17	rs79507436	C	A	0.0337972	1006
17	rs9913593	G	T	0.397614	1006
17	rs77193496	C	T	0.0337972	1006
17	rs75993362	G	A	0.0337972	1006
17	rs149864553	C	T	0.0337972	1006
17	rs75076822	A	C	0.0337972	1006
17	rs73980317	T	G	0.0337972	1006
17	rs73980318	G	T	0.0337972	1006
17	rs16947362	C	T	0.084493	1006
17	rs2674947	C	T	0.888668	1006
17	rs11651431	C	T	0.120278	1006
17	rs9674785	G	A	0.0347913	1006
17	rs73980319	C	G	0.0367793	1006
17	rs116908225	G	A	0.027833	1006
17	rs117299619	C	A	0.0119284	1006
17	rs73980320	C	T	0.0367793	1006
17	rs76860860	G	A	0.0884692	1006
17	rs8064996	G	A	0.727634	1006
17	rs73980322	A	G	0.0367793	1006
17	rs75827675	G	C	0.128231	1006
17	rs9895611	T	C	0.22167	1006
17	rs2674952	C	T	0.0964215	1006
17	rs2674953	A	G	0.884692	1006
17	rs9894917	C	T	0.363817	1006
17	rs9895082	C	G	0.371769	1006
17	rs2158078	G	A	0.129225	1006
17	rs7217706	C	G	0.250497	1006
17	rs7218874	T	C	0.251491	1006
17	rs12952421	G	A	0.0984095	1006
17	rs2674960	A	G	0.471173	1006
17	rs2674961	T	C	0.0984095	1006
17	rs117819658	C	T	0.0178926	1006
17	rs2674962	C	T	0.472167	1006
17	rs9912560	T	C	0.304175	1006
17	rs78150621	A	T	0.127237	1006
17	rs9890260	G	A	0.472167	1006
17	rs74587954	G	A	0.114314	1006
17	rs58531466	G	A	0.173956	1006
17	rs74548639	A	G	0.128231	1006
17	rs74597385	T	A	0.122266	1006
17	rs9898722	T	A	0.304175	1006
17	rs8081461	G	A	0.250497	1006
17	rs9905034	A	G	0.464215	1006
17	rs9905865	G	C	0.472167	1006
17	rs140426352	A	G	0.0298211	1006
17	rs76852410	T	C	0.106362	1006
17	rs9907914	T	C	0.348907	1006
17	rs57890186	C	T	0.114314	1006
17	rs143052776	G	A	0.106362	1006
17	rs2674959	G	T	0.348907	1006
17	rs57603836	T	G	0.0487078	1006
17	rs12939760	A	T	0.365805	1006
17	rs143924015	T	C	0.0139165	1006
17	rs57585914	C	T	0.173956	1006
17	rs7208322	T	C	0.882704	1006
17	rs12950609	C	A	0.356859	1006
17	rs9902681	G	A	0.175944	1006
17	rs12953114	G	A	0.356859	1006
17	rs9902870	G	T	0.175944	1006
17	rs28765372	T	C	0.220676	1006
17	rs9908861	G	C	0.176938	1006
17	rs2874886	C	T	0.471173	1006
17	rs148955037	C	T	0.0198807	1006
17	rs7218118	A	G	0.883698	1006
17	rs11652029	A	T	0.219682	1006
17	rs3885020	C	A	0.128231	1006
17	rs62060479	A	G	0.0427435	1006
17	rs62060480	A	G	0.0427435	1006
17	rs2674955	G	T	0.0318091	1006
17	rs2674954	A	G	0.529821	1006
17	rs12938287	A	T	0.542744	1006
17	rs117964941	A	G	0.0159046	1006
17	rs28482204	C	T	0.106362	1006
17	rs36161846	A	G	0.105368	1006
17	rs11656343	C	A	0.388668	1006
17	rs9907508	T	C	0.0178926	1006
17	rs4792343	G	A	0.105368	1006
17	rs9907574	A	G	0.408549	1006
17	rs7216795	G	A	0.515905	1006
17	rs9915398	T	G	0.406561	1006
17	rs144635873	C	T	0.0228628	1006
17	rs9915493	G	A	0.105368	1006
17	rs78223898	T	C	0.0685885	1006
17	rs9889602	T	C	0.544732	1006
17	rs971718	T	C	0.0318091	1006
17	rs17649156	G	C	0.10338	1006
17	rs971719	A	T	0.0318091	1006
17	rs4133660	G	A	0.138171	1006
17	rs7223434	C	T	0.407555	1006
17	rs28695536	G	A	0.0188867	1006
17	rs974954	A	T	0.0318091	1006
17	rs138091889	G	C	0.0168986	1006
17	rs974955	C	A	0.138171	1006
17	rs916797	T	A	0.388668	1006
17	rs12944795	G	A	0.0318091	1006
17	rs16947392	A	G	0.0934394	1006
17	rs11653444	C	T	0.398608	1006
17	rs78529045	G	T	0.0318091	1006
17	rs10521211	C	T	0.398608	1006
17	rs74420327	A	T	0.0159046	1006
17	rs720760	T	C	0.519881	1006
17	rs9303077	T	G	0.524851	1006
17	rs9891886	A	G	0.0954274	1006
17	rs12103466	G	A	0.0934394	1006
17	rs8064833	T	C	0.0924453	1006
17	rs56191749	C	T	0.114314	1006
17	rs12950521	G	T	0.323062	1006
17	rs9901093	C	T	0.148111	1006
17	rs16947399	T	C	0.0218688	1006
17	rs80041753	C	G	0.0159046	1006
17	rs111683673	C	A	0.122266	1006
17	rs16947403	C	G	0.122266	1006
17	rs6502243	T	G	0.429423	1006
17	rs141885467	A	G	0.0168986	1006
17	rs1468191	G	A	0.404573	1006
17	rs9911676	G	C	0.193837	1006
17	rs12451285	T	C	0.403579	1006
17	rs59372725	C	T	0.084493	1006
17	rs12947097	C	T	0.193837	1006
17	rs8072892	C	T	0.316103	1006
17	rs12449446	C	T	0.153082	1006
17	rs4792345	G	C	0.17495	1006
17	rs17564209	A	G	0.0626243	1006
17	rs11868070	G	C	0.153082	1006
17	rs11078134	A	T	0.452286	1006
17	rs17564279	A	G	0.135189	1006
17	rs7211590	A	G	0.300199	1006
17	rs12451931	C	A	0.154076	1006
17	rs11078135	C	T	0.153082	1006
17	rs59487581	G	C	0.101392	1006
17	rs149829236	T	C	0.0168986	1006
17	rs72817269	A	G	0.124254	1006
17	rs17564356	A	G	0.110338	1006
17	rs12951787	G	A	0.467197	1006
17	rs35647475	G	A	0.151093	1006
17	rs67524091	T	C	0.304175	1006
17	rs12453331	G	T	0.471173	1006
17	rs12453291	A	G	0.45328	1006
17	rs56669457	C	G	0.0318091	1006
17	rs59683701	T	C	0.304175	1006
17	rs8076271	T	C	0.132207	1006
17	rs3914578	T	C	0.471173	1006
17	rs3915963	G	A	0.132207	1006
17	rs1974499	G	C	0.133201	1006
17	rs1011930	T	A	0.132207	1006
17	rs1011929	A	G	0.132207	1006
17	rs73980332	G	A	0.0188867	1006
17	rs16947417	T	G	0.0685885	1006
17	rs2322857	G	C	0.167992	1006
17	rs75667531	A	G	0.028827	1006
17	rs2322858	T	G	0.784294	1006
17	rs35193187	C	T	0.167992	1006
17	rs78882629	T	C	0.0964215	1006
17	rs72817275	A	G	0.170974	1006
17	rs67036923	A	G	0.302187	1006
17	rs28461741	A	G	0.302187	1006
17	rs16947428	C	T	0.170974	1006
17	rs117987984	G	C	0.170974	1006
17	rs117730495	A	G	0.170974	1006
17	rs115819382	A	C	0.170974	1006
17	rs16947434	T	C	0.17495	1006
17	rs76363263	C	A	0.0675944	1006
17	rs12941943	G	A	0.189861	1006
17	rs2074184	G	A	0.201789	1006
17	rs2106794	G	A	0.427435	1006
17	rs16947441	G	A	0.0188867	1006
17	rs73304889	C	T	0.0218688	1006
17	rs34921905	C	T	0.170974	1006
17	rs2106795	G	A	0.170974	1006
17	rs11869097	T	C	0.189861	1006
17	rs76313567	A	C	0.0705765	1006
17	rs75934885	A	C	0.0636183	1006
17	rs73304891	A	T	0.0218688	1006
17	rs34753457	T	C	0.189861	1006
17	rs16947450	A	G	0.170974	1006
17	rs76710865	A	G	0.0646123	1006
17	rs12937363	G	T	0.170974	1006
17	rs75370516	T	A	0.0218688	1006
17	rs11652292	C	T	0.420477	1006
17	rs12946483	T	C	0.170974	1006
17	rs11653402	G	A	0.170974	1006
17	rs115823498	C	T	0.0188867	1006
17	rs72817276	A	G	0.170974	1006
17	rs66549963	T	A	0.420477	1006
17	rs72817277	T	A	0.170974	1006
17	rs73294890	G	C	0.0596421	1006
17	rs2322859	C	T	0.487078	1006
17	rs12949185	T	C	0.420477	1006
17	rs72817278	T	C	0.170974	1006
17	rs75792503	C	T	0.0377734	1006
17	rs11870622	G	A	0.189861	1006
17	rs11078136	G	A	0.420477	1006
17	rs12939781	A	T	0.189861	1006
17	rs76195831	A	G	0.0377734	1006
17	rs117559247	C	T	0.0188867	1006
17	rs34407362	A	G	0.0417495	1006
17	rs4239123	C	A	0.491054	1006
17	rs4239124	C	A	0.491054	1006
17	rs60058573	G	A	0.0188867	1006
17	rs77499430	G	T	0.0606362	1006
17	rs80113170	T	A	0.0606362	1006
17	rs57981130	G	T	0.0188867	1006
17	rs35576012	C	T	0.194831	1006
17	rs12945928	T	A	0.365805	1006
17	rs16947454	A	G	0.194831	1006
17	rs11651762	A	G	0.208748	1006
17	rs11078137	C	A	0.49006	1006
17	rs77954879	T	C	0.0377734	1006
17	rs11078138	G	A	0.49006	1006
17	rs77660634	C	T	0.0646123	1006
17	rs60523729	G	C	0.0228628	1006
17	rs58895968	C	T	0.0228628	1006
17	rs73294901	C	T	0.0228628	1006
17	rs12601227	C	T	0.235586	1006
17	rs73296706	G	A	0.0228628	1006
17	rs16947459	A	G	0.0228628	1006
17	rs77063469	A	C	0.16998	1006
17	rs7214709	G	A	0.232604	1006
17	rs4141326	T	G	0.259443	1006
17	rs4141325	A	C	0.494036	1006
17	rs144532934	A	G	0.0178926	1006
17	rs147731653	C	T	0.172962	1006
17	rs7220375	G	T	0.194831	1006
17	rs146964622	G	A	0.170974	1006
17	rs112210824	T	C	0.0646123	1006
17	rs117283050	G	A	0.0218688	1006
17	rs62060503	T	C	0.0477137	1006
17	rs62060504	G	A	0.0477137	1006
17	rs11078139	G	A	0.432406	1006
17	rs73296718	G	A	0.0228628	1006
17	rs12950313	T	G	0.191849	1006
17	rs11651444	G	A	0.189861	1006
17	rs62060505	T	C	0.0437376	1006
17	rs77923103	A	G	0.0337972	1006
17	rs80230582	G	A	0.0228628	1006
17	rs17650327	A	G	0.0437376	1006
17	rs117361232	C	G	0.0178926	1006
17	rs11868630	A	G	0.191849	1006
17	rs62060506	A	G	0.0437376	1006
17	rs74554185	C	A	0.0636183	1006
17	rs8068578	A	G	0.521869	1006
17	rs57311609	G	A	0.0188867	1006
17	rs34697450	T	C	0.172962	1006
17	rs138868444	T	C	0.0129225	1006
17	rs72817280	G	T	0.191849	1006
17	rs73296723	T	A	0.0228628	1006
17	rs1541348	A	G	0.523857	1006
17	rs12952248	C	A	0.172962	1006
17	rs73296725	C	T	0.0238569	1006
17	rs78513159	A	T	0.0596421	1006
17	rs113678355	C	T	0.251491	1006
17	rs77480996	T	C	0.0606362	1006
17	rs7216178	T	C	0.530815	1006
17	rs62060508	C	G	0.205765	1006
17	rs111515795	G	A	0.0248509	1006
17	rs5014725	G	A	0.462227	1006
17	rs12450080	C	A	0.224652	1006
17	rs145525514	C	T	0.0347913	1006
17	rs9906365	G	A	0.230616	1006
17	rs2674956	C	A	0.0377734	1006
17	rs80291331	C	A	0.0695825	1006
17	rs1541350	C	A	0.38171	1006
17	rs75222123	A	C	0.0129225	1006
17	rs34523522	C	T	0.194831	1006
17	rs7218396	T	A	0.0735586	1006
17	rs12150678	T	G	0.638171	1006
17	rs34542632	G	A	0.251491	1006
17	rs1024435	C	T	0.638171	1006
17	rs11078141	G	A	0.0735586	1006
17	rs28578128	G	A	0.38171	1006
17	rs17565276	G	T	0.194831	1006
17	rs1963296	G	T	0.252485	1006
17	rs10521213	G	A	0.23161	1006
17	rs115086535	G	A	0.0119284	1006
17	rs77023636	G	C	0.0139165	1006
17	rs34132054	G	C	0.38171	1006
17	rs11078142	T	C	0.375746	1006
17	rs5006028	G	A	0.38171	1006
17	rs3886341	G	A	0.251491	1006
17	rs3886340	A	C	0.359841	1006
17	rs12453038	T	A	0.0735586	1006
17	rs2322860	C	G	0.638171	1006
17	rs11869275	G	A	0.257455	1006
17	rs11869297	G	A	0.636183	1006
17	rs116863688	C	A	0.00994036	1006
17	rs35041901	T	G	0.389662	1006
17	rs111711742	T	G	0.265408	1006
17	rs12940140	C	T	0.333996	1006
17	rs2521903	G	A	0.333002	1006
17	rs2674958	C	T	0.332008	1006
17	rs72817283	T	C	0.0695825	1006
17	rs56341931	T	C	0.0258449	1006
17	rs113272836	T	C	0.0685885	1006
17	rs56197561	G	A	0.0884692	1006
17	rs4792347	G	A	0.596421	1006
17	rs7212267	A	G	0.264414	1006
17	rs2188893	C	T	0.965209	1006
17	rs2188894	A	G	0.717694	1006
17	rs2214260	G	A	0.717694	1006
17	rs79955215	C	T	0.0178926	1006
17	rs66848233	C	T	0.256461	1006
17	rs971430	A	C	0.150099	1006
17	rs140147630	G	T	0.0238569	1006
17	rs16947506	T	C	0.146123	1006
17	rs117743221	G	A	0.0129225	1006
17	rs117855129	A	C	0.0139165	1006
17	rs28515863	A	G	0.188867	1006
17	rs28399890	G	A	0.188867	1006
17	rs114506866	G	A	0.0139165	1006
17	rs8067992	T	C	0.17495	1006
17	rs3893509	G	A	0.178926	1006
17	rs11656034	C	T	0.636183	1006
17	rs12947402	C	T	0.639165	1006
17	rs7215987	G	A	0.247515	1006
17	rs9906692	T	G	0.435388	1006
17	rs10521214	T	A	0.166998	1006
17	rs2674964	T	C	0.40159	1006
17	rs17650836	C	T	0.407555	1006
17	rs149949481	A	C	0.0168986	1006
17	rs116892266	C	T	0.0208748	1006
17	rs56286137	G	A	0.154076	1006
17	rs72817287	C	T	0.0974155	1006
17	rs56086446	G	A	0.154076	1006
17	rs56042729	C	T	0.15507	1006
17	rs16947510	T	A	0.154076	1006
17	rs6502245	T	G	0.176938	1006
17	rs6502246	A	C	0.154076	1006
17	rs77894595	T	C	0.0337972	1006
17	rs111563356	G	A	0.0228628	1006
17	rs12601149	G	A	0.131213	1006
17	rs111568227	G	C	0.0238569	1006
17	rs117308484	T	A	0.0208748	1006
17	rs4791544	T	A	0.411531	1006
17	rs62060514	C	T	0.133201	1006
17	rs118182534	C	G	0.00795229	1006
17	rs147207401	G	A	0.0129225	1006
17	rs9910716	G	C	0.136183	1006
17	rs2521888	G	C	0.411531	1006
17	rs2674941	G	A	0.411531	1006
17	rs62060537	A	G	0.154076	1006
17	rs62060538	C	T	0.154076	1006
17	rs17572126	C	T	0.411531	1006
17	rs57452058	C	T	0.154076	1006
17	rs58524006	G	A	0.154076	1006
17	rs8080781	C	A	0.154076	1006
17	rs2158074	C	T	0.411531	1006
17	rs1974498	C	A	0.280318	1006
17	rs7211490	T	A	0.229622	1006
17	rs1557748	C	T	0.411531	1006
17	rs11871013	A	G	0.409543	1006
17	rs59346242	A	G	0.430417	1006
17	rs62060541	T	A	0.132207	1006
17	rs56338744	A	G	0.411531	1006
17	rs7222099	G	A	0.431412	1006
17	rs7221705	A	G	0.431412	1006
17	rs739647	T	A	0.431412	1006
17	rs78887572	T	G	0.0208748	1006
17	rs2079018	A	G	0.431412	1006
17	rs62060543	G	A	0.133201	1006
17	rs2079019	C	A	0.280318	1006
17	rs2079020	C	T	0.412525	1006
17	rs56304380	G	A	0.230616	1006
17	rs4792348	C	T	0.412525	1006
17	rs2521889	G	A	0.259443	1006
17	rs117632415	G	A	0.0695825	1006
17	rs2521890	G	A	0.412525	1006
17	rs55841747	T	G	0.412525	1006
17	rs7502402	C	G	0.279324	1006
17	rs2322861	T	G	0.412525	1006
17	rs2322862	G	A	0.413519	1006
17	rs2322863	C	T	0.413519	1006
17	rs73291375	G	A	0.132207	1006
17	rs8076348	G	A	0.413519	1006
17	rs8076501	G	A	0.550696	1006
17	rs8076515	G	A	0.413519	1006
17	rs62060544	G	A	0.413519	1006
17	rs117446577	T	A	0.0208748	1006
17	rs17651099	C	G	0.134195	1006
17	rs11867897	A	T	0.4334	1006
17	rs34041262	T	A	0.175944	1006
17	rs140042805	A	G	0.0238569	1006
17	rs9899195	A	G	0.434394	1006
17	rs73291383	C	G	0.134195	1006
17	rs116843324	T	C	0.0318091	1006
17	rs4792349	C	A	0.416501	1006
17	rs112684276	C	T	0.027833	1006
17	rs56121349	T	C	0.39165	1006
17	rs150646826	C	T	0.027833	1006
17	rs72817300	G	A	0.100398	1006
17	rs114815795	T	G	0.0208748	1006
17	rs145697830	A	G	0.0168986	1006
17	rs8079820	T	C	0.39165	1006
17	rs140943211	T	C	0.0109344	1006
17	rs1989889	A	G	0.390656	1006
17	rs12603516	C	T	0.247515	1006
17	rs2674963	G	A	0.417495	1006
17	rs58004723	C	T	0.0805169	1006
17	rs75068849	C	T	0.0208748	1006
17	rs56690337	T	C	0.157058	1006
17	rs8080564	G	A	0.158052	1006
17	rs57619518	A	G	0.028827	1006
17	rs138322282	C	T	0.028827	1006
17	rs7209625	G	A	0.131213	1006
17	rs117106944	T	C	0.028827	1006
17	rs2521893	A	C	0.161034	1006
17	rs2521894	C	A	0.16004	1006
17	rs2521895	G	A	0.028827	1006
17	rs6502247	G	A	0.114314	1006
17	rs55655824	T	C	0.0178926	1006
17	rs191382791	G	A	0.0198807	1006
17	rs9892366	G	A	0.89662	1006
17	rs12602364	A	G	0.489066	1006
17	rs6502248	G	T	0.897614	1006
17	rs8081835	A	G	0.782306	1006
17	rs182819089	G	A	0.0178926	1006
17	rs8081988	A	G	0.897614	1006
17	rs12950020	G	A	0.156064	1006
17	rs62060545	G	C	0.462227	1006
17	rs7207332	C	G	0.277336	1006
17	rs17572446	A	T	0.11829	1006
17	rs3744342	C	G	0.526839	1006
17	rs3744341	C	T	0.526839	1006
17	rs3744340	C	G	0.526839	1006
17	rs2106788	A	G	0.370775	1006
17	rs8075174	A	G	0.526839	1006
17	rs12600763	G	A	0.525845	1006
17	rs138741665	A	T	0.0178926	1006
17	rs724595	C	T	0.526839	1006
17	rs724594	A	G	0.526839	1006
17	rs724593	A	G	0.526839	1006
17	rs3887010	C	T	0.526839	1006
17	rs3848442	T	C	0.526839	1006
17	rs3736481	C	T	0.528827	1006
17	rs7213958	A	T	0.525845	1006
17	rs7215374	T	A	0.0576541	1006
17	rs117587589	T	C	0.0437376	1006
17	rs10445273	T	C	0.469185	1006
17	rs77842597	T	A	0.0536779	1006
17	rs10445274	A	T	0.469185	1006
17	rs62060547	G	A	0.237575	1006
17	rs10445275	T	C	0.469185	1006
17	rs62060548	G	A	0.10338	1006
17	rs10445276	C	T	0.469185	1006
17	rs12603349	G	A	0.469185	1006
17	rs12603333	A	G	0.472167	1006
17	rs12603757	A	G	0.469185	1006
17	rs10445277	T	C	0.469185	1006
17	rs12453660	C	T	0.0675944	1006
17	rs10445251	G	A	0.469185	1006
17	rs140455453	C	A	0.0168986	1006
17	rs10445252	A	G	0.469185	1006
17	rs10445253	G	A	0.469185	1006
17	rs8079636	T	C	0.525845	1006
17	rs9894433	G	A	0.469185	1006
17	rs11078144	G	A	0.0526839	1006
17	rs9894251	C	T	0.469185	1006
17	rs7208295	T	C	0.473161	1006
17	rs6502249	T	C	0.473161	1006
17	rs7208624	T	C	0.472167	1006
17	rs7207479	A	G	0.474155	1006
17	rs7207643	C	T	0.474155	1006
17	rs7207908	G	A	0.474155	1006
17	rs7207640	A	T	0.472167	1006
17	rs7209133	T	A	0.472167	1006
17	rs9901378	A	G	0.472167	1006
17	rs4621003	G	A	0.472167	1006
17	rs4641780	G	A	0.472167	1006
17	rs3744338	G	C	0.471173	1006
17	rs4791548	C	T	0.471173	1006
17	rs75423259	G	A	0.0536779	1006
17	rs60975711	A	C	0.524851	1006
17	rs7223798	G	A	0.471173	1006
17	rs4792350	T	G	0.471173	1006
17	rs184149508	G	C	0.00596421	1006
17	rs4564618	C	T	0.470179	1006
17	rs5013424	A	G	0.470179	1006
17	rs3859240	C	G	0.470179	1006
17	rs3859241	G	C	0.49503	1006
17	rs3859242	G	A	0.469185	1006
17	rs3859243	C	T	0.469185	1006
17	rs3859244	C	T	0.688867	1006
17	rs2106789	A	C	0.688867	1006
17	rs2106790	A	G	0.917495	1006
17	rs56827936	C	T	0.230616	1006
17	rs8073006	G	A	0.45825	1006
17	rs7216140	C	T	0.45825	1006
17	rs3848443	G	C	0.73161	1006
17	rs146067571	C	T	0.0168986	1006
17	rs149335564	T	C	0.0168986	1006
17	rs113884724	C	T	0.0168986	1006
17	rs2106791	C	T	0.73161	1006
17	rs16947606	T	C	0.45825	1006
17	rs10521216	G	A	0.688867	1006
17	rs11870144	G	T	0.230616	1006
17	rs73296883	G	A	0.45825	1006
17	rs5009607	T	C	0.45825	1006
17	rs6502250	C	T	0.45825	1006
17	rs1557749	A	G	0.688867	1006
17	rs11871558	G	C	0.230616	1006
17	rs11871537	C	T	0.23161	1006
17	rs181458535	T	A	0.00894632	1006
17	rs11871565	C	T	0.230616	1006
17	rs9891084	T	C	0.688867	1006
17	rs73978513	A	T	0.233598	1006
17	rs76230666	G	A	0.0149105	1006
17	rs56389787	C	T	0.229622	1006
17	rs12450092	G	C	0.45825	1006
17	rs4444379	T	G	0.459245	1006
17	rs55691033	T	C	0.229622	1006
17	rs4054884	A	G	0.73161	1006
17	rs148794830	G	A	0.0149105	1006
17	rs62058671	G	A	0.228628	1006
17	rs62058672	C	T	0.228628	1006
17	rs61635274	G	T	0.228628	1006
17	rs9912853	C	T	0.393638	1006
17	rs6502251	G	A	0.459245	1006
17	rs6502252	A	G	0.687873	1006
17	rs7217535	G	A	0.459245	1006
17	rs10048194	T	C	0.459245	1006
17	rs4792351	G	A	0.459245	1006
17	rs11658896	C	T	0.228628	1006
17	rs7208389	A	T	0.459245	1006
17	rs9916579	G	T	0.459245	1006
17	rs7223201	C	T	0.461233	1006
17	rs7223602	G	C	0.688867	1006
17	rs9896703	C	T	0.73161	1006
17	rs61151738	T	C	0.228628	1006
17	rs9898604	T	G	0.464215	1006
17	rs73978515	C	T	0.227634	1006
17	rs73978517	A	T	0.227634	1006
17	rs77051299	A	T	0.0427435	1006
17	rs4792352	T	C	0.463221	1006
17	rs11868506	C	T	0.228628	1006
17	rs11868545	G	A	0.22664	1006
17	rs8072704	T	A	0.734592	1006
17	rs56233013	G	A	0.228628	1006
17	rs113114472	C	T	0.0208748	1006
17	rs7215589	G	C	0.462227	1006
17	rs11078145	T	A	0.228628	1006
17	rs28759190	G	A	0.462227	1006
17	rs11078146	C	T	0.228628	1006
17	rs6650595	C	T	0.733598	1006
17	rs11869775	A	G	0.228628	1006
17	rs7222526	T	C	0.743539	1006
17	rs74254512	T	C	0.0427435	1006
17	rs6650596	T	A	0.505964	1006
17	rs11871310	G	A	0.237575	1006
17	rs16947625	A	G	0.743539	1006
17	rs9915080	G	T	0.951292	1006
17	rs17573398	G	A	0.290258	1006
17	rs2188889	G	A	0.743539	1006
17	rs4632167	C	T	0.743539	1006
17	rs11650057	T	C	0.26839	1006
17	rs1003833	C	G	0.263419	1006
17	rs6502253	C	T	0.737575	1006
17	rs3859245	G	A	0.737575	1006
17	rs77807349	G	A	0.0377734	1006
17	rs9893094	A	G	0.738569	1006
17	rs111348222	T	C	0.0437376	1006
17	rs9900695	A	G	0.737575	1006
17	rs78336472	C	T	0.0407555	1006
17	rs80187019	C	T	0.00497018	1006
17	rs2188890	T	C	0.738569	1006
17	rs9908938	A	C	0.738569	1006
17	rs7223402	A	G	0.137177	1006
17	rs62058687	G	A	0.185885	1006
17	rs2322875	C	T	0.738569	1006
17	rs113629360	G	A	0.0437376	1006
17	rs9900268	T	C	0.745527	1006
17	rs2521897	G	C	0.745527	1006
17	rs72819065	C	T	0.00695825	1006
17	rs12601513	C	T	0.744533	1006
17	rs146074673	T	C	0.00497018	1006
17	rs12601519	C	T	0.745527	1006
17	rs12601521	A	G	0.745527	1006
17	rs11653851	A	G	0.194831	1006
17	rs11653964	G	T	0.744533	1006
17	rs7217034	A	G	0.744533	1006
17	rs62058688	T	C	0.744533	1006
17	rs56289569	T	C	0.744533	1006
17	rs8065267	A	G	0.511928	1006
17	rs8065271	A	C	0.744533	1006
17	rs142880626	C	G	0.0119284	1006
17	rs62058690	C	A	0.50994	1006
17	rs17652606	A	T	0.0248509	1006
17	rs17573984	T	C	0.529821	1006
17	rs8071418	C	G	0.735586	1006
17	rs4792355	G	A	0.732604	1006
17	rs17652686	C	A	0.027833	1006
17	rs11078147	C	T	0.748509	1006
17	rs71366103	C	T	0.0119284	1006
17	rs12600862	C	T	0.0397614	1006
17	rs11078148	A	G	0.5	1006
17	rs7225341	C	A	0.748509	1006
17	rs62058691	G	A	0.116302	1006
17	rs9303078	G	T	0.987078	1006
17	rs9303079	C	T	0.744533	1006
17	rs111534483	T	A	0.0318091	1006
17	rs11078149	A	G	0.745527	1006
17	rs62058693	A	G	0.744533	1006
17	rs11078150	A	G	0.775348	1006
17	rs62058694	C	T	0.540755	1006
17	rs62058695	A	G	0.540755	1006
17	rs12051823	T	C	0.538767	1006
17	rs8065247	G	A	0.144135	1006
17	rs72819075	C	T	0.0258449	1006
17	rs11652330	A	G	0.145129	1006
17	rs4791550	A	G	0.681909	1006
17	rs12601366	A	G	0.536779	1006
17	rs2106792	G	A	0.681909	1006
17	rs2158077	G	A	0.536779	1006
17	rs7217419	T	C	0.681909	1006
17	rs9892463	G	A	0.681909	1006
17	rs9892117	C	T	0.681909	1006
17	rs9892631	A	T	0.202783	1006
17	rs7208092	T	C	0.681909	1006
17	rs2322876	A	G	0.924453	1006
17	rs62058729	T	C	0.0417495	1006
17	rs59762135	G	A	0.202783	1006
17	rs2106793	T	A	0.681909	1006
17	rs1557750	A	G	0.681909	1006
17	rs73298770	C	T	0.0347913	1006
17	rs1541351	A	G	0.479125	1006
17	rs7218413	C	T	0.202783	1006
17	rs1541352	C	T	0.908549	1006
17	rs6502254	A	G	0.681909	1006
17	rs4360972	T	C	0.681909	1006
17	rs2874895	T	C	0.681909	1006
17	rs9897032	A	G	0.203777	1006
17	rs12150538	T	A	0.478131	1006
17	rs12150545	T	C	0.681909	1006
17	rs75573243	C	T	0.0318091	1006
17	rs16947730	G	A	0.203777	1006
17	rs57853299	G	A	0.478131	1006
17	rs9912479	T	C	0.681909	1006
17	rs9910854	C	T	0.681909	1006
17	rs76690633	G	A	0.0178926	1006
17	rs12946540	C	T	0.104374	1006
17	rs9912964	C	A	0.203777	1006
17	rs12232538	C	T	0.681909	1006
17	rs9906582	A	G	0.203777	1006
17	rs8081684	A	G	0.203777	1006
17	rs8064586	T	C	0.203777	1006
17	rs8081983	C	T	0.203777	1006
17	rs8081985	A	G	0.203777	1006
17	rs8081986	A	C	0.202783	1006
17	rs62054003	C	T	0.297217	1006
17	rs933309	T	C	0.203777	1006
17	rs933310	C	G	0.202783	1006
17	rs1541349	T	C	0.479125	1006
17	rs41372750	G	C	0.204771	1006
17	rs62054005	G	A	0.478131	1006
17	rs9896094	T	C	0.203777	1006
17	rs9894432	A	C	0.203777	1006
17	rs62054006	T	G	0.323062	1006
17	rs147901874	T	C	0.0417495	1006
17	rs28602833	A	G	0.203777	1006
17	rs2015908	A	C	0.681909	1006
17	rs9910913	T	A	0.681909	1006
17	rs9911135	T	C	0.681909	1006
17	rs73978580	G	A	0.0139165	1006
17	rs6502255	A	G	0.681909	1006
17	rs9897334	C	T	0.477137	1006
17	rs11078152	C	G	0.445328	1006
17	rs12947875	G	T	0.203777	1006
17	rs8068024	C	T	0.477137	1006
17	rs8068784	G	A	0.680915	1006
17	rs9912208	C	T	0.680915	1006
17	rs11658604	C	T	0.204771	1006
17	rs8078031	A	C	0.681909	1006
17	rs74761276	A	G	0.0337972	1006
17	rs9915687	T	G	0.682903	1006
17	rs112250599	T	C	0.0258449	1006
17	rs10521217	T	C	0.478131	1006
17	rs36029772	G	A	0.0178926	1006
17	rs553947686	G	A	0.00894632	1006
17	rs72819095	C	T	0.204771	1006
17	rs4792356	G	A	0.478131	1006
17	rs4792357	C	G	0.478131	1006
17	rs60365591	T	C	0.0337972	1006
17	rs11869185	T	C	0.110338	1006
17	rs1024436	G	C	0.204771	1006
17	rs112897716	C	T	0.0218688	1006
17	rs6502256	A	G	0.204771	1006
17	rs142074804	G	A	0.0129225	1006
17	rs28372971	G	A	0.102386	1006
17	rs117564825	G	A	0.0258449	1006
17	rs1963297	A	G	0.89165	1006
17	rs2322877	C	T	0.805169	1006
17	rs146941676	C	A	0.0139165	1006
17	rs2007367	C	T	0.770378	1006
17	rs190416231	G	A	0.0109344	1006
17	rs11869544	G	A	0.7833	1006
17	rs149102417	G	A	0.0357853	1006
17	rs113362332	G	A	0.0775348	1006
17	rs12452203	G	A	0.772366	1006
17	rs8065277	A	G	0.921471	1006
17	rs117995791	T	C	0.027833	1006
17	rs74726423	A	G	0.0357853	1006
17	rs56186259	C	A	0.134195	1006
17	rs11651155	A	C	0.920477	1006
17	rs11651156	A	C	0.779324	1006
17	rs60986896	T	C	0.781312	1006
17	rs7221425	T	G	0.140159	1006
17	rs9912401	A	T	0.920477	1006
17	rs7220603	C	A	0.299205	1006
17	rs146491016	T	C	0.138171	1006
17	rs117842285	A	G	0.0437376	1006
17	rs56214110	G	A	0.144135	1006
17	rs11870353	T	C	0.195825	1006
17	rs72820910	G	A	0.129225	1006
17	rs112597164	G	A	0.0298211	1006
17	rs16947796	C	A	0.0238569	1006
17	rs3944086	C	A	0.889662	1006
17	rs9904647	A	G	0.928429	1006
17	rs10521218	A	T	0.266402	1006
17	rs117911360	C	T	0.0159046	1006
17	rs73302503	G	T	0.0377734	1006
17	rs9905310	G	A	0.928429	1006
17	rs2052011	C	G	0.928429	1006
17	rs7222357	T	A	0.928429	1006
17	rs7225794	C	T	0.928429	1006
17	rs3932782	C	G	0.928429	1006
17	rs7207571	T	C	0.0387674	1006
17	rs7207128	G	A	0.228628	1006
17	rs113554253	T	C	0.0347913	1006
17	rs7222512	G	C	0.929423	1006
17	rs7223746	T	C	0.45328	1006
17	rs7207242	C	T	0.882704	1006
17	rs7207439	A	G	0.682903	1006
17	rs7207585	C	T	0.0596421	1006
17	rs112647928	C	T	0.0357853	1006
17	rs1029674	C	T	0.430417	1006
17	rs1029675	C	G	0.54672	1006
17	rs111244177	G	A	0.0457256	1006
17	rs12944836	C	A	0.728628	1006
17	rs77764993	A	G	0.0487078	1006
17	rs28556277	T	C	0.262425	1006
17	rs7219430	A	G	0.728628	1006
17	rs56942423	C	A	0.129225	1006
17	rs75361076	C	T	0.0178926	1006
17	rs74370986	C	T	0.0178926	1006
17	rs9906199	T	C	0.269384	1006
17	rs180723256	T	C	0.0168986	1006
17	rs141457356	G	A	0.0695825	1006
17	rs113608494	G	A	0.0228628	1006
17	rs2215117	G	A	0.724652	1006
17	rs78215492	C	T	0.00994036	1006
17	rs4517833	T	A	0.269384	1006
17	rs9913204	A	G	0.321074	1006
17	rs117948012	C	T	0.0168986	1006
17	rs724267	T	C	0.574553	1006
17	rs78872739	G	C	0.0347913	1006
17	rs66512403	T	C	0.290258	1006
17	rs75976451	A	C	0.0328032	1006
17	rs75569208	A	G	0.0347913	1006
17	rs721416	T	C	0.0178926	1006
17	rs74767756	C	A	0.0318091	1006
17	rs77346707	C	G	0.0506958	1006
17	rs76343575	C	T	0.0328032	1006
17	rs80087205	G	A	0.0328032	1006
17	rs12943223	G	A	0.553678	1006
17	rs12452079	C	G	0.574553	1006
17	rs62054030	G	A	0.264414	1006
17	rs115061799	C	G	0.0168986	1006
17	rs77647415	C	T	0.0168986	1006
17	rs113392080	T	C	0.0208748	1006
17	rs57810612	C	T	0.0974155	1006
17	rs112273822	A	G	0.0328032	1006
17	rs79996121	G	C	0.0328032	1006
17	rs79876607	G	T	0.0298211	1006
17	rs191358622	G	A	0.0168986	1006
17	rs77053442	G	A	0.0328032	1006
17	rs2215118	A	C	0.0397614	1006
17	rs76545267	T	A	0.0328032	1006
17	rs113289242	T	A	0.0149105	1006
17	rs117857045	G	A	0.0208748	1006
17	rs9898623	C	A	0.0705765	1006
17	rs77226240	T	C	0.0347913	1006
17	rs12949713	G	A	0.0139165	1006
17	rs12450606	A	G	0.266402	1006
17	rs11871249	T	C	0.0159046	1006
17	rs4479287	C	T	0.270378	1006
17	rs192070065	T	A	0.0208748	1006
17	rs68036912	A	G	0.270378	1006
17	rs150659334	G	C	0.0159046	1006
17	rs60353456	C	T	0.333002	1006
17	rs191517605	A	G	0.0208748	1006
17	rs117400669	T	G	0.0417495	1006
17	rs66964656	T	G	0.33002	1006
17	rs114647197	G	A	0.0159046	1006
17	rs6502257	G	A	0.672962	1006
17	rs6502258	C	T	0.5	1006
17	rs11078154	T	C	0.340954	1006
17	rs74770574	C	T	0.0417495	1006
17	rs11869436	A	T	0.274354	1006
17	rs7218858	T	C	0.357853	1006
17	rs11655301	G	A	0.484095	1006
17	rs56401943	G	A	0.0397614	1006
17	rs56362141	G	A	0.0397614	1006
17	rs56261706	C	T	0.0596421	1006
17	rs17576025	A	C	0.129225	1006
17	rs16947829	C	A	0.189861	1006
17	rs78350403	A	G	0.0218688	1006
17	rs78129167	G	C	0.128231	1006
17	rs7208370	G	A	0.599404	1006
17	rs111520817	G	A	0.0228628	1006
17	rs149888775	A	G	0.0119284	1006
17	rs9903042	G	A	0.576541	1006
17	rs12603077	A	G	0.357853	1006
17	rs3859246	A	G	0.130219	1006
17	rs9897128	T	C	0.0586481	1006
17	rs9896087	G	A	0.0586481	1006
17	rs3859247	G	C	0.129225	1006
17	rs3859248	T	G	0.130219	1006
17	rs4792358	G	A	0.576541	1006
17	rs7219695	G	A	0.570577	1006
17	rs6502259	C	T	0.593439	1006
17	rs6502260	A	G	0.0666004	1006
17	rs16947831	T	C	0.356859	1006
17	rs78695694	T	C	0.125249	1006
17	rs73302546	T	C	0.0228628	1006
17	rs117882793	A	G	0.0188867	1006
17	rs76850433	A	G	0.125249	1006
17	rs7215989	G	C	0.54672	1006
17	rs7215635	A	G	0.0228628	1006
17	rs12451261	C	T	0.54672	1006
17	rs113523700	T	G	0.12326	1006
17	rs9891849	C	T	0.0666004	1006
17	rs112526139	C	A	0.0626243	1006
17	rs59953709	G	A	0.21173	1006
17	rs59641318	C	T	0.212724	1006
17	rs117921750	C	T	0.0208748	1006
17	rs77070192	C	A	0.0109344	1006
17	rs76945755	G	A	0.122266	1006
17	rs55948557	G	T	0.110338	1006
17	rs62056967	G	A	0.383698	1006
17	rs17817197	C	A	0.528827	1006
17	rs4792359	A	G	0.0934394	1006
17	rs3848444	A	T	0.528827	1006
17	rs12603463	C	T	0.0218688	1006
17	rs3859249	C	T	0.383698	1006
17	rs12603482	A	G	0.405567	1006
17	rs4792360	G	C	0.622266	1006
17	rs17744560	C	A	0.12326	1006
17	rs10153318	G	T	0.209742	1006
17	rs10153317	C	T	0.2167	1006
17	rs76262034	G	T	0.12326	1006
17	rs3859250	G	A	0.384692	1006
17	rs3901640	G	C	0.238569	1006
17	rs3905482	T	C	0.116302	1006
17	rs76657073	C	A	0.124254	1006
17	rs148355715	A	G	0.0168986	1006
17	rs140750091	G	A	0.0159046	1006
17	rs3859251	G	A	0.215706	1006
17	rs3859252	T	G	0.215706	1006
17	rs3859253	A	G	0.144135	1006
17	rs3967115	T	A	0.161034	1006
17	rs4054840	C	G	0.242545	1006
17	rs11868349	C	T	0.0387674	1006
17	rs79021095	G	T	0.0228628	1006
17	rs9903446	G	A	0.100398	1006
17	rs79549900	T	A	0.0616302	1006
17	rs7214051	A	G	0.163022	1006
17	rs62056968	A	T	0.117296	1006
17	rs4792361	G	A	0.0387674	1006
17	rs4792362	G	A	0.163022	1006
17	rs4792363	A	G	0.163022	1006
17	rs16947851	T	C	0.084493	1006
17	rs12453052	G	A	0.117296	1006
17	rs148978180	G	A	0.0109344	1006
17	rs16947859	T	A	0.217694	1006
17	rs16947864	T	A	0.194831	1006
17	rs9894575	G	A	0.217694	1006
17	rs9895883	T	C	0.217694	1006
17	rs17209204	G	C	0.0228628	1006
17	rs147982250	A	C	0.00298211	1006
17	rs77788142	A	T	0.0129225	1006
17	rs10517443	A	G	0.084493	1006
17	rs3884646	C	T	0.120278	1006
17	rs10517444	C	T	0.0387674	1006
17	rs11868936	A	C	0.0387674	1006
17	rs62056969	A	C	0.141153	1006
17	rs62056970	A	G	0.141153	1006
17	rs62056971	C	T	0.141153	1006
17	rs72820953	A	C	0.141153	1006
17	rs72820955	T	A	0.141153	1006
17	rs111313954	C	T	0.290258	1006
17	rs113358534	G	C	0.142147	1006
17	rs56075621	T	A	0.0755467	1006
17	rs78088760	T	C	0.0318091	1006
17	rs6502261	T	C	0.409543	1006
17	rs6502262	G	A	0.409543	1006
17	rs72820956	G	A	0.132207	1006
17	rs8080371	G	A	0.485089	1006
17	rs62056972	A	G	0.141153	1006
17	rs74404626	T	C	0.141153	1006
17	rs62056973	G	A	0.141153	1006
17	rs4054841	T	G	0.290258	1006
17	rs62056974	A	C	0.142147	1006
17	rs3967116	G	A	0.409543	1006
17	rs4426380	T	A	0.410537	1006
17	rs3967117	A	G	0.628231	1006
17	rs3967118	A	T	0.114314	1006
17	rs181634636	A	G	0.0119284	1006
17	rs9913414	T	A	0.082505	1006
17	rs4054835	T	A	0.0387674	1006
17	rs12602055	T	G	0.634195	1006
17	rs4054836	C	T	0.0387674	1006
17	rs28408554	T	A	0.082505	1006
17	rs79521036	T	G	0.12326	1006
17	rs28758577	T	C	0.141153	1006
17	rs3859254	T	C	0.410537	1006
17	rs7207361	A	C	0.082505	1006
17	rs112132559	G	A	0.0149105	1006
17	rs11659061	T	G	0.471173	1006
17	rs11654080	A	G	0.372763	1006
17	rs9894943	G	A	0.337972	1006
17	rs11078155	G	C	0.161034	1006
17	rs67269093	A	C	0.0387674	1006
17	rs4357979	T	G	0.109344	1006
17	rs2996008	A	G	0.671968	1006
17	rs11870813	A	G	0.109344	1006
17	rs2996009	C	T	0.444334	1006
17	rs2996010	G	A	0.565606	1006
17	rs59394083	T	C	0.11829	1006
17	rs74199785	C	A	0.107356	1006
17	rs76104555	T	C	0.0656064	1006
17	rs12936950	A	G	0.0198807	1006
17	rs2996014	A	G	0.0377734	1006
17	rs73978872	G	A	0.026839	1006
17	rs7220758	G	A	0.0367793	1006
17	rs2996019	G	A	0.469185	1006
17	rs73978891	G	A	0.027833	1006
17	rs9897993	A	G	0.162028	1006
17	rs117154734	C	T	0.0924453	1006
17	rs138304801	G	A	0.0228628	1006
17	rs2996023	C	G	0.714712	1006
17	rs2996024	T	C	0.262425	1006
17	rs2996025	A	T	0.263419	1006
17	rs2996026	T	C	0.384692	1006
17	rs7217380	T	C	0.0178926	1006
17	rs7218194	T	C	0.0437376	1006
17	rs2996031	A	G	0.719682	1006
17	rs55821063	T	C	0.0457256	1006
17	rs2996032	G	A	0.390656	1006
17	rs2996033	A	G	0.719682	1006
17	rs9903148	T	A	0.0437376	1006
17	rs60700065	C	T	0.0248509	1006
17	rs2996034	C	T	0.384692	1006
17	rs2906919	G	C	0.384692	1006
17	rs74326398	T	A	0.026839	1006
17	rs8072006	C	G	0.0437376	1006
17	rs2996035	G	A	0.7167	1006
17	rs2996036	G	A	0.7167	1006
17	rs73306323	A	T	0.0178926	1006
17	rs113880099	G	A	0.0606362	1006
17	rs4289033	A	C	0.279324	1006
17	rs118063797	A	G	0.00994036	1006
17	rs2996037	G	A	0.384692	1006
17	rs11656301	C	G	0.332008	1006
17	rs17660368	T	C	0.0159046	1006
17	rs2996038	T	G	0.722664	1006
17	rs2996039	C	A	0.384692	1006
17	rs2996040	C	T	0.384692	1006
17	rs139986243	G	A	0.0129225	1006
17	rs114633756	G	T	0.0248509	1006
17	rs2996041	T	G	0.384692	1006
17	rs34764348	A	G	0.279324	1006
17	rs2996043	A	G	0.717694	1006
17	rs4054866	A	G	0.333996	1006
17	rs4054867	A	G	0.0447316	1006
17	rs8080163	T	C	0.132207	1006
17	rs7209340	G	C	0.261431	1006
17	rs2996049	A	G	0.717694	1006
17	rs67945662	A	G	0.262425	1006
17	rs7502538	A	C	0.262425	1006
17	rs59008777	C	G	0.262425	1006
17	rs9911651	A	G	0.270378	1006
17	rs77797715	T	C	0.0258449	1006
17	rs977706	A	T	0.12326	1006
17	rs2018048	G	T	0.447316	1006
17	rs8078717	T	C	0.447316	1006
17	rs8081514	C	T	0.455268	1006
17	rs929439	C	T	0.931412	1006
17	rs62056975	T	A	0.0685885	1006
17	rs9909154	C	T	0.455268	1006
17	rs7214164	C	A	0.45328	1006
17	rs78254769	C	T	0.0347913	1006
17	rs114769076	A	T	0.0178926	1006
17	rs111817104	T	C	0.0298211	1006
17	rs77736438	C	T	0.028827	1006
17	rs17660482	C	G	0.026839	1006
17	rs1548663	A	G	0.989066	1006
17	rs114565208	T	C	0.0178926	1006
17	rs190135521	C	T	0.0139165	1006
17	rs16947926	G	C	0.258449	1006
17	rs35359180	A	G	0.027833	1006
17	rs8068216	G	A	0.240557	1006
17	rs8068169	A	G	0.715706	1006
17	rs2190822	C	T	0.266402	1006
17	rs114526847	A	G	0.0178926	1006
17	rs36086839	C	T	0.027833	1006
17	rs72822845	G	T	0.124254	1006
17	rs1860070	T	C	0.715706	1006
17	rs4791551	C	T	0.715706	1006
17	rs2874897	T	C	0.267396	1006
17	rs78263758	C	T	0.0178926	1006
17	rs16947942	A	C	0.240557	1006
17	rs7219001	G	C	0.447316	1006
17	rs2159122	A	T	0.296223	1006
17	rs16947944	T	G	0.240557	1006
17	rs16947946	G	A	0.240557	1006
17	rs185533808	A	G	0.0139165	1006
17	rs72822850	A	G	0.240557	1006
17	rs11078158	A	G	0.240557	1006
17	rs117000609	T	A	0.0109344	1006
17	rs58329456	G	T	0.241551	1006
17	rs12944375	T	A	0.447316	1006
17	rs142810158	G	A	0.0178926	1006
17	rs12601934	A	G	0.714712	1006
17	rs57918576	C	A	0.258449	1006
17	rs12602036	C	T	0.240557	1006
17	rs67697474	A	G	0.267396	1006
17	rs62057030	G	A	0.0119284	1006
17	rs758201	G	A	0.240557	1006
17	rs758202	G	A	0.267396	1006
17	rs758203	A	C	0.240557	1006
```
