## Supplementary material for "Characterization of shared and ancestry-specific signals driving complex traits using multi-ancestry fine-mapping": s1_ref.bim

```
17	rs66740863	0	12375914	C	T
17	rs7209008	0	12376810	A	G
17	rs149106438	0	12377543	A	G
17	rs113698197	0	12377548	T	C
17	rs7214904	0	12377795	G	A
17	rs7214636	0	12377804	C	T
17	rs7220413	0	12378783	G	A
17	rs16946090	0	12379845	T	C
17	rs2534733	0	12379980	G	A
17	rs237259	0	12380155	G	A
17	rs115758020	0	12380183	A	C
17	rs6502196	0	12380955	G	A
17	rs237260	0	12381130	A	G
17	rs8069430	0	12382463	A	G
17	rs117974997	0	12382505	A	G
17	rs1380737	0	12383548	T	A
17	rs12937475	0	12383975	T	C
17	rs11870286	0	12384809	G	A
17	rs17645571	0	12386332	C	T
17	rs143027166	0	12388183	G	A
17	rs55711448	0	12391713	A	G
17	rs138002092	0	12391719	G	A
17	rs11653489	0	12391738	T	C
17	rs139774475	0	12393396	G	A
17	rs588856	0	12394656	A	G
17	rs171084	0	12394980	A	G
17	rs11871802	0	12395228	T	C
17	rs12947666	0	12395293	G	A
17	rs237298	0	12395558	A	G
17	rs11654876	0	12396164	A	T
17	rs11654944	0	12396219	C	G
17	rs11655045	0	12396365	G	A
17	rs34587195	0	12396655	A	G
17	rs142814580	0	12396711	C	T
17	rs16946141	0	12396800	A	G
17	rs192953452	0	12396862	T	C
17	rs11870663	0	12397375	G	A
17	rs72809115	0	12397996	A	G
17	rs72809118	0	12398162	T	C
17	rs11868955	0	12398217	T	G
17	rs34232005	0	12399321	G	A
17	rs12936152	0	12399686	G	T
17	rs10491191	0	12399717	G	A
17	rs72809120	0	12400224	A	G
17	rs35729392	0	12400260	C	T
17	rs720866	0	12400419	G	A
17	rs72809123	0	12400687	G	A
17	rs62061553	0	12400752	A	G
17	rs16946148	0	12401109	C	G
17	rs62061554	0	12401309	G	A
17	rs237294	0	12401675	A	G
17	rs237293	0	12401752	A	G
17	rs876522	0	12401811	A	T
17	rs237292	0	12403026	A	G
17	rs56882051	0	12403854	C	G
17	rs237290	0	12403936	C	G
17	rs72809125	0	12404433	G	T
17	rs34742830	0	12404528	A	G
17	rs237289	0	12404654	T	A
17	rs237288	0	12405055	G	A
17	rs16946155	0	12405152	C	T
17	rs237287	0	12405634	G	C
17	rs62061556	0	12406483	T	C
17	rs237286	0	12407321	G	A
17	rs188461138	0	12407536	A	G
17	rs11653267	0	12407615	A	C
17	rs237367	0	12407951	G	A
17	rs237366	0	12408522	C	T
17	rs237365	0	12408606	G	A
17	rs12937121	0	12408664	C	T
17	rs189111242	0	12408724	G	C
17	rs116177	0	12409335	A	G
17	rs117946571	0	12410016	C	T
17	rs237364	0	12410253	C	G
17	rs111579132	0	12411160	G	C
17	rs237363	0	12411414	C	T
17	rs237362	0	12412043	A	G
17	rs11652778	0	12412306	C	T
17	rs4791499	0	12412583	T	C
17	rs237361	0	12413185	A	G
17	rs77922826	0	12413877	G	A
17	rs237360	0	12414260	G	A
17	rs237359	0	12414632	A	G
17	rs8081214	0	12414748	T	C
17	rs147188989	0	12414836	G	T
17	rs78742276	0	12415011	C	G
17	rs72809128	0	12415520	C	T
17	rs17713682	0	12416363	G	T
17	rs237358	0	12417238	T	C
17	rs237357	0	12417397	T	C
17	rs237356	0	12417554	G	A
17	rs237355	0	12417749	C	G
17	rs8064359	0	12418235	T	C
17	rs8082548	0	12418790	A	G
17	rs237354	0	12419096	T	C
17	rs237353	0	12419463	A	T
17	rs4791500	0	12419680	A	T
17	rs4791501	0	12419759	T	C
17	rs114440685	0	12420641	T	G
17	rs237352	0	12421146	G	A
17	rs11657971	0	12421992	C	T
17	rs78288136	0	12422621	T	C
17	rs10491190	0	12423312	T	C
17	rs73289380	0	12423390	G	A
17	rs73289381	0	12423543	C	G
17	rs17646290	0	12423680	C	T
17	rs7210285	0	12424539	A	G
17	rs73289382	0	12424711	C	T
17	rs4792259	0	12424819	T	C
17	rs117675281	0	12424919	G	A
17	rs237351	0	12425094	G	A
17	rs237350	0	12425225	C	T
17	rs7215484	0	12425299	C	A
17	rs4792260	0	12425843	A	C
17	rs56130357	0	12426349	T	C
17	rs237349	0	12426724	T	C
17	rs237348	0	12426753	T	C
17	rs237347	0	12426798	A	T
17	rs237346	0	12427214	A	G
17	rs237345	0	12427270	G	C
17	rs12950008	0	12427332	G	C
17	rs427488	0	12428237	A	G
17	rs173160	0	12428335	G	T
17	rs7213121	0	12428464	G	C
17	rs113696947	0	12428474	T	C
17	rs237344	0	12428515	G	A
17	rs73291052	0	12428567	C	T
17	rs237343	0	12428788	C	T
17	rs237342	0	12428982	A	G
17	rs62061557	0	12429109	G	C
17	rs7218182	0	12429425	C	A
17	rs114996794	0	12429891	A	G
17	rs2726534	0	12430986	G	A
17	rs2726533	0	12431003	A	C
17	rs17714307	0	12432015	G	T
17	rs17714331	0	12432368	G	A
17	rs73291057	0	12433150	A	C
17	rs113738803	0	12433801	A	T
17	rs11658751	0	12434765	G	A
17	rs73291059	0	12434896	T	G
17	rs237304	0	12435573	A	C
17	rs237303	0	12435914	A	T
17	rs237302	0	12436485	C	T
17	rs28645648	0	12437601	T	C
17	rs78749433	0	12438153	G	A
17	rs62061558	0	12438700	C	T
17	rs113766603	0	12438730	A	G
17	rs16946207	0	12440911	A	C
17	rs55937021	0	12441089	G	A
17	rs55859209	0	12441424	A	G
17	rs16946208	0	12442831	T	C
17	rs57192323	0	12443498	G	A
17	rs72809149	0	12443878	T	C
17	rs4792261	0	12444062	G	A
17	rs138534930	0	12444149	T	C
17	rs72809151	0	12444681	T	C
17	rs9303057	0	12446217	A	G
17	rs12051753	0	12447360	T	C
17	rs12051552	0	12447535	A	G
17	rs12051555	0	12447601	A	C
17	rs60578341	0	12448036	C	T
17	rs7504018	0	12448334	G	A
17	rs149802259	0	12448808	T	A
17	rs2013875	0	12448948	A	T
17	rs740854	0	12449192	A	G
17	rs740853	0	12449293	C	G
17	rs72809152	0	12449987	T	G
17	rs141621904	0	12450285	C	T
17	rs75696894	0	12450873	G	T
17	rs9902200	0	12450992	G	C
17	rs55894957	0	12451066	G	T
17	rs10491189	0	12451354	A	G
17	rs59393114	0	12451737	G	A
17	rs62063961	0	12452276	C	A
17	rs55672355	0	12453706	T	G
17	rs887487	0	12453840	A	G
17	rs11868488	0	12454498	C	T
17	rs1109311	0	12455025	A	G
17	rs72809154	0	12455617	A	G
17	rs72809156	0	12455672	T	G
17	rs72809157	0	12455692	A	G
17	rs72809158	0	12455851	C	T
17	rs9913594	0	12455913	G	C
17	rs8076862	0	12455927	C	T
17	rs72809160	0	12455989	A	G
17	rs72809161	0	12456019	A	G
17	rs2052102	0	12456159	G	A
17	rs72809162	0	12456172	T	C
17	rs72809163	0	12456222	T	C
17	rs72809164	0	12456245	C	T
17	rs72809165	0	12456266	T	C
17	rs72809166	0	12456314	G	A
17	rs72809168	0	12456371	A	G
17	rs112451470	0	12456641	A	G
17	rs72809169	0	12457050	A	G
17	rs72809170	0	12457067	G	C
17	rs72809171	0	12457079	G	A
17	rs72809172	0	12457129	A	C
17	rs72809173	0	12457132	A	C
17	rs72809174	0	12457271	G	A
17	rs72809175	0	12457593	T	C
17	rs16946219	0	12458367	T	C
17	rs61392671	0	12459633	C	T
17	rs10491188	0	12459944	A	G
17	rs72809176	0	12460129	A	G
17	rs72809177	0	12460291	A	T
17	rs9913289	0	12462037	A	C
17	rs12603865	0	12462110	C	G
17	rs28863812	0	12462813	A	C
17	rs7223735	0	12463313	T	G
17	rs7223268	0	12463724	C	T
17	rs72809181	0	12464656	A	C
17	rs142071944	0	12464658	C	T
17	rs2322505	0	12466191	T	C
17	rs112243719	0	12466859	G	A
17	rs7210683	0	12468095	A	G
17	rs7212228	0	12468793	G	A
17	rs237265	0	12469654	A	G
17	rs1903296	0	12469830	G	A
17	rs60778832	0	12470863	C	G
17	rs1401540	0	12471329	C	T
17	rs11078077	0	12471843	T	C
17	rs11078078	0	12471886	A	G
17	rs67324548	0	12472726	C	G
17	rs73291076	0	12473060	T	C
17	rs139193920	0	12473066	C	T
17	rs16946241	0	12473218	G	A
17	rs74684305	0	12473296	C	T
17	rs4791503	0	12473309	T	C
17	rs16946248	0	12473371	C	T
17	rs16946251	0	12473392	A	G
17	rs79564577	0	12473434	G	C
17	rs67976356	0	12473502	C	G
17	rs72809189	0	12473518	T	C
17	rs9910395	0	12474027	A	G
17	rs11658075	0	12474041	C	T
17	rs113278855	0	12474054	G	A
17	rs11078079	0	12474675	A	G
17	rs117654863	0	12474684	A	G
17	rs66495449	0	12474802	A	G
17	rs67055462	0	12475097	C	T
17	rs73291088	0	12475362	C	T
17	rs79009619	0	12475390	G	T
17	rs9899110	0	12476227	C	T
17	rs73977929	0	12476829	A	G
17	rs11078080	0	12477036	A	C
17	rs9635682	0	12477288	T	C
17	rs9635683	0	12477301	G	T
17	rs12450765	0	12477433	A	T
17	rs12450832	0	12477573	G	A
17	rs8070913	0	12477729	T	G
17	rs8073590	0	12477946	A	G
17	rs8074135	0	12478046	G	A
17	rs9635685	0	12478520	G	C
17	rs117255171	0	12478629	C	T
17	rs73291099	0	12479653	A	G
17	rs73977930	0	12480037	G	A
17	rs11867280	0	12480934	C	T
17	rs12945974	0	12481539	A	G
17	rs62063984	0	12482060	C	T
17	rs78356609	0	12482408	C	G
17	rs4792263	0	12482530	G	A
17	rs4792264	0	12482543	A	G
17	rs12450651	0	12482587	G	A
17	rs72809192	0	12483262	T	G
17	rs56836705	0	12484018	C	T
17	rs11870642	0	12485296	A	G
17	rs72809193	0	12485533	G	T
17	rs76810816	0	12485612	A	G
17	rs60573332	0	12486656	A	G
17	rs72809195	0	12486862	A	G
17	rs62063985	0	12487382	G	A
17	rs2139286	0	12487724	G	A
17	rs12150051	0	12488114	C	A
17	rs16946253	0	12488317	A	T
17	rs1519253	0	12488938	G	C
17	rs9897731	0	12490108	A	G
17	rs74877355	0	12490233	T	C
17	rs117510821	0	12490351	C	T
17	rs112399404	0	12490401	C	T
17	rs11871262	0	12491909	G	A
17	rs73292969	0	12492340	G	C
17	rs56184311	0	12492780	C	T
17	rs115884725	0	12492835	G	A
17	rs57817267	0	12493228	T	C
17	rs66817166	0	12493560	T	G
17	rs72809197	0	12493710	C	G
17	rs76965564	0	12495081	G	A
17	rs68044864	0	12495107	T	C
17	rs61394075	0	12495124	G	A
17	rs11653182	0	12495199	A	G
17	rs4643363	0	12497950	T	A
17	rs4054988	0	12498319	T	G
17	rs11868139	0	12499436	G	A
17	rs11868093	0	12499464	C	T
17	rs12941259	0	12500137	G	T
17	rs758186	0	12500658	C	T
17	rs12452207	0	12502672	A	G
17	rs12452223	0	12502708	A	G
17	rs112950819	0	12503764	T	C
17	rs758188	0	12503944	G	T
17	rs1878990	0	12504462	A	C
17	rs4054990	0	12504611	T	C
17	rs79048111	0	12505338	C	T
17	rs117018977	0	12506155	A	G
17	rs9901432	0	12506634	T	C
17	rs9902133	0	12506916	T	G
17	rs12601969	0	12508016	G	T
17	rs1914904	0	12508683	G	A
17	rs1961550	0	12510729	A	G
17	rs1961549	0	12510744	G	A
17	rs1074724	0	12510838	T	G
17	rs7224880	0	12511054	T	C
17	rs1074720	0	12511344	C	T
17	rs1074721	0	12511427	A	G
17	rs1989503	0	12511477	G	A
17	rs1989504	0	12511568	C	T
17	rs1989505	0	12511761	A	G
17	rs12450472	0	12512076	A	G
17	rs6502197	0	12513002	T	C
17	rs7217115	0	12513444	T	G
17	rs1519250	0	12513631	G	A
17	rs143966865	0	12513814	T	C
17	rs11078084	0	12513995	C	T
17	rs7221414	0	12514255	G	A
17	rs1233861	0	12514811	T	C
17	rs9901558	0	12515798	C	T
17	rs9901652	0	12515947	A	T
17	rs12453211	0	12516184	G	A
17	rs12453228	0	12516279	G	T
17	rs11078085	0	12516720	C	T
17	rs11078086	0	12516795	T	C
17	rs1519249	0	12517283	G	A
17	rs9889474	0	12517596	G	A
17	rs62063987	0	12517879	G	A
17	rs75586024	0	12518767	G	A
17	rs1544510	0	12519333	A	G
17	rs2176664	0	12519871	T	C
17	rs78755500	0	12520680	T	C
17	rs145605454	0	12521291	A	C
17	rs4054954	0	12521615	T	C
17	rs4584860	0	12522250	G	A
17	rs8065176	0	12523979	G	A
17	rs8066032	0	12523986	T	C
17	rs62064007	0	12524319	T	C
17	rs79120538	0	12524364	G	A
17	rs8065807	0	12524376	G	A
17	rs12952039	0	12524540	A	G
17	rs62064008	0	12524793	G	A
17	rs35250902	0	12524856	A	G
17	rs73295087	0	12524898	G	T
17	rs62064009	0	12524987	C	T
17	rs1401536	0	12525652	T	A
17	rs1401537	0	12525899	C	A
17	rs62064011	0	12526734	G	A
17	rs62064012	0	12526793	C	T
17	rs77304088	0	12528063	G	T
17	rs62064013	0	12528757	T	A
17	rs67663108	0	12528872	C	A
17	rs76760383	0	12528945	A	T
17	rs75597872	0	12529097	A	G
17	rs66561507	0	12529186	G	A
17	rs28544877	0	12529409	G	A
17	rs67379637	0	12529642	G	C
17	rs60901712	0	12529728	C	A
17	rs62064014	0	12530415	C	T
17	rs60911820	0	12530513	G	A
17	rs35134090	0	12530895	A	G
17	rs111561098	0	12531339	A	T
17	rs1519252	0	12531685	A	G
17	rs1401539	0	12531983	G	T
17	rs11655347	0	12532151	A	G
17	rs11655394	0	12532256	A	G
17	rs11870215	0	12532592	G	A
17	rs141910629	0	12532784	C	T
17	rs34756025	0	12533690	T	C
17	rs721635	0	12533696	C	G
17	rs1233853	0	12534219	A	G
17	rs1233854	0	12534475	T	C
17	rs7219494	0	12534892	C	A
17	rs7219803	0	12534956	G	C
17	rs141059580	0	12536218	C	T
17	rs7207538	0	12536407	T	G
17	rs7211342	0	12536891	G	T
17	rs7211273	0	12537112	A	G
17	rs12940351	0	12537325	C	T
17	rs6502198	0	12537978	T	C
17	rs142088448	0	12538430	C	T
17	rs17775154	0	12538520	T	G
17	rs76972684	0	12538648	G	A
17	rs9889434	0	12538710	T	C
17	rs13341772	0	12538851	A	G
17	rs9889936	0	12538993	T	C
17	rs7224726	0	12539840	T	C
17	rs11078087	0	12540731	C	A
17	rs79571873	0	12540762	C	T
17	rs764688	0	12541629	T	C
17	rs16946355	0	12543548	G	A
17	rs17775328	0	12543702	T	C
17	rs8074227	0	12543715	T	G
17	rs9891950	0	12544279	A	G
17	rs72811234	0	12544696	C	T
17	rs8082686	0	12545054	G	A
17	rs9900525	0	12545581	A	G
17	rs9901143	0	12545724	C	G
17	rs9909644	0	12546348	T	C
17	rs11871444	0	12546940	G	A
17	rs9915536	0	12547231	C	T
17	rs4792269	0	12547664	C	T
17	rs9889499	0	12547725	G	A
17	rs4792270	0	12549420	A	G
17	rs4791505	0	12549476	A	G
17	rs71364172	0	12549720	G	A
17	rs8071414	0	12549946	A	G
17	rs8072245	0	12550227	G	A
17	rs8072823	0	12550845	A	G
17	rs62061660	0	12551348	T	C
17	rs17775638	0	12551432	T	C
17	rs62061661	0	12551490	G	A
17	rs17775667	0	12551707	C	T
17	rs1233862	0	12552370	C	A
17	rs12941004	0	12553039	G	T
17	rs78058618	0	12553583	C	T
17	rs9895152	0	12553913	C	T
17	rs9895594	0	12553924	G	A
17	rs1233863	0	12554402	G	A
17	rs34302734	0	12554470	T	C
17	rs78308166	0	12554722	A	G
17	rs12601765	0	12555817	G	T
17	rs12601724	0	12555879	A	T
17	rs9889266	0	12556260	C	A
17	rs4792271	0	12556576	C	T
17	rs4792272	0	12556726	T	A
17	rs11870377	0	12557499	C	T
17	rs34728414	0	12557723	A	G
17	rs60286961	0	12558127	G	C
17	rs8074911	0	12559765	T	A
17	rs8074912	0	12559770	T	C
17	rs8074917	0	12559781	T	C
17	rs12451614	0	12559919	C	T
17	rs12449987	0	12560197	T	C
17	rs2024081	0	12560479	G	T
17	rs2024082	0	12560590	T	C
17	rs145475366	0	12560945	C	G
17	rs34768418	0	12561060	C	T
17	rs34609292	0	12561079	A	G
17	rs35341785	0	12561088	C	T
17	rs72811248	0	12561804	A	G
17	rs34242502	0	12561985	G	A
17	rs72811249	0	12562036	C	T
17	rs34613899	0	12562178	T	G
17	rs12453518	0	12562205	G	C
17	rs7215265	0	12562365	A	G
17	rs8072360	0	12562437	C	T
17	rs12603774	0	12562530	C	T
17	rs34796729	0	12563142	T	C
17	rs1548660	0	12564611	C	T
17	rs35215498	0	12564659	C	A
17	rs11868847	0	12565821	A	G
17	rs988442	0	12566457	A	G
17	rs12951717	0	12566500	A	G
17	rs1233867	0	12566717	A	C
17	rs1233849	0	12567635	C	T
17	rs1233850	0	12567774	G	A
17	rs976906	0	12568100	G	A
17	rs143682269	0	12568329	C	G
17	rs72811258	0	12568340	A	G
17	rs72811260	0	12568437	A	G
17	rs1233851	0	12568476	C	G
17	rs8071072	0	12568877	A	T
17	rs758187	0	12569071	T	C
17	rs76148496	0	12569442	G	A
17	rs60545652	0	12570735	C	T
17	rs2530192	0	12570798	G	A
17	rs12325778	0	12570822	A	C
17	rs8073841	0	12571066	T	A
17	rs118111160	0	12571315	T	C
17	rs6502200	0	12571765	G	A
17	rs72811261	0	12571770	G	T
17	rs72811262	0	12572392	G	A
17	rs1356663	0	12572583	T	G
17	rs8065091	0	12573396	C	T
17	rs114592958	0	12573670	C	G
17	rs8065821	0	12573716	G	A
17	rs1519251	0	12574501	A	G
17	rs8070835	0	12574746	A	C
17	rs16946408	0	12574864	C	T
17	rs17702842	0	12575327	C	T
17	rs78127607	0	12575374	G	T
17	rs12600400	0	12575697	G	A
17	rs12600404	0	12575782	G	T
17	rs17702872	0	12576271	A	G
17	rs146248321	0	12576352	G	A
17	rs72811264	0	12576704	C	T
17	rs71364181	0	12576966	A	G
17	rs138986209	0	12577664	C	T
17	rs72811265	0	12578066	C	T
17	rs2159112	0	12578121	G	A
17	rs16946420	0	12578664	C	T
17	rs59281938	0	12579032	T	C
17	rs118154375	0	12579033	G	A
17	rs59501843	0	12579108	G	A
17	rs148907705	0	12579132	C	T
17	rs57514385	0	12579200	A	G
17	rs1519254	0	12579697	A	G
17	rs12150222	0	12579819	T	A
17	rs12150632	0	12580010	A	C
17	rs115950603	0	12580733	A	T
17	rs12150350	0	12580743	T	A
17	rs12150352	0	12580786	T	C
17	rs12150663	0	12580857	A	G
17	rs57293147	0	12581309	T	C
17	rs59185675	0	12581645	G	T
17	rs111562949	0	12582052	A	G
17	rs12150135	0	12582267	A	G
17	rs73299032	0	12582294	A	G
17	rs12150142	0	12582530	A	T
17	rs11657108	0	12582693	T	G
17	rs16946427	0	12582787	T	G
17	rs73299039	0	12582872	T	C
17	rs150234542	0	12583018	A	T
17	rs1519255	0	12583672	T	G
17	rs16946434	0	12583871	A	G
17	rs34321139	0	12583898	A	G
17	rs7220994	0	12584385	T	A
17	rs17702998	0	12584694	G	C
17	rs41429852	0	12585152	G	A
17	rs72811270	0	12585459	G	A
17	rs76441872	0	12585533	C	T
17	rs61526426	0	12585568	A	G
17	rs2030302	0	12585866	A	G
17	rs2030303	0	12585990	A	G
17	rs2052003	0	12586332	C	A
17	rs1519256	0	12586798	G	C
17	rs734466	0	12587592	G	T
17	rs78883880	0	12587689	A	G
17	rs734465	0	12587814	G	A
17	rs137985354	0	12588648	A	C
17	rs113636621	0	12588650	A	G
17	rs7224232	0	12588799	T	C
17	rs139910819	0	12588825	C	A
17	rs146269877	0	12588864	G	A
17	rs79509572	0	12588976	A	T
17	rs10491101	0	12589427	C	T
17	rs75343388	0	12589705	A	G
17	rs10491102	0	12589871	A	T
17	rs75432983	0	12590252	T	C
17	rs117785637	0	12590281	G	C
17	rs144703431	0	12590935	T	C
17	rs74430425	0	12591033	C	G
17	rs59132234	0	12591221	A	G
17	rs56710681	0	12591317	C	G
17	rs77864178	0	12591443	A	T
17	rs79564274	0	12591550	A	T
17	rs7215825	0	12592857	A	C
17	rs6502201	0	12593743	A	C
17	rs7221712	0	12593770	G	T
17	rs7222635	0	12593809	T	C
17	rs7225528	0	12593967	C	T
17	rs7225841	0	12594054	G	C
17	rs7225754	0	12594224	A	T
17	rs72811277	0	12595075	A	G
17	rs8068741	0	12595079	A	G
17	rs72811279	0	12596212	A	G
17	rs8074297	0	12596305	A	T
17	rs8074321	0	12596349	A	G
17	rs8074610	0	12596405	C	A
17	rs139712322	0	12596994	A	G
17	rs28730817	0	12597632	T	C
17	rs28730818	0	12597689	G	C
17	rs8067114	0	12598066	T	C
17	rs56875752	0	12599002	A	C
17	rs111276775	0	12599445	C	G
17	rs114024072	0	12599505	G	A
17	rs113787222	0	12599589	C	T
17	rs12937774	0	12600028	G	T
17	rs72811281	0	12600080	T	C
17	rs8076744	0	12600301	A	G
17	rs8077137	0	12600326	G	T
17	rs114288593	0	12600970	A	G
17	rs115441965	0	12601100	G	T
17	rs116803883	0	12601235	T	G
17	rs16946442	0	12601314	C	G
17	rs16946444	0	12601374	G	T
17	rs143929096	0	12602305	C	T
17	rs9674555	0	12602338	C	A
17	rs183574340	0	12602528	G	A
17	rs12941146	0	12602629	A	G
17	rs146673210	0	12603383	G	C
17	rs189870093	0	12603414	G	C
17	rs12452604	0	12603416	C	T
17	rs142583543	0	12603461	C	T
17	rs140753052	0	12603517	C	T
17	rs72811284	0	12604046	C	T
17	rs10491103	0	12604062	A	C
17	rs7212891	0	12604197	C	T
17	rs62058696	0	12604312	T	G
17	rs56408120	0	12604972	A	G
17	rs717797	0	12605064	G	A
17	rs9915736	0	12605138	A	C
17	rs12451665	0	12605289	T	C
17	rs9889694	0	12605711	C	T
17	rs9891389	0	12605750	T	G
17	rs8081392	0	12606170	T	C
17	rs8080245	0	12606181	C	T
17	rs9284346	0	12606434	A	G
17	rs9303058	0	12606676	C	T
17	rs62058697	0	12606826	A	G
17	rs12938217	0	12607408	G	A
17	rs7215392	0	12608009	G	C
17	rs8073609	0	12608271	T	C
17	rs2013165	0	12608977	T	C
17	rs117968974	0	12609005	A	G
17	rs726486	0	12609119	A	T
17	rs2013153	0	12609152	A	T
17	rs726484	0	12609238	G	A
17	rs9908661	0	12609597	T	C
17	rs4141222	0	12610344	C	G
17	rs12185281	0	12610402	G	A
17	rs75446798	0	12610565	G	A
17	rs7207892	0	12610846	A	C
17	rs7221838	0	12610923	C	T
17	rs12326035	0	12610934	G	A
17	rs7222263	0	12611008	G	A
17	rs7221863	0	12611010	A	T
17	rs55907406	0	12611062	T	A
17	rs7222630	0	12611254	G	A
17	rs9894334	0	12611309	C	A
17	rs9894153	0	12611343	A	C
17	rs9894992	0	12611446	G	A
17	rs9894428	0	12611483	A	G
17	rs1014574	0	12612279	C	A
17	rs1014575	0	12612360	T	C
17	rs10852811	0	12612549	T	A
17	rs55986665	0	12612632	C	T
17	rs55941572	0	12612931	T	C
17	rs12601657	0	12613035	C	T
17	rs1233855	0	12613063	A	G
17	rs12450974	0	12613180	C	T
17	rs12453456	0	12613186	T	C
17	rs16946486	0	12613337	G	A
17	rs117606672	0	12613622	A	G
17	rs35230112	0	12613649	G	A
17	rs76159933	0	12614024	C	A
17	rs8076064	0	12614243	C	A
17	rs2176665	0	12614901	G	A
17	rs72811289	0	12614947	T	C
17	rs72811292	0	12615033	A	G
17	rs7503928	0	12615430	A	G
17	rs7210857	0	12615971	G	T
17	rs9906839	0	12616113	T	A
17	rs55831402	0	12617282	A	G
17	rs1714984	0	12617701	A	G
17	rs1233856	0	12618066	A	G
17	rs75324032	0	12618334	A	G
17	rs75689683	0	12618380	C	A
17	rs1233857	0	12618437	A	G
17	rs72811294	0	12618680	G	C
17	rs11078089	0	12619623	A	G
17	rs11654373	0	12619794	C	T
17	rs11078090	0	12619842	A	G
17	rs11654418	0	12619916	C	T
17	rs4791507	0	12620161	G	T
17	rs12944823	0	12620761	A	G
17	rs12602716	0	12620897	G	A
17	rs10445272	0	12621782	A	C
17	rs118032939	0	12622455	G	A
17	rs150763489	0	12624105	C	T
17	rs10521200	0	12625926	G	A
17	rs72811298	0	12626614	C	T
17	rs75475562	0	12628560	T	C
17	rs117076077	0	12629514	C	T
17	rs117597536	0	12631489	G	A
17	rs370001420	0	12633108	C	T
17	rs142574179	0	12633567	A	G
17	rs117340919	0	12633723	T	C
17	rs113108378	0	12633890	G	A
17	rs2322592	0	12634150	T	C
17	rs4792274	0	12635049	G	A
17	rs740463	0	12635088	G	C
17	rs758185	0	12635215	C	G
17	rs35712872	0	12635871	A	G
17	rs12944722	0	12636154	G	C
17	rs9896296	0	12636370	A	G
17	rs9896722	0	12636496	A	G
17	rs7224689	0	12636610	G	C
17	rs7225709	0	12636735	T	C
17	rs9905820	0	12637371	T	G
17	rs12603345	0	12637602	T	C
17	rs2322593	0	12637726	A	G
17	rs1984481	0	12637742	G	C
17	rs2017838	0	12638156	C	T
17	rs2322594	0	12638186	A	G
17	rs7216001	0	12638749	A	G
17	rs1465249	0	12639294	T	C
17	rs56218046	0	12640851	C	T
17	rs757597	0	12641332	G	A
17	rs72813104	0	12641458	C	T
17	rs73286306	0	12641767	C	T
17	rs11657113	0	12642890	T	C
17	rs11652201	0	12642992	G	A
17	rs11653172	0	12643276	A	G
17	rs12945284	0	12643568	G	A
17	rs62060373	0	12644200	T	A
17	rs12938872	0	12644957	G	C
17	rs116957848	0	12645294	A	C
17	rs67341207	0	12645377	G	C
17	rs8073291	0	12647408	A	G
17	rs12709295	0	12647490	T	C
17	rs79493821	0	12650011	G	A
17	rs1984661	0	12650777	C	T
17	rs1984660	0	12650854	C	A
17	rs999650	0	12650865	C	T
17	rs144953267	0	12651297	C	T
17	rs9904907	0	12651897	G	A
17	rs9910368	0	12652168	A	G
17	rs150180573	0	12652729	T	C
17	rs12449479	0	12653229	G	T
17	rs12449438	0	12653240	C	A
17	rs62060374	0	12654139	A	G
17	rs11651564	0	12654616	G	A
17	rs8068275	0	12654957	C	T
17	rs9905908	0	12655081	A	G
17	rs12940605	0	12655432	A	C
17	rs28730824	0	12656417	T	C
17	rs28730825	0	12656546	G	C
17	rs4792277	0	12656711	G	A
17	rs28730826	0	12656795	G	T
17	rs2108658	0	12656814	C	A
17	rs4792278	0	12656815	C	T
17	rs57172332	0	12656997	G	C
17	rs12452239	0	12657844	G	A
17	rs16946551	0	12657968	G	A
17	rs9902289	0	12658023	G	A
17	rs9903742	0	12658101	T	C
17	rs11870798	0	12658370	A	G
17	rs11656833	0	12658576	C	T
17	rs149157951	0	12658824	G	A
17	rs148347637	0	12658996	C	T
17	rs72813111	0	12659089	T	C
17	rs9912707	0	12659096	A	G
17	rs56098254	0	12659294	G	T
17	rs16946568	0	12659499	C	T
17	rs7219813	0	12660106	G	A
17	rs55779990	0	12660874	C	T
17	rs2003519	0	12660961	A	G
17	rs10468460	0	12662645	C	T
17	rs2322595	0	12663455	A	G
17	rs55744634	0	12663577	A	C
17	rs56138813	0	12663696	G	A
17	rs28730827	0	12663721	G	T
17	rs16946572	0	12664177	T	C
17	rs61699330	0	12664347	A	G
17	rs142649279	0	12665086	G	A
17	rs35408395	0	12665473	G	T
17	rs12939494	0	12665764	C	T
17	rs12946954	0	12666014	A	T
17	rs8078432	0	12667536	C	A
17	rs8079605	0	12667582	T	A
17	rs117342471	0	12667597	A	T
17	rs77787883	0	12667836	C	T
17	rs2286390	0	12668361	A	G
17	rs73977989	0	12669154	C	G
17	rs12150137	0	12670125	C	T
17	rs12450539	0	12670960	G	T
17	rs12937647	0	12670962	G	T
17	rs16946582	0	12672638	C	T
17	rs4792279	0	12673103	G	A
17	rs80064709	0	12673182	G	T
17	rs11870599	0	12673744	G	A
17	rs62060378	0	12673763	T	C
17	rs143933239	0	12674893	A	G
17	rs140766866	0	12675011	G	A
17	rs62060379	0	12675921	A	G
17	rs4792280	0	12676199	G	A
17	rs146679925	0	12676269	G	A
17	rs4792281	0	12676332	G	A
17	rs4792282	0	12676375	T	C
17	rs16946585	0	12676507	A	G
17	rs77921683	0	12677444	T	C
17	rs117562897	0	12677557	G	A
17	rs113549207	0	12677570	G	A
17	rs12936683	0	12677862	G	A
17	rs57125372	0	12678153	G	A
17	rs16946588	0	12679033	A	G
17	rs9303059	0	12680075	T	C
17	rs117988656	0	12680171	A	G
17	rs7226312	0	12680422	T	C
17	rs9912926	0	12680650	G	A
17	rs6502202	0	12680838	T	C
17	rs6502203	0	12681221	C	A
17	rs2322596	0	12681402	T	C
17	rs79741807	0	12681956	A	G
17	rs2322598	0	12682020	A	G
17	rs74875511	0	12682916	C	G
17	rs55796827	0	12683017	A	G
17	rs16946594	0	12683280	T	C
17	rs17630614	0	12683908	T	C
17	rs11659062	0	12684061	T	C
17	rs7217793	0	12684353	A	G
17	rs149390011	0	12684404	C	T
17	rs4792283	0	12684907	A	C
17	rs57413351	0	12685096	C	T
17	rs55737829	0	12685220	T	C
17	rs74253573	0	12685431	C	A
17	rs146114260	0	12685737	T	A
17	rs59416483	0	12685762	A	C
17	rs56283451	0	12687675	A	G
17	rs62060385	0	12688920	C	T
17	rs9913797	0	12689430	G	C
17	rs74399055	0	12689583	C	T
17	rs9913485	0	12689586	A	G
17	rs117359095	0	12689678	C	G
17	rs76296709	0	12689918	C	T
17	rs7212848	0	12690141	T	G
17	rs117463095	0	12690702	G	A
17	rs8064282	0	12690902	A	G
17	rs78020648	0	12691753	C	T
17	rs118036443	0	12692911	A	T
17	rs148896254	0	12693476	C	T
17	rs62060386	0	12693614	C	T
17	rs17630644	0	12695155	C	T
17	rs16946601	0	12695750	G	A
17	rs8068301	0	12695772	C	T
17	rs16946602	0	12696597	A	G
17	rs9913107	0	12696658	A	G
17	rs9914020	0	12696930	C	T
17	rs16946604	0	12697336	C	T
17	rs73978216	0	12697395	G	A
17	rs9900125	0	12698111	C	G
17	rs1859971	0	12698391	T	A
17	rs1859970	0	12698393	G	C
17	rs78564283	0	12699774	A	T
17	rs183862475	0	12699921	T	G
17	rs60200456	0	12699969	G	A
17	rs9910443	0	12701220	G	A
17	rs75515264	0	12701564	G	A
17	rs111826696	0	12702228	C	T
17	rs9303061	0	12702400	G	A
17	rs73288392	0	12703376	G	A
17	rs8082363	0	12703657	G	T
17	rs8067753	0	12703937	C	A
17	rs1990220	0	12705559	A	G
17	rs9916493	0	12705705	T	C
17	rs9915247	0	12705706	G	C
17	rs72813122	0	12706882	C	T
17	rs11867725	0	12706883	G	A
17	rs3826379	0	12707069	T	C
17	rs3785736	0	12707098	A	T
17	rs3785735	0	12707489	C	T
17	rs3785734	0	12707495	G	A
17	rs77589712	0	12707766	G	A
17	rs73978218	0	12708114	C	G
17	rs79127596	0	12709394	A	G
17	rs72813125	0	12709825	G	T
17	rs7225339	0	12709923	T	G
17	rs73978219	0	12710406	C	T
17	rs144881307	0	12710777	C	T
17	rs11871709	0	12710859	A	G
17	rs111398672	0	12710861	G	A
17	rs144665527	0	12711168	C	A
17	rs112232902	0	12711500	C	T
17	rs59165679	0	12711740	A	G
17	rs77632904	0	12712131	G	A
17	rs117419594	0	12712669	A	G
17	rs11868743	0	12713182	G	C
17	rs2215053	0	12713416	A	G
17	rs7212932	0	12713750	C	G
17	rs724005	0	12713926	A	G
17	rs9915615	0	12714333	G	A
17	rs148804209	0	12714400	C	T
17	rs9890425	0	12714802	T	C
17	rs56340929	0	12714835	T	C
17	rs10451237	0	12714914	A	G
17	rs143116260	0	12715148	C	T
17	rs7223656	0	12715517	C	T
17	rs62060412	0	12715549	C	G
17	rs114540695	0	12715598	C	T
17	rs140270267	0	12715665	C	T
17	rs62060413	0	12716750	G	A
17	rs569920782	0	12717627	G	A
17	rs7211503	0	12719953	G	A
17	rs9892426	0	12720034	C	T
17	rs62060415	0	12720570	G	A
17	rs62060416	0	12720671	T	C
17	rs74435510	0	12720686	T	G
17	rs62060417	0	12721381	G	C
17	rs200177320	0	12721652	G	A
17	rs77922047	0	12722193	C	G
17	rs62060418	0	12722294	A	G
17	rs62060419	0	12722382	A	G
17	rs9909624	0	12722549	G	A
17	rs79532601	0	12723068	C	T
17	rs9916514	0	12723191	G	A
17	rs9916156	0	12723282	A	G
17	rs4792284	0	12723659	A	C
17	rs148628289	0	12724012	T	C
17	rs4792285	0	12724127	T	C
17	rs62060420	0	12724131	G	T
17	rs78378675	0	12724423	G	T
17	rs3785732	0	12724607	A	G
17	rs117719704	0	12725991	T	C
17	rs17548714	0	12726097	T	C
17	rs8074221	0	12726656	T	C
17	rs2079557	0	12726712	T	C
17	rs76912085	0	12726862	A	G
17	rs56063321	0	12727162	A	G
17	rs55769282	0	12727338	C	T
17	rs7226011	0	12727873	C	G
17	rs62060423	0	12727994	C	T
17	rs77593888	0	12728445	C	T
17	rs12602931	0	12728514	C	A
17	rs141642719	0	12728645	C	T
17	rs61128573	0	12729157	T	C
17	rs62060425	0	12729479	A	G
17	rs62060426	0	12729758	A	C
17	rs62060427	0	12730917	A	G
17	rs61603088	0	12731461	G	A
17	rs147379198	0	12732088	A	G
17	rs3785731	0	12732925	A	G
17	rs35095595	0	12733078	C	T
17	rs3785730	0	12733518	A	C
17	rs62060429	0	12733819	A	T
17	rs79013474	0	12734150	C	T
17	rs4791508	0	12734156	T	C
17	rs34569911	0	12734679	G	A
17	rs55642187	0	12735172	A	G
17	rs60160670	0	12735214	C	T
17	rs56912658	0	12735231	A	G
17	rs117469153	0	12735865	G	A
17	rs80130262	0	12736337	C	T
17	rs11078091	0	12736440	T	G
17	rs61625892	0	12736532	C	G
17	rs12600697	0	12736766	C	T
17	rs60615736	0	12736771	T	A
17	rs9895543	0	12736827	G	T
17	rs58694453	0	12737114	A	T
17	rs62060436	0	12737566	G	A
17	rs116882379	0	12738488	G	A
17	rs78322265	0	12738515	A	C
17	rs76058104	0	12738707	T	C
17	rs7218896	0	12739133	C	T
17	rs4791509	0	12739142	T	C
17	rs62060437	0	12739443	C	T
17	rs41419447	0	12739510	A	G
17	rs7219885	0	12739713	C	T
17	rs62060438	0	12739857	C	T
17	rs7224080	0	12739907	C	T
17	rs62060439	0	12739930	C	T
17	rs76116797	0	12740096	A	G
17	rs56799400	0	12740367	C	A
17	rs62060441	0	12740661	A	G
17	rs7220551	0	12741291	C	T
17	rs7221218	0	12741671	C	T
17	rs56333353	0	12741901	C	T
17	rs9893431	0	12741944	G	A
17	rs59379509	0	12742412	T	C
17	rs8082570	0	12742561	A	G
17	rs8064230	0	12742655	A	G
17	rs9900388	0	12742770	C	A
17	rs60815736	0	12742982	T	C
17	rs9907009	0	12743393	A	G
17	rs72813143	0	12743457	T	G
17	rs4792286	0	12743753	C	T
17	rs76087200	0	12743880	A	G
17	rs4792287	0	12744186	C	T
17	rs61674600	0	12744352	C	T
17	rs60500717	0	12744380	G	C
17	rs118036585	0	12744808	A	G
17	rs78429475	0	12745069	C	A
17	rs7224121	0	12745175	T	A
17	rs16946685	0	12745298	G	A
17	rs9895311	0	12745389	C	T
17	rs55910925	0	12745782	A	T
17	rs56325219	0	12746249	C	G
17	rs55856800	0	12746274	T	C
17	rs117250020	0	12746574	C	T
17	rs9903941	0	12746783	C	T
17	rs60833194	0	12747034	G	A
17	rs9910547	0	12747086	G	T
17	rs9911975	0	12747140	T	G
17	rs9910783	0	12747174	G	A
17	rs138024359	0	12747195	A	G
17	rs4792288	0	12747498	G	T
17	rs4792289	0	12747554	A	G
17	rs9911525	0	12747645	C	A
17	rs4792290	0	12747696	A	G
17	rs4792291	0	12747733	C	T
17	rs4792292	0	12747785	A	G
17	rs11871648	0	12747858	C	G
17	rs7221153	0	12748202	T	A
17	rs7220143	0	12748291	C	T
17	rs60959465	0	12748349	G	A
17	rs7221515	0	12748429	T	C
17	rs7220741	0	12748466	G	T
17	rs7221664	0	12748510	T	G
17	rs7220942	0	12748635	G	A
17	rs7220540	0	12748654	A	G
17	rs7220976	0	12748781	C	T
17	rs145450718	0	12748796	G	C
17	rs7220848	0	12748807	A	G
17	rs7226101	0	12748908	T	C
17	rs9912730	0	12749348	C	T
17	rs9913330	0	12749400	G	A
17	rs8064232	0	12749660	G	A
17	rs61311727	0	12750169	C	T
17	rs185150458	0	12751117	C	T
17	rs28582807	0	12752296	T	C
17	rs77580124	0	12752665	T	C
17	rs9916516	0	12753278	G	A
17	rs7219847	0	12753384	T	A
17	rs62061563	0	12753545	G	A
17	rs11867207	0	12753881	A	G
17	rs3785729	0	12754410	G	A
17	rs3785728	0	12754649	T	G
17	rs6502205	0	12754919	G	T
17	rs56657401	0	12755047	T	C
17	rs16946696	0	12755470	G	A
17	rs143090080	0	12755528	T	C
17	rs9905046	0	12755779	A	G
17	rs79440317	0	12756177	A	G
17	rs75444851	0	12756401	G	T
17	rs11869893	0	12757493	A	G
17	rs12452555	0	12758488	C	T
17	rs4792293	0	12759009	T	C
17	rs4792294	0	12759106	T	C
17	rs4239122	0	12759142	A	C
17	rs118006565	0	12759240	G	A
17	rs79272024	0	12759497	G	A
17	rs12947452	0	12759752	G	A
17	rs72813147	0	12759816	C	T
17	rs1971662	0	12760112	C	T
17	rs9989436	0	12760465	A	G
17	rs9891581	0	12760548	C	T
17	rs9892176	0	12760611	G	C
17	rs9891642	0	12760672	A	G
17	rs8075830	0	12760731	G	A
17	rs78175985	0	12760789	T	C
17	rs72813149	0	12760857	A	G
17	rs8081426	0	12761033	A	G
17	rs8082029	0	12761374	A	G
17	rs8082179	0	12761448	C	T
17	rs150395834	0	12761995	A	G
17	rs11657401	0	12762029	G	A
17	rs2322650	0	12762310	A	G
17	rs12941385	0	12762766	A	G
17	rs12941590	0	12762773	C	T
17	rs7216829	0	12762865	G	T
17	rs2097986	0	12763015	G	C
17	rs7217158	0	12763361	A	G
17	rs2097985	0	12763472	T	G
17	rs28469846	0	12763581	C	T
17	rs7218185	0	12763748	G	A
17	rs4792295	0	12763845	C	T
17	rs17631461	0	12763965	T	A
17	rs4792296	0	12764122	G	A
17	rs12946355	0	12764883	T	C
17	rs12944515	0	12764930	C	T
17	rs7209206	0	12765646	A	G
17	rs72813159	0	12766033	C	T
17	rs8077063	0	12767465	G	A
17	rs3785726	0	12768092	A	G
17	rs9899812	0	12768974	C	T
17	rs8068116	0	12769179	A	G
17	rs2322651	0	12770069	T	G
17	rs190738036	0	12771294	C	T
17	rs6502207	0	12771332	G	C
17	rs72813164	0	12771593	C	T
17	rs12951579	0	12772275	A	G
17	rs7218950	0	12772584	G	A
17	rs7223372	0	12772901	G	A
17	rs4792297	0	12772955	T	C
17	rs72813167	0	12773330	T	C
17	rs9897138	0	12773868	A	G
17	rs9903788	0	12774308	C	T
17	rs11657152	0	12774608	G	A
17	rs8068823	0	12774824	T	C
17	rs1544495	0	12774915	A	G
17	rs141076130	0	12775064	C	A
17	rs7216393	0	12775309	T	C
17	rs28608204	0	12776124	T	C
17	rs7221294	0	12776737	A	G
17	rs36043979	0	12776818	G	A
17	rs11651515	0	12777288	G	T
17	rs11651483	0	12777402	A	G
17	rs59504726	0	12777424	A	G
17	rs72813171	0	12777457	C	A
17	rs57561236	0	12777711	A	T
17	rs77342031	0	12778632	G	A
17	rs34743337	0	12778808	C	T
17	rs56401613	0	12779042	C	A
17	rs146923460	0	12779186	G	A
17	rs7218753	0	12779192	T	C
17	rs113074992	0	12779200	G	A
17	rs7217624	0	12779223	C	T
17	rs56675356	0	12779939	G	A
17	rs7225132	0	12780755	T	A
17	rs35953496	0	12780923	C	T
17	rs35083658	0	12780926	G	A
17	rs11659065	0	12780998	C	T
17	rs150839048	0	12780999	G	A
17	rs4792298	0	12781006	G	T
17	rs72813173	0	12781150	C	T
17	rs8076181	0	12781609	A	G
17	rs6502208	0	12781955	G	C
17	rs62058082	0	12782669	C	T
17	rs9898413	0	12782817	A	G
17	rs6502209	0	12782976	G	A
17	rs11652580	0	12783663	C	T
17	rs12601853	0	12784218	A	G
17	rs9913399	0	12784368	G	A
17	rs75942521	0	12784537	A	G
17	rs12949676	0	12784811	A	G
17	rs12451889	0	12785195	A	G
17	rs12941991	0	12785875	A	G
17	rs9903335	0	12786654	T	C
17	rs2190704	0	12786782	A	G
17	rs4791511	0	12787403	G	A
17	rs12952134	0	12788050	C	T
17	rs9916744	0	12788214	G	A
17	rs150397103	0	12788357	A	G
17	rs2322653	0	12788513	G	T
17	rs117227193	0	12788734	T	C
17	rs9910591	0	12789121	G	A
17	rs9910754	0	12789451	A	G
17	rs2322654	0	12789452	C	T
17	rs55797306	0	12789461	A	G
17	rs2215056	0	12789551	C	T
17	rs117991547	0	12789994	C	T
17	rs28485878	0	12790164	C	T
17	rs72813178	0	12790235	A	G
17	rs4791512	0	12790241	G	C
17	rs28482450	0	12790669	C	T
17	rs68130139	0	12790900	A	G
17	rs35477639	0	12791138	T	C
17	rs9899819	0	12791650	G	T
17	rs9900027	0	12791719	G	C
17	rs4791514	0	12791868	T	C
17	rs9906126	0	12792026	G	A
17	rs9906364	0	12792128	G	T
17	rs4791515	0	12792239	A	T
17	rs4791516	0	12792366	G	A
17	rs4575574	0	12792623	G	A
17	rs9908092	0	12792874	G	A
17	rs2322657	0	12792948	T	C
17	rs9915290	0	12793070	T	A
17	rs9914678	0	12793307	G	C
17	rs9914365	0	12793434	A	G
17	rs9914777	0	12793523	C	G
17	rs9915295	0	12793811	A	G
17	rs7221845	0	12793942	A	C
17	rs9895495	0	12793998	T	C
17	rs9894025	0	12794098	C	T
17	rs188025635	0	12794360	C	G
17	rs2215055	0	12794575	A	G
17	rs7208286	0	12794932	G	A
17	rs146139633	0	12795176	A	T
17	rs60809008	0	12795838	T	C
17	rs4791517	0	12796237	G	A
17	rs118178184	0	12796512	C	T
17	rs2108542	0	12796759	G	A
17	rs79420206	0	12797115	C	A
17	rs28784008	0	12797162	G	A
17	rs76004682	0	12797202	A	G
17	rs11078094	0	12797461	G	A
17	rs11078095	0	12797600	T	G
17	rs72813190	0	12798396	C	T
17	rs11656058	0	12798534	C	G
17	rs4791518	0	12798730	A	G
17	rs9891261	0	12799031	A	G
17	rs9891505	0	12799076	C	A
17	rs62058085	0	12799467	T	C
17	rs144470458	0	12799481	C	T
17	rs2302068	0	12799985	G	A
17	rs3815312	0	12800082	C	A
17	rs16946769	0	12800289	C	A
17	rs16946773	0	12800304	A	C
17	rs7217469	0	12800631	G	A
17	rs11652958	0	12801495	A	G
17	rs12451468	0	12802112	G	A
17	rs9915005	0	12802184	A	G
17	rs7218144	0	12802376	C	T
17	rs141129091	0	12802402	C	T
17	rs1003941	0	12802791	C	T
17	rs1003940	0	12802907	A	T
17	rs3785725	0	12803646	C	T
17	rs76317656	0	12803889	G	A
17	rs886889	0	12804201	C	G
17	rs2009878	0	12804216	A	G
17	rs148512745	0	12804303	C	G
17	rs1808245	0	12804397	T	C
17	rs7209847	0	12804550	A	G
17	rs7210411	0	12804594	G	A
17	rs12165053	0	12804801	A	C
17	rs12165054	0	12804854	C	T
17	rs3785724	0	12806565	T	C
17	rs3785723	0	12806573	G	A
17	rs8078078	0	12806713	G	A
17	rs75519060	0	12806911	A	T
17	rs2322658	0	12807155	C	T
17	rs6502210	0	12807337	C	T
17	rs6502211	0	12807711	C	T
17	rs6502212	0	12807745	T	C
17	rs6502213	0	12808558	G	A
17	rs6502214	0	12809239	G	A
17	rs8074301	0	12809359	A	G
17	rs77213065	0	12809546	C	A
17	rs28703653	0	12809664	T	G
17	rs7218295	0	12809786	A	T
17	rs75804263	0	12809824	C	G
17	rs117451751	0	12809905	A	G
17	rs9911203	0	12810497	T	C
17	rs9909855	0	12810651	C	T
17	rs12453387	0	12810860	C	T
17	rs9911986	0	12810890	T	G
17	rs2108540	0	12811004	A	G
17	rs7503270	0	12811378	T	C
17	rs9889362	0	12811434	A	G
17	rs9889805	0	12811582	C	T
17	rs9889623	0	12811588	A	T
17	rs191809178	0	12811607	G	A
17	rs66643297	0	12812343	C	T
17	rs75879188	0	12813673	G	A
17	rs12450671	0	12813822	A	G
17	rs1986081	0	12814075	T	A
17	rs9652826	0	12814241	A	G
17	rs10521202	0	12814564	G	A
17	rs4791519	0	12814654	C	T
17	rs8077610	0	12814973	C	T
17	rs77337685	0	12815191	T	C
17	rs9892894	0	12815193	G	T
17	rs7221396	0	12815323	A	G
17	rs28744602	0	12815491	G	A
17	rs7222249	0	12815852	A	T
17	rs7207659	0	12816185	G	A
17	rs7207847	0	12816330	G	A
17	rs7207700	0	12816371	C	G
17	rs117437340	0	12817074	C	G
17	rs2108539	0	12817193	A	G
17	rs5017214	0	12817783	G	C
17	rs145665430	0	12817928	A	G
17	rs4617903	0	12817943	G	C
17	rs2322707	0	12817948	C	G
17	rs2240567	0	12819470	C	A
17	rs7225504	0	12819502	T	C
17	rs144401658	0	12819518	T	G
17	rs2240566	0	12819858	T	C
17	rs35221864	0	12820421	T	C
17	rs12451747	0	12820632	A	C
17	rs7210937	0	12820646	G	C
17	rs34231114	0	12820676	C	A
17	rs3785722	0	12822038	A	G
17	rs3785721	0	12822089	C	A
17	rs9906503	0	12822543	A	G
17	rs80226620	0	12822600	C	T
17	rs10775373	0	12822677	T	A
17	rs3826377	0	12822787	T	C
17	rs149430006	0	12822827	C	A
17	rs3826376	0	12822847	C	T
17	rs111475501	0	12822877	A	G
17	rs3826375	0	12822892	G	A
17	rs3826374	0	12822905	A	G
17	rs56974323	0	12823271	A	G
17	rs56924804	0	12823415	C	T
17	rs9914126	0	12823432	A	G
17	rs57071648	0	12823468	G	A
17	rs9915441	0	12823783	G	A
17	rs9915671	0	12823875	G	A
17	rs7221804	0	12823919	C	T
17	rs7222419	0	12824127	G	T
17	rs12600655	0	12824128	G	A
17	rs2322708	0	12824651	T	C
17	rs12951600	0	12825244	A	G
17	rs112447342	0	12825426	G	A
17	rs6502218	0	12825649	C	G
17	rs7213939	0	12826113	G	A
17	rs7213682	0	12826135	C	T
17	rs9635687	0	12826681	A	G
17	rs4792301	0	12826825	T	C
17	rs12945930	0	12826833	C	T
17	rs12451130	0	12826929	C	T
17	rs79795700	0	12827939	C	T
17	rs67123869	0	12828088	A	G
17	rs77487181	0	12828091	G	C
17	rs118176907	0	12828323	G	A
17	rs9303066	0	12828390	G	A
17	rs73978276	0	12828746	G	T
17	rs151283581	0	12831078	C	T
17	rs1317990	0	12832063	G	T
17	rs882653	0	12832979	A	G
17	rs2014258	0	12833863	A	G
17	rs149783020	0	12834667	G	T
17	rs4792302	0	12834672	T	A
17	rs8071688	0	12835010	G	A
17	rs4792303	0	12835491	C	T
17	rs9912171	0	12835824	A	G
17	rs12940912	0	12836451	T	C
17	rs184963566	0	12836581	C	A
17	rs12940520	0	12836867	G	T
17	rs7225108	0	12836902	A	T
17	rs7208100	0	12837565	T	A
17	rs7212783	0	12838065	T	C
17	rs2215054	0	12839009	G	A
17	rs12952110	0	12839077	T	C
17	rs2190700	0	12839252	G	A
17	rs12452699	0	12839880	C	T
17	rs7222788	0	12839980	G	A
17	rs72815112	0	12840033	T	A
17	rs7223851	0	12840113	T	C
17	rs7224309	0	12840404	T	C
17	rs12943554	0	12840542	A	G
17	rs7223559	0	12840690	A	G
17	rs112001922	0	12840883	C	T
17	rs111805014	0	12840960	C	G
17	rs6502219	0	12841616	T	C
17	rs76197381	0	12842244	A	C
17	rs2079559	0	12842754	G	A
17	rs2079558	0	12842821	T	C
17	rs150028354	0	12842884	G	A
17	rs2322709	0	12843178	A	C
17	rs4545859	0	12843466	A	G
17	rs2072256	0	12844126	A	G
17	rs75445034	0	12844296	G	A
17	rs62058116	0	12844519	T	G
17	rs138816316	0	12844697	T	C
17	rs12940746	0	12845494	C	T
17	rs6502220	0	12845755	C	G
17	rs6502221	0	12845854	G	A
17	rs76136139	0	12845959	G	A
17	rs12942448	0	12845987	G	A
17	rs2190699	0	12846295	G	A
17	rs767573	0	12846608	T	G
17	rs767574	0	12846708	G	A
17	rs77860178	0	12846760	C	T
17	rs77150917	0	12847618	G	A
17	rs2108537	0	12847848	G	A
17	rs9915944	0	12848327	A	T
17	rs112255884	0	12848519	G	A
17	rs8076914	0	12848722	T	C
17	rs8080060	0	12849022	G	T
17	rs149048042	0	12849207	G	A
17	rs66478366	0	12849466	A	T
17	rs36185425	0	12849988	C	T
17	rs2322710	0	12850143	A	C
17	rs720049	0	12850547	G	A
17	rs56655083	0	12850593	C	T
17	rs720048	0	12850696	G	A
17	rs7207068	0	12851378	T	A
17	rs7225631	0	12851435	G	A
17	rs77830355	0	12851454	C	T
17	rs7501977	0	12852069	C	A
17	rs73978283	0	12852147	C	T
17	rs2270051	0	12852224	C	A
17	rs34189505	0	12852238	G	A
17	rs2072255	0	12852392	G	A
17	rs2072254	0	12852459	A	G
17	rs78883567	0	12853335	A	G
17	rs2270050	0	12853382	G	C
17	rs73978284	0	12853633	A	G
17	rs16946885	0	12854399	A	G
17	rs1024580	0	12854516	A	G
17	rs12449811	0	12854755	G	T
17	rs71364193	0	12855141	G	A
17	rs2072253	0	12855719	G	A
17	rs78563270	0	12855967	C	T
17	rs2072252	0	12856005	A	G
17	rs141504402	0	12856518	A	G
17	rs12451610	0	12857300	A	G
17	rs12451612	0	12857344	A	G
17	rs9889646	0	12857350	A	G
17	rs143332475	0	12857457	C	T
17	rs12451713	0	12857574	G	A
17	rs11078096	0	12857896	C	T
17	rs9891226	0	12857916	C	G
17	rs75936430	0	12858072	T	G
17	rs80072374	0	12858168	A	G
17	rs11078097	0	12858230	G	T
17	rs62058118	0	12858458	G	A
17	rs76296534	0	12858586	A	G
17	rs2190698	0	12859149	C	T
17	rs2072251	0	12859654	A	G
17	rs2072250	0	12859702	G	A
17	rs7216369	0	12860315	C	T
17	rs77547355	0	12860571	G	A
17	rs67507449	0	12861309	G	A
17	rs11867991	0	12861597	T	G
17	rs740410	0	12861836	A	G
17	rs3213689	0	12862029	C	T
17	rs3213687	0	12862170	C	T
17	rs11868628	0	12862309	T	C
17	rs3815311	0	12862321	C	T
17	rs9904572	0	12862359	G	A
17	rs62058120	0	12862523	G	T
17	rs80008711	0	12862687	G	A
17	rs12603737	0	12863269	A	C
17	rs10445248	0	12863389	C	T
17	rs9303067	0	12863398	T	C
17	rs11871716	0	12863481	G	A
17	rs76168742	0	12863534	A	G
17	rs10153245	0	12864158	A	G
17	rs12451993	0	12864310	T	C
17	rs10153250	0	12864342	T	C
17	rs11078098	0	12864608	T	C
17	rs9893369	0	12864662	G	A
17	rs11078099	0	12864779	T	C
17	rs55984641	0	12864981	G	A
17	rs9303068	0	12864998	T	C
17	rs72635536	0	12865215	G	A
17	rs72815122	0	12865247	T	A
17	rs12103542	0	12865263	C	G
17	rs75245742	0	12865482	A	C
17	rs79682878	0	12865582	G	A
17	rs78562724	0	12865584	G	A
17	rs79477072	0	12865682	T	G
17	rs72635537	0	12865815	C	T
17	rs28637913	0	12865920	G	C
17	rs9907138	0	12866090	C	T
17	rs11868820	0	12866293	G	A
17	rs11868795	0	12866294	C	A
17	rs72815124	0	12866408	A	G
17	rs11868803	0	12866431	A	G
17	rs11871464	0	12866546	T	C
17	rs76047582	0	12866619	T	C
17	rs77898476	0	12866788	C	T
17	rs75002189	0	12866833	C	T
17	rs4638626	0	12866914	C	T
17	rs9646399	0	12867115	C	T
17	rs142823240	0	12867117	T	C
17	rs12600342	0	12867212	T	A
17	rs78709814	0	12867225	C	T
17	rs76901902	0	12867425	T	C
17	rs146980742	0	12867480	T	G
17	rs11078100	0	12867875	A	T
17	rs111329284	0	12867982	T	G
17	rs79278762	0	12868123	C	T
17	rs17638238	0	12868418	C	T
17	rs79382181	0	12868474	G	C
17	rs76234115	0	12868530	G	T
17	rs11655654	0	12868579	C	T
17	rs12450034	0	12868593	T	C
17	rs76197500	0	12868611	C	T
17	rs10521204	0	12868660	C	A
17	rs3785717	0	12868843	T	A
17	rs77459168	0	12868848	C	T
17	rs78927793	0	12869088	T	C
17	rs10521205	0	12869142	T	C
17	rs111318762	0	12869282	C	T
17	rs966110	0	12869286	C	A
17	rs113654823	0	12869343	A	C
17	rs11078101	0	12869413	T	C
17	rs75660394	0	12869586	G	A
17	rs56011081	0	12869632	A	C
17	rs56378659	0	12869684	T	C
17	rs10521206	0	12870101	A	G
17	rs11078102	0	12870225	A	T
17	rs11078103	0	12870243	G	T
17	rs11078104	0	12870264	C	T
17	rs11078105	0	12870322	A	C
17	rs6502223	0	12870665	C	T
17	rs17638387	0	12870824	G	A
17	rs4791521	0	12870929	G	A
17	rs72815126	0	12871081	T	C
17	rs55866001	0	12871084	A	T
17	rs76362481	0	12871088	T	C
17	rs55699608	0	12871092	C	T
17	rs17551264	0	12871430	A	G
17	rs1859968	0	12871497	A	G
17	rs17551299	0	12871508	C	T
17	rs1859967	0	12871524	T	C
17	rs11078106	0	12871601	G	A
17	rs11078107	0	12871746	G	A
17	rs11078108	0	12871941	C	T
17	rs72815127	0	12871943	A	G
17	rs117360820	0	12872076	T	A
17	rs11078111	0	12872133	T	C
17	rs4792306	0	12872222	G	C
17	rs4792307	0	12872236	A	G
17	rs57089639	0	12872361	T	C
17	rs57127540	0	12872468	A	G
17	rs58257033	0	12872591	C	T
17	rs1981622	0	12872641	C	T
17	rs17551362	0	12872642	G	A
17	rs61137688	0	12872721	G	C
17	rs12950148	0	12872802	A	G
17	rs2041116	0	12872972	C	T
17	rs78467798	0	12873040	T	G
17	rs56959902	0	12873068	C	T
17	rs77210143	0	12873159	G	A
17	rs75714269	0	12873166	G	C
17	rs8078472	0	12873387	A	G
17	rs2058090	0	12873484	G	T
17	rs2058089	0	12873504	T	C
17	rs3785716	0	12874227	A	G
17	rs7208362	0	12874547	C	A
17	rs141080175	0	12874573	C	T
17	rs72815132	0	12875120	G	A
17	rs9911546	0	12875672	T	A
17	rs9910312	0	12875689	G	A
17	rs9911789	0	12875786	T	A
17	rs73292401	0	12875908	T	A
17	rs9910403	0	12875945	A	G
17	rs145669577	0	12875963	C	T
17	rs75780741	0	12876266	T	C
17	rs28840121	0	12876268	G	A
17	rs878065	0	12876431	A	G
17	rs9889794	0	12876508	C	T
17	rs74730836	0	12876781	A	T
17	rs75772201	0	12876867	C	A
17	rs112986903	0	12877048	T	A
17	rs1109767	0	12877530	C	T
17	rs117451061	0	12878253	G	A
17	rs11652529	0	12878603	C	T
17	rs76752310	0	12878689	G	A
17	rs12601449	0	12878837	C	T
17	rs8072799	0	12879308	A	T
17	rs3785714	0	12879916	C	T
17	rs3785713	0	12879993	T	A
17	rs116663126	0	12880010	A	G
17	rs7222413	0	12880146	T	C
17	rs3785712	0	12880209	A	G
17	rs9909025	0	12880579	T	C
17	rs11078112	0	12880767	A	G
17	rs12944203	0	12880805	T	C
17	rs35572516	0	12880818	C	T
17	rs12453248	0	12880949	G	C
17	rs144090790	0	12881141	G	A
17	rs35720696	0	12881183	C	T
17	rs12950645	0	12881382	C	G
17	rs11650537	0	12882087	C	T
17	rs12600659	0	12882153	A	G
17	rs12600660	0	12882167	A	G
17	rs11078113	0	12882190	T	G
17	rs35835556	0	12882295	A	G
17	rs9895225	0	12882551	A	G
17	rs2240570	0	12882789	A	G
17	rs2240569	0	12882816	T	C
17	rs2240568	0	12883013	C	T
17	rs73978294	0	12883246	A	C
17	rs74868051	0	12883262	G	A
17	rs56297814	0	12883798	C	T
17	rs74382908	0	12884245	G	A
17	rs55654981	0	12884478	A	C
17	rs55708868	0	12884589	C	T
17	rs7216072	0	12884646	T	C
17	rs56164999	0	12884676	A	G
17	rs34057603	0	12885144	G	A
17	rs9890456	0	12885270	C	T
17	rs9892534	0	12885399	T	C
17	rs11655929	0	12886075	C	T
17	rs137858935	0	12886318	C	T
17	rs55855535	0	12886443	A	G
17	rs56302608	0	12886651	A	G
17	rs3826373	0	12886857	T	C
17	rs8069856	0	12887379	T	C
17	rs111948004	0	12887715	G	A
17	rs80223158	0	12889565	C	T
17	rs57940266	0	12890651	T	G
17	rs57389307	0	12890715	C	T
17	rs3744345	0	12891272	G	A
17	rs3744344	0	12891284	C	T
17	rs75492698	0	12891347	T	C
17	rs112037498	0	12892187	T	C
17	rs56259289	0	12892616	C	T
17	rs73296512	0	12892666	T	G
17	rs2072263	0	12892809	A	G
17	rs2072262	0	12892943	G	C
17	rs2072261	0	12893089	G	A
17	rs2072260	0	12893117	A	G
17	rs55907531	0	12893185	A	G
17	rs117520601	0	12893233	C	T
17	rs117885925	0	12894152	A	G
17	rs11650119	0	12894200	C	A
17	rs55648122	0	12894412	T	C
17	rs56274015	0	12895655	C	T
17	rs2523	0	12895815	C	T
17	rs6949	0	12895855	A	T
17	rs1044569	0	12895929	G	A
17	rs1044564	0	12895984	G	C
17	rs13641	0	12896074	T	C
17	rs9908102	0	12896553	C	T
17	rs76491525	0	12896573	C	T
17	rs74937316	0	12896833	G	C
17	rs9915058	0	12897293	A	C
17	rs56329828	0	12897669	C	T
17	rs17552022	0	12898295	T	C
17	rs73981604	0	12898454	C	A
17	rs2286340	0	12898787	C	G
17	rs80068662	0	12898791	A	G
17	rs2286338	0	12898994	C	G
17	rs111710032	0	12899668	T	C
17	rs4792308	0	12899726	A	G
17	rs5030739	0	12899902	C	T
17	rs11545302	0	12899963	T	C
17	rs7216235	0	12900383	T	C
17	rs7216413	0	12900471	T	G
17	rs7215565	0	12900517	G	A
17	rs7215456	0	12900675	A	C
17	rs55688720	0	12900901	C	T
17	rs7210599	0	12900989	G	A
17	rs7210516	0	12901141	C	T
17	rs72815146	0	12901208	A	C
17	rs7211778	0	12901227	T	G
17	rs56405144	0	12901688	G	A
17	rs80003444	0	12902109	G	T
17	rs35683704	0	12902379	G	A
17	rs4791522	0	12902688	C	G
17	rs78898076	0	12902795	G	C
17	rs55986816	0	12903165	G	A
17	rs55787925	0	12903234	G	A
17	rs75426043	0	12903816	C	T
17	rs73981608	0	12903928	C	T
17	rs73981609	0	12903938	T	C
17	rs73296600	0	12903988	G	C
17	rs73981611	0	12904084	C	T
17	rs73298504	0	12904102	C	T
17	rs73298506	0	12904119	G	A
17	rs73298508	0	12904223	A	G
17	rs58854608	0	12904540	C	T
17	rs59763012	0	12904636	C	T
17	rs60981613	0	12904670	G	A
17	rs56282307	0	12904731	C	G
17	rs193289563	0	12904734	G	A
17	rs56354307	0	12904810	A	G
17	rs56369392	0	12904928	C	T
17	rs73981616	0	12904992	G	A
17	rs56338821	0	12905125	T	C
17	rs56266951	0	12905139	G	A
17	rs55674356	0	12905574	T	A
17	rs55825263	0	12905743	G	A
17	rs112316688	0	12906073	G	A
17	rs58842254	0	12906222	A	G
17	rs78515379	0	12906705	G	A
17	rs77703211	0	12907023	G	A
17	rs58578352	0	12907095	G	C
17	rs75158277	0	12907177	A	T
17	rs55883319	0	12907513	G	C
17	rs55776918	0	12907892	A	G
17	rs58608011	0	12907909	C	T
17	rs4792309	0	12908204	T	C
17	rs17639379	0	12908247	T	A
17	rs4792310	0	12908734	T	A
17	rs77528900	0	12909162	C	A
17	rs111859801	0	12909504	G	A
17	rs57227992	0	12909621	T	C
17	rs56375019	0	12909790	G	A
17	rs78214301	0	12909879	T	C
17	rs55770576	0	12909905	T	C
17	rs56967476	0	12909982	C	T
17	rs58985615	0	12909988	C	A
17	rs8078508	0	12910523	G	A
17	rs181501634	0	12910535	T	A
17	rs8078394	0	12910602	C	T
17	rs8078710	0	12910662	G	A
17	rs8079600	0	12910706	T	C
17	rs8078952	0	12910790	G	A
17	rs8079762	0	12910795	T	C
17	rs8073563	0	12911038	C	T
17	rs8073444	0	12911052	A	G
17	rs139863456	0	12911567	G	A
17	rs143218793	0	12911582	A	T
17	rs56271362	0	12911603	C	T
17	rs112004153	0	12911618	A	G
17	rs145072563	0	12911802	C	T
17	rs60713770	0	12912385	A	G
17	rs74677715	0	12912476	G	A
17	rs56988654	0	12912635	T	G
17	rs59287437	0	12912727	C	G
17	rs60875833	0	12912789	T	G
17	rs56131975	0	12912870	T	C
17	rs77805960	0	12912897	A	G
17	rs76487159	0	12913061	A	G
17	rs111604768	0	12913079	G	C
17	rs75867529	0	12913122	A	G
17	rs113669874	0	12913132	C	T
17	rs112409112	0	12913243	C	T
17	rs75913028	0	12913286	C	T
17	rs149470009	0	12913540	T	G
17	rs143874500	0	12913598	T	C
17	rs138505842	0	12913689	C	T
17	rs2302069	0	12914024	T	C
17	rs8071540	0	12914321	G	A
17	rs8071456	0	12914458	C	A
17	rs8071445	0	12914480	A	G
17	rs11658321	0	12914484	T	C
17	rs8071615	0	12914535	C	A
17	rs78885785	0	12914554	C	T
17	rs8071726	0	12914584	C	T
17	rs73300518	0	12914795	G	C
17	rs73981621	0	12914832	C	T
17	rs41494747	0	12914920	A	G
17	rs4792311	0	12915009	G	A
17	rs72815149	0	12915392	C	T
17	rs145473016	0	12915713	G	A
17	rs2286336	0	12915941	A	G
17	rs74886662	0	12916388	C	T
17	rs74556312	0	12916606	A	G
17	rs76738579	0	12916762	A	C
17	rs7210890	0	12917134	A	G
17	rs79328113	0	12917180	A	C
17	rs7211164	0	12917212	C	T
17	rs7211210	0	12917352	A	G
17	rs7211501	0	12917479	A	G
17	rs138536836	0	12917550	C	T
17	rs56004910	0	12917856	G	A
17	rs733890	0	12918054	C	T
17	rs4792312	0	12918109	A	G
17	rs733889	0	12918118	A	G
17	rs112577818	0	12918205	T	C
17	rs4792313	0	12918296	T	C
17	rs55925335	0	12918313	G	A
17	rs4792314	0	12918451	G	A
17	rs10521207	0	12918980	G	A
17	rs72815150	0	12919692	C	T
17	rs60081364	0	12919858	C	T
17	rs117393962	0	12919868	G	A
17	rs57941479	0	12919874	G	C
17	rs58809197	0	12920260	A	G
17	rs4792315	0	12921348	G	C
17	rs62058146	0	12921420	C	T
17	rs2051975	0	12921450	T	C
17	rs138603577	0	12921582	G	C
17	rs2051974	0	12921645	T	C
17	rs2051973	0	12921672	G	A
17	rs17554679	0	12921712	G	C
17	rs3760315	0	12921953	C	A
17	rs73300542	0	12922460	T	A
17	rs73981632	0	12922485	A	T
17	rs2051972	0	12922649	G	A
17	rs12937607	0	12922665	C	G
17	rs17639858	0	12922840	G	A
17	rs73300546	0	12922931	C	T
17	rs3760314	0	12923899	A	G
17	rs8077923	0	12923987	T	G
17	rs12600940	0	12925095	A	G
17	rs58522260	0	12925227	T	C
17	rs112616319	0	12925541	T	C
17	rs111289491	0	12925629	C	T
17	rs117591958	0	12926131	C	T
17	rs34071331	0	12926690	G	A
17	rs60356966	0	12926710	G	A
17	rs62058148	0	12927544	C	T
17	rs7218504	0	12927654	G	C
17	rs60618945	0	12927898	G	C
17	rs12943765	0	12928230	G	C
17	rs9895461	0	12928302	C	T
17	rs17639912	0	12928627	A	T
17	rs72815157	0	12928651	C	T
17	rs35294439	0	12928659	T	C
17	rs117812087	0	12928982	T	C
17	rs12453937	0	12929023	C	G
17	rs148269883	0	12929552	G	A
17	rs141441451	0	12929625	A	G
17	rs138121455	0	12929908	C	G
17	rs28678606	0	12930302	C	T
17	rs116857306	0	12930986	C	T
17	rs9906251	0	12931157	T	C
17	rs4792317	0	12931454	T	C
17	rs28702442	0	12931457	G	A
17	rs9906017	0	12931749	C	T
17	rs12450696	0	12931807	C	T
17	rs4792318	0	12932405	G	C
17	rs9913132	0	12932451	C	G
17	rs143586654	0	12932550	G	A
17	rs11078114	0	12933072	C	T
17	rs9892861	0	12933241	C	T
17	rs2108543	0	12933743	C	T
17	rs2322779	0	12933946	A	G
17	rs12452558	0	12934247	A	C
17	rs12951447	0	12934429	G	T
17	rs74368341	0	12934633	T	C
17	rs4497736	0	12935148	G	A
17	rs9908982	0	12935540	A	G
17	rs9909810	0	12935625	G	A
17	rs75812406	0	12935816	G	A
17	rs79539222	0	12935977	C	G
17	rs7218406	0	12935986	G	A
17	rs7219673	0	12936208	T	C
17	rs4792320	0	12936413	A	G
17	rs4791523	0	12936460	C	T
17	rs4792321	0	12936513	T	C
17	rs77807142	0	12938756	C	T
17	rs79812880	0	12939682	G	A
17	rs72815160	0	12940048	T	C
17	rs117839456	0	12941199	C	T
17	rs141016192	0	12941288	C	T
17	rs11658800	0	12941645	C	T
17	rs10775374	0	12942326	C	A
17	rs76550909	0	12942680	C	T
17	rs72815162	0	12942814	C	T
17	rs557115774	0	12943224	G	A
17	rs538998302	0	12943225	C	T
17	rs72815163	0	12944249	G	A
17	rs142790886	0	12944403	C	A
17	rs61697578	0	12944414	C	T
17	rs4791524	0	12944689	A	T
17	rs11654559	0	12945383	A	T
17	rs8078153	0	12945843	T	C
17	rs72815164	0	12946085	C	T
17	rs77757952	0	12946631	A	T
17	rs11656122	0	12946729	C	T
17	rs4273078	0	12946876	C	T
17	rs4791525	0	12947453	C	T
17	rs12950720	0	12948672	G	C
17	rs11078116	0	12949407	A	G
17	rs17640349	0	12949943	T	C
17	rs2322780	0	12950392	A	G
17	rs72815168	0	12950555	C	A
17	rs2190705	0	12950625	C	T
17	rs78170975	0	12950858	C	G
17	rs12943941	0	12951160	G	A
17	rs8080686	0	12951843	C	T
17	rs8067179	0	12952732	A	G
17	rs7215651	0	12953531	G	A
17	rs68008848	0	12953593	G	A
17	rs138050212	0	12954054	A	G
17	rs11078117	0	12954155	A	G
17	rs8081857	0	12955088	A	G
17	rs8082266	0	12955128	G	A
17	rs4792323	0	12955253	A	G
17	rs77889826	0	12955512	G	A
17	rs62060678	0	12956851	G	A
17	rs9908783	0	12956867	G	A
17	rs62060679	0	12957178	G	A
17	rs11078118	0	12957585	A	G
17	rs11078119	0	12957586	A	C
17	rs12943028	0	12958367	A	T
17	rs12945697	0	12958477	T	A
17	rs4792324	0	12958948	A	T
17	rs6502225	0	12959684	A	G
17	rs6502226	0	12959713	A	T
17	rs8071551	0	12960067	G	A
17	rs4792325	0	12960713	G	A
17	rs4791527	0	12960880	T	C
17	rs34852820	0	12960899	C	T
17	rs12953180	0	12962911	A	G
17	rs59654052	0	12963152	G	A
17	rs12945813	0	12963235	T	A
17	rs113864679	0	12963736	T	G
17	rs117807551	0	12963786	C	T
17	rs60084743	0	12964011	A	G
17	rs7218898	0	12964076	C	G
17	rs7220272	0	12964206	T	C
17	rs7219133	0	12964353	A	G
17	rs7219281	0	12964428	A	G
17	rs113409495	0	12964622	C	T
17	rs66848707	0	12964707	A	G
17	rs111553323	0	12964774	G	A
17	rs67223621	0	12964851	A	G
17	rs4459581	0	12966272	G	A
17	rs4461111	0	12966464	G	A
17	rs9912495	0	12967116	A	G
17	rs8073359	0	12967545	A	G
17	rs6502228	0	12967815	T	C
17	rs6502229	0	12967825	G	C
17	rs6502230	0	12967893	C	T
17	rs56228705	0	12968080	C	A
17	rs55722744	0	12968173	T	C
17	rs55944935	0	12968174	C	T
17	rs55987265	0	12968302	A	C
17	rs61635271	0	12968759	A	G
17	rs76041652	0	12968825	A	G
17	rs79907399	0	12969121	T	C
17	rs2322782	0	12969146	C	T
17	rs2322783	0	12969238	G	T
17	rs2322784	0	12969292	C	T
17	rs62060699	0	12969964	C	T
17	rs78906703	0	12970077	C	T
17	rs75729642	0	12970111	G	A
17	rs78337729	0	12970134	G	C
17	rs79220483	0	12970315	G	A
17	rs77747619	0	12970542	T	A
17	rs74779487	0	12970639	A	C
17	rs76951420	0	12970641	T	C
17	rs80265552	0	12970704	G	A
17	rs75295067	0	12970794	T	G
17	rs79753841	0	12970877	T	C
17	rs11078120	0	12971120	C	T
17	rs11078121	0	12971152	G	A
17	rs11078122	0	12971333	C	T
17	rs7210223	0	12971756	G	A
17	rs7210363	0	12971820	G	A
17	rs12453555	0	12972276	T	C
17	rs9910482	0	12972283	A	G
17	rs28801094	0	12972328	G	C
17	rs12451145	0	12972395	G	A
17	rs117232197	0	12972479	T	G
17	rs8072227	0	12972519	G	T
17	rs76671117	0	12972653	C	T
17	rs113232613	0	12972681	T	C
17	rs79930090	0	12972689	T	C
17	rs111568691	0	12972717	G	T
17	rs67069205	0	12972738	G	A
17	rs8076254	0	12973009	A	G
17	rs8076397	0	12973039	C	G
17	rs8076411	0	12973055	C	A
17	rs8077340	0	12973591	C	T
17	rs72815185	0	12973623	G	C
17	rs9893477	0	12973681	T	C
17	rs56308332	0	12973873	A	G
17	rs111653372	0	12974611	A	C
17	rs12452504	0	12974697	C	T
17	rs8065393	0	12974799	T	C
17	rs16947108	0	12975008	A	G
17	rs1985408	0	12975683	G	A
17	rs1003902	0	12975928	A	C
17	rs12453727	0	12976203	A	T
17	rs12951614	0	12976785	C	G
17	rs11078123	0	12976787	T	C
17	rs11659037	0	12976937	G	A
17	rs62060700	0	12978027	C	A
17	rs77564132	0	12978053	A	G
17	rs9902728	0	12978486	C	A
17	rs9303069	0	12978590	A	G
17	rs8066697	0	12978792	C	T
17	rs8066596	0	12978842	A	G
17	rs12602591	0	12979090	A	T
17	rs8072038	0	12979097	T	C
17	rs12602615	0	12979167	C	T
17	rs8071377	0	12979188	G	C
17	rs8071308	0	12979351	C	A
17	rs2874859	0	12979759	T	C
17	rs9904260	0	12980142	G	A
17	rs9903905	0	12980190	C	T
17	rs62060701	0	12980242	A	T
17	rs62060702	0	12980435	C	T
17	rs8076800	0	12980505	C	T
17	rs8076967	0	12980598	C	T
17	rs8078008	0	12980609	T	C
17	rs8076837	0	12980632	A	G
17	rs8077517	0	12980830	G	T
17	rs12946742	0	12981142	C	T
17	rs62060703	0	12981152	G	A
17	rs4792328	0	12981642	C	A
17	rs72815197	0	12982142	T	C
17	rs1859972	0	12982299	A	C
17	rs7221657	0	12982647	C	A
17	rs11078124	0	12982998	C	T
17	rs4791528	0	12983663	T	C
17	rs148219020	0	12983759	T	A
17	rs1034848	0	12984387	G	A
17	rs7214329	0	12984604	T	C
17	rs12950901	0	12985040	A	G
17	rs6502232	0	12985357	A	G
17	rs7218467	0	12985509	C	T
17	rs77260345	0	12985554	A	G
17	rs7218831	0	12985731	C	A
17	rs7218982	0	12985786	C	T
17	rs1014214	0	12986142	A	G
17	rs7223573	0	12986212	C	T
17	rs1014213	0	12986325	G	A
17	rs1014212	0	12986459	A	G
17	rs2322785	0	12986799	G	C
17	rs7209255	0	12987035	C	G
17	rs187451375	0	12987236	C	A
17	rs17560643	0	12987469	C	T
17	rs67843016	0	12987513	A	T
17	rs7211371	0	12987564	T	C
17	rs79908252	0	12987956	C	G
17	rs78152379	0	12988313	G	A
17	rs142846925	0	12988857	A	T
17	rs11652433	0	12989009	C	T
17	rs11652547	0	12989386	C	G
17	rs117714091	0	12989417	C	T
17	rs62058360	0	12990300	G	A
17	rs758108	0	12990335	G	A
17	rs758107	0	12990859	T	C
17	rs78107574	0	12990893	G	A
17	rs2108544	0	12990952	T	C
17	rs9894975	0	12991169	T	C
17	rs77562445	0	12991197	G	A
17	rs181469788	0	12991385	G	C
17	rs9894183	0	12991388	G	A
17	rs79996816	0	12991455	G	A
17	rs2322786	0	12991795	T	A
17	rs2874860	0	12992098	G	A
17	rs2159040	0	12993369	A	C
17	rs12453346	0	12993581	C	T
17	rs56054749	0	12994566	G	T
17	rs56262284	0	12994836	C	T
17	rs7224703	0	12995221	G	A
17	rs12449992	0	12995265	G	A
17	rs12450012	0	12995357	G	A
17	rs62058361	0	12995652	G	A
17	rs2159038	0	12995723	C	G
17	rs740412	0	12996104	C	T
17	rs12937835	0	12996180	C	A
17	rs72815202	0	12996333	G	A
17	rs2097989	0	12996955	T	C
17	rs8072429	0	12997024	A	G
17	rs77696088	0	12997463	A	G
17	rs72817203	0	12997585	C	T
17	rs1124575	0	12998581	C	A
17	rs11658664	0	12999044	C	T
17	rs78589612	0	12999156	T	C
17	rs72817204	0	12999373	G	A
17	rs114858164	0	12999374	C	A
17	rs12950848	0	12999427	A	G
17	rs72817205	0	12999503	G	A
17	rs76786502	0	12999785	T	C
17	rs57915826	0	12999943	C	G
17	rs118009703	0	13000027	C	T
17	rs12945190	0	13000338	T	C
17	rs1007570	0	13000552	A	G
17	rs7213901	0	13000814	A	G
17	rs11078125	0	13000883	A	G
17	rs9905366	0	13001700	T	A
17	rs9890991	0	13003279	G	A
17	rs7220028	0	13003327	C	T
17	rs8077114	0	13003393	G	A
17	rs7220548	0	13003680	A	C
17	rs7220714	0	13003740	C	A
17	rs11078126	0	13003915	C	T
17	rs72817206	0	13004168	A	T
17	rs74823096	0	13004588	C	G
17	rs56314743	0	13005683	T	C
17	rs17641431	0	13006505	G	A
17	rs78685584	0	13006751	C	T
17	rs62058362	0	13008380	G	T
17	rs12600859	0	13009116	T	A
17	rs2215081	0	13009502	G	C
17	rs142479136	0	13009684	C	T
17	rs2215080	0	13009965	C	T
17	rs16947175	0	13011016	T	C
17	rs28664578	0	13011553	G	A
17	rs74913438	0	13011790	C	A
17	rs34511716	0	13012012	G	A
17	rs62058363	0	13012605	C	T
17	rs111283272	0	13012785	C	T
17	rs137883280	0	13012823	C	T
17	rs78644502	0	13012895	C	T
17	rs11656705	0	13013602	T	A
17	rs76795507	0	13013628	G	C
17	rs71364197	0	13013903	T	G
17	rs4792331	0	13014256	G	A
17	rs2011222	0	13014851	T	A
17	rs16947183	0	13015177	T	C
17	rs76471208	0	13015230	T	C
17	rs2011062	0	13015270	G	A
17	rs724645	0	13015287	G	C
17	rs6502234	0	13015773	G	A
17	rs62058364	0	13015817	A	C
17	rs8075494	0	13015839	A	T
17	rs76846916	0	13016214	G	A
17	rs11657046	0	13017528	G	A
17	rs9906408	0	13017869	T	G
17	rs11653670	0	13018062	T	C
17	rs8077344	0	13019261	G	A
17	rs16947194	0	13020002	G	A
17	rs74922076	0	13020908	G	A
17	rs80240039	0	13021381	G	C
17	rs7207964	0	13022415	A	G
17	rs12935881	0	13022897	G	A
17	rs72817214	0	13022906	G	A
17	rs4473234	0	13023280	T	C
17	rs78248867	0	13023363	G	T
17	rs4473235	0	13023395	T	C
17	rs2322788	0	13023456	C	T
17	rs2322789	0	13023596	A	C
17	rs4600499	0	13023725	T	A
17	rs34091767	0	13024403	G	A
17	rs12936789	0	13024673	C	A
17	rs144990698	0	13024728	C	T
17	rs59270161	0	13024895	A	G
17	rs149937410	0	13024958	T	C
17	rs10521210	0	13026203	C	T
17	rs12937858	0	13026339	A	C
17	rs77041491	0	13027267	C	T
17	rs139944139	0	13027508	A	G
17	rs1988120	0	13027653	C	T
17	rs2017017	0	13027690	C	G
17	rs987738	0	13027814	C	G
17	rs16947205	0	13027868	T	G
17	rs16947210	0	13028199	T	G
17	rs16947215	0	13028293	A	C
17	rs12602392	0	13028297	C	T
17	rs77229399	0	13028406	T	C
17	rs117941256	0	13028510	C	T
17	rs112958328	0	13028677	A	G
17	rs111558631	0	13028681	T	C
17	rs34899475	0	13028835	G	A
17	rs148226748	0	13028847	A	T
17	rs141133283	0	13028886	T	C
17	rs113076182	0	13028903	T	A
17	rs112154552	0	13028962	T	C
17	rs117864196	0	13028971	C	T
17	rs117332211	0	13029060	C	T
17	rs16947218	0	13029140	T	G
17	rs34584763	0	13029238	A	G
17	rs150721830	0	13029344	A	C
17	rs75389230	0	13029416	C	T
17	rs75372860	0	13029435	A	T
17	rs74486052	0	13029462	T	C
17	rs77138679	0	13029607	C	G
17	rs9915141	0	13029654	A	G
17	rs77735926	0	13029754	T	G
17	rs75446055	0	13029777	T	C
17	rs75008056	0	13029778	G	A
17	rs9902124	0	13031120	C	G
17	rs9902503	0	13031128	G	A
17	rs12450398	0	13031287	G	T
17	rs8066062	0	13031460	A	G
17	rs8067791	0	13031746	T	C
17	rs11652225	0	13031942	A	C
17	rs79935730	0	13032037	T	C
17	rs9910409	0	13032323	C	T
17	rs9910253	0	13032360	A	G
17	rs9911137	0	13032663	C	T
17	rs12602225	0	13033118	G	T
17	rs35234161	0	13033503	T	A
17	rs34889067	0	13033724	C	T
17	rs9898391	0	13034096	G	A
17	rs11078131	0	13034224	T	C
17	rs11870499	0	13034361	G	T
17	rs147948473	0	13034449	A	C
17	rs34719577	0	13034492	A	T
17	rs9899583	0	13034683	G	C
17	rs77699140	0	13034735	G	A
17	rs6502236	0	13034898	C	T
17	rs12603321	0	13035188	G	T
17	rs6502237	0	13035336	C	T
17	rs76473388	0	13035534	C	T
17	rs17642085	0	13035617	G	A
17	rs35038156	0	13035742	G	C
17	rs17642128	0	13035840	T	C
17	rs9908062	0	13035974	G	A
17	rs7217266	0	13036565	A	G
17	rs7221833	0	13037059	A	C
17	rs34827110	0	13037283	C	A
17	rs11650518	0	13037350	A	G
17	rs77355986	0	13037481	G	A
17	rs16947248	0	13039461	A	G
17	rs12946889	0	13039467	T	G
17	rs764191	0	13039792	A	T
17	rs61610275	0	13040257	A	T
17	rs12939017	0	13040385	T	C
17	rs11871600	0	13041307	A	T
17	rs150179984	0	13041495	C	T
17	rs35814610	0	13041714	T	C
17	rs34991849	0	13041973	A	G
17	rs8077659	0	13042271	G	A
17	rs8077563	0	13042365	C	T
17	rs8077971	0	13042481	G	A
17	rs76474718	0	13042580	C	G
17	rs6502238	0	13042840	T	C
17	rs76312922	0	13043916	A	G
17	rs9909179	0	13044303	T	C
17	rs12941879	0	13044313	G	A
17	rs60617848	0	13044504	A	T
17	rs79529149	0	13044508	A	G
17	rs35744608	0	13044964	A	G
17	rs12945380	0	13044976	T	C
17	rs11651325	0	13046924	T	G
17	rs7210118	0	13047713	C	T
17	rs77194196	0	13048149	G	A
17	rs56687683	0	13048221	G	A
17	rs138490199	0	13048393	G	A
17	rs79733271	0	13048694	G	C
17	rs78184851	0	13049926	A	G
17	rs117471822	0	13050603	A	G
17	rs115970886	0	13051032	G	A
17	rs7221586	0	13051190	C	T
17	rs1544505	0	13051447	A	G
17	rs76916059	0	13052470	A	G
17	rs2322791	0	13052547	T	C
17	rs78244833	0	13053222	G	C
17	rs75208726	0	13054032	C	T
17	rs72817231	0	13054033	C	T
17	rs76578158	0	13054097	G	A
17	rs12938190	0	13054525	T	C
17	rs75613550	0	13058073	A	G
17	rs142143930	0	13058542	A	G
17	rs118046698	0	13060422	C	T
17	rs76706479	0	13061907	G	A
17	rs9900808	0	13062795	G	A
17	rs74979426	0	13063439	G	A
17	rs7212685	0	13063725	C	A
17	rs55782508	0	13063987	A	C
17	rs79182490	0	13064644	C	T
17	rs2529898	0	13064733	G	T
17	rs75482093	0	13064780	G	T
17	rs3843737	0	13064827	G	C
17	rs148190096	0	13064975	G	T
17	rs4027177	0	13065168	A	T
17	rs4027178	0	13065172	T	A
17	rs2529897	0	13065522	T	C
17	rs138142208	0	13065700	T	C
17	rs34944727	0	13065914	G	T
17	rs12952800	0	13066299	A	C
17	rs75095260	0	13066706	G	T
17	rs2674946	0	13066819	A	T
17	rs917352	0	13067840	G	A
17	rs62058393	0	13067946	G	A
17	rs117479158	0	13068094	A	G
17	rs2190743	0	13068353	C	T
17	rs7220417	0	13068514	C	T
17	rs62058394	0	13069172	A	G
17	rs117865252	0	13069312	C	T
17	rs2674950	0	13069332	C	T
17	rs12603832	0	13069456	G	A
17	rs2674949	0	13069911	T	C
17	rs77341882	0	13069987	C	T
17	rs2674948	0	13070021	T	G
17	rs9892480	0	13070082	G	C
17	rs76069786	0	13070412	T	G
17	rs74865294	0	13070783	T	A
17	rs2322792	0	13070948	C	T
17	rs6502239	0	13071108	A	G
17	rs917351	0	13071397	T	C
17	rs144921925	0	13071462	G	C
17	rs58984543	0	13071577	C	T
17	rs4792335	0	13071703	A	C
17	rs9901775	0	13071830	C	T
17	rs9907653	0	13072018	C	T
17	rs34518506	0	13072064	T	C
17	rs11653005	0	13072124	G	C
17	rs1860015	0	13072691	C	G
17	rs1860014	0	13072900	A	G
17	rs12600348	0	13073025	T	C
17	rs2322793	0	13073077	C	T
17	rs9889956	0	13073216	T	C
17	rs1023553	0	13073589	A	T
17	rs62058427	0	13073591	C	G
17	rs116402551	0	13073812	C	T
17	rs79064728	0	13073820	C	G
17	rs2159072	0	13073880	C	A
17	rs77497216	0	13073938	G	A
17	rs76097301	0	13074220	T	C
17	rs75480765	0	13074268	G	A
17	rs74326708	0	13074539	A	C
17	rs116715392	0	13074650	T	C
17	rs7224605	0	13074740	C	T
17	rs7225891	0	13074859	T	C
17	rs7209737	0	13075223	A	T
17	rs12603214	0	13075310	G	A
17	rs12603221	0	13075556	C	T
17	rs9904852	0	13075677	C	A
17	rs12326003	0	13076384	G	A
17	rs2674957	0	13077538	G	T
17	rs12449588	0	13077571	A	G
17	rs9303070	0	13078135	A	G
17	rs7208013	0	13078197	T	C
17	rs117941433	0	13078612	C	T
17	rs10445250	0	13078746	C	T
17	rs79648877	0	13079283	G	A
17	rs73295641	0	13079368	G	A
17	rs34360260	0	13079383	C	T
17	rs2052000	0	13079895	C	T
17	rs73295645	0	13079912	T	C
17	rs2051999	0	13080070	T	C
17	rs79210057	0	13080074	C	T
17	rs112951329	0	13080476	G	A
17	rs35869703	0	13080492	G	A
17	rs34587872	0	13080528	C	T
17	rs4791534	0	13080758	C	A
17	rs78685864	0	13081057	A	G
17	rs76029977	0	13081108	T	A
17	rs12943711	0	13081291	A	T
17	rs6502241	0	13081471	T	C
17	rs114625402	0	13081823	G	T
17	rs59175292	0	13081986	T	G
17	rs57014960	0	13082141	T	A
17	rs12938007	0	13082676	G	T
17	rs17562313	0	13083406	T	G
17	rs9898314	0	13083643	A	G
17	rs8064611	0	13083783	T	C
17	rs77912244	0	13084047	G	A
17	rs150194877	0	13084187	C	T
17	rs13380819	0	13084246	C	T
17	rs8069145	0	13084299	T	C
17	rs75529737	0	13084669	C	T
17	rs62058431	0	13085078	G	C
17	rs78856442	0	13085154	C	T
17	rs2215077	0	13085623	T	C
17	rs35863950	0	13085777	G	T
17	rs2188892	0	13086265	T	C
17	rs76620258	0	13086397	C	G
17	rs11650801	0	13086501	T	C
17	rs75625613	0	13086790	A	G
17	rs16947301	0	13087436	T	C
17	rs2188891	0	13087594	A	G
17	rs17562474	0	13087647	T	C
17	rs8066033	0	13087694	G	A
17	rs8070070	0	13088028	C	T
17	rs9909331	0	13088288	G	A
17	rs9909519	0	13088350	G	A
17	rs16947308	0	13088384	C	A
17	rs79473656	0	13089055	G	C
17	rs12953209	0	13089217	C	A
17	rs79591771	0	13089485	C	T
17	rs114763441	0	13089640	A	G
17	rs17642767	0	13089744	T	A
17	rs9912167	0	13090102	T	C
17	rs79814358	0	13090334	G	A
17	rs12940069	0	13091212	T	C
17	rs10432009	0	13091442	G	A
17	rs8182326	0	13091483	G	A
17	rs10432019	0	13091514	T	A
17	rs78806185	0	13091572	G	A
17	rs16947316	0	13091932	T	C
17	rs80016613	0	13092073	A	G
17	rs79661803	0	13092110	A	G
17	rs114007399	0	13092378	T	C
17	rs59192815	0	13092617	T	C
17	rs8069573	0	13092992	T	C
17	rs17562828	0	13093053	G	A
17	rs74893809	0	13093740	G	A
17	rs75082640	0	13093806	G	T
17	rs78504892	0	13093829	A	G
17	rs79372943	0	13093851	C	G
17	rs78669797	0	13093864	T	C
17	rs76958554	0	13094332	C	A
17	rs16947318	0	13094469	T	A
17	rs74514070	0	13094558	A	T
17	rs76209153	0	13094595	C	T
17	rs16947320	0	13094665	A	G
17	rs75886009	0	13094720	T	C
17	rs9635688	0	13095027	T	A
17	rs9635689	0	13095064	C	T
17	rs79292736	0	13095394	G	A
17	rs12325725	0	13095576	G	A
17	rs34159281	0	13095650	T	C
17	rs2106796	0	13095701	T	G
17	rs11078133	0	13095892	G	C
17	rs10153260	0	13095919	A	G
17	rs9896783	0	13095976	G	A
17	rs9901987	0	13096131	A	G
17	rs2158075	0	13096427	G	A
17	rs2158076	0	13096448	T	G
17	rs2521891	0	13096917	A	T
17	rs11868450	0	13096947	A	C
17	rs11868992	0	13097104	A	C
17	rs11869030	0	13097331	A	G
17	rs2521892	0	13097490	T	C
17	rs16947327	0	13097508	A	G
17	rs61488688	0	13097683	A	C
17	rs3931666	0	13097871	G	A
17	rs3931667	0	13097875	C	T
17	rs3931668	0	13097928	T	C
17	rs3931669	0	13097960	T	C
17	rs2040641	0	13098101	T	A
17	rs16947330	0	13098344	A	G
17	rs2040642	0	13098449	G	A
17	rs11869784	0	13098585	C	G
17	rs11869804	0	13098637	C	T
17	rs9891359	0	13098697	A	G
17	rs34343042	0	13099159	G	A
17	rs79028857	0	13099328	A	T
17	rs78098398	0	13099695	G	T
17	rs75338256	0	13099734	A	G
17	rs74632479	0	13099893	G	A
17	rs1120385	0	13099968	T	C
17	rs74492875	0	13100013	A	G
17	rs56236744	0	13100067	A	C
17	rs76262462	0	13100087	C	T
17	rs76871404	0	13100152	G	C
17	rs80242434	0	13100288	A	C
17	rs2079021	0	13100334	T	C
17	rs80329694	0	13100575	C	T
17	rs61219610	0	13100686	C	A
17	rs78651491	0	13100693	C	T
17	rs8069355	0	13100815	C	T
17	rs74659258	0	13100882	T	G
17	rs16947334	0	13100950	G	A
17	rs77128486	0	13101016	C	T
17	rs78855804	0	13101186	G	T
17	rs79222657	0	13101233	C	T
17	rs79031864	0	13101330	C	T
17	rs16947338	0	13101428	T	G
17	rs78318223	0	13101509	A	T
17	rs76757947	0	13101564	G	A
17	rs74937614	0	13101574	G	C
17	rs76325276	0	13101723	A	G
17	rs76579669	0	13101830	G	C
17	rs80185123	0	13101895	G	A
17	rs77712302	0	13101901	A	G
17	rs78133481	0	13102036	C	T
17	rs28874383	0	13102281	A	G
17	rs76279221	0	13102693	A	G
17	rs75668970	0	13102772	C	A
17	rs11654218	0	13103264	C	G
17	rs16947339	0	13103518	C	G
17	rs73980306	0	13103583	A	T
17	rs73980307	0	13103670	T	C
17	rs73297892	0	13103899	G	C
17	rs73980309	0	13104045	C	T
17	rs73980310	0	13104186	T	C
17	rs73980311	0	13104201	T	C
17	rs16947344	0	13104312	G	T
17	rs59927312	0	13104502	C	T
17	rs59087901	0	13104514	C	T
17	rs7210694	0	13105091	T	C
17	rs12603122	0	13105144	C	T
17	rs12603217	0	13105459	G	A
17	rs9906264	0	13105598	T	A
17	rs59145994	0	13106111	G	A
17	rs34858121	0	13106129	G	A
17	rs16947354	0	13106186	G	T
17	rs80311239	0	13106295	G	A
17	rs16947360	0	13106316	C	T
17	rs73980316	0	13106548	G	A
17	rs79507436	0	13106786	C	A
17	rs9913593	0	13106933	G	T
17	rs77193496	0	13106988	C	T
17	rs75993362	0	13107033	G	A
17	rs149864553	0	13107245	C	T
17	rs75076822	0	13107365	A	C
17	rs73980317	0	13107690	T	G
17	rs73980318	0	13107856	G	T
17	rs16947362	0	13108042	C	T
17	rs2674947	0	13108117	C	T
17	rs11651431	0	13108156	C	T
17	rs9674785	0	13108190	G	A
17	rs73980319	0	13108309	C	G
17	rs116908225	0	13108326	G	A
17	rs117299619	0	13108403	C	A
17	rs73980320	0	13108493	C	T
17	rs76860860	0	13108660	G	A
17	rs8064996	0	13108683	G	A
17	rs73980322	0	13108786	A	G
17	rs75827675	0	13109019	G	C
17	rs9895611	0	13109332	T	C
17	rs2674952	0	13109450	C	T
17	rs2674953	0	13109759	A	G
17	rs9894917	0	13109779	C	T
17	rs9895082	0	13109798	C	G
17	rs2158078	0	13110186	G	A
17	rs7217706	0	13110220	C	G
17	rs7218874	0	13110227	T	C
17	rs12952421	0	13110466	G	A
17	rs2674960	0	13111004	A	G
17	rs2674961	0	13111181	T	C
17	rs117819658	0	13111226	C	T
17	rs2674962	0	13111657	C	T
17	rs9912560	0	13111931	T	C
17	rs78150621	0	13112074	A	T
17	rs9890260	0	13112395	G	A
17	rs74587954	0	13112632	G	A
17	rs58531466	0	13112686	G	A
17	rs74548639	0	13112815	A	G
17	rs74597385	0	13112885	T	A
17	rs9898722	0	13113143	T	A
17	rs8081461	0	13113394	G	A
17	rs9905034	0	13114352	A	G
17	rs9905865	0	13114415	G	C
17	rs140426352	0	13114601	A	G
17	rs76852410	0	13114675	T	C
17	rs9907914	0	13114775	T	C
17	rs57890186	0	13114927	C	T
17	rs143052776	0	13115044	G	A
17	rs2674959	0	13115254	G	T
17	rs57603836	0	13115504	T	G
17	rs12939760	0	13115994	A	T
17	rs143924015	0	13116570	T	C
17	rs57585914	0	13116624	C	T
17	rs7208322	0	13116913	T	C
17	rs12950609	0	13117258	C	A
17	rs9902681	0	13117880	G	A
17	rs12953114	0	13117919	G	A
17	rs9902870	0	13117924	G	T
17	rs28765372	0	13118151	T	C
17	rs9908861	0	13118186	G	C
17	rs2874886	0	13118297	C	T
17	rs148955037	0	13118735	C	T
17	rs7218118	0	13118977	A	G
17	rs11652029	0	13119373	A	T
17	rs3885020	0	13119763	C	A
17	rs62060479	0	13120057	A	G
17	rs62060480	0	13120066	A	G
17	rs2674955	0	13120342	G	T
17	rs2674954	0	13120952	A	G
17	rs12938287	0	13121501	A	T
17	rs117964941	0	13121696	A	G
17	rs28482204	0	13122162	C	T
17	rs36161846	0	13122582	A	G
17	rs11656343	0	13122912	C	A
17	rs9907508	0	13123021	T	C
17	rs4792343	0	13123743	G	A
17	rs9907574	0	13123837	A	G
17	rs7216795	0	13123921	G	A
17	rs9915398	0	13124080	T	G
17	rs144635873	0	13124398	C	T
17	rs9915493	0	13124609	G	A
17	rs78223898	0	13124790	T	C
17	rs9889602	0	13124812	T	C
17	rs971718	0	13125049	T	C
17	rs17649156	0	13125067	G	C
17	rs971719	0	13125338	A	T
17	rs4133660	0	13125543	G	A
17	rs7223434	0	13125723	C	T
17	rs28695536	0	13125910	G	A
17	rs974954	0	13126394	A	T
17	rs138091889	0	13126455	G	C
17	rs974955	0	13126753	C	A
17	rs916797	0	13126898	T	A
17	rs12944795	0	13127177	G	A
17	rs16947392	0	13127515	A	G
17	rs11653444	0	13127634	C	T
17	rs78529045	0	13127659	G	T
17	rs10521211	0	13129143	C	T
17	rs74420327	0	13129589	A	T
17	rs720760	0	13129644	T	C
17	rs9303077	0	13130164	T	G
17	rs9891886	0	13130253	A	G
17	rs12103466	0	13130531	G	A
17	rs8064833	0	13130956	T	C
17	rs56191749	0	13131378	C	T
17	rs12950521	0	13131490	G	T
17	rs9901093	0	13131731	C	T
17	rs16947399	0	13131990	T	C
17	rs80041753	0	13132710	C	G
17	rs111683673	0	13132980	C	A
17	rs16947403	0	13133096	C	G
17	rs6502243	0	13134967	T	G
17	rs141885467	0	13135984	A	G
17	rs1468191	0	13136096	G	A
17	rs9911676	0	13136212	G	C
17	rs12451285	0	13136321	T	C
17	rs59372725	0	13136383	C	T
17	rs12947097	0	13136500	C	T
17	rs8072892	0	13136787	C	T
17	rs12449446	0	13137030	C	T
17	rs4792345	0	13137576	G	C
17	rs17564209	0	13137869	A	G
17	rs11868070	0	13138237	G	C
17	rs11078134	0	13138559	A	T
17	rs17564279	0	13138644	A	G
17	rs7211590	0	13139032	A	G
17	rs12451931	0	13139119	C	A
17	rs11078135	0	13139771	C	T
17	rs59487581	0	13139846	G	C
17	rs149829236	0	13139871	T	C
17	rs72817269	0	13140059	A	G
17	rs17564356	0	13140225	A	G
17	rs12951787	0	13140299	G	A
17	rs35647475	0	13140841	G	A
17	rs67524091	0	13141250	T	C
17	rs12453331	0	13141343	G	T
17	rs12453291	0	13141387	A	G
17	rs56669457	0	13141414	C	G
17	rs59683701	0	13141432	T	C
17	rs8076271	0	13141956	T	C
17	rs3914578	0	13142392	T	C
17	rs3915963	0	13142583	G	A
17	rs1974499	0	13142734	G	C
17	rs1011930	0	13143095	T	A
17	rs1011929	0	13143337	A	G
17	rs73980332	0	13143763	G	A
17	rs16947417	0	13143819	T	G
17	rs2322857	0	13144009	G	C
17	rs75667531	0	13144169	A	G
17	rs2322858	0	13144762	T	G
17	rs35193187	0	13145182	C	T
17	rs78882629	0	13145183	T	C
17	rs72817275	0	13145310	A	G
17	rs67036923	0	13145344	A	G
17	rs28461741	0	13145421	A	G
17	rs16947428	0	13145612	C	T
17	rs117987984	0	13145907	G	C
17	rs117730495	0	13145913	A	G
17	rs115819382	0	13145915	A	C
17	rs16947434	0	13145992	T	C
17	rs76363263	0	13146370	C	A
17	rs12941943	0	13146617	G	A
17	rs2074184	0	13147046	G	A
17	rs2106794	0	13147685	G	A
17	rs16947441	0	13147975	G	A
17	rs73304889	0	13147991	C	T
17	rs34921905	0	13148266	C	T
17	rs2106795	0	13148336	G	A
17	rs11869097	0	13148674	T	C
17	rs76313567	0	13148906	A	C
17	rs75934885	0	13148908	A	C
17	rs73304891	0	13148916	A	T
17	rs34753457	0	13148975	T	C
17	rs16947450	0	13149166	A	G
17	rs76710865	0	13149557	A	G
17	rs12937363	0	13149797	G	T
17	rs75370516	0	13149886	T	A
17	rs11652292	0	13149924	C	T
17	rs12946483	0	13150007	T	C
17	rs11653402	0	13150209	G	A
17	rs115823498	0	13150247	C	T
17	rs72817276	0	13150488	A	G
17	rs66549963	0	13151018	T	A
17	rs72817277	0	13151192	T	A
17	rs73294890	0	13151301	G	C
17	rs2322859	0	13152002	C	T
17	rs12949185	0	13152158	T	C
17	rs72817278	0	13152257	T	C
17	rs75792503	0	13152430	C	T
17	rs11870622	0	13152867	G	A
17	rs11078136	0	13153243	G	A
17	rs12939781	0	13153325	A	T
17	rs76195831	0	13153507	A	G
17	rs117559247	0	13154078	C	T
17	rs34407362	0	13154263	A	G
17	rs4239123	0	13154287	C	A
17	rs4239124	0	13154291	C	A
17	rs60058573	0	13155128	G	A
17	rs77499430	0	13155290	G	T
17	rs80113170	0	13155411	T	A
17	rs57981130	0	13155511	G	T
17	rs35576012	0	13155567	C	T
17	rs12945928	0	13155874	T	A
17	rs16947454	0	13155911	A	G
17	rs11651762	0	13156053	A	G
17	rs11078137	0	13156113	C	A
17	rs77954879	0	13156122	T	C
17	rs11078138	0	13156132	G	A
17	rs77660634	0	13156412	C	T
17	rs60523729	0	13156537	G	C
17	rs58895968	0	13156554	C	T
17	rs73294901	0	13156611	C	T
17	rs12601227	0	13156761	C	T
17	rs73296706	0	13156883	G	A
17	rs16947459	0	13156979	A	G
17	rs77063469	0	13157145	A	C
17	rs7214709	0	13157540	G	A
17	rs4141326	0	13158144	T	G
17	rs4141325	0	13158285	A	C
17	rs144532934	0	13158498	A	G
17	rs147731653	0	13158606	C	T
17	rs7220375	0	13158621	G	T
17	rs146964622	0	13158638	G	A
17	rs112210824	0	13158654	T	C
17	rs117283050	0	13158788	G	A
17	rs62060503	0	13158864	T	C
17	rs62060504	0	13158885	G	A
17	rs11078139	0	13159006	G	A
17	rs73296718	0	13159191	G	A
17	rs12950313	0	13159330	T	G
17	rs11651444	0	13159350	G	A
17	rs62060505	0	13159643	T	C
17	rs77923103	0	13159676	A	G
17	rs80230582	0	13159693	G	A
17	rs17650327	0	13159770	A	G
17	rs117361232	0	13159898	C	G
17	rs11868630	0	13159999	A	G
17	rs62060506	0	13160380	A	G
17	rs74554185	0	13160474	C	A
17	rs8068578	0	13160648	A	G
17	rs57311609	0	13160662	G	A
17	rs34697450	0	13161036	T	C
17	rs138868444	0	13161717	T	C
17	rs72817280	0	13162783	G	T
17	rs73296723	0	13163009	T	A
17	rs1541348	0	13163140	A	G
17	rs12952248	0	13163170	C	A
17	rs73296725	0	13163451	C	T
17	rs78513159	0	13163842	A	T
17	rs113678355	0	13164105	C	T
17	rs77480996	0	13164509	T	C
17	rs7216178	0	13164730	T	C
17	rs62060508	0	13164760	C	G
17	rs111515795	0	13164921	G	A
17	rs5014725	0	13165164	G	A
17	rs12450080	0	13166355	C	A
17	rs145525514	0	13166394	C	T
17	rs9906365	0	13167258	G	A
17	rs2674956	0	13167294	C	A
17	rs80291331	0	13167398	C	A
17	rs1541350	0	13168040	C	A
17	rs75222123	0	13168099	A	C
17	rs34523522	0	13168455	C	T
17	rs7218396	0	13168507	T	A
17	rs12150678	0	13168556	T	G
17	rs34542632	0	13168561	G	A
17	rs1024435	0	13168836	C	T
17	rs11078141	0	13169210	G	A
17	rs28578128	0	13169343	G	A
17	rs17565276	0	13169533	G	T
17	rs1963296	0	13169700	G	T
17	rs10521213	0	13169858	G	A
17	rs115086535	0	13170176	G	A
17	rs77023636	0	13170446	G	C
17	rs34132054	0	13170795	G	C
17	rs11078142	0	13170944	T	C
17	rs5006028	0	13171500	G	A
17	rs3886341	0	13172106	G	A
17	rs3886340	0	13172167	A	C
17	rs12453038	0	13172604	T	A
17	rs2322860	0	13172788	C	G
17	rs11869275	0	13173645	G	A
17	rs11869297	0	13173708	G	A
17	rs116863688	0	13173810	C	A
17	rs35041901	0	13173851	T	G
17	rs111711742	0	13174133	T	G
17	rs12940140	0	13174681	C	T
17	rs2521903	0	13175337	G	A
17	rs2674958	0	13175579	C	T
17	rs72817283	0	13175617	T	C
17	rs56341931	0	13175818	T	C
17	rs113272836	0	13175822	T	C
17	rs56197561	0	13176076	G	A
17	rs4792347	0	13176131	G	A
17	rs7212267	0	13176356	A	G
17	rs2188893	0	13176700	C	T
17	rs2188894	0	13176779	A	G
17	rs2214260	0	13176812	G	A
17	rs79955215	0	13177471	C	T
17	rs66848233	0	13177679	C	T
17	rs971430	0	13177938	A	C
17	rs140147630	0	13178027	G	T
17	rs16947506	0	13178437	T	C
17	rs117743221	0	13178686	G	A
17	rs117855129	0	13178734	A	C
17	rs28515863	0	13179312	A	G
17	rs28399890	0	13179328	G	A
17	rs114506866	0	13179362	G	A
17	rs8067992	0	13179558	T	C
17	rs3893509	0	13180095	G	A
17	rs11656034	0	13180735	C	T
17	rs12947402	0	13180747	C	T
17	rs7215987	0	13180805	G	A
17	rs9906692	0	13181293	T	G
17	rs10521214	0	13181384	T	A
17	rs2674964	0	13181747	T	C
17	rs17650836	0	13182779	C	T
17	rs149949481	0	13182808	A	C
17	rs116892266	0	13182884	C	T
17	rs56286137	0	13183003	G	A
17	rs72817287	0	13183034	C	T
17	rs56086446	0	13183096	G	A
17	rs56042729	0	13183112	C	T
17	rs16947510	0	13183210	T	A
17	rs6502245	0	13183473	T	G
17	rs6502246	0	13183901	A	C
17	rs77894595	0	13184188	T	C
17	rs111563356	0	13184364	G	A
17	rs12601149	0	13184594	G	A
17	rs111568227	0	13184649	G	C
17	rs117308484	0	13184800	T	A
17	rs4791544	0	13185156	T	A
17	rs62060514	0	13185342	C	T
17	rs118182534	0	13185575	C	G
17	rs147207401	0	13185678	G	A
17	rs9910716	0	13185947	G	C
17	rs2521888	0	13185957	G	C
17	rs2674941	0	13186159	G	A
17	rs62060537	0	13186161	A	G
17	rs62060538	0	13186311	C	T
17	rs17572126	0	13186482	C	T
17	rs57452058	0	13186962	C	T
17	rs58524006	0	13187185	G	A
17	rs8080781	0	13187364	C	A
17	rs2158074	0	13187635	C	T
17	rs1974498	0	13188034	C	A
17	rs7211490	0	13188269	T	A
17	rs1557748	0	13188283	C	T
17	rs11871013	0	13188497	A	G
17	rs59346242	0	13188928	A	G
17	rs62060541	0	13189264	T	A
17	rs56338744	0	13189911	A	G
17	rs7222099	0	13190566	G	A
17	rs7221705	0	13190587	A	G
17	rs739647	0	13190744	T	A
17	rs78887572	0	13190989	T	G
17	rs2079018	0	13191159	A	G
17	rs62060543	0	13191233	G	A
17	rs2079019	0	13191247	C	A
17	rs2079020	0	13191406	C	T
17	rs56304380	0	13191662	G	A
17	rs4792348	0	13191719	C	T
17	rs2521889	0	13193226	G	A
17	rs117632415	0	13193336	G	A
17	rs2521890	0	13193363	G	A
17	rs55841747	0	13193821	T	G
17	rs7502402	0	13194124	C	G
17	rs2322861	0	13194661	T	G
17	rs2322862	0	13194710	G	A
17	rs2322863	0	13194926	C	T
17	rs73291375	0	13194940	G	A
17	rs8076348	0	13195098	G	A
17	rs8076501	0	13195189	G	A
17	rs8076515	0	13195225	G	A
17	rs62060544	0	13195299	G	A
17	rs117446577	0	13195303	T	A
17	rs17651099	0	13195678	C	G
17	rs11867897	0	13196255	A	T
17	rs34041262	0	13196292	T	A
17	rs140042805	0	13196328	A	G
17	rs9899195	0	13196803	A	G
17	rs73291383	0	13196860	C	G
17	rs116843324	0	13197480	T	C
17	rs4792349	0	13197586	C	A
17	rs112684276	0	13198014	C	T
17	rs56121349	0	13198131	T	C
17	rs150646826	0	13198149	C	T
17	rs72817300	0	13198356	G	A
17	rs114815795	0	13199011	T	G
17	rs145697830	0	13199222	A	G
17	rs8079820	0	13199287	T	C
17	rs140943211	0	13199491	T	C
17	rs1989889	0	13199635	A	G
17	rs12603516	0	13199644	C	T
17	rs2674963	0	13199914	G	A
17	rs58004723	0	13200457	C	T
17	rs75068849	0	13200518	C	T
17	rs56690337	0	13201240	T	C
17	rs8080564	0	13201543	G	A
17	rs57619518	0	13201570	A	G
17	rs138322282	0	13202083	C	T
17	rs7209625	0	13202084	G	A
17	rs117106944	0	13202686	T	C
17	rs2521893	0	13202906	A	C
17	rs2521894	0	13202908	C	A
17	rs2521895	0	13203443	G	A
17	rs6502247	0	13203562	G	A
17	rs55655824	0	13203640	T	C
17	rs191382791	0	13203869	G	A
17	rs9892366	0	13204472	G	A
17	rs12602364	0	13204737	A	G
17	rs6502248	0	13205038	G	T
17	rs8081835	0	13205046	A	G
17	rs182819089	0	13205116	G	A
17	rs8081988	0	13205118	A	G
17	rs12950020	0	13205574	G	A
17	rs62060545	0	13205651	G	C
17	rs7207332	0	13205678	C	G
17	rs17572446	0	13206478	A	T
17	rs3744342	0	13206902	C	G
17	rs3744341	0	13206935	C	T
17	rs3744340	0	13207014	C	G
17	rs2106788	0	13207084	A	G
17	rs8075174	0	13207830	A	G
17	rs12600763	0	13208484	G	A
17	rs138741665	0	13208815	A	T
17	rs724595	0	13208978	C	T
17	rs724594	0	13208985	A	G
17	rs724593	0	13208992	A	G
17	rs3887010	0	13209097	C	T
17	rs3848442	0	13209267	T	C
17	rs3736481	0	13209848	C	T
17	rs7213958	0	13209949	A	T
17	rs7215374	0	13209972	T	A
17	rs117587589	0	13210759	T	C
17	rs10445273	0	13211083	T	C
17	rs77842597	0	13211302	T	A
17	rs10445274	0	13211312	A	T
17	rs62060547	0	13211375	G	A
17	rs10445275	0	13211515	T	C
17	rs62060548	0	13211656	G	A
17	rs10445276	0	13211717	C	T
17	rs12603349	0	13211813	G	A
17	rs12603333	0	13211982	A	G
17	rs12603757	0	13212064	A	G
17	rs10445277	0	13212078	T	C
17	rs12453660	0	13212529	C	T
17	rs10445251	0	13212561	G	A
17	rs140455453	0	13212632	C	A
17	rs10445252	0	13212694	A	G
17	rs10445253	0	13212898	G	A
17	rs8079636	0	13213617	T	C
17	rs9894433	0	13213744	G	A
17	rs11078144	0	13213770	G	A
17	rs9894251	0	13213805	C	T
17	rs7208295	0	13213974	T	C
17	rs6502249	0	13214005	T	C
17	rs7208624	0	13214188	T	C
17	rs7207479	0	13214309	A	G
17	rs7207643	0	13214336	C	T
17	rs7207908	0	13214340	G	A
17	rs7207640	0	13214372	A	T
17	rs7209133	0	13214513	T	A
17	rs9901378	0	13214663	A	G
17	rs4621003	0	13214674	G	A
17	rs4641780	0	13214728	G	A
17	rs3744338	0	13215322	G	C
17	rs4791548	0	13215468	C	T
17	rs75423259	0	13216120	G	A
17	rs60975711	0	13216215	A	C
17	rs7223798	0	13216935	G	A
17	rs4792350	0	13217458	T	G
17	rs184149508	0	13217674	G	C
17	rs4564618	0	13217804	C	T
17	rs5013424	0	13218014	A	G
17	rs3859240	0	13218219	C	G
17	rs3859241	0	13218406	G	C
17	rs3859242	0	13218521	G	A
17	rs3859243	0	13218569	C	T
17	rs3859244	0	13218638	C	T
17	rs2106789	0	13218822	A	C
17	rs2106790	0	13218950	A	G
17	rs56827936	0	13219143	C	T
17	rs8073006	0	13219410	G	A
17	rs7216140	0	13219609	C	T
17	rs3848443	0	13219691	G	C
17	rs146067571	0	13219756	C	T
17	rs149335564	0	13219985	T	C
17	rs113884724	0	13220220	C	T
17	rs2106791	0	13221454	C	T
17	rs16947606	0	13221852	T	C
17	rs10521216	0	13222160	G	A
17	rs11870144	0	13222506	G	T
17	rs73296883	0	13222595	G	A
17	rs5009607	0	13222892	T	C
17	rs6502250	0	13223842	C	T
17	rs1557749	0	13224603	A	G
17	rs11871558	0	13224665	G	C
17	rs11871537	0	13224716	C	T
17	rs181458535	0	13224773	T	A
17	rs11871565	0	13224830	C	T
17	rs9891084	0	13225041	T	C
17	rs73978513	0	13225357	A	T
17	rs76230666	0	13226067	G	A
17	rs56389787	0	13226210	C	T
17	rs12450092	0	13226397	G	C
17	rs4444379	0	13226515	T	G
17	rs55691033	0	13226561	T	C
17	rs4054884	0	13226804	A	G
17	rs148794830	0	13226917	G	A
17	rs62058671	0	13227179	G	A
17	rs62058672	0	13227196	C	T
17	rs61635274	0	13227992	G	T
17	rs9912853	0	13227997	C	T
17	rs6502251	0	13228128	G	A
17	rs6502252	0	13228176	A	G
17	rs7217535	0	13228704	G	A
17	rs10048194	0	13229065	T	C
17	rs4792351	0	13229297	G	A
17	rs11658896	0	13230329	C	T
17	rs7208389	0	13230556	A	T
17	rs9916579	0	13230625	G	T
17	rs7223201	0	13231158	C	T
17	rs7223602	0	13231193	G	C
17	rs9896703	0	13231701	C	T
17	rs61151738	0	13231825	T	C
17	rs9898604	0	13231888	T	G
17	rs73978515	0	13231966	C	T
17	rs73978517	0	13231968	A	T
17	rs77051299	0	13232288	A	T
17	rs4792352	0	13232721	T	C
17	rs11868506	0	13232800	C	T
17	rs11868545	0	13232826	G	A
17	rs8072704	0	13233094	T	A
17	rs56233013	0	13233166	G	A
17	rs113114472	0	13233221	C	T
17	rs7215589	0	13233497	G	C
17	rs11078145	0	13233771	T	A
17	rs28759190	0	13233882	G	A
17	rs11078146	0	13234015	C	T
17	rs6650595	0	13234130	C	T
17	rs11869775	0	13234204	A	G
17	rs7222526	0	13234836	T	C
17	rs74254512	0	13235570	T	C
17	rs6650596	0	13236075	T	A
17	rs11871310	0	13236694	G	A
17	rs16947625	0	13237086	A	G
17	rs9915080	0	13237232	G	T
17	rs17573398	0	13237537	G	A
17	rs2188889	0	13237647	G	A
17	rs4632167	0	13238804	C	T
17	rs11650057	0	13239547	T	C
17	rs1003833	0	13239825	C	G
17	rs6502253	0	13241374	C	T
17	rs3859245	0	13242755	G	A
17	rs77807349	0	13243450	G	A
17	rs9893094	0	13243524	A	G
17	rs111348222	0	13244440	T	C
17	rs9900695	0	13244447	A	G
17	rs78336472	0	13244578	C	T
17	rs80187019	0	13244758	C	T
17	rs2188890	0	13245096	T	C
17	rs9908938	0	13245637	A	C
17	rs7223402	0	13246996	A	G
17	rs62058687	0	13248153	G	A
17	rs2322875	0	13248353	C	T
17	rs113629360	0	13248859	G	A
17	rs9900268	0	13249477	T	C
17	rs2521897	0	13249813	G	C
17	rs72819065	0	13250515	C	T
17	rs12601513	0	13250696	C	T
17	rs146074673	0	13250719	T	C
17	rs12601519	0	13250774	C	T
17	rs12601521	0	13250873	A	G
17	rs11653851	0	13251229	A	G
17	rs11653964	0	13251289	G	T
17	rs7217034	0	13251497	A	G
17	rs62058688	0	13252037	T	C
17	rs56289569	0	13252582	T	C
17	rs8065267	0	13253236	A	G
17	rs8065271	0	13253243	A	C
17	rs142880626	0	13253374	C	G
17	rs62058690	0	13254167	C	A
17	rs17652606	0	13254497	A	T
17	rs17573984	0	13254563	T	C
17	rs8071418	0	13254656	C	G
17	rs4792355	0	13255025	G	A
17	rs17652686	0	13255422	C	A
17	rs11078147	0	13255455	C	T
17	rs71366103	0	13255584	C	T
17	rs12600862	0	13256261	C	T
17	rs11078148	0	13256311	A	G
17	rs7225341	0	13256586	C	A
17	rs62058691	0	13257252	G	A
17	rs9303078	0	13257764	G	T
17	rs9303079	0	13258077	C	T
17	rs111534483	0	13258256	T	A
17	rs11078149	0	13258284	A	G
17	rs62058693	0	13259342	A	G
17	rs11078150	0	13259432	A	G
17	rs62058694	0	13259549	C	T
17	rs62058695	0	13259584	A	G
17	rs12051823	0	13259998	T	C
17	rs8065247	0	13260195	G	A
17	rs72819075	0	13260240	C	T
17	rs11652330	0	13260465	A	G
17	rs4791550	0	13260701	A	G
17	rs12601366	0	13260789	A	G
17	rs2106792	0	13261297	G	A
17	rs2158077	0	13261441	G	A
17	rs7217419	0	13261757	T	C
17	rs9892463	0	13262222	G	A
17	rs9892117	0	13262287	C	T
17	rs9892631	0	13262589	A	T
17	rs7208092	0	13263179	T	C
17	rs2322876	0	13263447	A	G
17	rs62058729	0	13264057	T	C
17	rs59762135	0	13264314	G	A
17	rs2106793	0	13264653	T	A
17	rs1557750	0	13264662	A	G
17	rs73298770	0	13265097	C	T
17	rs1541351	0	13265438	A	G
17	rs7218413	0	13265478	C	T
17	rs1541352	0	13265561	C	T
17	rs6502254	0	13265646	A	G
17	rs4360972	0	13266315	T	C
17	rs2874895	0	13266700	T	C
17	rs9897032	0	13266853	A	G
17	rs12150538	0	13267237	T	A
17	rs12150545	0	13267502	T	C
17	rs75573243	0	13267591	C	T
17	rs16947730	0	13267668	G	A
17	rs57853299	0	13267975	G	A
17	rs9912479	0	13267995	T	C
17	rs9910854	0	13268025	C	T
17	rs76690633	0	13268026	G	A
17	rs12946540	0	13268310	C	T
17	rs9912964	0	13268953	C	A
17	rs12232538	0	13269510	C	T
17	rs9906582	0	13269816	A	G
17	rs8081684	0	13269942	A	G
17	rs8064586	0	13269991	T	C
17	rs8081983	0	13270020	C	T
17	rs8081985	0	13270064	A	G
17	rs8081986	0	13270065	A	C
17	rs62054003	0	13270192	C	T
17	rs933309	0	13270532	T	C
17	rs933310	0	13270658	C	G
17	rs1541349	0	13270798	T	C
17	rs41372750	0	13271274	G	C
17	rs62054005	0	13271505	G	A
17	rs9896094	0	13271616	T	C
17	rs9894432	0	13271712	A	C
17	rs62054006	0	13271714	T	G
17	rs147901874	0	13271736	T	C
17	rs28602833	0	13271981	A	G
17	rs2015908	0	13272836	A	C
17	rs9910913	0	13273331	T	A
17	rs9911135	0	13273430	T	C
17	rs73978580	0	13273873	G	A
17	rs6502255	0	13274335	A	G
17	rs9897334	0	13275317	C	T
17	rs11078152	0	13275375	C	G
17	rs12947875	0	13275798	G	T
17	rs8068024	0	13276546	C	T
17	rs8068784	0	13276796	G	A
17	rs9912208	0	13277089	C	T
17	rs11658604	0	13277707	C	T
17	rs8078031	0	13278325	A	C
17	rs74761276	0	13278328	A	G
17	rs9915687	0	13278994	T	G
17	rs112250599	0	13279083	T	C
17	rs10521217	0	13279256	T	C
17	rs36029772	0	13279563	G	A
17	rs553947686	0	13279630	G	A
17	rs72819095	0	13279820	C	T
17	rs4792356	0	13280818	G	A
17	rs4792357	0	13280856	C	G
17	rs60365591	0	13281475	T	C
17	rs11869185	0	13282246	T	C
17	rs1024436	0	13282418	G	C
17	rs112897716	0	13283163	C	T
17	rs6502256	0	13283970	A	G
17	rs142074804	0	13284390	G	A
17	rs28372971	0	13284569	G	A
17	rs117564825	0	13284663	G	A
17	rs1963297	0	13284803	A	G
17	rs2322877	0	13284826	C	T
17	rs146941676	0	13285207	C	A
17	rs2007367	0	13285506	C	T
17	rs190416231	0	13286925	G	A
17	rs11869544	0	13286965	G	A
17	rs149102417	0	13287676	G	A
17	rs113362332	0	13287718	G	A
17	rs12452203	0	13287845	G	A
17	rs8065277	0	13288126	A	G
17	rs117995791	0	13289673	T	C
17	rs74726423	0	13289923	A	G
17	rs56186259	0	13289932	C	A
17	rs11651155	0	13289968	A	C
17	rs11651156	0	13289970	A	C
17	rs60986896	0	13290095	T	C
17	rs7221425	0	13290712	T	G
17	rs9912401	0	13291606	A	T
17	rs7220603	0	13292146	C	A
17	rs146491016	0	13292533	T	C
17	rs117842285	0	13293292	A	G
17	rs56214110	0	13295616	G	A
17	rs11870353	0	13296398	T	C
17	rs72820910	0	13296795	G	A
17	rs112597164	0	13296931	G	A
17	rs16947796	0	13297276	C	A
17	rs3944086	0	13297794	C	A
17	rs9904647	0	13297897	A	G
17	rs10521218	0	13298860	A	T
17	rs117911360	0	13299056	C	T
17	rs73302503	0	13299146	G	T
17	rs9905310	0	13299164	G	A
17	rs2052011	0	13299563	C	G
17	rs7222357	0	13299694	T	A
17	rs7225794	0	13300227	C	T
17	rs3932782	0	13300233	C	G
17	rs7207571	0	13300250	T	C
17	rs7207128	0	13300497	G	A
17	rs113554253	0	13301506	T	C
17	rs7222512	0	13301558	G	C
17	rs7223746	0	13301747	T	C
17	rs7207242	0	13301957	C	T
17	rs7207439	0	13302149	A	G
17	rs7207585	0	13302161	C	T
17	rs112647928	0	13302170	C	T
17	rs1029674	0	13303083	C	T
17	rs1029675	0	13303162	C	G
17	rs111244177	0	13303751	G	A
17	rs12944836	0	13303819	C	A
17	rs77764993	0	13304247	A	G
17	rs28556277	0	13304273	T	C
17	rs7219430	0	13304741	A	G
17	rs56942423	0	13305606	C	A
17	rs75361076	0	13305839	C	T
17	rs74370986	0	13305845	C	T
17	rs9906199	0	13306208	T	C
17	rs180723256	0	13306288	T	C
17	rs141457356	0	13306375	G	A
17	rs113608494	0	13306382	G	A
17	rs2215117	0	13306644	G	A
17	rs78215492	0	13307038	C	T
17	rs4517833	0	13307079	T	A
17	rs9913204	0	13307676	A	G
17	rs117948012	0	13307694	C	T
17	rs724267	0	13307812	T	C
17	rs78872739	0	13308023	G	C
17	rs66512403	0	13308097	T	C
17	rs75976451	0	13308187	A	C
17	rs75569208	0	13308413	A	G
17	rs721416	0	13308763	T	C
17	rs74767756	0	13309097	C	A
17	rs77346707	0	13309377	C	G
17	rs76343575	0	13309638	C	T
17	rs80087205	0	13309804	G	A
17	rs12943223	0	13310344	G	A
17	rs12452079	0	13310347	C	G
17	rs62054030	0	13310381	G	A
17	rs115061799	0	13310761	C	G
17	rs77647415	0	13310948	C	T
17	rs113392080	0	13310952	T	C
17	rs57810612	0	13311802	C	T
17	rs112273822	0	13312489	A	G
17	rs79996121	0	13313086	G	C
17	rs79876607	0	13313364	G	T
17	rs191358622	0	13313545	G	A
17	rs77053442	0	13313782	G	A
17	rs2215118	0	13313827	A	C
17	rs76545267	0	13314021	T	A
17	rs113289242	0	13314332	T	A
17	rs117857045	0	13314384	G	A
17	rs9898623	0	13314401	C	A
17	rs77226240	0	13314424	T	C
17	rs12949713	0	13314934	G	A
17	rs12450606	0	13314994	A	G
17	rs11871249	0	13315352	T	C
17	rs4479287	0	13315633	C	T
17	rs192070065	0	13315645	T	A
17	rs68036912	0	13315810	A	G
17	rs150659334	0	13315844	G	C
17	rs60353456	0	13315909	C	T
17	rs191517605	0	13315910	A	G
17	rs117400669	0	13315935	T	G
17	rs66964656	0	13315937	T	G
17	rs114647197	0	13316120	G	A
17	rs6502257	0	13316247	G	A
17	rs6502258	0	13316269	C	T
17	rs11078154	0	13316543	T	C
17	rs74770574	0	13316635	C	T
17	rs11869436	0	13316711	A	T
17	rs7218858	0	13316800	T	C
17	rs11655301	0	13317195	G	A
17	rs56401943	0	13317496	G	A
17	rs56362141	0	13317512	G	A
17	rs56261706	0	13317555	C	T
17	rs17576025	0	13317589	A	C
17	rs16947829	0	13317678	C	A
17	rs78350403	0	13317978	A	G
17	rs78129167	0	13317997	G	C
17	rs7208370	0	13318085	G	A
17	rs111520817	0	13318241	G	A
17	rs149888775	0	13318565	A	G
17	rs9903042	0	13318650	G	A
17	rs12603077	0	13318803	A	G
17	rs3859246	0	13319029	A	G
17	rs9897128	0	13319084	T	C
17	rs9896087	0	13319153	G	A
17	rs3859247	0	13319219	G	C
17	rs3859248	0	13319239	T	G
17	rs4792358	0	13319513	G	A
17	rs7219695	0	13320284	G	A
17	rs6502259	0	13320413	C	T
17	rs6502260	0	13320476	A	G
17	rs16947831	0	13320555	T	C
17	rs78695694	0	13320942	T	C
17	rs73302546	0	13321301	T	C
17	rs117882793	0	13321318	A	G
17	rs76850433	0	13321380	A	G
17	rs7215989	0	13321565	G	C
17	rs7215635	0	13321637	A	G
17	rs12451261	0	13321875	C	T
17	rs113523700	0	13322060	T	G
17	rs9891849	0	13322330	C	T
17	rs112526139	0	13322334	C	A
17	rs59953709	0	13322622	G	A
17	rs59641318	0	13322730	C	T
17	rs117921750	0	13322856	C	T
17	rs77070192	0	13323228	C	A
17	rs76945755	0	13323651	G	A
17	rs55948557	0	13323825	G	T
17	rs62056967	0	13323950	G	A
17	rs17817197	0	13323993	C	A
17	rs4792359	0	13324290	A	G
17	rs3848444	0	13324362	A	T
17	rs12603463	0	13324510	C	T
17	rs3859249	0	13324558	C	T
17	rs12603482	0	13324722	A	G
17	rs4792360	0	13324786	G	C
17	rs17744560	0	13324861	C	A
17	rs10153318	0	13325102	G	T
17	rs10153317	0	13325226	C	T
17	rs76262034	0	13325336	G	T
17	rs3859250	0	13325457	G	A
17	rs3901640	0	13325545	G	C
17	rs3905482	0	13325862	T	C
17	rs76657073	0	13325864	C	A
17	rs148355715	0	13326153	A	G
17	rs140750091	0	13326182	G	A
17	rs3859251	0	13326223	G	A
17	rs3859252	0	13326256	T	G
17	rs3859253	0	13326466	A	G
17	rs3967115	0	13326771	T	A
17	rs4054840	0	13326805	C	G
17	rs11868349	0	13327144	C	T
17	rs79021095	0	13327202	G	T
17	rs9903446	0	13327243	G	A
17	rs79549900	0	13327603	T	A
17	rs7214051	0	13327920	A	G
17	rs62056968	0	13327988	A	T
17	rs4792361	0	13328321	G	A
17	rs4792362	0	13328329	G	A
17	rs4792363	0	13328758	A	G
17	rs16947851	0	13328926	T	C
17	rs12453052	0	13329694	G	A
17	rs148978180	0	13330151	G	A
17	rs16947859	0	13331301	T	A
17	rs16947864	0	13331456	T	A
17	rs9894575	0	13331723	G	A
17	rs9895883	0	13331729	T	C
17	rs17209204	0	13331902	G	C
17	rs147982250	0	13332157	A	C
17	rs77788142	0	13332988	A	T
17	rs10517443	0	13333043	A	G
17	rs3884646	0	13333128	C	T
17	rs10517444	0	13333334	C	T
17	rs11868936	0	13333597	A	C
17	rs62056969	0	13333653	A	C
17	rs62056970	0	13334147	A	G
17	rs62056971	0	13334301	C	T
17	rs72820953	0	13334435	A	C
17	rs72820955	0	13334455	T	A
17	rs111313954	0	13334499	C	T
17	rs113358534	0	13334508	G	C
17	rs56075621	0	13334591	T	A
17	rs78088760	0	13334719	T	C
17	rs6502261	0	13334810	T	C
17	rs6502262	0	13334814	G	A
17	rs72820956	0	13335008	G	A
17	rs8080371	0	13335036	G	A
17	rs62056972	0	13335071	A	G
17	rs74404626	0	13335227	T	C
17	rs62056973	0	13335653	G	A
17	rs4054841	0	13335791	T	G
17	rs62056974	0	13335827	A	C
17	rs3967116	0	13336617	G	A
17	rs4426380	0	13336625	T	A
17	rs3967117	0	13336657	A	G
17	rs3967118	0	13336825	A	T
17	rs181634636	0	13336922	A	G
17	rs9913414	0	13337088	T	A
17	rs4054835	0	13337580	T	A
17	rs12602055	0	13337956	T	G
17	rs4054836	0	13337972	C	T
17	rs28408554	0	13338021	T	A
17	rs79521036	0	13338486	T	G
17	rs28758577	0	13338932	T	C
17	rs3859254	0	13339203	T	C
17	rs7207361	0	13339428	A	C
17	rs112132559	0	13339449	G	A
17	rs11659061	0	13339499	T	G
17	rs11654080	0	13339650	A	G
17	rs9894943	0	13340298	G	A
17	rs11078155	0	13340405	G	C
17	rs67269093	0	13341152	A	C
17	rs4357979	0	13341165	T	G
17	rs2996008	0	13341463	A	G
17	rs11870813	0	13341512	A	G
17	rs2996009	0	13341710	C	T
17	rs2996010	0	13341940	G	A
17	rs59394083	0	13341992	T	C
17	rs74199785	0	13342350	C	A
17	rs76104555	0	13342822	T	C
17	rs12936950	0	13343383	A	G
17	rs2996014	0	13343396	A	G
17	rs73978872	0	13343618	G	A
17	rs7220758	0	13343765	G	A
17	rs2996019	0	13344095	G	A
17	rs73978891	0	13344284	G	A
17	rs9897993	0	13344297	A	G
17	rs117154734	0	13344536	C	T
17	rs138304801	0	13344806	G	A
17	rs2996023	0	13345156	C	G
17	rs2996024	0	13345229	T	C
17	rs2996025	0	13345454	A	T
17	rs2996026	0	13345571	T	C
17	rs7217380	0	13346038	T	C
17	rs7218194	0	13346537	T	C
17	rs2996031	0	13346619	A	G
17	rs55821063	0	13346764	T	C
17	rs2996032	0	13347119	G	A
17	rs2996033	0	13347149	A	G
17	rs9903148	0	13348257	T	A
17	rs60700065	0	13349310	C	T
17	rs2996034	0	13350084	C	T
17	rs2906919	0	13350768	G	C
17	rs74326398	0	13350784	T	A
17	rs8072006	0	13351264	C	G
17	rs2996035	0	13351326	G	A
17	rs2996036	0	13351339	G	A
17	rs73306323	0	13352155	A	T
17	rs113880099	0	13352705	G	A
17	rs4289033	0	13352848	A	C
17	rs118063797	0	13352852	A	G
17	rs2996037	0	13352884	G	A
17	rs11656301	0	13353530	C	G
17	rs17660368	0	13353906	T	C
17	rs2996038	0	13353965	T	G
17	rs2996039	0	13354196	C	A
17	rs2996040	0	13354208	C	T
17	rs139986243	0	13354220	G	A
17	rs114633756	0	13354233	G	T
17	rs2996041	0	13354309	T	G
17	rs34764348	0	13354312	A	G
17	rs2996043	0	13355127	A	G
17	rs4054866	0	13355674	A	G
17	rs4054867	0	13355825	A	G
17	rs8080163	0	13356029	T	C
17	rs7209340	0	13357215	G	C
17	rs2996049	0	13357715	A	G
17	rs67945662	0	13358032	A	G
17	rs7502538	0	13358465	A	C
17	rs59008777	0	13358526	C	G
17	rs9911651	0	13358774	A	G
17	rs77797715	0	13359217	T	C
17	rs977706	0	13359435	A	T
17	rs2018048	0	13359751	G	T
17	rs8078717	0	13359801	T	C
17	rs8081514	0	13360019	C	T
17	rs929439	0	13360474	C	T
17	rs62056975	0	13361061	T	A
17	rs9909154	0	13361115	C	T
17	rs7214164	0	13361520	C	A
17	rs78254769	0	13361743	C	T
17	rs114769076	0	13361837	A	T
17	rs111817104	0	13361984	T	C
17	rs77736438	0	13362352	C	T
17	rs17660482	0	13362701	C	G
17	rs1548663	0	13363072	A	G
17	rs114565208	0	13363185	T	C
17	rs190135521	0	13363561	C	T
17	rs16947926	0	13363661	G	C
17	rs35359180	0	13363669	A	G
17	rs8068216	0	13364290	G	A
17	rs8068169	0	13364549	A	G
17	rs2190822	0	13364994	C	T
17	rs114526847	0	13365021	A	G
17	rs36086839	0	13365547	C	T
17	rs72822845	0	13365711	G	T
17	rs1860070	0	13365863	T	C
17	rs4791551	0	13367142	C	T
17	rs2874897	0	13367970	T	C
17	rs78263758	0	13368274	C	T
17	rs16947942	0	13368963	A	C
17	rs7219001	0	13369170	G	C
17	rs2159122	0	13369770	A	T
17	rs16947944	0	13370006	T	G
17	rs16947946	0	13370460	G	A
17	rs185533808	0	13372104	A	G
17	rs72822850	0	13372846	A	G
17	rs11078158	0	13373143	A	G
17	rs117000609	0	13373318	T	A
17	rs58329456	0	13373718	G	T
17	rs12944375	0	13373915	T	A
17	rs142810158	0	13374140	G	A
17	rs12601934	0	13374184	A	G
17	rs57918576	0	13374468	C	A
17	rs12602036	0	13374599	C	T
17	rs67697474	0	13374864	A	G
17	rs62057030	0	13374869	G	A
17	rs758201	0	13375402	G	A
17	rs758202	0	13375572	G	A
17	rs758203	0	13375847	A	C
```
