## Supplementary material for "Characterization of shared and ancestry-specific signals driving complex traits using multi-ancestry fine-mapping": s2.afreq

```
#CHROM	ID	REF	ALT	ALT_FREQS	OBS_CT
17	rs66740863	C	T	0.00198413	1008
17	rs7209008	A	G	0.0545635	1008
17	rs58378464	C	T	0.210317	1008
17	rs113698197	T	C	0.357143	1008
17	rs7214904	G	A	0.390873	1008
17	rs7220413	G	A	0.195437	1008
17	rs75419951	A	G	0.156746	1008
17	rs16946090	T	C	0.215278	1008
17	rs2534733	G	A	0.500992	1008
17	rs237259	G	A	0.37004	1008
17	rs115758020	A	C	0.0486111	1008
17	rs6502196	G	A	0.196429	1008
17	rs145346063	A	G	0.155754	1008
17	rs145269057	G	A	0.0535714	1008
17	rs237260	A	G	0.354167	1008
17	rs237261	A	G	0.155754	1008
17	rs117550428	T	C	0.155754	1008
17	rs8069430	A	G	0.214286	1008
17	rs117313319	G	A	0.0248016	1008
17	rs1380737	T	A	0.213294	1008
17	rs7222561	C	T	0.152778	1008
17	rs12937475	T	C	0.189484	1008
17	rs11870286	G	A	0.170635	1008
17	rs77857134	C	T	0.0664683	1008
17	rs189185986	A	T	0.0119048	1008
17	rs11653489	T	C	0.344246	1008
17	rs77668816	C	G	0.151786	1008
17	rs79705233	C	T	0.150794	1008
17	rs60636888	G	A	0.150794	1008
17	rs79185380	C	T	0.15377	1008
17	rs588856	A	G	0.319444	1008
17	rs171084	A	G	0.125	1008
17	rs11871802	T	C	0.161706	1008
17	rs12947666	G	A	0.142857	1008
17	rs237298	A	G	0.156746	1008
17	rs75684513	A	G	0.173611	1008
17	rs11654876	A	T	0.152778	1008
17	rs11654944	C	G	0.168651	1008
17	rs11655045	G	A	0.168651	1008
17	rs34587195	A	G	0.168651	1008
17	rs16946141	A	G	0.169643	1008
17	rs11870663	G	A	0.115079	1008
17	rs237297	C	T	0.15873	1008
17	rs72809115	A	G	0.126984	1008
17	rs72809118	T	C	0.126984	1008
17	rs11868955	T	G	0.0138889	1008
17	rs34232005	G	A	0.0138889	1008
17	rs10491191	G	A	0.130952	1008
17	rs720866	G	A	0.104167	1008
17	rs62061553	A	G	0.147817	1008
17	rs16946148	C	G	0.114087	1008
17	rs62061554	G	A	0.118056	1008
17	rs75392792	A	G	0.154762	1008
17	rs237294	A	G	0.287698	1008
17	rs237293	A	G	0.0119048	1008
17	rs876522	A	T	0.12004	1008
17	rs76297448	T	C	0.0287698	1008
17	rs237292	A	G	0.0119048	1008
17	rs56882051	C	G	0.121032	1008
17	rs237290	C	G	0.0119048	1008
17	rs75783813	A	G	0.00496032	1008
17	rs72809125	G	T	0.118056	1008
17	rs34742830	A	G	0.0119048	1008
17	rs237289	T	A	0.131944	1008
17	rs237288	G	A	0.131944	1008
17	rs237287	G	C	0.132937	1008
17	rs62061556	T	C	0.121032	1008
17	rs237286	G	A	0.284722	1008
17	rs11653267	A	C	0.117063	1008
17	rs237367	G	A	0.130952	1008
17	rs77857379	T	C	0.152778	1008
17	rs237366	C	T	0.0138889	1008
17	rs237365	G	A	0.284722	1008
17	rs77206210	T	A	0.151786	1008
17	rs12937121	C	T	0.0119048	1008
17	rs74347787	T	C	0.151786	1008
17	rs181053435	A	T	0.0684524	1008
17	rs116177	A	G	0.134921	1008
17	rs75991897	A	G	0.15377	1008
17	rs237364	C	G	0.0119048	1008
17	rs77669394	T	C	0.00595238	1008
17	rs237363	C	T	0.0109127	1008
17	rs237362	A	G	0.426587	1008
17	rs147231396	G	A	0.0496032	1008
17	rs11652778	C	T	0.189484	1008
17	rs4791499	T	C	0.421627	1008
17	rs237361	A	G	0.529762	1008
17	rs75656030	G	A	0.0575397	1008
17	rs8081214	T	C	0.218254	1008
17	rs74736006	G	A	0.167659	1008
17	rs116988829	A	G	0.166667	1008
17	rs17713682	G	T	0.00198413	1008
17	rs10432008	G	A	0.164683	1008
17	rs237358	T	C	0.529762	1008
17	rs237357	T	C	0.52877	1008
17	rs237356	G	A	0.529762	1008
17	rs76651996	A	C	0.165675	1008
17	rs237355	C	G	0.145833	1008
17	rs8064359	T	C	0.21627	1008
17	rs8082548	A	G	0.217262	1008
17	rs237354	T	C	0.529762	1008
17	rs4791500	A	T	0.198413	1008
17	rs4791501	T	C	0.365079	1008
17	rs79853809	C	G	0.162698	1008
17	rs78984675	A	G	0.0625	1008
17	rs74970575	T	A	0.160714	1008
17	rs79348663	G	A	0.160714	1008
17	rs75875469	A	G	0.0396825	1008
17	rs11657971	C	T	0.212302	1008
17	rs10491190	T	C	0.146825	1008
17	rs73289381	C	G	0.145833	1008
17	rs11078076	G	A	0.159722	1008
17	rs7210285	A	G	0.146825	1008
17	rs4792259	T	C	0.215278	1008
17	rs237350	C	T	0.524802	1008
17	rs7215484	C	A	0.213294	1008
17	rs4792260	A	C	0.362103	1008
17	rs56130357	T	C	0.147817	1008
17	rs79701185	G	C	0.164683	1008
17	rs74898653	C	T	0.162698	1008
17	rs237349	T	C	0.526786	1008
17	rs237348	T	C	0.52877	1008
17	rs237347	A	T	0.525794	1008
17	rs183188254	G	A	0.0109127	1008
17	rs237346	A	G	0.525794	1008
17	rs237345	G	C	0.525794	1008
17	rs12950008	G	C	0.196429	1008
17	rs427488	A	G	0.152778	1008
17	rs173160	G	T	0.353175	1008
17	rs7213121	G	C	0.191468	1008
17	rs237344	G	A	0.530754	1008
17	rs77559023	A	G	0.251984	1008
17	rs237343	C	T	0.174603	1008
17	rs237342	A	G	0.58631	1008
17	rs62061557	G	C	0.014881	1008
17	rs9901677	C	G	0.311508	1008
17	rs7218182	C	A	0.164683	1008
17	rs9903797	T	C	0.299603	1008
17	rs9904471	T	C	0.300595	1008
17	rs114996794	A	G	0.014881	1008
17	rs9908825	A	G	0.299603	1008
17	rs9910725	T	C	0.0873016	1008
17	rs9909281	C	T	0.295635	1008
17	rs4514709	G	A	0.295635	1008
17	rs372481895	A	G	0.293651	1008
17	rs2726534	G	A	0.311508	1008
17	rs2726533	A	C	0.934524	1008
17	rs77301979	T	C	0.207341	1008
17	rs78111757	G	C	0.295635	1008
17	rs75664076	G	A	0.295635	1008
17	rs28624881	G	A	0.295635	1008
17	rs146768488	A	G	0.0277778	1008
17	rs9898511	A	G	0.295635	1008
17	rs28627178	A	T	0.290675	1008
17	rs9913991	G	A	0.0873016	1008
17	rs9915437	T	C	0.290675	1008
17	rs9913622	A	G	0.0873016	1008
17	rs9915470	T	C	0.290675	1008
17	rs11658751	G	A	0.014881	1008
17	rs28408734	G	T	0.290675	1008
17	rs77174313	C	T	0.203373	1008
17	rs237304	A	C	0.014881	1008
17	rs237303	A	T	0.479167	1008
17	rs237302	C	T	0.478175	1008
17	rs114478624	T	C	0.0873016	1008
17	rs118090984	G	C	0.0297619	1008
17	rs138488703	G	A	0.0882937	1008
17	rs28464428	G	A	0.290675	1008
17	rs28645648	T	C	0.305556	1008
17	rs76913626	G	A	0.203373	1008
17	rs28516475	C	G	0.290675	1008
17	rs76093488	C	T	0.290675	1008
17	rs79837432	G	A	0.202381	1008
17	rs74345420	A	G	0.290675	1008
17	rs62061558	C	T	0.014881	1008
17	rs79209322	T	A	0.0863095	1008
17	rs79067006	G	A	0.290675	1008
17	rs118126867	T	C	0.290675	1008
17	rs139339945	C	T	0.0863095	1008
17	rs75336165	G	A	0.27877	1008
17	rs147071577	C	G	0.280754	1008
17	rs16946207	A	C	0.174603	1008
17	rs78935759	G	A	0.0496032	1008
17	rs55937021	G	A	0.292659	1008
17	rs74253552	T	C	0.202381	1008
17	rs75618893	T	A	0.078373	1008
17	rs16946208	T	C	0.467262	1008
17	rs78399808	A	G	0.203373	1008
17	rs79471814	T	G	0.078373	1008
17	rs57192323	G	A	0.0128968	1008
17	rs72809149	T	C	0.294643	1008
17	rs4792261	G	A	0.927579	1008
17	rs138534930	T	C	0.0128968	1008
17	rs76186227	A	G	0.281746	1008
17	rs80023606	C	T	0.281746	1008
17	rs72809151	T	C	0.0128968	1008
17	rs77638458	A	G	0.282738	1008
17	rs150563918	A	T	0.078373	1008
17	rs139555955	G	T	0.078373	1008
17	rs115077331	T	A	0.078373	1008
17	rs116706042	C	A	0.078373	1008
17	rs79477454	T	C	0.282738	1008
17	rs78017442	A	G	0.282738	1008
17	rs79923257	G	A	0.200397	1008
17	rs9303057	A	G	0.295635	1008
17	rs12051753	T	C	0.213294	1008
17	rs12051552	A	G	0.289683	1008
17	rs12051555	A	C	0.213294	1008
17	rs12051756	T	C	0.200397	1008
17	rs12051559	A	T	0.200397	1008
17	rs60578341	C	T	0.0128968	1008
17	rs7504018	G	A	0.0128968	1008
17	rs74424994	G	T	0.200397	1008
17	rs28623539	A	C	0.0753968	1008
17	rs2013875	A	T	0.28869	1008
17	rs740854	A	G	0.289683	1008
17	rs740853	C	G	0.0128968	1008
17	rs72809152	T	G	0.0128968	1008
17	rs141621904	C	T	0.0128968	1008
17	rs1986029	C	G	0.201389	1008
17	rs9902200	G	C	0.290675	1008
17	rs55894957	G	T	0.0128968	1008
17	rs10491189	A	G	0.28869	1008
17	rs59393114	G	A	0.0128968	1008
17	rs61040170	A	G	0.277778	1008
17	rs117182460	C	T	0.0505952	1008
17	rs28483045	G	A	0.0744048	1008
17	rs77684371	A	C	0.202381	1008
17	rs55672355	T	G	0.0128968	1008
17	rs887487	A	G	0.0138889	1008
17	rs78568419	C	G	0.21131	1008
17	rs11868488	C	T	0.224206	1008
17	rs1109311	A	G	0.0128968	1008
17	rs72809154	A	G	0.0128968	1008
17	rs72809156	T	G	0.0128968	1008
17	rs72809157	A	G	0.0128968	1008
17	rs72809158	C	T	0.0128968	1008
17	rs9913594	G	C	0.290675	1008
17	rs8076862	C	T	0.926587	1008
17	rs72809160	A	G	0.0128968	1008
17	rs72809161	A	G	0.0128968	1008
17	rs9891086	A	G	0.0744048	1008
17	rs2052102	G	A	0.0744048	1008
17	rs72809162	T	C	0.0128968	1008
17	rs72809163	T	C	0.0128968	1008
17	rs72809164	C	T	0.0128968	1008
17	rs72809165	T	C	0.0128968	1008
17	rs72809166	G	A	0.0138889	1008
17	rs72809168	A	G	0.0128968	1008
17	rs112451470	A	G	0.0128968	1008
17	rs9893221	A	C	0.0763889	1008
17	rs72809169	A	G	0.0128968	1008
17	rs72809170	G	C	0.0128968	1008
17	rs72809171	G	A	0.0128968	1008
17	rs72809172	A	C	0.0128968	1008
17	rs72809173	A	C	0.0128968	1008
17	rs72809174	G	A	0.0128968	1008
17	rs9900007	G	A	0.077381	1008
17	rs72809175	T	C	0.0138889	1008
17	rs16946219	T	C	0.0892857	1008
17	rs61392671	C	T	0.0138889	1008
17	rs12602282	A	G	0.0753968	1008
17	rs10491188	A	G	0.268849	1008
17	rs72809176	A	G	0.0892857	1008
17	rs72809177	A	T	0.270833	1008
17	rs75550629	G	A	0.180556	1008
17	rs117586703	C	T	0.0396825	1008
17	rs9913289	A	C	0.268849	1008
17	rs9915155	T	G	0.0753968	1008
17	rs12603865	C	G	0.269841	1008
17	rs9913966	C	T	0.0753968	1008
17	rs192526859	C	T	0.0684524	1008
17	rs9916267	T	C	0.0753968	1008
17	rs28752293	A	G	0.0753968	1008
17	rs28863812	A	C	0.27381	1008
17	rs28869522	G	T	0.0753968	1008
17	rs7223735	T	G	0.272817	1008
17	rs9896637	T	G	0.0753968	1008
17	rs7223268	C	T	0.0138889	1008
17	rs9901453	C	T	0.0734127	1008
17	rs72809181	A	C	0.0138889	1008
17	rs12601683	A	G	0.0753968	1008
17	rs12601711	A	G	0.0753968	1008
17	rs9891349	T	G	0.0753968	1008
17	rs2322505	T	C	0.0138889	1008
17	rs77191529	C	T	0.0257937	1008
17	rs75961628	G	A	0.0753968	1008
17	rs77913540	G	A	0.0753968	1008
17	rs80217730	G	A	0.0753968	1008
17	rs74579950	G	A	0.0753968	1008
17	rs74343308	A	T	0.183532	1008
17	rs79216768	A	G	0.0753968	1008
17	rs16946229	G	A	0.0753968	1008
17	rs16946230	A	C	0.0753968	1008
17	rs16946231	G	C	0.0753968	1008
17	rs28445444	G	A	0.0753968	1008
17	rs28366707	G	C	0.0753968	1008
17	rs7210683	A	G	0.861111	1008
17	rs28709636	G	A	0.0763889	1008
17	rs28495244	T	C	0.0763889	1008
17	rs28538084	C	T	0.0763889	1008
17	rs28458851	T	C	0.0763889	1008
17	rs28470740	C	T	0.0753968	1008
17	rs28368691	A	G	0.0753968	1008
17	rs7212228	G	A	0.537698	1008
17	rs77674635	A	G	0.18254	1008
17	rs237265	A	G	0.926587	1008
17	rs237267	G	A	0.252976	1008
17	rs1903296	G	A	0.578373	1008
17	rs10459904	A	G	0.176587	1008
17	rs60778832	C	G	0.276786	1008
17	rs79156723	G	A	0.171627	1008
17	rs11078077	T	C	0.917659	1008
17	rs11078078	A	G	0.634921	1008
17	rs67324548	C	G	0.451389	1008
17	rs73291076	T	C	0.457341	1008
17	rs16946241	G	A	0.454365	1008
17	rs4791503	T	C	0.516865	1008
17	rs16946248	C	T	0.457341	1008
17	rs16946251	A	G	0.457341	1008
17	rs67976356	C	G	0.457341	1008
17	rs72809189	T	C	0.457341	1008
17	rs112145852	G	A	0.00892857	1008
17	rs9910395	A	G	0.515873	1008
17	rs11658075	C	T	0.326389	1008
17	rs113278855	G	A	0.456349	1008
17	rs12603670	C	T	0.0595238	1008
17	rs12603676	A	G	0.0595238	1008
17	rs11078079	A	G	0.457341	1008
17	rs117654863	A	G	0.00198413	1008
17	rs66495449	A	G	0.457341	1008
17	rs67055462	C	T	0.457341	1008
17	rs73291088	C	T	0.367063	1008
17	rs79009619	G	T	0.367063	1008
17	rs9899110	C	T	0.927579	1008
17	rs73977929	A	G	0.0704365	1008
17	rs11078080	A	C	0.337302	1008
17	rs9635682	T	C	0.460317	1008
17	rs9635683	G	T	0.460317	1008
17	rs9635684	T	C	0.179563	1008
17	rs12450765	A	T	0.186508	1008
17	rs12450832	G	A	0.279762	1008
17	rs8070913	T	G	0.46131	1008
17	rs8073590	A	G	0.46131	1008
17	rs8074135	G	A	0.279762	1008
17	rs9635685	G	C	0.366071	1008
17	rs147548952	A	G	0.0376984	1008
17	rs73291099	A	G	0.460317	1008
17	rs73977930	G	A	0.0704365	1008
17	rs11867280	C	T	0.186508	1008
17	rs12945974	A	G	0.337302	1008
17	rs148905289	C	T	0.015873	1008
17	rs62063984	C	T	0.00198413	1008
17	rs4792263	G	A	0.332341	1008
17	rs4792264	A	G	0.33631	1008
17	rs12450651	G	A	0.186508	1008
17	rs75315217	G	C	0.178571	1008
17	rs72809192	T	G	0.106151	1008
17	rs28627390	T	C	0.0615079	1008
17	rs56836705	C	T	0.365079	1008
17	rs74710749	G	A	0.177579	1008
17	rs12952056	T	C	0.0595238	1008
17	rs11870642	A	G	0.965278	1008
17	rs76810816	A	G	0.0634921	1008
17	rs60573332	A	G	0.492063	1008
17	rs12150051	C	A	0.34127	1008
17	rs16946253	A	T	0.213294	1008
17	rs1519253	G	C	0.407738	1008
17	rs9897731	A	G	0.549603	1008
17	rs74877355	T	C	0.260913	1008
17	rs117510821	C	T	0.0357143	1008
17	rs145872111	G	A	0.00992063	1008
17	rs138533829	A	C	0.00992063	1008
17	rs75569170	A	G	0.0585317	1008
17	rs11871262	G	A	0.21131	1008
17	rs73292969	G	C	0.212302	1008
17	rs56184311	C	T	0.303571	1008
17	rs115884725	G	A	0.0615079	1008
17	rs145825014	C	T	0.0585317	1008
17	rs66817166	T	G	0.305556	1008
17	rs76234158	G	A	0.185516	1008
17	rs61394075	G	A	0.21131	1008
17	rs11653182	A	G	0.339286	1008
17	rs72479742	A	G	0.185516	1008
17	rs116886566	T	C	0.0208333	1008
17	rs4643363	T	A	0.561508	1008
17	rs4054988	T	G	0.563492	1008
17	rs78866673	G	A	0.176587	1008
17	rs11868139	G	A	0.561508	1008
17	rs11868093	C	T	0.561508	1008
17	rs12941259	G	T	0.5625	1008
17	rs758186	C	T	0.880952	1008
17	rs12600378	T	C	0.0644841	1008
17	rs12602078	A	C	0.0644841	1008
17	rs12051719	A	T	0.177579	1008
17	rs12452207	A	G	0.352183	1008
17	rs12452223	A	G	0.659722	1008
17	rs112950819	T	C	0.0615079	1008
17	rs758188	G	T	0.64881	1008
17	rs1878990	A	C	0.64881	1008
17	rs4054990	T	C	0.650794	1008
17	rs79048111	C	T	0.125992	1008
17	rs9901432	T	C	0.883929	1008
17	rs9902133	T	G	0.578373	1008
17	rs12601969	G	T	0.578373	1008
17	rs1914904	G	A	0.405754	1008
17	rs144111637	G	T	0.160714	1008
17	rs1961550	A	G	0.419643	1008
17	rs1961549	G	A	0.409722	1008
17	rs1074724	T	G	0.875992	1008
17	rs7224880	T	C	0.40873	1008
17	rs1074719	A	C	0.183532	1008
17	rs1074720	C	T	0.407738	1008
17	rs1074721	A	G	0.409722	1008
17	rs1989503	G	A	0.40873	1008
17	rs1989504	C	T	0.40873	1008
17	rs1989505	A	G	0.884921	1008
17	rs12450472	A	G	0.418651	1008
17	rs75327740	A	G	0.179563	1008
17	rs6502197	T	C	0.875992	1008
17	rs7217115	T	G	0.41369	1008
17	rs1519250	G	A	0.41369	1008
17	rs11078084	C	T	0.638889	1008
17	rs7221414	G	A	0.638889	1008
17	rs1233861	T	C	0.969246	1008
17	rs9901558	C	T	0.639881	1008
17	rs9901652	A	T	0.638889	1008
17	rs12453211	G	A	0.409722	1008
17	rs12453228	G	T	0.639881	1008
17	rs11078085	C	T	0.411706	1008
17	rs11078086	T	C	0.640873	1008
17	rs1519249	G	A	0.641865	1008
17	rs9889474	G	A	0.229167	1008
17	rs75442964	A	G	0.167659	1008
17	rs62063987	G	A	0.229167	1008
17	rs74704327	G	A	0.168651	1008
17	rs75586024	G	A	0.0644841	1008
17	rs1544510	A	G	0.702381	1008
17	rs80085427	T	C	0.168651	1008
17	rs2176664	T	C	0.709325	1008
17	rs75339286	C	T	0.162698	1008
17	rs80082644	G	C	0.162698	1008
17	rs4054954	T	C	0.790675	1008
17	rs4584860	G	A	0.218254	1008
17	rs77181762	G	C	0.162698	1008
17	rs79701751	G	A	0.15873	1008
17	rs9635686	T	G	0.161706	1008
17	rs8065176	G	A	0.790675	1008
17	rs8066032	T	C	0.953373	1008
17	rs62064007	T	C	0.0595238	1008
17	rs8065807	G	A	0.713294	1008
17	rs12952039	A	G	0.713294	1008
17	rs62064008	G	A	0.203373	1008
17	rs35250902	A	G	0.490079	1008
17	rs73295087	G	T	0.218254	1008
17	rs62064009	C	T	0.218254	1008
17	rs1401536	T	A	0.147817	1008
17	rs1401537	C	A	0.712302	1008
17	rs62064011	G	A	0.224206	1008
17	rs62064012	C	T	0.222222	1008
17	rs79105368	C	T	0.16369	1008
17	rs74253563	A	G	0.164683	1008
17	rs77304088	G	T	0.22123	1008
17	rs62064013	T	A	0.223214	1008
17	rs67663108	C	A	0.141865	1008
17	rs66561507	G	A	0.141865	1008
17	rs1401538	G	A	0.16369	1008
17	rs28544877	G	A	0.210317	1008
17	rs67379637	G	C	0.147817	1008
17	rs76105530	A	G	0.0803571	1008
17	rs60901712	C	A	0.147817	1008
17	rs145361949	T	C	0.0515873	1008
17	rs60911820	G	A	0.133929	1008
17	rs80019612	C	T	0.0119048	1008
17	rs1519252	A	G	0.875992	1008
17	rs1401539	G	T	0.364087	1008
17	rs11655347	A	G	0.718254	1008
17	rs11655394	A	G	0.719246	1008
17	rs11870215	G	A	0.364087	1008
17	rs11870234	G	A	0.0763889	1008
17	rs75201887	C	G	0.0714286	1008
17	rs34756025	T	C	0.160714	1008
17	rs721635	C	G	0.720238	1008
17	rs28480397	C	T	0.0753968	1008
17	rs1233853	A	G	0.958333	1008
17	rs1233854	T	C	0.952381	1008
17	rs7219494	C	A	0.289683	1008
17	rs7219803	G	C	0.501984	1008
17	rs7207538	T	G	0.25	1008
17	rs7211342	G	T	0.246032	1008
17	rs7211273	A	G	0.505952	1008
17	rs193269265	G	T	0.077381	1008
17	rs12940351	C	T	0.302579	1008
17	rs117969513	G	A	0.183532	1008
17	rs117326948	A	G	0.12004	1008
17	rs117706612	T	G	0.12004	1008
17	rs6502198	T	C	0.631944	1008
17	rs9889434	T	C	0.655754	1008
17	rs13341772	A	G	0.323413	1008
17	rs117168235	G	T	0.215278	1008
17	rs9889936	T	C	0.323413	1008
17	rs148057378	T	G	0.0119048	1008
17	rs7224726	T	C	0.967262	1008
17	rs11078087	C	A	0.570437	1008
17	rs79571873	C	T	0.117063	1008
17	rs116919874	C	T	0.117063	1008
17	rs764688	T	C	0.887897	1008
17	rs12601383	C	G	0.215278	1008
17	rs17775328	T	C	0.256944	1008
17	rs8074227	T	G	0.30754	1008
17	rs4054955	A	T	0.117063	1008
17	rs8082686	G	A	0.669643	1008
17	rs9901143	C	G	0.297619	1008
17	rs9909644	T	C	0.299603	1008
17	rs11871444	G	A	0.232143	1008
17	rs9915536	C	T	0.0486111	1008
17	rs77016364	T	C	0.215278	1008
17	rs4792269	C	T	0.256944	1008
17	rs9889499	G	A	0.967262	1008
17	rs4792270	A	G	0.256944	1008
17	rs4791505	A	G	0.259921	1008
17	rs8071414	A	G	0.256944	1008
17	rs8072245	G	A	0.00793651	1008
17	rs12450245	T	A	0.114087	1008
17	rs8072823	A	G	0.585317	1008
17	rs62061660	T	C	0.256944	1008
17	rs17775638	T	C	0.255952	1008
17	rs62061661	G	A	0.263889	1008
17	rs17775667	C	T	0.247024	1008
17	rs72479743	A	G	0.114087	1008
17	rs1233862	C	A	0.00694444	1008
17	rs75960348	C	T	0.115079	1008
17	rs11871870	A	G	0.248016	1008
17	rs117626848	A	G	0.25	1008
17	rs12944149	T	G	0.25	1008
17	rs75502053	A	G	0.117063	1008
17	rs9895152	C	T	0.250992	1008
17	rs9895594	G	A	0.367063	1008
17	rs1233863	G	A	0.0327381	1008
17	rs34302734	T	C	0.21627	1008
17	rs78308166	A	G	0.0803571	1008
17	rs551891787	A	T	0.139881	1008
17	rs12601765	G	T	0.213294	1008
17	rs12601724	A	T	0.213294	1008
17	rs9889266	C	A	0.65873	1008
17	rs4792271	C	T	0.213294	1008
17	rs4792272	T	A	0.463294	1008
17	rs114133620	C	A	0.0793651	1008
17	rs12452275	C	T	0.116071	1008
17	rs11870377	C	T	0.462302	1008
17	rs77623077	A	G	0.116071	1008
17	rs117402904	C	A	0.0119048	1008
17	rs78465419	A	G	0.116071	1008
17	rs79126994	T	A	0.116071	1008
17	rs8074911	T	A	0.580357	1008
17	rs8074912	T	C	0.580357	1008
17	rs8074917	T	C	0.581349	1008
17	rs12451614	C	T	0.253968	1008
17	rs12449987	T	C	0.340278	1008
17	rs12452218	A	G	0.115079	1008
17	rs2024081	G	T	0.296627	1008
17	rs12452279	G	A	0.115079	1008
17	rs117249523	C	T	0.115079	1008
17	rs145475366	C	G	0.0803571	1008
17	rs34768418	C	T	0.230159	1008
17	rs34609292	A	G	0.230159	1008
17	rs72811248	A	G	0.230159	1008
17	rs34242502	G	A	0.344246	1008
17	rs12453518	G	C	0.342262	1008
17	rs12451275	T	C	0.115079	1008
17	rs12453535	G	A	0.115079	1008
17	rs8072360	C	T	0.624008	1008
17	rs12603774	C	T	0.868056	1008
17	rs78427820	G	A	0.0724206	1008
17	rs34796729	T	C	0.00198413	1008
17	rs74253566	T	C	0.131944	1008
17	rs1548660	C	T	0.515873	1008
17	rs35215498	C	A	0.140873	1008
17	rs11868847	A	G	0.0436508	1008
17	rs141388072	G	A	0.128968	1008
17	rs79924281	G	A	0.128968	1008
17	rs988442	A	G	0.526786	1008
17	rs12951717	A	G	0.0416667	1008
17	rs12449347	T	A	0.133929	1008
17	rs12451496	A	G	0.133929	1008
17	rs1233867	A	C	0.752976	1008
17	rs1233849	C	T	0.524802	1008
17	rs80211270	T	C	0.106151	1008
17	rs1233850	G	A	0.367063	1008
17	rs976906	G	A	0.263889	1008
17	rs72811258	A	G	0.0297619	1008
17	rs72811260	A	G	0.0178571	1008
17	rs8071072	A	T	0.251984	1008
17	rs758187	T	C	0.249008	1008
17	rs76148496	G	A	0.0188492	1008
17	rs60545652	C	T	0.235119	1008
17	rs12325778	A	C	0.00892857	1008
17	rs8073841	T	A	0.100198	1008
17	rs6502200	G	A	0.21627	1008
17	rs72811261	G	T	0.0277778	1008
17	rs72811262	G	A	0.0267857	1008
17	rs1356663	T	G	0.100198	1008
17	rs8065091	C	T	0.116071	1008
17	rs114592958	C	G	0.00892857	1008
17	rs8065821	G	A	0.116071	1008
17	rs140119984	A	G	0.0386905	1008
17	rs1519251	A	G	0.501984	1008
17	rs8070835	A	C	0.00892857	1008
17	rs16946408	C	T	0.117063	1008
17	rs78127607	G	T	0.117063	1008
17	rs12600400	G	A	0.117063	1008
17	rs12600404	G	T	0.117063	1008
17	rs17702872	A	G	0.00892857	1008
17	rs72811264	C	T	0.0178571	1008
17	rs72811265	C	T	0.0188492	1008
17	rs2159112	G	A	0.499008	1008
17	rs16946417	T	G	0.0922619	1008
17	rs16946420	C	T	0.121032	1008
17	rs59281938	T	C	0.122024	1008
17	rs59501843	G	A	0.116071	1008
17	rs57514385	A	G	0.122024	1008
17	rs117899439	A	G	0.0912698	1008
17	rs1519254	A	G	0.0277778	1008
17	rs12150222	T	A	0.122024	1008
17	rs12150632	A	C	0.122024	1008
17	rs149649428	T	C	0.0912698	1008
17	rs115950603	A	T	0.0277778	1008
17	rs12150350	T	A	0.503968	1008
17	rs551199702	C	T	0.015873	1008
17	rs12150352	T	C	0.122024	1008
17	rs12150663	A	G	0.122024	1008
17	rs57293147	T	C	0.121032	1008
17	rs59185675	G	T	0.121032	1008
17	rs111562949	A	G	0.249008	1008
17	rs12150135	A	G	0.121032	1008
17	rs73299032	A	G	0.121032	1008
17	rs12150142	A	T	0.21131	1008
17	rs11657108	T	G	0.00297619	1008
17	rs16946427	T	G	0.127976	1008
17	rs73299039	T	C	0.121032	1008
17	rs1519255	T	G	0.0277778	1008
17	rs16946434	A	G	0.121032	1008
17	rs34321139	A	G	0.121032	1008
17	rs7220994	T	A	0.122024	1008
17	rs17702998	G	C	0.00793651	1008
17	rs41429852	G	A	0.00793651	1008
17	rs72811270	G	A	0.12004	1008
17	rs76441872	C	T	0.00793651	1008
17	rs61526426	A	G	0.127976	1008
17	rs2030302	A	G	0.127976	1008
17	rs2030303	A	G	0.127976	1008
17	rs2052003	C	A	0.253968	1008
17	rs10491100	A	G	0.0922619	1008
17	rs1519256	G	C	0.253968	1008
17	rs734466	G	T	0.227183	1008
17	rs78883880	A	G	0.00892857	1008
17	rs734465	G	A	0.127976	1008
17	rs74448135	G	C	0.0922619	1008
17	rs137985354	A	C	0.106151	1008
17	rs113636621	A	G	0.105159	1008
17	rs7224232	T	C	0.127976	1008
17	rs10491101	C	T	0.106151	1008
17	rs10491102	A	T	0.00793651	1008
17	rs117785637	G	C	0.00892857	1008
17	rs11870196	A	C	0.0972222	1008
17	rs3967152	T	C	0.10119	1008
17	rs2108659	G	A	0.10119	1008
17	rs144703431	T	C	0.00892857	1008
17	rs74430425	C	G	0.00892857	1008
17	rs59132234	A	G	0.328373	1008
17	rs56710681	C	G	0.246032	1008
17	rs77864178	A	T	0.0128968	1008
17	rs79564274	A	T	0.00892857	1008
17	rs78481929	C	T	0.0962302	1008
17	rs7215825	A	C	0.249008	1008
17	rs6502201	A	C	0.134921	1008
17	rs7221712	G	T	0.104167	1008
17	rs7222635	T	C	0.104167	1008
17	rs76151615	G	A	0.0952381	1008
17	rs7225528	C	T	0.104167	1008
17	rs7225841	G	C	0.104167	1008
17	rs7225754	A	T	0.27877	1008
17	rs79110537	G	A	0.0952381	1008
17	rs78465189	A	C	0.0952381	1008
17	rs72811277	A	G	0.0188492	1008
17	rs8068741	A	G	0.00793651	1008
17	rs75041196	G	A	0.0952381	1008
17	rs116955901	T	C	0.0952381	1008
17	rs72811279	A	G	0.0188492	1008
17	rs8074297	A	T	0.132937	1008
17	rs8074321	A	G	0.132937	1008
17	rs116867386	C	A	0.0952381	1008
17	rs112127421	G	C	0.122024	1008
17	rs139712322	A	G	0.00793651	1008
17	rs28730816	G	A	0.0952381	1008
17	rs28730817	T	C	0.103175	1008
17	rs28730818	G	C	0.103175	1008
17	rs79302570	G	C	0.0952381	1008
17	rs8067114	T	C	0.0119048	1008
17	rs57694456	G	C	0.122024	1008
17	rs56875752	A	C	0.114087	1008
17	rs57012216	A	G	0.0952381	1008
17	rs74593176	T	G	0.0952381	1008
17	rs12937774	G	T	0.458333	1008
17	rs72811281	T	C	0.0188492	1008
17	rs8076744	A	G	0.132937	1008
17	rs8077137	G	T	0.143849	1008
17	rs114288593	A	G	0.00793651	1008
17	rs115441965	G	T	0.00793651	1008
17	rs116803883	T	G	0.00793651	1008
17	rs16946442	C	G	0.0952381	1008
17	rs16946446	T	C	0.0962302	1008
17	rs143929096	C	T	0.00198413	1008
17	rs150640284	G	A	0.0952381	1008
17	rs9674555	C	A	0.232143	1008
17	rs12941146	A	G	0.510913	1008
17	rs146673210	G	C	0.0188492	1008
17	rs12452604	C	T	0.166667	1008
17	rs142583543	C	T	0.141865	1008
17	rs138793434	A	G	0.0952381	1008
17	rs113671963	C	T	0.0585317	1008
17	rs147004564	C	T	0.0952381	1008
17	rs72811284	C	T	0.0188492	1008
17	rs10491103	A	C	0.162698	1008
17	rs7212891	C	T	0.232143	1008
17	rs62058696	T	G	0.162698	1008
17	rs717797	G	A	0.382937	1008
17	rs9915736	A	C	0.233135	1008
17	rs12451665	T	C	0.161706	1008
17	rs76907492	G	C	0.0595238	1008
17	rs9889694	C	T	0.394841	1008
17	rs9891389	T	G	0.394841	1008
17	rs80024537	A	G	0.0952381	1008
17	rs8081392	T	C	0.400794	1008
17	rs8080245	C	T	0.395833	1008
17	rs9284346	A	G	0.39881	1008
17	rs9303058	C	T	0.393849	1008
17	rs62058697	A	G	0.161706	1008
17	rs7215392	G	C	0.482143	1008
17	rs8073609	T	C	0.0188492	1008
17	rs16946453	T	C	0.0952381	1008
17	rs79284115	G	A	0.0545635	1008
17	rs2013165	T	C	0.159722	1008
17	rs726486	A	T	0.154762	1008
17	rs2013153	A	T	0.154762	1008
17	rs75061075	A	C	0.0515873	1008
17	rs726484	G	A	0.154762	1008
17	rs10521197	C	T	0.0952381	1008
17	rs10521198	T	C	0.0952381	1008
17	rs9908661	T	C	0.560516	1008
17	rs4141222	C	G	0.452381	1008
17	rs75446798	G	A	0.154762	1008
17	rs150197198	C	G	0.0952381	1008
17	rs7207892	A	C	0.472222	1008
17	rs7221838	C	T	0.357143	1008
17	rs12326035	G	A	0.296627	1008
17	rs7222263	G	A	0.154762	1008
17	rs7221863	A	T	0.154762	1008
17	rs55907406	T	A	0.0188492	1008
17	rs7222630	G	A	0.470238	1008
17	rs9894334	C	A	0.452381	1008
17	rs9894153	A	C	0.452381	1008
17	rs9894992	G	A	0.470238	1008
17	rs9894428	A	G	0.47123	1008
17	rs1014574	C	A	0.47123	1008
17	rs1014575	T	C	0.457341	1008
17	rs10852811	T	A	0.297619	1008
17	rs76038293	G	T	0.0178571	1008
17	rs55986665	C	T	0.0188492	1008
17	rs79323032	A	T	0.0525794	1008
17	rs55941572	T	C	0.0188492	1008
17	rs12601657	C	T	0.150794	1008
17	rs1233855	A	G	0.550595	1008
17	rs12450974	C	T	0.154762	1008
17	rs12453456	T	C	0.154762	1008
17	rs16946486	G	A	0.154762	1008
17	rs112352971	C	T	0.0515873	1008
17	rs8076064	C	A	0.154762	1008
17	rs2176665	G	A	0.295635	1008
17	rs72811289	T	C	0.0188492	1008
17	rs72811292	A	G	0.0188492	1008
17	rs7503928	A	G	0.324405	1008
17	rs7210857	G	T	0.15377	1008
17	rs9906839	T	A	0.150794	1008
17	rs55831402	A	G	0.0188492	1008
17	rs1714984	A	G	0.674603	1008
17	rs1233856	A	G	0.78869	1008
17	rs75324032	A	G	0.00793651	1008
17	rs1233857	A	G	0.706349	1008
17	rs72811294	G	C	0.0763889	1008
17	rs78710738	G	A	0.0962302	1008
17	rs11078089	A	G	0.604167	1008
17	rs12449382	T	C	0.0962302	1008
17	rs11654373	C	T	0.506944	1008
17	rs11078090	A	G	0.818452	1008
17	rs11654418	C	T	0.503968	1008
17	rs4791507	G	T	0.722222	1008
17	rs12944823	A	G	0.727183	1008
17	rs12602716	G	A	0.823413	1008
17	rs16946506	A	G	0.0962302	1008
17	rs141517108	G	A	0.0168651	1008
17	rs76467047	G	A	0.0962302	1008
17	rs10445272	A	C	0.727183	1008
17	rs1106626	G	A	0.0962302	1008
17	rs1106625	A	G	0.0962302	1008
17	rs74424192	G	A	0.0962302	1008
17	rs118032939	G	A	0.0972222	1008
17	rs73977962	G	T	0.0267857	1008
17	rs181662662	A	G	0.0843254	1008
17	rs79561153	A	G	0.0843254	1008
17	rs10521199	C	T	0.0843254	1008
17	rs10521200	G	A	0.0843254	1008
17	rs79432419	C	A	0.0843254	1008
17	rs12452107	G	T	0.0843254	1008
17	rs76876417	C	T	0.0843254	1008
17	rs143425927	T	C	0.0843254	1008
17	rs149261671	T	A	0.0843254	1008
17	rs117939640	G	A	0.0843254	1008
17	rs147731196	A	T	0.147817	1008
17	rs145985495	C	T	0.0337302	1008
17	rs117340919	T	C	0.0724206	1008
17	rs2322592	T	C	0.170635	1008
17	rs12453295	A	T	0.0803571	1008
17	rs740463	G	C	0.65873	1008
17	rs758185	C	G	0.695437	1008
17	rs12453968	A	G	0.0793651	1008
17	rs7219332	G	A	0.0734127	1008
17	rs57729844	C	A	0.0287698	1008
17	rs35712872	A	G	0.0763889	1008
17	rs12451778	T	G	0.0793651	1008
17	rs12944722	G	C	0.65377	1008
17	rs9896296	A	G	0.679563	1008
17	rs9896722	A	G	0.679563	1008
17	rs7224689	G	C	0.650794	1008
17	rs7225709	T	C	0.654762	1008
17	rs149563331	C	T	0.0734127	1008
17	rs9905820	T	G	0.651786	1008
17	rs12603345	T	C	0.651786	1008
17	rs117446141	G	A	0.0803571	1008
17	rs2322593	A	G	0.677579	1008
17	rs1984481	G	C	0.677579	1008
17	rs147937080	G	A	0.0287698	1008
17	rs2017838	C	T	0.676587	1008
17	rs2322594	A	G	0.676587	1008
17	rs16946539	C	T	0.0198413	1008
17	rs7216001	A	G	0.673611	1008
17	rs1465249	T	C	0.85119	1008
17	rs60338854	A	C	0.030754	1008
17	rs9914791	G	A	0.030754	1008
17	rs12451564	T	C	0.077381	1008
17	rs757597	G	A	0.60119	1008
17	rs72813104	C	T	0.0168651	1008
17	rs73286306	C	T	0.0188492	1008
17	rs78054910	C	A	0.0347222	1008
17	rs76436033	C	G	0.0376984	1008
17	rs80284507	A	G	0.0376984	1008
17	rs11657113	T	C	0.625	1008
17	rs78850963	C	T	0.0873016	1008
17	rs11652201	G	A	0.624008	1008
17	rs16946545	G	A	0.0376984	1008
17	rs16946548	C	T	0.0337302	1008
17	rs11653172	A	G	0.613095	1008
17	rs144323466	C	T	0.0347222	1008
17	rs148801485	C	T	0.0347222	1008
17	rs146431634	G	T	0.0376984	1008
17	rs140790238	T	C	0.0376984	1008
17	rs12945284	G	A	0.556548	1008
17	rs143120745	T	C	0.0376984	1008
17	rs142301022	C	T	0.0376984	1008
17	rs62060373	T	A	0.282738	1008
17	rs185357929	T	C	0.0347222	1008
17	rs143012732	T	G	0.0347222	1008
17	rs12938872	G	C	0.595238	1008
17	rs12452325	C	T	0.0347222	1008
17	rs12452347	C	G	0.0347222	1008
17	rs67341207	G	C	0.0744048	1008
17	rs143951776	G	A	0.0376984	1008
17	rs77507532	C	T	0.0347222	1008
17	rs72479744	T	A	0.0376984	1008
17	rs143189164	G	A	0.0347222	1008
17	rs112250086	C	A	0.0297619	1008
17	rs79026613	C	T	0.0347222	1008
17	rs77394927	A	G	0.0376984	1008
17	rs75869794	C	A	0.0347222	1008
17	rs79994050	G	A	0.0376984	1008
17	rs142550870	G	A	0.0376984	1008
17	rs8073291	A	G	0.0287698	1008
17	rs75119421	C	A	0.0376984	1008
17	rs12709295	T	C	0.717262	1008
17	rs76490220	T	C	0.0376984	1008
17	rs75841939	A	G	0.0376984	1008
17	rs76965611	T	C	0.0347222	1008
17	rs78313655	T	A	0.0396825	1008
17	rs12451534	G	A	0.150794	1008
17	rs12451509	A	G	0.15377	1008
17	rs72635529	G	A	0.188492	1008
17	rs79493821	G	A	0.00992063	1008
17	rs1984661	C	T	0.705357	1008
17	rs1984660	C	A	0.894841	1008
17	rs77767158	G	A	0.186508	1008
17	rs999650	C	T	0.894841	1008
17	rs72635530	G	A	0.186508	1008
17	rs12452783	G	A	0.186508	1008
17	rs12452810	A	G	0.186508	1008
17	rs9904907	G	A	0.678571	1008
17	rs9910368	A	G	0.946429	1008
17	rs72635531	A	G	0.186508	1008
17	rs118093912	G	A	0.186508	1008
17	rs150180573	T	C	0.189484	1008
17	rs12449479	G	T	0.931548	1008
17	rs12449438	C	A	0.865079	1008
17	rs12449467	A	C	0.1875	1008
17	rs72635532	T	C	0.189484	1008
17	rs62060374	A	G	0.242063	1008
17	rs72635533	G	C	0.161706	1008
17	rs11651564	G	A	0.679563	1008
17	rs8068275	C	T	0.077381	1008
17	rs9905908	A	G	0.640873	1008
17	rs12940605	A	C	0.078373	1008
17	rs16946549	G	T	0.188492	1008
17	rs12453883	T	C	0.190476	1008
17	rs28730825	G	C	0.0168651	1008
17	rs4792277	G	A	0.228175	1008
17	rs2108658	C	A	0.454365	1008
17	rs4792278	C	T	0.478175	1008
17	rs57172332	G	C	0.22619	1008
17	rs72635534	T	A	0.180556	1008
17	rs12452177	G	A	0.156746	1008
17	rs12452239	G	A	0.714286	1008
17	rs16946551	G	A	0.450397	1008
17	rs9902289	G	A	0.766865	1008
17	rs9903742	T	C	0.767857	1008
17	rs11870798	A	G	0.244048	1008
17	rs11656833	C	T	0.779762	1008
17	rs140498547	G	A	0.0287698	1008
17	rs72813111	T	C	0.378968	1008
17	rs9912707	A	G	0.450397	1008
17	rs56098254	G	T	0.443452	1008
17	rs16946568	C	T	0.440476	1008
17	rs7219813	G	A	0.401786	1008
17	rs55779990	C	T	0.39881	1008
17	rs2015334	C	G	0.152778	1008
17	rs2003519	A	G	0.0625	1008
17	rs10468460	C	T	0.0625	1008
17	rs2322595	A	G	0.0634921	1008
17	rs55744634	A	C	0.405754	1008
17	rs56138813	G	A	0.590278	1008
17	rs28730827	G	T	0.372024	1008
17	rs12449924	C	T	0.167659	1008
17	rs16946572	T	C	0.405754	1008
17	rs61699330	A	G	0.39881	1008
17	rs12449980	C	G	0.165675	1008
17	rs138421187	A	C	0.015873	1008
17	rs35408395	G	T	0.0208333	1008
17	rs12946954	A	T	0.0803571	1008
17	rs16946576	C	T	0.135913	1008
17	rs8078432	C	A	0.443452	1008
17	rs8079605	T	A	0.320437	1008
17	rs9894897	G	A	0.104167	1008
17	rs2286389	T	G	0.0615079	1008
17	rs2286390	A	G	0.618056	1008
17	rs2286391	C	T	0.0882937	1008
17	rs12450539	G	T	0.458333	1008
17	rs12937647	G	T	0.110119	1008
17	rs8071864	G	A	0.105159	1008
17	rs16946582	C	T	0.0188492	1008
17	rs4792279	G	A	0.123016	1008
17	rs76646605	A	G	0.107143	1008
17	rs11870599	G	A	0.125	1008
17	rs62060378	T	C	0.0188492	1008
17	rs62060379	A	G	0.031746	1008
17	rs4792280	G	A	0.75	1008
17	rs4792281	G	A	0.75	1008
17	rs4792282	T	C	0.75	1008
17	rs16946585	A	G	0.031746	1008
17	rs12936683	G	A	0.749008	1008
17	rs9303059	T	C	0.28373	1008
17	rs74253571	T	A	0.106151	1008
17	rs7226312	T	C	0.388889	1008
17	rs6502202	T	C	0.250992	1008
17	rs6502203	C	A	0.251984	1008
17	rs2322596	T	C	0.28373	1008
17	rs79741807	A	G	0.252976	1008
17	rs2322598	A	G	0.28373	1008
17	rs77601369	G	A	0.100198	1008
17	rs55796827	A	G	0.0327381	1008
17	rs16946598	T	C	0.106151	1008
17	rs7217793	A	G	0.388889	1008
17	rs149390011	C	T	0.0416667	1008
17	rs4792283	A	C	0.0327381	1008
17	rs57413351	C	T	0.249008	1008
17	rs55737829	T	C	0.0327381	1008
17	rs76477869	T	C	0.0972222	1008
17	rs74253573	C	A	0.356151	1008
17	rs79747253	T	C	0.0982143	1008
17	rs77176999	G	A	0.0982143	1008
17	rs77890559	G	A	0.0992063	1008
17	rs56283451	A	G	0.0327381	1008
17	rs9913797	G	C	0.375992	1008
17	rs9913485	A	G	0.279762	1008
17	rs193095348	C	T	0.00892857	1008
17	rs7212848	T	G	0.377976	1008
17	rs8064282	A	G	0.280754	1008
17	rs118036443	A	T	0.247024	1008
17	rs62060386	C	T	0.0327381	1008
17	rs74847269	G	A	0.0545635	1008
17	rs16946601	G	A	0.343254	1008
17	rs8068301	C	T	0.246032	1008
17	rs9913107	A	G	0.247024	1008
17	rs9914020	C	T	0.24504	1008
17	rs9900125	C	G	0.24504	1008
17	rs149267966	G	A	0.030754	1008
17	rs60200456	G	A	0.342262	1008
17	rs75726241	T	C	0.0962302	1008
17	rs9910443	G	A	0.34127	1008
17	rs75515264	G	A	0.170635	1008
17	rs74479884	G	T	0.0962302	1008
17	rs111826696	C	T	0.00198413	1008
17	rs78509639	G	A	0.0962302	1008
17	rs9303061	G	A	0.244048	1008
17	rs73288392	G	A	0.244048	1008
17	rs75892264	C	T	0.0962302	1008
17	rs8082363	G	T	0.244048	1008
17	rs8067753	C	A	0.244048	1008
17	rs58435301	G	A	0.0962302	1008
17	rs150325474	A	C	0.0138889	1008
17	rs1990220	A	G	0.340278	1008
17	rs9916493	T	C	0.34127	1008
17	rs9915247	G	C	0.244048	1008
17	rs11867725	G	A	0.34127	1008
17	rs3826379	T	C	0.340278	1008
17	rs3785736	A	T	0.244048	1008
17	rs3785735	C	T	0.34127	1008
17	rs3785734	G	A	0.244048	1008
17	rs78564468	T	G	0.0962302	1008
17	rs79127596	A	G	0.340278	1008
17	rs77783118	C	G	0.0962302	1008
17	rs148753486	G	C	0.00892857	1008
17	rs7225339	T	G	0.244048	1008
17	rs11871709	A	G	0.246032	1008
17	rs144665527	C	A	0.246032	1008
17	rs74253574	G	A	0.0962302	1008
17	rs59165679	A	G	0.24504	1008
17	rs77273249	G	A	0.0595238	1008
17	rs77632904	G	A	0.244048	1008
17	rs78702740	G	A	0.0962302	1008
17	rs76518906	A	G	0.0962302	1008
17	rs80345620	G	A	0.0962302	1008
17	rs2215053	A	G	0.244048	1008
17	rs72479745	G	T	0.0962302	1008
17	rs7212932	C	G	0.244048	1008
17	rs724005	A	G	0.16369	1008
17	rs74320021	A	G	0.0962302	1008
17	rs75225186	G	A	0.015873	1008
17	rs9915615	G	A	0.244048	1008
17	rs75002526	T	C	0.0853175	1008
17	rs10451237	A	G	0.0704365	1008
17	rs75988577	G	A	0.077381	1008
17	rs7223656	C	T	0.251984	1008
17	rs62060412	C	G	0.0634921	1008
17	rs73288396	A	C	0.0803571	1008
17	rs62060413	G	A	0.145833	1008
17	rs58726868	A	G	0.078373	1008
17	rs77072610	G	A	0.078373	1008
17	rs117290806	T	C	0.078373	1008
17	rs77855568	G	A	0.0813492	1008
17	rs78467078	T	G	0.0813492	1008
17	rs7211503	G	A	0.90873	1008
17	rs9892426	C	T	0.236111	1008
17	rs72479746	T	A	0.0863095	1008
17	rs74435510	T	G	0.0535714	1008
17	rs62060417	G	C	0.0912698	1008
17	rs200177320	G	A	0.416667	1008
17	rs77922047	C	G	0.0545635	1008
17	rs62060419	A	G	0.0952381	1008
17	rs9909624	G	A	0.380952	1008
17	rs118172007	C	T	0.0188492	1008
17	rs79532601	C	T	0.0545635	1008
17	rs9916514	G	A	0.236111	1008
17	rs9916156	A	G	0.292659	1008
17	rs79741914	T	C	0.0873016	1008
17	rs4792284	A	C	0.382937	1008
17	rs4792285	T	C	0.380952	1008
17	rs3785732	A	G	0.0902778	1008
17	rs76675075	T	C	0.0863095	1008
17	rs74253576	A	G	0.0863095	1008
17	rs8074221	T	C	0.238095	1008
17	rs2079557	T	C	0.381944	1008
17	rs76912085	A	G	0.0545635	1008
17	rs56063321	A	G	0.0892857	1008
17	rs7226011	C	G	0.240079	1008
17	rs62060423	C	T	0.0892857	1008
17	rs74253577	C	T	0.0853175	1008
17	rs12602931	C	A	0.239087	1008
17	rs139671982	G	A	0.0396825	1008
17	rs117907093	G	T	0.0297619	1008
17	rs62060426	A	C	0.0912698	1008
17	rs140523924	G	C	0.0396825	1008
17	rs141353330	G	T	0.0198413	1008
17	rs147379198	A	G	0.0545635	1008
17	rs3785731	A	G	0.381944	1008
17	rs35095595	C	T	0.0416667	1008
17	rs3785730	A	C	0.381944	1008
17	rs4791508	T	C	0.381944	1008
17	rs76985203	T	A	0.0853175	1008
17	rs34569911	G	A	0.0416667	1008
17	rs55642187	A	G	0.0892857	1008
17	rs11078091	T	G	0.0545635	1008
17	rs61625892	C	G	0.142857	1008
17	rs12600697	C	T	0.0535714	1008
17	rs9895543	G	T	0.236111	1008
17	rs62060436	G	A	0.0882937	1008
17	rs78322265	A	C	0.0535714	1008
17	rs74722449	G	A	0.0863095	1008
17	rs7218896	C	T	0.0535714	1008
17	rs4791509	T	C	0.293651	1008
17	rs75840989	A	G	0.0853175	1008
17	rs7219885	C	T	0.238095	1008
17	rs7224080	C	T	0.291667	1008
17	rs76116797	A	G	0.0535714	1008
17	rs76964627	A	G	0.0853175	1008
17	rs56799400	C	A	0.0882937	1008
17	rs74814180	C	T	0.0843254	1008
17	rs7220551	C	T	0.237103	1008
17	rs7221218	C	T	0.378968	1008
17	rs56333353	C	T	0.0882937	1008
17	rs9893431	G	A	0.290675	1008
17	rs8082570	A	G	0.322421	1008
17	rs8064230	A	G	0.381944	1008
17	rs9900388	C	A	0.322421	1008
17	rs9907009	A	G	0.238095	1008
17	rs4792286	C	T	0.326389	1008
17	rs76087200	A	G	0.0555556	1008
17	rs4792287	C	T	0.237103	1008
17	rs61674600	C	T	0.323413	1008
17	rs60500717	G	C	0.324405	1008
17	rs16946673	A	G	0.0863095	1008
17	rs118023880	C	G	0.10119	1008
17	rs118036585	A	G	0.047619	1008
17	rs7224121	T	A	0.238095	1008
17	rs76092022	A	G	0.0595238	1008
17	rs9895311	C	T	0.323413	1008
17	rs9903941	C	T	0.324405	1008
17	rs9910547	G	T	0.325397	1008
17	rs9911975	T	G	0.324405	1008
17	rs9910783	G	A	0.328373	1008
17	rs4792288	G	T	0.328373	1008
17	rs4792289	A	G	0.324405	1008
17	rs9911525	C	A	0.324405	1008
17	rs4792290	A	G	0.328373	1008
17	rs4792291	C	T	0.328373	1008
17	rs4792292	A	G	0.324405	1008
17	rs7221153	T	A	0.329365	1008
17	rs7220143	C	T	0.329365	1008
17	rs60959465	G	A	0.329365	1008
17	rs7221515	T	C	0.329365	1008
17	rs7220741	G	T	0.329365	1008
17	rs7221664	T	G	0.329365	1008
17	rs7220942	G	A	0.330357	1008
17	rs147311490	T	A	0.0248016	1008
17	rs7220540	A	G	0.331349	1008
17	rs7220976	C	T	0.329365	1008
17	rs7220848	A	G	0.329365	1008
17	rs7226101	T	C	0.325397	1008
17	rs74437759	G	A	0.0873016	1008
17	rs9912730	C	T	0.329365	1008
17	rs9913330	G	A	0.329365	1008
17	rs8064232	G	A	0.329365	1008
17	rs79425816	C	T	0.0853175	1008
17	rs28582807	T	C	0.448413	1008
17	rs77580124	T	C	0.122024	1008
17	rs77114515	G	A	0.0853175	1008
17	rs9916516	G	A	0.242063	1008
17	rs78317967	G	A	0.0853175	1008
17	rs7219847	T	A	0.242063	1008
17	rs76233836	T	C	0.0853175	1008
17	rs79117037	G	A	0.0853175	1008
17	rs77759470	G	A	0.0843254	1008
17	rs11867207	A	G	0.122024	1008
17	rs3785729	G	A	0.327381	1008
17	rs3785728	T	G	0.449405	1008
17	rs75561345	C	G	0.0853175	1008
17	rs6502205	G	T	0.449405	1008
17	rs56657401	T	C	0.449405	1008
17	rs79102605	G	T	0.185516	1008
17	rs79712646	A	G	0.0853175	1008
17	rs16946696	G	A	0.327381	1008
17	rs9905046	A	G	0.237103	1008
17	rs79440317	A	G	0.122024	1008
17	rs75444851	G	T	0.122024	1008
17	rs78890132	A	G	0.0853175	1008
17	rs3785727	T	C	0.0853175	1008
17	rs11869893	A	G	0.208333	1008
17	rs12452555	C	T	0.607143	1008
17	rs74253581	T	C	0.0565476	1008
17	rs4792293	T	C	0.681548	1008
17	rs4792294	T	C	0.776786	1008
17	rs4239122	A	C	0.680556	1008
17	rs76050729	G	C	0.0555556	1008
17	rs12947452	G	A	0.639881	1008
17	rs79977836	A	G	0.0555556	1008
17	rs72813147	C	T	0.0416667	1008
17	rs1971662	C	T	0.639881	1008
17	rs9989436	A	G	0.644841	1008
17	rs9891581	C	T	0.639881	1008
17	rs9892176	G	C	0.645833	1008
17	rs8075830	G	A	0.639881	1008
17	rs72813149	A	G	0.0416667	1008
17	rs8081426	A	G	0.640873	1008
17	rs8082029	A	G	0.640873	1008
17	rs8082179	C	T	0.640873	1008
17	rs11657401	G	A	0.681548	1008
17	rs2322650	A	G	0.776786	1008
17	rs75306086	A	G	0.0545635	1008
17	rs12941385	A	G	0.777778	1008
17	rs12941590	C	T	0.639881	1008
17	rs7216829	G	T	0.639881	1008
17	rs74887618	A	G	0.0545635	1008
17	rs2097986	G	C	0.776786	1008
17	rs7217158	A	G	0.776786	1008
17	rs2097985	T	G	0.776786	1008
17	rs28469846	C	T	0.639881	1008
17	rs7218185	G	A	0.639881	1008
17	rs4792295	C	T	0.639881	1008
17	rs4792296	G	A	0.639881	1008
17	rs12946355	T	C	0.613095	1008
17	rs117832719	T	C	0.0803571	1008
17	rs12944515	C	T	0.608135	1008
17	rs7209206	A	G	0.0396825	1008
17	rs77580162	A	C	0.300595	1008
17	rs8077063	G	A	0.684524	1008
17	rs3785726	A	G	0.649802	1008
17	rs9899812	C	T	0.609127	1008
17	rs8068116	A	G	0.690476	1008
17	rs149957023	T	G	0.0218254	1008
17	rs2322651	T	G	0.689484	1008
17	rs75103382	A	C	0.0406746	1008
17	rs6502207	G	C	0.650794	1008
17	rs77083948	G	C	0.0416667	1008
17	rs12951579	A	G	0.0396825	1008
17	rs74725544	T	C	0.0426587	1008
17	rs7218950	G	A	0.690476	1008
17	rs7223372	G	A	0.0396825	1008
17	rs4792297	T	C	0.69246	1008
17	rs72813167	T	C	0.0396825	1008
17	rs75618648	C	G	0.0426587	1008
17	rs9897138	A	G	0.610119	1008
17	rs9903788	C	T	0.689484	1008
17	rs11657152	G	A	0.689484	1008
17	rs8068823	T	C	0.689484	1008
17	rs1544495	A	G	0.689484	1008
17	rs7216393	T	C	0.689484	1008
17	rs7221294	A	G	0.0833333	1008
17	rs36043979	G	A	0.271825	1008
17	rs11651515	G	T	0.603175	1008
17	rs11651483	A	G	0.686508	1008
17	rs59504726	A	G	0.0823413	1008
17	rs57561236	A	T	0.0813492	1008
17	rs189368605	C	T	0.014881	1008
17	rs34743337	C	T	0.0803571	1008
17	rs56401613	C	A	0.0386905	1008
17	rs7217624	C	T	0.679563	1008
17	rs76589096	C	T	0.0218254	1008
17	rs56675356	G	A	0.0843254	1008
17	rs7225132	T	A	0.142857	1008
17	rs11659065	C	T	0.00198413	1008
17	rs4792298	G	T	0.0555556	1008
17	rs8076181	A	G	0.0287698	1008
17	rs6502208	G	C	0.736111	1008
17	rs62058082	C	T	0.24504	1008
17	rs9898413	A	G	0.110119	1008
17	rs6502209	G	A	0.735119	1008
17	rs61577701	A	G	0.0555556	1008
17	rs11652580	C	T	0.982143	1008
17	rs12601853	A	G	0.570437	1008
17	rs9913399	G	A	0.981151	1008
17	rs75942521	A	G	0.0555556	1008
17	rs12949676	A	G	0.983135	1008
17	rs12451889	A	G	0.0555556	1008
17	rs12941991	A	G	0.00297619	1008
17	rs79744450	T	G	0.0545635	1008
17	rs9903335	T	C	0.983135	1008
17	rs4791511	G	A	0.983135	1008
17	rs148263967	A	G	0.0218254	1008
17	rs9916744	G	A	0.360119	1008
17	rs2322653	G	T	0.928571	1008
17	rs9910591	G	A	0.569444	1008
17	rs9910754	A	G	0.983135	1008
17	rs2322654	C	T	0.983135	1008
17	rs55797306	A	G	0.360119	1008
17	rs2215056	C	T	0.983135	1008
17	rs28485878	C	T	0.464286	1008
17	rs72813178	A	G	0.354167	1008
17	rs4791512	G	C	0.518849	1008
17	rs61583568	A	G	0.0545635	1008
17	rs28482450	C	T	0.464286	1008
17	rs68130139	A	G	0.464286	1008
17	rs9899819	G	T	0.464286	1008
17	rs74253585	C	T	0.0545635	1008
17	rs9900027	G	C	0.464286	1008
17	rs4791514	T	C	0.464286	1008
17	rs9906126	G	A	0.464286	1008
17	rs9906364	G	T	0.0555556	1008
17	rs4791515	A	T	0.464286	1008
17	rs4791516	G	A	0.464286	1008
17	rs79535831	T	C	0.0545635	1008
17	rs4575574	G	A	0.983135	1008
17	rs74321559	G	A	0.154762	1008
17	rs9908092	G	A	0.464286	1008
17	rs2322657	T	C	0.983135	1008
17	rs9915290	T	A	0.464286	1008
17	rs78174247	T	A	0.0545635	1008
17	rs9914678	G	C	0.465278	1008
17	rs9914365	A	G	0.464286	1008
17	rs9914777	C	G	0.464286	1008
17	rs9915295	A	G	0.110119	1008
17	rs7221845	A	C	0.983135	1008
17	rs9895495	T	C	0.464286	1008
17	rs9894025	C	T	0.465278	1008
17	rs2215055	A	G	0.465278	1008
17	rs7208286	G	A	0.517857	1008
17	rs74460427	A	G	0.324405	1008
17	rs60809008	T	C	0.355159	1008
17	rs4791517	G	A	0.465278	1008
17	rs2108542	G	A	0.465278	1008
17	rs79420206	C	A	0.0555556	1008
17	rs28784008	G	A	0.110119	1008
17	rs11078094	G	A	0.983135	1008
17	rs11078095	T	G	0.983135	1008
17	rs72813190	C	T	0.355159	1008
17	rs11656058	C	G	0.517857	1008
17	rs4791518	A	G	0.983135	1008
17	rs9891261	A	G	0.110119	1008
17	rs9891505	C	A	0.465278	1008
17	rs62058085	T	C	0.518849	1008
17	rs144470458	C	T	0.110119	1008
17	rs2302068	G	A	0.517857	1008
17	rs3815312	C	A	0.464286	1008
17	rs76491025	A	C	0.0545635	1008
17	rs16946769	C	A	0.355159	1008
17	rs16946773	A	C	0.573413	1008
17	rs7217469	G	A	0.356151	1008
17	rs141361614	A	G	0.0228175	1008
17	rs11652958	A	G	0.517857	1008
17	rs145097530	C	G	0.0178571	1008
17	rs75266617	A	G	0.0545635	1008
17	rs12451468	G	A	0.0555556	1008
17	rs9915005	A	G	0.0555556	1008
17	rs7218144	C	T	0.355159	1008
17	rs141129091	C	T	0.0555556	1008
17	rs1003941	C	T	0.355159	1008
17	rs1003940	A	T	0.355159	1008
17	rs3785725	C	T	0.517857	1008
17	rs886889	C	G	0.517857	1008
17	rs2009878	A	G	0.517857	1008
17	rs1808245	T	C	0.981151	1008
17	rs7209847	A	G	0.355159	1008
17	rs7210411	G	A	0.355159	1008
17	rs12165053	A	C	0.0555556	1008
17	rs12165054	C	T	0.0555556	1008
17	rs78690186	A	G	0.0545635	1008
17	rs118015247	G	A	0.0248016	1008
17	rs3785724	T	C	0.325397	1008
17	rs3785723	G	A	0.627976	1008
17	rs8078078	G	A	0.983135	1008
17	rs75519060	A	T	0.0555556	1008
17	rs150804601	T	C	0.0406746	1008
17	rs2322658	C	T	0.465278	1008
17	rs6502210	C	T	0.983135	1008
17	rs6502211	C	T	0.355159	1008
17	rs6502212	T	C	0.355159	1008
17	rs6502213	G	A	0.983135	1008
17	rs141087995	A	C	0.0615079	1008
17	rs6502214	G	A	0.983135	1008
17	rs8074301	A	G	0.516865	1008
17	rs77213065	C	A	0.0555556	1008
17	rs28703653	T	G	0.111111	1008
17	rs7218295	A	T	0.356151	1008
17	rs9911203	T	C	0.410714	1008
17	rs75981815	G	A	0.0545635	1008
17	rs9909855	C	T	0.410714	1008
17	rs12453387	C	T	0.0555556	1008
17	rs9911986	T	G	0.356151	1008
17	rs2108540	A	G	0.516865	1008
17	rs9889362	A	G	0.356151	1008
17	rs146339356	C	T	0.0545635	1008
17	rs9889805	C	T	0.356151	1008
17	rs9889623	A	T	0.356151	1008
17	rs145337257	T	G	0.0545635	1008
17	rs66643297	C	T	0.356151	1008
17	rs150362508	A	T	0.00892857	1008
17	rs74253588	G	A	0.0545635	1008
17	rs75879188	G	A	0.0565476	1008
17	rs12450671	A	G	0.0555556	1008
17	rs148544032	G	A	0.188492	1008
17	rs1986081	T	A	0.516865	1008
17	rs9652826	A	G	0.0555556	1008
17	rs76073053	C	T	0.0545635	1008
17	rs10521202	G	A	0.518849	1008
17	rs79128990	A	G	0.0545635	1008
17	rs4791519	C	T	0.983135	1008
17	rs77656406	A	G	0.0545635	1008
17	rs8077610	C	T	0.356151	1008
17	rs9892894	G	T	0.410714	1008
17	rs7221396	A	G	0.983135	1008
17	rs28744602	G	A	0.410714	1008
17	rs186460114	G	A	0.00892857	1008
17	rs7222249	A	T	0.983135	1008
17	rs75041184	G	A	0.0545635	1008
17	rs79743707	C	T	0.0545635	1008
17	rs78150367	C	T	0.0694444	1008
17	rs7207659	G	A	0.37996	1008
17	rs75272200	C	T	0.0694444	1008
17	rs7207847	G	A	0.325397	1008
17	rs7207700	C	G	0.37996	1008
17	rs117437340	C	G	0.0575397	1008
17	rs12601695	T	C	0.0902778	1008
17	rs2108539	A	G	0.983135	1008
17	rs12601708	T	A	0.0922619	1008
17	rs12603489	A	G	0.0902778	1008
17	rs5017214	G	C	0.50496	1008
17	rs145665430	A	G	0.0277778	1008
17	rs151105957	T	C	0.0892857	1008
17	rs4617903	G	C	0.983135	1008
17	rs2322707	C	G	0.526786	1008
17	rs144961690	G	C	0.0892857	1008
17	rs140315841	T	A	0.0902778	1008
17	rs77892544	T	C	0.0892857	1008
17	rs78779167	G	T	0.0892857	1008
17	rs2240567	C	A	0.365079	1008
17	rs2240566	T	C	0.364087	1008
17	rs117381529	C	T	0.0892857	1008
17	rs35221864	T	C	0.983135	1008
17	rs12451747	A	C	0.499008	1008
17	rs7210937	G	C	0.455357	1008
17	rs34231114	C	A	0.0287698	1008
17	rs3785722	A	G	0.496032	1008
17	rs3785721	C	A	0.49504	1008
17	rs9906503	A	G	0.863095	1008
17	rs10775373	T	A	0.862103	1008
17	rs3826377	T	C	0.981151	1008
17	rs3826376	C	T	0.454365	1008
17	rs111475501	A	G	0.0248016	1008
17	rs3826375	G	A	0.454365	1008
17	rs3826374	A	G	0.454365	1008
17	rs56974323	A	G	0.454365	1008
17	rs56924804	C	T	0.454365	1008
17	rs9914126	A	G	0.454365	1008
17	rs57071648	G	A	0.455357	1008
17	rs558767934	A	T	0.444444	1008
17	rs189066779	G	T	0.444444	1008
17	rs541184931	A	G	0.444444	1008
17	rs559107394	T	C	0.444444	1008
17	rs9915441	G	A	0.455357	1008
17	rs9915671	G	A	0.454365	1008
17	rs7221804	C	T	0.455357	1008
17	rs7222419	G	T	0.455357	1008
17	rs12600655	G	A	0.525794	1008
17	rs75009518	C	A	0.0882937	1008
17	rs2322708	T	C	0.981151	1008
17	rs12951600	A	G	0.497024	1008
17	rs6502218	C	G	0.981151	1008
17	rs117476629	C	T	0.0188492	1008
17	rs7213939	G	A	0.367063	1008
17	rs9635687	A	G	0.981151	1008
17	rs4792301	T	C	0.981151	1008
17	rs12945930	C	T	0.47123	1008
17	rs12451130	C	T	0.0287698	1008
17	rs78341759	T	G	0.00793651	1008
17	rs79795700	C	T	0.0257937	1008
17	rs67123869	A	G	0.0744048	1008
17	rs77487181	G	C	0.0744048	1008
17	rs9635676	C	T	0.0634921	1008
17	rs9303066	G	A	0.724206	1008
17	rs73978276	G	T	0.0982143	1008
17	rs536335540	T	A	0.00793651	1008
17	rs148721081	A	G	0.0634921	1008
17	rs882653	A	G	0.141865	1008
17	rs2014260	A	G	0.0634921	1008
17	rs2014258	A	G	0.723214	1008
17	rs4792302	T	A	0.722222	1008
17	rs8071688	G	A	0.72123	1008
17	rs4792303	C	T	0.0257937	1008
17	rs9912171	A	G	0.0753968	1008
17	rs12940912	T	C	0.723214	1008
17	rs12940520	G	T	0.555556	1008
17	rs7225108	A	T	0.555556	1008
17	rs7208100	T	A	0.555556	1008
17	rs7212783	T	C	0.723214	1008
17	rs148547118	A	G	0.0634921	1008
17	rs2215054	G	A	0.723214	1008
17	rs12952110	T	C	0.555556	1008
17	rs2190700	G	A	0.723214	1008
17	rs12452699	C	T	0.078373	1008
17	rs7222788	G	A	0.723214	1008
17	rs7223851	T	C	0.723214	1008
17	rs7224309	T	C	0.723214	1008
17	rs12943554	A	G	0.555556	1008
17	rs7223559	A	G	0.723214	1008
17	rs143615721	T	C	0.0634921	1008
17	rs6502219	T	C	0.141865	1008
17	rs76197381	A	C	0.0257937	1008
17	rs2079559	G	A	0.723214	1008
17	rs2079558	T	C	0.723214	1008
17	rs141005139	A	C	0.0634921	1008
17	rs2322709	A	C	0.723214	1008
17	rs4545859	A	G	0.00297619	1008
17	rs2072256	A	G	0.724206	1008
17	rs75445034	G	A	0.0257937	1008
17	rs12940746	C	T	0.555556	1008
17	rs6502220	C	G	0.723214	1008
17	rs6502221	G	A	0.722222	1008
17	rs76136139	G	A	0.0257937	1008
17	rs12942448	G	A	0.555556	1008
17	rs2190699	G	A	0.723214	1008
17	rs142642809	G	C	0.0634921	1008
17	rs767573	T	G	0.723214	1008
17	rs767574	G	A	0.723214	1008
17	rs12603473	C	T	0.047619	1008
17	rs77150917	G	A	0.0267857	1008
17	rs2286333	C	T	0.0634921	1008
17	rs9915944	A	T	0.078373	1008
17	rs74788193	C	T	0.0634921	1008
17	rs8076914	T	C	0.0753968	1008
17	rs8080060	G	T	0.686508	1008
17	rs151039177	C	T	0.0178571	1008
17	rs66478366	A	T	0.00496032	1008
17	rs2322710	A	C	0.702381	1008
17	rs720049	G	A	0.0585317	1008
17	rs56655083	C	T	0.386905	1008
17	rs720048	G	A	0.168651	1008
17	rs80332483	C	A	0.0684524	1008
17	rs7207068	T	A	0.324405	1008
17	rs7225631	G	A	0.251984	1008
17	rs7501977	C	A	0.744048	1008
17	rs73978283	C	T	0.395833	1008
17	rs2270051	C	A	0.750992	1008
17	rs34189505	G	A	0.176587	1008
17	rs2072255	G	A	0.176587	1008
17	rs2072254	A	G	0.184524	1008
17	rs77711202	G	T	0.0654762	1008
17	rs78883567	A	G	0.0446429	1008
17	rs2270050	G	C	0.628968	1008
17	rs77135401	G	A	0.0654762	1008
17	rs73978284	A	G	0.400794	1008
17	rs79798942	G	A	0.0654762	1008
17	rs16946885	A	G	0.395833	1008
17	rs1024580	A	G	0.231151	1008
17	rs12449811	G	T	0.395833	1008
17	rs71364193	G	A	0.185516	1008
17	rs77608431	T	G	0.0654762	1008
17	rs2072253	G	A	0.686508	1008
17	rs2072252	A	G	0.387897	1008
17	rs12451610	A	G	0.681548	1008
17	rs12451612	A	G	0.0565476	1008
17	rs9889646	A	G	0.125992	1008
17	rs12451713	G	A	0.552579	1008
17	rs11078096	C	T	0.5625	1008
17	rs9891226	C	G	0.124008	1008
17	rs11078097	G	T	0.625	1008
17	rs12452338	C	T	0.0267857	1008
17	rs62058118	G	A	0.00198413	1008
17	rs76296534	A	G	0.0456349	1008
17	rs2190698	C	T	0.511905	1008
17	rs2072251	A	G	0.75	1008
17	rs2072250	G	A	0.078373	1008
17	rs202059210	C	A	0.0505952	1008
17	rs187289278	G	T	0.0287698	1008
17	rs77547355	G	A	0.046627	1008
17	rs75827634	C	T	0.0545635	1008
17	rs67507449	G	A	0.0555556	1008
17	rs11867991	T	G	0.0605159	1008
17	rs76452780	A	G	0.122024	1008
17	rs740410	A	G	0.0555556	1008
17	rs3213689	C	T	0.046627	1008
17	rs3213687	C	T	0.0863095	1008
17	rs3815311	C	T	0.046627	1008
17	rs9904572	G	A	0.703373	1008
17	rs80008711	G	A	0.046627	1008
17	rs12603737	A	C	0.494048	1008
17	rs10445248	C	T	0.0833333	1008
17	rs9303067	T	C	0.799603	1008
17	rs76168742	A	G	0.170635	1008
17	rs10153245	A	G	0.497024	1008
17	rs12451993	T	C	0.49504	1008
17	rs10153250	T	C	0.497024	1008
17	rs11078098	T	C	0.497024	1008
17	rs9893369	G	A	0.750992	1008
17	rs11078099	T	C	0.497024	1008
17	rs9303068	T	C	0.75	1008
17	rs72635536	G	A	0.497024	1008
17	rs12103542	C	G	0.581349	1008
17	rs75245742	A	C	0.170635	1008
17	rs79477072	T	G	0.046627	1008
17	rs72635537	C	T	0.496032	1008
17	rs4638626	C	T	0.397817	1008
17	rs12600342	T	A	0.494048	1008
17	rs11078100	A	T	0.496032	1008
17	rs117225300	A	C	0.124008	1008
17	rs11655654	C	T	0.0813492	1008
17	rs12450034	T	C	0.498016	1008
17	rs3785717	T	A	0.496032	1008
17	rs966110	C	A	0.71627	1008
17	rs11078101	T	C	0.498016	1008
17	rs10521206	A	G	0.5	1008
17	rs11078104	C	T	0.0505952	1008
17	rs6502223	C	T	0.0486111	1008
17	rs4791521	G	A	0.0952381	1008
17	rs72815126	T	C	0.0486111	1008
17	rs17551264	A	G	0.046627	1008
17	rs1859968	A	G	0.0952381	1008
17	rs1859967	T	C	0.5	1008
17	rs72815127	A	G	0.0952381	1008
17	rs4792306	G	C	0.157738	1008
17	rs4792307	A	G	0.281746	1008
17	rs1981622	C	T	0.0595238	1008
17	rs12950148	A	G	0.0605159	1008
17	rs2041116	C	T	0.577381	1008
17	rs8078472	A	G	0.0615079	1008
17	rs2058090	G	T	0.0486111	1008
17	rs2058089	T	C	0.860119	1008
17	rs3785716	A	G	0.28373	1008
17	rs7208362	C	A	0.28373	1008
17	rs138674333	C	T	0.0198413	1008
17	rs72815132	G	A	0.046627	1008
17	rs117182062	G	A	0.0267857	1008
17	rs9911546	T	A	0.24504	1008
17	rs9910312	G	A	0.24504	1008
17	rs9911789	T	A	0.244048	1008
17	rs73292401	T	A	0.0615079	1008
17	rs9910403	A	G	0.194444	1008
17	rs145669577	C	T	0.0496032	1008
17	rs75780741	T	C	0.0496032	1008
17	rs28840121	G	A	0.046627	1008
17	rs878065	A	G	0.0962302	1008
17	rs74730836	A	T	0.0496032	1008
17	rs75772201	C	A	0.0496032	1008
17	rs1109767	C	T	0.0238095	1008
17	rs1109766	G	C	0.128968	1008
17	rs117451061	G	A	0.0525794	1008
17	rs77429247	C	T	0.12996	1008
17	rs11652529	C	T	0.0664683	1008
17	rs12601449	C	T	0.566468	1008
17	rs8072799	A	T	0.128968	1008
17	rs3785714	C	T	0.248016	1008
17	rs3785713	T	A	0.443452	1008
17	rs3785712	A	G	0.386905	1008
17	rs3785711	C	T	0.0208333	1008
17	rs9909025	T	C	0.0575397	1008
17	rs77237087	C	G	0.0545635	1008
17	rs11078112	A	G	0.81746	1008
17	rs12944203	T	C	0.0902778	1008
17	rs35572516	C	T	0.150794	1008
17	rs12453231	G	A	0.00992063	1008
17	rs12453248	G	C	0.375992	1008
17	rs144090790	G	A	0.0555556	1008
17	rs35720696	C	T	0.159722	1008
17	rs12950645	C	G	0.282738	1008
17	rs11650537	C	T	0.159722	1008
17	rs12600659	A	G	0.27877	1008
17	rs12600660	A	G	0.27877	1008
17	rs11078113	T	G	0.436508	1008
17	rs35835556	A	G	0.159722	1008
17	rs9895225	A	G	0.274802	1008
17	rs2240570	A	G	0.435516	1008
17	rs2240569	T	C	0.434524	1008
17	rs2240568	C	T	0.563492	1008
17	rs73978294	A	C	0.00793651	1008
17	rs74868051	G	A	0.0555556	1008
17	rs144123430	G	C	0.0188492	1008
17	rs74382908	G	A	0.0545635	1008
17	rs740411	C	T	0.125	1008
17	rs7216072	T	C	0.0634921	1008
17	rs4577129	C	A	0.12996	1008
17	rs34057603	G	A	0.731151	1008
17	rs139258003	C	T	0.12996	1008
17	rs9890456	C	T	0.862103	1008
17	rs9892534	T	C	0.861111	1008
17	rs60994464	T	C	0.12996	1008
17	rs11655929	C	T	0.0992063	1008
17	rs3826373	T	C	0.735119	1008
17	rs8069856	T	C	0.965278	1008
17	rs78556525	T	A	0.154762	1008
17	rs57940266	T	G	0.154762	1008
17	rs57389307	C	T	0.154762	1008
17	rs3744345	G	A	0.188492	1008
17	rs3744344	C	T	0.188492	1008
17	rs59597018	T	C	0.15377	1008
17	rs75706370	G	A	0.15377	1008
17	rs112037498	T	C	0.189484	1008
17	rs73296512	T	G	0.0287698	1008
17	rs58620328	T	C	0.154762	1008
17	rs2072263	A	G	0.563492	1008
17	rs79988355	C	A	0.0198413	1008
17	rs2072262	G	C	0.154762	1008
17	rs2072261	G	A	0.184524	1008
17	rs2072260	A	G	0.155754	1008
17	rs11650119	C	A	0.445437	1008
17	rs55648122	T	C	0.160714	1008
17	rs3744343	A	G	0.160714	1008
17	rs116931960	T	C	0.159722	1008
17	rs56274015	C	T	0.0337302	1008
17	rs2523	C	T	0.522817	1008
17	rs6949	A	T	0.717262	1008
17	rs1044569	G	A	0.524802	1008
17	rs1044564	G	C	0.524802	1008
17	rs13641	T	C	0.217262	1008
17	rs9908102	C	T	0.525794	1008
17	rs9915058	A	C	0.529762	1008
17	rs73981604	C	A	0.0327381	1008
17	rs2286340	C	G	0.0357143	1008
17	rs2286339	G	A	0.0525794	1008
17	rs2286338	C	G	0.595238	1008
17	rs4792308	A	G	0.0357143	1008
17	rs11545302	T	C	0.0347222	1008
17	rs7216235	T	C	0.0347222	1008
17	rs7216413	T	G	0.0347222	1008
17	rs7215565	G	A	0.0347222	1008
17	rs7215456	A	C	0.0347222	1008
17	rs7211778	T	G	0.0347222	1008
17	rs80003444	G	T	0.0287698	1008
17	rs4791522	C	G	0.0347222	1008
17	rs78898076	G	C	0.0287698	1008
17	rs139836422	G	A	0.123016	1008
17	rs55986816	G	A	0.0347222	1008
17	rs55787925	G	A	0.0347222	1008
17	rs118141505	A	G	0.123016	1008
17	rs73981608	C	T	0.0347222	1008
17	rs73981609	T	C	0.0347222	1008
17	rs73296600	G	C	0.0347222	1008
17	rs73981611	C	T	0.0347222	1008
17	rs73298504	C	T	0.0347222	1008
17	rs73298506	G	A	0.0347222	1008
17	rs73298508	A	G	0.0347222	1008
17	rs117213015	C	T	0.123016	1008
17	rs58854608	C	T	0.0347222	1008
17	rs59763012	C	T	0.0347222	1008
17	rs60981613	G	A	0.0347222	1008
17	rs56282307	C	G	0.0347222	1008
17	rs56369392	C	T	0.0347222	1008
17	rs73981616	G	A	0.0337302	1008
17	rs56338821	T	C	0.0347222	1008
17	rs56266951	G	A	0.0347222	1008
17	rs55674356	T	A	0.0347222	1008
17	rs55825263	G	A	0.0347222	1008
17	rs58842254	A	G	0.157738	1008
17	rs59429173	C	G	0.122024	1008
17	rs58578352	G	C	0.0347222	1008
17	rs61312298	C	T	0.122024	1008
17	rs55883319	G	C	0.0347222	1008
17	rs55776918	A	G	0.0347222	1008
17	rs58608011	C	T	0.0337302	1008
17	rs4792309	T	C	0.0347222	1008
17	rs4792310	T	A	0.0347222	1008
17	rs140919292	C	T	0.0486111	1008
17	rs111859801	G	A	0.0357143	1008
17	rs57227992	T	C	0.0357143	1008
17	rs56375019	G	A	0.0347222	1008
17	rs56967476	C	T	0.00496032	1008
17	rs58985615	C	A	0.0347222	1008
17	rs8078508	G	A	0.0347222	1008
17	rs8078394	C	T	0.0347222	1008
17	rs8078710	G	A	0.0347222	1008
17	rs8079600	T	C	0.0347222	1008
17	rs8078952	G	A	0.0337302	1008
17	rs8079762	T	C	0.0347222	1008
17	rs8073563	C	T	0.0347222	1008
17	rs8073444	A	G	0.0347222	1008
17	rs139863456	G	A	0.0287698	1008
17	rs56271362	C	T	0.0347222	1008
17	rs142268812	T	C	0.0198413	1008
17	rs60713770	A	G	0.0347222	1008
17	rs56988654	T	G	0.0347222	1008
17	rs59287437	C	G	0.0347222	1008
17	rs60875833	T	G	0.0347222	1008
17	rs56131975	T	C	0.0347222	1008
17	rs76487159	A	G	0.0347222	1008
17	rs111604768	G	C	0.0347222	1008
17	rs75867529	A	G	0.0347222	1008
17	rs113669874	C	T	0.0347222	1008
17	rs112409112	C	T	0.0347222	1008
17	rs150279905	G	A	0.12004	1008
17	rs2302069	T	C	0.0287698	1008
17	rs8071540	G	A	0.0337302	1008
17	rs8071456	C	A	0.0327381	1008
17	rs8071445	A	G	0.0327381	1008
17	rs11658321	T	C	0.554563	1008
17	rs8071615	C	A	0.0347222	1008
17	rs8071726	C	T	0.154762	1008
17	rs73300518	G	C	0.0347222	1008
17	rs73981621	C	T	0.0347222	1008
17	rs41494747	A	G	0.0347222	1008
17	rs4792311	G	A	0.0347222	1008
17	rs2286336	A	G	0.0347222	1008
17	rs7210890	A	G	0.0347222	1008
17	rs7211164	C	T	0.0357143	1008
17	rs12601556	T	C	0.121032	1008
17	rs7211210	A	G	0.0347222	1008
17	rs7211501	A	G	0.0347222	1008
17	rs733890	C	T	0.0347222	1008
17	rs4792312	A	G	0.0337302	1008
17	rs733889	A	G	0.0347222	1008
17	rs4792313	T	C	0.0347222	1008
17	rs75874341	T	G	0.0168651	1008
17	rs4792314	G	A	0.0347222	1008
17	rs79947277	T	C	0.0813492	1008
17	rs72815150	C	T	0.286706	1008
17	rs60081364	C	T	0.418651	1008
17	rs117393962	G	A	0.0287698	1008
17	rs57941479	G	C	0.0337302	1008
17	rs58809197	A	G	0.0347222	1008
17	rs2286335	G	A	0.121032	1008
17	rs2286334	C	T	0.0505952	1008
17	rs4792315	G	C	0.0545635	1008
17	rs2051975	T	C	0.792659	1008
17	rs2051974	T	C	0.915675	1008
17	rs2051973	G	A	0.738095	1008
17	rs17554679	G	C	0.0496032	1008
17	rs3760315	C	A	0.793651	1008
17	rs73300542	T	A	0.0555556	1008
17	rs2051972	G	A	0.739087	1008
17	rs12937607	C	G	0.739087	1008
17	rs17639858	G	A	0.0555556	1008
17	rs73300546	C	T	0.0555556	1008
17	rs3760314	A	G	0.738095	1008
17	rs76937161	T	A	0.00992063	1008
17	rs8077923	T	G	0.0555556	1008
17	rs148216367	G	C	0.0208333	1008
17	rs146984163	C	T	0.0188492	1008
17	rs12600940	A	G	0.737103	1008
17	rs58522260	T	C	0.794643	1008
17	rs112616319	T	C	0.0545635	1008
17	rs111289491	C	T	0.0545635	1008
17	rs117591958	C	T	0.121032	1008
17	rs60356966	G	A	0.0823413	1008
17	rs62058148	C	T	0.0873016	1008
17	rs7218504	G	C	0.792659	1008
17	rs75432545	C	G	0.118056	1008
17	rs9895461	C	T	0.875992	1008
17	rs72815157	C	T	0.0525794	1008
17	rs35294439	T	C	0.85119	1008
17	rs12453937	C	G	0.5	1008
17	rs142143613	T	C	0.136905	1008
17	rs141441451	A	G	0.0734127	1008
17	rs28678606	C	T	0.0109127	1008
17	rs78750508	G	C	0.146825	1008
17	rs7214814	C	T	0.298611	1008
17	rs9906251	T	C	0.453373	1008
17	rs117515375	G	T	0.145833	1008
17	rs4792317	T	C	0.44246	1008
17	rs28702442	G	A	0.0119048	1008
17	rs9906017	C	T	0.430556	1008
17	rs12450696	C	T	0.510913	1008
17	rs4792318	G	C	0.434524	1008
17	rs9913132	C	G	0.43254	1008
17	rs77459208	C	T	0.150794	1008
17	rs11078114	C	T	0.49504	1008
17	rs9892861	C	T	0.410714	1008
17	rs2108543	C	T	0.410714	1008
17	rs79152308	G	A	0.140873	1008
17	rs2322779	A	G	0.410714	1008
17	rs12452558	A	C	0.513889	1008
17	rs74368341	T	C	0.269841	1008
17	rs10521208	C	T	0.0109127	1008
17	rs4497736	G	A	0.246032	1008
17	rs61505032	C	G	0.140873	1008
17	rs9908982	A	G	0.536706	1008
17	rs9909810	G	A	0.536706	1008
17	rs7218406	G	A	0.537698	1008
17	rs7219673	T	C	0.537698	1008
17	rs4792320	A	G	0.537698	1008
17	rs4791523	C	T	0.753968	1008
17	rs4792321	T	C	0.536706	1008
17	rs16947012	T	C	0.0753968	1008
17	rs78300246	C	A	0.0753968	1008
17	rs77784121	T	A	0.0753968	1008
17	rs16947018	T	C	0.252976	1008
17	rs12946787	A	G	0.796627	1008
17	rs9905156	C	G	0.878968	1008
17	rs79925634	T	A	0.0505952	1008
17	rs77807142	C	T	0.28869	1008
17	rs11655993	C	T	0.876984	1008
17	rs76245818	T	C	0.0535714	1008
17	rs79812880	G	A	0.292659	1008
17	rs740413	C	T	0.122024	1008
17	rs929426	G	A	0.874008	1008
17	rs143265724	C	T	0.126984	1008
17	rs8074461	G	A	0.18254	1008
17	rs11658800	C	T	0.449405	1008
17	rs78214430	A	G	0.0525794	1008
17	rs10775374	C	A	0.448413	1008
17	rs11078115	T	C	0.816468	1008
17	rs76550909	C	T	0.285714	1008
17	rs72815162	C	T	0.0724206	1008
17	rs1034850	C	T	0.806548	1008
17	rs118098367	G	A	0.126984	1008
17	rs76742888	C	T	0.0565476	1008
17	rs117545116	C	T	0.0238095	1008
17	rs116913378	A	G	0.126984	1008
17	rs61697578	C	T	0.284722	1008
17	rs55918162	C	G	0.183532	1008
17	rs4791524	A	T	0.458333	1008
17	rs147123889	G	T	0.0287698	1008
17	rs11654559	A	T	0.0724206	1008
17	rs2159039	A	G	0.183532	1008
17	rs8078153	T	C	0.467262	1008
17	rs72815164	C	T	0.0734127	1008
17	rs77757952	A	T	0.28373	1008
17	rs74943249	G	A	0.0555556	1008
17	rs11656122	C	T	0.459325	1008
17	rs4273078	C	T	0.459325	1008
17	rs4791525	C	T	0.220238	1008
17	rs117114239	C	T	0.125992	1008
17	rs16947052	T	C	0.125992	1008
17	rs12950720	G	C	0.930556	1008
17	rs60736824	A	G	0.181548	1008
17	rs56842939	C	T	0.125992	1008
17	rs11078116	A	G	0.464286	1008
17	rs9908228	C	T	0.125	1008
17	rs9908504	A	C	0.125	1008
17	rs2322780	A	G	0.930556	1008
17	rs72815168	C	A	0.0684524	1008
17	rs2190705	C	T	0.462302	1008
17	rs73978017	A	T	0.0555556	1008
17	rs8079850	G	A	0.125	1008
17	rs12943941	G	A	0.462302	1008
17	rs73978018	T	C	0.0555556	1008
17	rs73978019	G	A	0.0555556	1008
17	rs8080686	C	T	0.457341	1008
17	rs117914048	T	C	0.0208333	1008
17	rs73978020	T	A	0.0555556	1008
17	rs61260343	T	A	0.0555556	1008
17	rs8067179	A	G	0.929563	1008
17	rs12601839	T	C	0.184524	1008
17	rs7215651	G	A	0.801587	1008
17	rs75658352	A	G	0.287698	1008
17	rs11078117	A	G	0.455357	1008
17	rs76165470	G	A	0.133929	1008
17	rs8081857	A	G	0.931548	1008
17	rs8082266	G	A	0.454365	1008
17	rs4792323	A	G	0.931548	1008
17	rs77889826	G	A	0.279762	1008
17	rs4791526	G	A	0.133929	1008
17	rs62060678	G	A	0.453373	1008
17	rs9908783	G	A	0.930556	1008
17	rs9908990	G	A	0.133929	1008
17	rs11078118	A	G	0.93254	1008
17	rs11078119	A	C	0.93254	1008
17	rs12451569	G	A	0.133929	1008
17	rs139663089	C	T	0.0238095	1008
17	rs12943028	A	T	0.450397	1008
17	rs12945697	T	A	0.743056	1008
17	rs4792324	A	T	0.451389	1008
17	rs75529412	G	A	0.131944	1008
17	rs6502225	A	G	0.797619	1008
17	rs6502226	A	T	0.931548	1008
17	rs75035797	G	A	0.0327381	1008
17	rs79646267	G	A	0.131944	1008
17	rs8071551	G	A	0.111111	1008
17	rs79852102	A	C	0.135913	1008
17	rs4792325	G	A	0.931548	1008
17	rs4791527	T	C	0.930556	1008
17	rs34852820	C	T	0.450397	1008
17	rs76216779	C	T	0.123016	1008
17	rs12953180	A	G	0.490079	1008
17	rs59654052	G	A	0.0853175	1008
17	rs569813010	C	A	0.0803571	1008
17	rs12945813	T	A	0.494048	1008
17	rs77491878	T	C	0.0605159	1008
17	rs60084743	A	G	0.0863095	1008
17	rs7218898	C	G	0.0902778	1008
17	rs7220272	T	C	0.0863095	1008
17	rs7219133	A	G	0.0873016	1008
17	rs7219281	A	G	0.0863095	1008
17	rs113409495	C	T	0.0873016	1008
17	rs66848707	A	G	0.0863095	1008
17	rs111553323	G	A	0.0863095	1008
17	rs67223621	A	G	0.454365	1008
17	rs60383416	C	T	0.094246	1008
17	rs4459581	G	A	0.0863095	1008
17	rs4461111	G	A	0.0863095	1008
17	rs9912495	A	G	0.15377	1008
17	rs139849409	G	C	0.0674603	1008
17	rs8073359	A	G	0.91369	1008
17	rs6502228	T	C	0.910714	1008
17	rs6502229	G	C	0.91369	1008
17	rs147758395	C	T	0.0674603	1008
17	rs6502230	C	T	0.785714	1008
17	rs139565644	A	C	0.0674603	1008
17	rs56228705	C	A	0.758929	1008
17	rs55722744	T	C	0.759921	1008
17	rs55944935	C	T	0.759921	1008
17	rs55987265	A	C	0.759921	1008
17	rs61635271	A	G	0.497024	1008
17	rs76041652	A	G	0.428571	1008
17	rs145615677	T	C	0.0674603	1008
17	rs79907399	T	C	0.496032	1008
17	rs2322782	C	T	0.368056	1008
17	rs2322783	G	T	0.496032	1008
17	rs2322784	C	T	0.496032	1008
17	rs145639962	G	T	0.0674603	1008
17	rs62060699	C	T	0.263889	1008
17	rs78906703	C	T	0.496032	1008
17	rs117627892	T	A	0.124008	1008
17	rs75729642	G	A	0.372024	1008
17	rs78337729	G	C	0.496032	1008
17	rs79220483	G	A	0.496032	1008
17	rs77747619	T	A	0.496032	1008
17	rs74779487	A	C	0.496032	1008
17	rs76951420	T	C	0.496032	1008
17	rs80265552	G	A	0.496032	1008
17	rs75295067	T	G	0.496032	1008
17	rs79753841	T	C	0.496032	1008
17	rs78879119	G	A	0.0605159	1008
17	rs11078120	C	T	0.759921	1008
17	rs11078121	G	A	0.759921	1008
17	rs11078122	C	T	0.755952	1008
17	rs7210223	G	A	0.755952	1008
17	rs7210363	G	A	0.755952	1008
17	rs12453555	T	C	0.755952	1008
17	rs9910482	A	G	0.755952	1008
17	rs28801094	G	C	0.15377	1008
17	rs12451145	G	A	0.755952	1008
17	rs8072227	G	T	0.84623	1008
17	rs76671117	C	T	0.372024	1008
17	rs113232613	T	C	0.695437	1008
17	rs79930090	T	C	0.755952	1008
17	rs111568691	G	T	0.383929	1008
17	rs67069205	G	A	0.755952	1008
17	rs117145374	A	G	0.124008	1008
17	rs76714511	C	T	0.0605159	1008
17	rs8076254	A	G	0.755952	1008
17	rs8076397	C	G	0.755952	1008
17	rs8076411	C	A	0.755952	1008
17	rs116916264	G	A	0.014881	1008
17	rs8077340	C	T	0.755952	1008
17	rs9893477	T	C	0.755952	1008
17	rs182462541	G	C	0.031746	1008
17	rs56308332	A	G	0.757937	1008
17	rs78116595	A	G	0.0605159	1008
17	rs12452504	C	T	0.264881	1008
17	rs8065393	T	C	0.325397	1008
17	rs16947108	A	G	0.264881	1008
17	rs1003902	A	C	0.355159	1008
17	rs12453727	A	T	0.666667	1008
17	rs12951614	C	G	0.14881	1008
17	rs11078123	T	C	0.666667	1008
17	rs11659037	G	A	0.665675	1008
17	rs147690760	C	T	0.0198413	1008
17	rs142583941	G	T	0.125992	1008
17	rs62060700	C	A	0.310516	1008
17	rs77564132	A	G	0.00198413	1008
17	rs9902728	C	A	0.427579	1008
17	rs9303069	A	G	0.690476	1008
17	rs8066697	C	T	0.425595	1008
17	rs8066596	A	G	0.358135	1008
17	rs12602591	A	T	0.264881	1008
17	rs8072038	T	C	0.689484	1008
17	rs12602615	C	T	0.264881	1008
17	rs8071377	G	C	0.689484	1008
17	rs8071308	C	A	0.689484	1008
17	rs2874859	T	C	0.688492	1008
17	rs9904260	G	A	0.689484	1008
17	rs9903905	C	T	0.689484	1008
17	rs62060701	A	T	0.310516	1008
17	rs62060702	C	T	0.271825	1008
17	rs8076800	C	T	0.689484	1008
17	rs8076967	C	T	0.688492	1008
17	rs8078008	T	C	0.688492	1008
17	rs8076837	A	G	0.688492	1008
17	rs79698210	G	A	0.12004	1008
17	rs8077517	G	T	0.689484	1008
17	rs140143856	C	T	0.12004	1008
17	rs12946742	C	T	0.689484	1008
17	rs62060703	G	A	0.689484	1008
17	rs117420918	G	A	0.12004	1008
17	rs4792328	C	A	0.691468	1008
17	rs1859972	A	C	0.275794	1008
17	rs11078124	C	T	0.542659	1008
17	rs4791528	T	C	0.695437	1008
17	rs1034848	G	A	0.422619	1008
17	rs7214329	T	C	0.695437	1008
17	rs75613643	A	C	0.0228175	1008
17	rs12950901	A	G	0.152778	1008
17	rs78967187	T	A	0.0198413	1008
17	rs6502232	A	G	0.695437	1008
17	rs7218467	C	T	0.695437	1008
17	rs7218831	C	A	0.695437	1008
17	rs75410037	T	G	0.121032	1008
17	rs7218982	C	T	0.695437	1008
17	rs1014214	A	G	0.695437	1008
17	rs7223573	C	T	0.152778	1008
17	rs1014213	G	A	0.695437	1008
17	rs1014212	A	G	0.695437	1008
17	rs74385687	C	T	0.0297619	1008
17	rs2322785	G	C	0.270833	1008
17	rs7209255	C	G	0.093254	1008
17	rs17560643	C	T	0.093254	1008
17	rs67843016	A	T	0.093254	1008
17	rs7211371	T	C	0.695437	1008
17	rs146874972	T	C	0.0198413	1008
17	rs11652433	C	T	0.27381	1008
17	rs117508656	C	G	0.119048	1008
17	rs11652547	C	G	0.332341	1008
17	rs28398867	C	T	0.0585317	1008
17	rs117536374	G	A	0.119048	1008
17	rs758108	G	A	0.332341	1008
17	rs758107	T	C	0.331349	1008
17	rs2108544	T	C	0.695437	1008
17	rs9894975	T	C	0.329365	1008
17	rs142957290	C	T	0.0208333	1008
17	rs77562445	G	A	0.104167	1008
17	rs76683171	C	T	0.0575397	1008
17	rs9894183	G	A	0.331349	1008
17	rs2322786	T	A	0.27381	1008
17	rs2874860	G	A	0.27381	1008
17	rs74714578	C	A	0.0446429	1008
17	rs2159040	A	C	0.333333	1008
17	rs12453346	C	T	0.302579	1008
17	rs56054749	G	T	0.201389	1008
17	rs117170330	G	A	0.121032	1008
17	rs56262284	C	T	0.275794	1008
17	rs7224299	A	G	0.121032	1008
17	rs7224703	G	A	0.603175	1008
17	rs12449992	G	A	0.302579	1008
17	rs12450012	G	A	0.302579	1008
17	rs2159038	C	G	0.276786	1008
17	rs78211704	C	T	0.105159	1008
17	rs740412	C	T	0.0912698	1008
17	rs12937835	C	A	0.151786	1008
17	rs80300292	A	C	0.0575397	1008
17	rs2097989	T	C	0.10119	1008
17	rs8072429	A	G	0.215278	1008
17	rs72817203	C	T	0.00198413	1008
17	rs118028806	G	A	0.0257937	1008
17	rs1124575	C	A	0.190476	1008
17	rs11658664	C	T	0.118056	1008
17	rs78589612	T	C	0.0327381	1008
17	rs12950848	A	G	0.383929	1008
17	rs79591222	T	C	0.0327381	1008
17	rs57915826	C	G	0.0327381	1008
17	rs117202331	G	C	0.0386905	1008
17	rs12945190	T	C	0.491071	1008
17	rs78673017	A	G	0.0367063	1008
17	rs1007570	A	G	0.137897	1008
17	rs7213901	A	G	0.208333	1008
17	rs76650641	T	C	0.0486111	1008
17	rs11078125	A	G	0.00198413	1008
17	rs9905366	T	A	0.501984	1008
17	rs9890991	G	A	0.488095	1008
17	rs7220028	C	T	0.355159	1008
17	rs6502233	T	C	0.862103	1008
17	rs8077114	G	A	0.396825	1008
17	rs7220548	A	C	0.362103	1008
17	rs7220714	C	A	0.316468	1008
17	rs11078126	C	T	0.632937	1008
17	rs76510258	C	T	0.0595238	1008
17	rs117326964	G	A	0.0992063	1008
17	rs7207905	T	A	0.124008	1008
17	rs7207136	G	T	0.124008	1008
17	rs28562865	T	G	0.123016	1008
17	rs75753843	G	A	0.122024	1008
17	rs28429246	T	C	0.122024	1008
17	rs17641431	G	A	0.640873	1008
17	rs117205611	G	A	0.0952381	1008
17	rs28406605	T	A	0.110119	1008
17	rs28670919	T	C	0.116071	1008
17	rs28605925	A	G	0.110119	1008
17	rs9894068	A	G	0.110119	1008
17	rs9895122	G	T	0.110119	1008
17	rs139279098	C	T	0.0902778	1008
17	rs9895760	C	T	0.115079	1008
17	rs116966790	G	T	0.0724206	1008
17	rs117448249	T	C	0.0486111	1008
17	rs62058362	G	T	0.103175	1008
17	rs74400865	A	G	0.127976	1008
17	rs139718655	C	T	0.114087	1008
17	rs12600859	T	A	0.520833	1008
17	rs2215082	A	G	0.761905	1008
17	rs2215081	G	C	0.124008	1008
17	rs74253596	C	T	0.12004	1008
17	rs2215080	C	T	0.00297619	1008
17	rs9897892	C	T	0.118056	1008
17	rs9898279	G	A	0.119048	1008
17	rs12938016	C	T	0.763889	1008
17	rs79316495	G	A	0.112103	1008
17	rs77642883	T	C	0.113095	1008
17	rs16947175	T	C	0.233135	1008
17	rs116180263	G	T	0.112103	1008
17	rs16947179	C	A	0.117063	1008
17	rs370847467	T	G	0.0376984	1008
17	rs74913438	C	A	0.00198413	1008
17	rs149850732	G	A	0.0357143	1008
17	rs116891283	A	C	0.0357143	1008
17	rs34511716	G	A	0.00297619	1008
17	rs7221702	A	G	0.0347222	1008
17	rs78644502	C	T	0.270833	1008
17	rs9900919	T	C	0.166667	1008
17	rs111380123	G	A	0.0347222	1008
17	rs113703555	C	T	0.0753968	1008
17	rs113506999	T	C	0.0347222	1008
17	rs9900498	A	T	0.0347222	1008
17	rs11656705	T	A	0.369048	1008
17	rs76795507	G	C	0.280754	1008
17	rs9901353	G	C	0.0347222	1008
17	rs71364197	T	G	0.0882937	1008
17	rs112852662	C	T	0.0347222	1008
17	rs112349944	G	A	0.0347222	1008
17	rs74782198	A	G	0.0347222	1008
17	rs4792331	G	A	0.235119	1008
17	rs117967623	T	G	0.0376984	1008
17	rs113095072	C	A	0.0376984	1008
17	rs112474410	T	A	0.0376984	1008
17	rs111963262	C	A	0.0376984	1008
17	rs79149473	G	T	0.0376984	1008
17	rs113880530	A	G	0.0376984	1008
17	rs112414130	T	A	0.0376984	1008
17	rs111823165	C	T	0.0376984	1008
17	rs144361852	C	T	0.0376984	1008
17	rs111346332	T	C	0.0376984	1008
17	rs2011222	T	A	0.454365	1008
17	rs113856927	G	A	0.0386905	1008
17	rs113657712	C	T	0.0376984	1008
17	rs724646	T	C	0.87996	1008
17	rs16947183	T	C	0.301587	1008
17	rs111267344	A	G	0.0376984	1008
17	rs2011062	G	A	0.0843254	1008
17	rs112969817	A	G	0.0376984	1008
17	rs724645	G	C	0.876984	1008
17	rs113731364	A	G	0.0376984	1008
17	rs6502234	G	A	0.122024	1008
17	rs112227029	C	T	0.0376984	1008
17	rs62058364	A	C	0.315476	1008
17	rs8075494	A	T	0.0843254	1008
17	rs76846916	G	A	0.0376984	1008
17	rs118170899	G	A	0.0376984	1008
17	rs112012570	C	T	0.0376984	1008
17	rs117349570	G	A	0.0376984	1008
17	rs6502235	C	T	0.87996	1008
17	rs11657046	G	A	0.290675	1008
17	rs76513508	G	A	0.0376984	1008
17	rs113261513	A	T	0.0376984	1008
17	rs9906408	T	G	0.467262	1008
17	rs8072593	T	A	0.880952	1008
17	rs11653670	T	C	0.077381	1008
17	rs2190745	T	G	0.877976	1008
17	rs2215079	A	G	0.877976	1008
17	rs79454135	A	C	0.0545635	1008
17	rs8077344	G	A	0.12996	1008
17	rs16947194	G	A	0.127976	1008
17	rs147650103	G	C	0.0416667	1008
17	rs2322787	A	G	0.875992	1008
17	rs11078128	G	C	0.875992	1008
17	rs113051167	T	C	0.0496032	1008
17	rs7207964	A	G	0.127976	1008
17	rs75698856	T	A	0.0416667	1008
17	rs79492985	A	T	0.030754	1008
17	rs117028168	A	G	0.0416667	1008
17	rs12935881	G	A	0.00396825	1008
17	rs72817214	G	A	0.0793651	1008
17	rs113469843	T	C	0.0416667	1008
17	rs111547722	C	T	0.0416667	1008
17	rs4473234	T	C	0.286706	1008
17	rs4473235	T	C	0.128968	1008
17	rs2322788	C	T	0.286706	1008
17	rs974683	A	C	0.875992	1008
17	rs4600499	T	A	0.319444	1008
17	rs150917409	C	T	0.0416667	1008
17	rs2190744	A	G	0.147817	1008
17	rs34091767	G	A	0.00396825	1008
17	rs12936789	C	A	0.554563	1008
17	rs144990698	C	T	0.00892857	1008
17	rs12103433	A	G	0.147817	1008
17	rs59270161	A	G	0.0793651	1008
17	rs1987651	T	C	0.873016	1008
17	rs11078129	C	A	0.0605159	1008
17	rs10521210	C	T	0.68254	1008
17	rs143525863	G	A	0.0803571	1008
17	rs147177945	C	T	0.0416667	1008
17	rs12937858	A	C	0.872024	1008
17	rs186020295	A	G	0.0406746	1008
17	rs182429250	A	G	0.0406746	1008
17	rs111460256	T	G	0.047619	1008
17	rs72479748	T	C	0.0734127	1008
17	rs139944139	A	G	0.094246	1008
17	rs1988120	C	T	0.599206	1008
17	rs2017017	C	G	0.702381	1008
17	rs987738	C	G	0.795635	1008
17	rs16947205	T	G	0.094246	1008
17	rs16947210	T	G	0.094246	1008
17	rs16947215	A	C	0.094246	1008
17	rs12602392	C	T	0.343254	1008
17	rs77229399	T	C	0.094246	1008
17	rs117941256	C	T	0.094246	1008
17	rs112958328	A	G	0.094246	1008
17	rs111558631	T	C	0.094246	1008
17	rs34899475	G	A	0.00595238	1008
17	rs148226748	A	T	0.094246	1008
17	rs141133283	T	C	0.094246	1008
17	rs113076182	T	A	0.094246	1008
17	rs112154552	T	C	0.094246	1008
17	rs117864196	C	T	0.094246	1008
17	rs117332211	C	T	0.094246	1008
17	rs16947218	T	G	0.094246	1008
17	rs75389230	C	T	0.0902778	1008
17	rs75372860	A	T	0.0902778	1008
17	rs74486052	T	C	0.0892857	1008
17	rs12602147	T	C	0.0724206	1008
17	rs77138679	C	G	0.0892857	1008
17	rs73978073	G	A	0.0734127	1008
17	rs9915141	A	G	0.0575397	1008
17	rs77735926	T	G	0.0892857	1008
17	rs75446055	T	C	0.0892857	1008
17	rs75008056	G	A	0.0486111	1008
17	rs75917458	T	C	0.0406746	1008
17	rs111492957	G	A	0.047619	1008
17	rs74511810	T	A	0.0406746	1008
17	rs111770058	T	C	0.047619	1008
17	rs112262419	G	A	0.047619	1008
17	rs9902124	C	G	0.514881	1008
17	rs9902503	G	A	0.0565476	1008
17	rs7209914	T	C	0.874008	1008
17	rs12450398	G	T	0.16369	1008
17	rs8066062	A	G	0.0565476	1008
17	rs77621735	T	A	0.047619	1008
17	rs8067791	T	C	0.501984	1008
17	rs147965427	G	C	0.0297619	1008
17	rs11652225	A	C	0.337302	1008
17	rs117486155	A	T	0.0396825	1008
17	rs79428799	A	G	0.047619	1008
17	rs77395186	C	T	0.047619	1008
17	rs9910409	C	T	0.501984	1008
17	rs9910253	A	G	0.502976	1008
17	rs9911137	C	T	0.502976	1008
17	rs12602225	G	T	0.365079	1008
17	rs35234161	T	A	0.373016	1008
17	rs4792332	A	G	0.872024	1008
17	rs9898391	G	A	0.337302	1008
17	rs11078131	T	C	0.124008	1008
17	rs11870499	G	T	0.164683	1008
17	rs34719577	A	T	0.00297619	1008
17	rs2874861	T	C	0.875	1008
17	rs2322790	G	T	0.875	1008
17	rs9899583	G	C	0.0575397	1008
17	rs77699140	G	A	0.047619	1008
17	rs6502236	C	T	0.339286	1008
17	rs12603321	G	T	0.53373	1008
17	rs6502237	C	T	0.339286	1008
17	rs17642085	G	A	0.00297619	1008
17	rs9908062	G	A	0.242063	1008
17	rs76292322	G	T	0.047619	1008
17	rs7217266	A	G	0.173611	1008
17	rs78743783	A	G	0.123016	1008
17	rs7221833	A	C	0.543651	1008
17	rs117102528	T	A	0.0347222	1008
17	rs34827110	C	A	0.15873	1008
17	rs78830466	C	A	0.093254	1008
17	rs11650518	A	G	0.198413	1008
17	rs77355986	G	A	0.159722	1008
17	rs16947245	A	G	0.014881	1008
17	rs138101181	G	A	0.0386905	1008
17	rs149501838	G	A	0.0376984	1008
17	rs117977174	C	T	0.0376984	1008
17	rs117549787	C	T	0.0376984	1008
17	rs16947248	A	G	0.0575397	1008
17	rs12946889	T	G	0.368056	1008
17	rs764191	A	T	0.268849	1008
17	rs75835524	C	G	0.0376984	1008
17	rs117320087	T	G	0.0376984	1008
17	rs61610275	A	T	0.0615079	1008
17	rs140222102	A	G	0.0138889	1008
17	rs118056304	A	G	0.0376984	1008
17	rs78063907	A	G	0.0376984	1008
17	rs11871600	A	T	0.368056	1008
17	rs138820280	T	G	0.0376984	1008
17	rs35814610	T	C	0.268849	1008
17	rs34991849	A	G	0.169643	1008
17	rs74810700	C	T	0.0376984	1008
17	rs8077659	G	A	0.268849	1008
17	rs8077563	C	T	0.268849	1008
17	rs8077971	G	A	0.268849	1008
17	rs76474718	C	G	0.0615079	1008
17	rs6502238	T	C	0.444444	1008
17	rs117183921	C	T	0.0376984	1008
17	rs148784653	T	C	0.0376984	1008
17	rs76312922	A	G	0.0615079	1008
17	rs9909179	T	C	0.368056	1008
17	rs12941879	G	A	0.169643	1008
17	rs60617848	A	T	0.0992063	1008
17	rs35744608	A	G	0.169643	1008
17	rs12945380	T	C	0.443452	1008
17	rs117228054	A	G	0.0337302	1008
17	rs78593183	T	C	0.0654762	1008
17	rs7210118	C	T	0.334325	1008
17	rs117781809	A	G	0.0337302	1008
17	rs79565897	G	A	0.0337302	1008
17	rs77194196	G	A	0.0545635	1008
17	rs56687683	G	A	0.0654762	1008
17	rs79134975	A	T	0.014881	1008
17	rs78184851	A	G	0.164683	1008
17	rs118183893	C	T	0.0257937	1008
17	rs7221586	C	T	0.015873	1008
17	rs1544505	A	G	0.217262	1008
17	rs2322791	T	C	0.590278	1008
17	rs76972496	A	G	0.014881	1008
17	rs72817231	C	T	0.014881	1008
17	rs79361923	A	G	0.0367063	1008
17	rs12938190	T	C	0.412698	1008
17	rs79306792	C	T	0.0267857	1008
17	rs77055965	C	T	0.014881	1008
17	rs76462925	G	A	0.014881	1008
17	rs78010720	G	A	0.014881	1008
17	rs116897951	G	T	0.0178571	1008
17	rs117272687	A	G	0.0357143	1008
17	rs145845251	T	A	0.015873	1008
17	rs149008188	C	T	0.0357143	1008
17	rs58484694	C	T	0.0515873	1008
17	rs75753941	T	G	0.0515873	1008
17	rs79579464	G	A	0.015873	1008
17	rs76689612	C	T	0.0505952	1008
17	rs76706479	G	A	0.12004	1008
17	rs77605675	C	T	0.0515873	1008
17	rs8064354	G	A	0.0496032	1008
17	rs8064225	C	G	0.0496032	1008
17	rs8065509	T	C	0.0595238	1008
17	rs9900808	G	A	0.0684524	1008
17	rs7212685	C	A	0.871032	1008
17	rs117444548	G	A	0.0376984	1008
17	rs55782508	A	C	0.366071	1008
17	rs11871914	C	T	0.0535714	1008
17	rs79182490	C	T	0.441468	1008
17	rs2529898	G	T	0.871032	1008
17	rs75482093	G	T	0.441468	1008
17	rs3843737	G	C	0.417659	1008
17	rs76261522	G	A	0.0525794	1008
17	rs4027177	A	T	0.419643	1008
17	rs4027178	T	A	0.419643	1008
17	rs2529897	T	C	0.871032	1008
17	rs34944727	G	T	0.0119048	1008
17	rs28654204	C	T	0.0525794	1008
17	rs118130026	G	A	0.0376984	1008
17	rs12952800	A	C	0.0615079	1008
17	rs75095260	G	T	0.441468	1008
17	rs2674946	A	T	0.453373	1008
17	rs149795636	T	C	0.0376984	1008
17	rs28502191	G	A	0.0525794	1008
17	rs148502087	A	G	0.0337302	1008
17	rs917352	G	A	0.366071	1008
17	rs62058393	G	A	0.0119048	1008
17	rs142819410	C	T	0.0376984	1008
17	rs117479158	A	G	0.0545635	1008
17	rs2190743	C	T	0.0119048	1008
17	rs7220417	C	T	0.365079	1008
17	rs75831432	T	G	0.014881	1008
17	rs62058394	A	G	0.0119048	1008
17	rs117865252	C	T	0.0555556	1008
17	rs2674950	C	T	0.572421	1008
17	rs12603832	G	A	0.28373	1008
17	rs2674949	T	C	0.856151	1008
17	rs2674948	T	G	0.375992	1008
17	rs9892480	G	C	0.412698	1008
17	rs76069786	T	G	0.443452	1008
17	rs74865294	T	A	0.465278	1008
17	rs2322792	C	T	0.415675	1008
17	rs6502239	A	G	0.415675	1008
17	rs917351	T	C	0.880952	1008
17	rs144921925	G	C	0.382937	1008
17	rs58984543	C	T	0.464286	1008
17	rs4792335	A	C	0.81746	1008
17	rs9901775	C	T	0.895833	1008
17	rs9907653	C	T	0.880952	1008
17	rs118042625	A	T	0.0367063	1008
17	rs34518506	T	C	0.0406746	1008
17	rs11653005	G	C	0.416667	1008
17	rs144912667	G	A	0.0376984	1008
17	rs1860015	C	G	0.417659	1008
17	rs1860014	A	G	0.881944	1008
17	rs79913998	G	A	0.014881	1008
17	rs12600348	T	C	0.381944	1008
17	rs2322793	C	T	0.380952	1008
17	rs9889956	T	C	0.0406746	1008
17	rs1023553	A	T	0.418651	1008
17	rs62058427	C	G	0.0575397	1008
17	rs79064728	C	G	0.438492	1008
17	rs2159072	C	A	0.380952	1008
17	rs77497216	G	A	0.463294	1008
17	rs76097301	T	C	0.463294	1008
17	rs146420785	T	C	0.0228175	1008
17	rs75480765	G	A	0.463294	1008
17	rs80099112	A	T	0.014881	1008
17	rs74326708	A	C	0.463294	1008
17	rs7224605	C	T	0.896825	1008
17	rs7225891	T	C	0.881944	1008
17	rs117488976	C	T	0.0386905	1008
17	rs7209737	A	T	0.896825	1008
17	rs12603214	G	A	0.463294	1008
17	rs74845186	C	T	0.014881	1008
17	rs12603221	C	T	0.463294	1008
17	rs9904852	C	A	0.0406746	1008
17	rs4609894	A	G	0.014881	1008
17	rs75439103	A	G	0.014881	1008
17	rs73978097	T	G	0.014881	1008
17	rs75396711	C	T	0.014881	1008
17	rs56045010	G	A	0.014881	1008
17	rs2674957	G	T	0.397817	1008
17	rs12449588	A	G	0.330357	1008
17	rs9303070	A	G	0.861111	1008
17	rs7208013	T	C	0.861111	1008
17	rs80024376	G	A	0.0376984	1008
17	rs79648877	G	A	0.119048	1008
17	rs73295641	G	A	0.156746	1008
17	rs34360260	C	T	0.0119048	1008
17	rs76700074	T	C	0.0357143	1008
17	rs9901583	G	A	0.0128968	1008
17	rs2051999	T	C	0.508929	1008
17	rs79210057	C	T	0.343254	1008
17	rs34587872	C	T	0.356151	1008
17	rs4791534	C	A	0.892857	1008
17	rs142099444	T	C	0.0198413	1008
17	rs76029977	T	A	0.0456349	1008
17	rs12943711	A	T	0.512897	1008
17	rs6502241	T	C	0.893849	1008
17	rs117565887	G	A	0.0456349	1008
17	rs114625402	G	T	0.10119	1008
17	rs59175292	T	G	0.10119	1008
17	rs57014960	T	A	0.10119	1008
17	rs200224806	C	T	0.0396825	1008
17	rs75144894	C	T	0.046627	1008
17	rs117721630	G	A	0.0456349	1008
17	rs9898314	A	G	0.0714286	1008
17	rs8064611	T	C	0.10119	1008
17	rs77912244	G	A	0.365079	1008
17	rs9904990	C	T	0.0128968	1008
17	rs150194877	C	T	0.365079	1008
17	rs8069145	T	C	0.10119	1008
17	rs75529737	C	T	0.10119	1008
17	rs9906425	C	G	0.0128968	1008
17	rs62058431	G	C	0.0724206	1008
17	rs78856442	C	T	0.0456349	1008
17	rs118068356	C	G	0.0456349	1008
17	rs80094114	A	G	0.0128968	1008
17	rs2215077	T	C	0.10119	1008
17	rs35863950	G	T	0.0714286	1008
17	rs2188892	T	C	0.0714286	1008
17	rs76589815	G	A	0.0128968	1008
17	rs76620258	C	G	0.078373	1008
17	rs11650801	T	C	0.356151	1008
17	rs76214911	C	T	0.0128968	1008
17	rs76237350	C	T	0.0555556	1008
17	rs16947301	T	C	0.10119	1008
17	rs2188891	A	G	0.00694444	1008
17	rs8066033	G	A	0.10119	1008
17	rs8070070	C	T	0.643849	1008
17	rs116902900	C	T	0.0456349	1008
17	rs75188808	C	A	0.0456349	1008
17	rs9909331	G	A	0.0714286	1008
17	rs9909519	G	A	0.0714286	1008
17	rs16947308	C	A	0.10119	1008
17	rs149482222	A	T	0.0446429	1008
17	rs79473656	G	C	0.0456349	1008
17	rs12953209	C	A	0.0714286	1008
17	rs142710891	C	T	0.0456349	1008
17	rs147421623	A	T	0.0456349	1008
17	rs79591771	C	T	0.0972222	1008
17	rs142590507	G	A	0.0406746	1008
17	rs114763441	A	G	0.103175	1008
17	rs9912167	T	C	0.0714286	1008
17	rs79814358	G	A	0.291667	1008
17	rs12601836	A	C	0.047619	1008
17	rs117108213	A	G	0.0416667	1008
17	rs10432009	G	A	0.472222	1008
17	rs8182326	G	A	0.644841	1008
17	rs188033170	A	G	0.0456349	1008
17	rs10432019	T	A	0.472222	1008
17	rs78806185	G	A	0.0585317	1008
17	rs16947316	T	C	0.0585317	1008
17	rs80016613	A	G	0.0128968	1008
17	rs114007399	T	C	0.10119	1008
17	rs59192815	T	C	0.992063	1008
17	rs76359895	A	G	0.0128968	1008
17	rs8069573	T	C	0.993056	1008
17	rs74893809	G	A	0.0585317	1008
17	rs75082640	G	T	0.0605159	1008
17	rs78504892	A	G	0.0605159	1008
17	rs79372943	C	G	0.0605159	1008
17	rs78669797	T	C	0.0605159	1008
17	rs117307345	T	C	0.0674603	1008
17	rs76958554	C	A	0.0605159	1008
17	rs16947318	T	A	0.0605159	1008
17	rs74514070	A	T	0.0605159	1008
17	rs76209153	C	T	0.0605159	1008
17	rs16947320	A	G	0.0605159	1008
17	rs75886009	T	C	0.0605159	1008
17	rs9635688	T	A	0.470238	1008
17	rs9635689	C	T	0.470238	1008
17	rs79292736	G	A	0.10119	1008
17	rs34159281	T	C	0.10119	1008
17	rs2106796	T	G	0.0605159	1008
17	rs11078133	G	C	0.10119	1008
17	rs10153260	A	G	0.644841	1008
17	rs9896783	G	A	0.0605159	1008
17	rs9901987	A	G	0.0128968	1008
17	rs2158075	G	A	0.0605159	1008
17	rs2158076	T	G	0.0605159	1008
17	rs2521891	A	T	0.644841	1008
17	rs11868450	A	C	0.0605159	1008
17	rs28369107	G	A	0.0128968	1008
17	rs11868992	A	C	0.0605159	1008
17	rs11869030	A	G	0.0605159	1008
17	rs16947327	A	G	0.0605159	1008
17	rs61488688	A	C	0.470238	1008
17	rs75546528	T	C	0.047619	1008
17	rs9911382	C	T	0.0128968	1008
17	rs3931666	G	A	0.0605159	1008
17	rs3931667	C	T	0.0605159	1008
17	rs3931668	T	C	0.0605159	1008
17	rs3931669	T	C	0.0605159	1008
17	rs2040641	T	A	0.047619	1008
17	rs16947330	A	G	0.10119	1008
17	rs2040642	G	A	0.047619	1008
17	rs11869784	C	G	0.047619	1008
17	rs11869804	C	T	0.047619	1008
17	rs9891359	A	G	0.0605159	1008
17	rs34343042	G	A	0.0128968	1008
17	rs79028857	A	T	0.047619	1008
17	rs78098398	G	T	0.047619	1008
17	rs75338256	A	G	0.047619	1008
17	rs74632479	G	A	0.047619	1008
17	rs1120385	T	C	0.0128968	1008
17	rs74492875	A	G	0.047619	1008
17	rs56236744	A	C	0.0575397	1008
17	rs76262462	C	T	0.047619	1008
17	rs76871404	G	C	0.047619	1008
17	rs80242434	A	C	0.047619	1008
17	rs2079021	T	C	0.470238	1008
17	rs80329694	C	T	0.047619	1008
17	rs61219610	C	A	0.107143	1008
17	rs78651491	C	T	0.047619	1008
17	rs8069355	C	T	0.10119	1008
17	rs74659258	T	G	0.047619	1008
17	rs16947334	G	A	0.047619	1008
17	rs77128486	C	T	0.047619	1008
17	rs78855804	G	T	0.047619	1008
17	rs79222657	C	T	0.047619	1008
17	rs76339877	G	A	0.047619	1008
17	rs79031864	C	T	0.047619	1008
17	rs16947338	T	G	0.047619	1008
17	rs78318223	A	T	0.047619	1008
17	rs76757947	G	A	0.047619	1008
17	rs74937614	G	C	0.047619	1008
17	rs76325276	A	G	0.047619	1008
17	rs76579669	G	C	0.047619	1008
17	rs80185123	G	A	0.361111	1008
17	rs77712302	A	G	0.047619	1008
17	rs78133481	C	T	0.047619	1008
17	rs28874383	A	G	0.047619	1008
17	rs74910760	A	G	0.0406746	1008
17	rs113028020	C	G	0.0406746	1008
17	rs76279221	A	G	0.149802	1008
17	rs75668970	C	A	0.104167	1008
17	rs145643189	C	T	0.0257937	1008
17	rs536047381	C	T	0.0109127	1008
17	rs79935862	C	T	0.0248016	1008
17	rs77010238	G	T	0.0257937	1008
17	rs73980305	T	G	0.343254	1008
17	rs16947339	C	G	0.445437	1008
17	rs73980306	A	T	0.447421	1008
17	rs73980307	T	C	0.448413	1008
17	rs73297892	G	C	0.441468	1008
17	rs73980309	C	T	0.462302	1008
17	rs73980310	T	C	0.462302	1008
17	rs73980311	T	C	0.0446429	1008
17	rs16947344	G	T	0.46131	1008
17	rs59927312	C	T	0.093254	1008
17	rs59087901	C	T	0.46131	1008
17	rs12603122	C	T	0.459325	1008
17	rs12603217	G	A	0.276786	1008
17	rs9906264	T	A	0.206349	1008
17	rs59145994	G	A	0.460317	1008
17	rs34858121	G	A	0.00992063	1008
17	rs16947354	G	T	0.460317	1008
17	rs80311239	G	A	0.093254	1008
17	rs16947360	C	T	0.277778	1008
17	rs117347828	C	T	0.046627	1008
17	rs73980316	G	A	0.0902778	1008
17	rs79507436	C	A	0.0436508	1008
17	rs9913593	G	T	0.209325	1008
17	rs77193496	C	T	0.0436508	1008
17	rs75993362	G	A	0.0902778	1008
17	rs149864553	C	T	0.0436508	1008
17	rs75076822	A	C	0.0436508	1008
17	rs78885670	A	G	0.00496032	1008
17	rs73980317	T	G	0.0436508	1008
17	rs73980318	G	T	0.0436508	1008
17	rs140217524	A	G	0.0436508	1008
17	rs16947362	C	T	0.0922619	1008
17	rs11651431	C	T	0.141865	1008
17	rs9674785	G	A	0.0486111	1008
17	rs73980319	C	G	0.0585317	1008
17	rs140880222	G	A	0.0257937	1008
17	rs73980320	C	T	0.0496032	1008
17	rs76860860	G	A	0.0902778	1008
17	rs8064996	G	A	0.545635	1008
17	rs73980322	A	G	0.0496032	1008
17	rs75827675	G	C	0.0625	1008
17	rs9895611	T	C	0.0892857	1008
17	rs2674952	C	T	0.0128968	1008
17	rs9894917	C	T	0.262897	1008
17	rs9895082	C	G	0.3125	1008
17	rs2158078	G	A	0.0625	1008
17	rs7217706	C	G	0.157738	1008
17	rs7218874	T	C	0.157738	1008
17	rs12952421	G	A	0.0128968	1008
17	rs77730956	T	A	0.0813492	1008
17	rs2674960	A	G	0.404762	1008
17	rs2674961	T	C	0.0128968	1008
17	rs2674962	C	T	0.407738	1008
17	rs79305081	C	T	0.0813492	1008
17	rs9912560	T	C	0.0902778	1008
17	rs78150621	A	T	0.0625	1008
17	rs9890260	G	A	0.324405	1008
17	rs74587954	G	A	0.103175	1008
17	rs58531466	G	A	0.0138889	1008
17	rs74548639	A	G	0.0625	1008
17	rs74597385	T	A	0.152778	1008
17	rs9898722	T	A	0.0892857	1008
17	rs8081461	G	A	0.157738	1008
17	rs149670435	G	A	0.0813492	1008
17	rs59760792	G	A	0.0496032	1008
17	rs139770073	G	A	0.0813492	1008
17	rs145321393	T	C	0.0813492	1008
17	rs191012852	A	C	0.0813492	1008
17	rs9905034	A	G	0.304563	1008
17	rs9905865	G	C	0.405754	1008
17	rs140426352	A	G	0.0684524	1008
17	rs76852410	T	C	0.502976	1008
17	rs9907914	T	C	0.170635	1008
17	rs57890186	C	T	0.103175	1008
17	rs143052776	G	A	0.502976	1008
17	rs2674959	G	T	0.170635	1008
17	rs57603836	T	G	0.0982143	1008
17	rs12939760	A	T	0.171627	1008
17	rs76300520	A	G	0.0813492	1008
17	rs117296739	A	G	0.0813492	1008
17	rs57585914	C	T	0.0138889	1008
17	rs73980323	C	T	0.047619	1008
17	rs12950609	C	A	0.302579	1008
17	rs9902681	G	A	0.0277778	1008
17	rs12953114	G	A	0.302579	1008
17	rs9902870	G	T	0.0277778	1008
17	rs28765372	T	C	0.0873016	1008
17	rs9908861	G	C	0.0277778	1008
17	rs2874886	C	T	0.405754	1008
17	rs149722322	C	T	0.0813492	1008
17	rs75631568	G	A	0.0803571	1008
17	rs11652029	A	T	0.0863095	1008
17	rs76662473	C	A	0.0813492	1008
17	rs3885020	C	A	0.0625	1008
17	rs2674954	A	G	0.350198	1008
17	rs117389665	T	C	0.0644841	1008
17	rs4791539	A	G	0.014881	1008
17	rs12938287	A	T	0.730159	1008
17	rs74253600	C	T	0.0952381	1008
17	rs28482204	C	T	0.118056	1008
17	rs36161846	A	G	0.117063	1008
17	rs11656343	C	A	0.170635	1008
17	rs75456759	T	G	0.0982143	1008
17	rs9907508	T	C	0.0367063	1008
17	rs76491831	G	A	0.0982143	1008
17	rs74845664	T	C	0.0982143	1008
17	rs4792343	G	A	0.0188492	1008
17	rs9907574	A	G	0.206349	1008
17	rs7216795	G	A	0.323413	1008
17	rs9915398	T	G	0.208333	1008
17	rs76994622	C	A	0.0982143	1008
17	rs138692166	G	T	0.0208333	1008
17	rs9915493	G	A	0.0188492	1008
17	rs74253601	C	G	0.0982143	1008
17	rs78223898	T	C	0.415675	1008
17	rs9889602	T	C	0.500992	1008
17	rs971718	T	C	0.21131	1008
17	rs76337350	G	A	0.00694444	1008
17	rs971719	A	T	0.209325	1008
17	rs4133660	G	A	0.324405	1008
17	rs7223434	C	T	0.173611	1008
17	rs974954	A	T	0.219246	1008
17	rs974955	C	A	0.328373	1008
17	rs916797	T	A	0.170635	1008
17	rs185631541	A	G	0.112103	1008
17	rs16947392	A	G	0.00892857	1008
17	rs11653444	C	T	0.170635	1008
17	rs78529045	G	T	0.213294	1008
17	rs80262328	C	T	0.0982143	1008
17	rs10521211	C	T	0.169643	1008
17	rs720760	T	C	0.326389	1008
17	rs78378111	A	C	0.0565476	1008
17	rs9303077	T	G	0.327381	1008
17	rs9891886	A	G	0.151786	1008
17	rs12103466	G	A	0.113095	1008
17	rs8064833	T	C	0.0505952	1008
17	rs75579059	G	A	0.0863095	1008
17	rs56191749	C	T	0.0188492	1008
17	rs12950521	G	T	0.374008	1008
17	rs9901093	C	T	0.0188492	1008
17	rs16947399	T	C	0.0813492	1008
17	rs79869071	C	T	0.0446429	1008
17	rs77834676	C	T	0.0446429	1008
17	rs6502243	T	G	0.626984	1008
17	rs1468191	G	A	0.616071	1008
17	rs9911676	G	C	0.53373	1008
17	rs12451285	T	C	0.627976	1008
17	rs59372725	C	T	0.0724206	1008
17	rs12947097	C	T	0.543651	1008
17	rs8072892	C	T	0.546627	1008
17	rs12449446	C	T	0.542659	1008
17	rs76819903	G	T	0.015873	1008
17	rs4792345	G	C	0.544643	1008
17	rs17564209	A	G	0.18254	1008
17	rs11868070	G	C	0.545635	1008
17	rs11078134	A	T	0.855159	1008
17	rs17564279	A	G	0.014881	1008
17	rs7211590	A	G	0.277778	1008
17	rs12451931	C	A	0.579365	1008
17	rs79062643	T	C	0.0644841	1008
17	rs11078135	C	T	0.581349	1008
17	rs59487581	G	C	0.0803571	1008
17	rs17564356	A	G	0.0813492	1008
17	rs12951787	G	A	0.854167	1008
17	rs116915813	G	C	0.0426587	1008
17	rs35647475	G	A	0.581349	1008
17	rs151014942	T	C	0.0565476	1008
17	rs67524091	T	C	0.236111	1008
17	rs12453331	G	T	0.833333	1008
17	rs12453291	A	G	0.833333	1008
17	rs56669457	C	G	0.12004	1008
17	rs59683701	T	C	0.234127	1008
17	rs8076271	T	C	0.230159	1008
17	rs76723948	T	C	0.0952381	1008
17	rs3914578	T	C	0.832341	1008
17	rs3915963	G	A	0.230159	1008
17	rs1974499	G	C	0.230159	1008
17	rs1011930	T	A	0.230159	1008
17	rs1011929	A	G	0.230159	1008
17	rs16947417	T	G	0.015873	1008
17	rs2322857	G	C	0.598214	1008
17	rs2322858	T	G	0.956349	1008
17	rs35193187	C	T	0.598214	1008
17	rs78882629	T	C	0.015873	1008
17	rs67036923	A	G	0.234127	1008
17	rs28461741	A	G	0.234127	1008
17	rs16947434	T	C	0.0982143	1008
17	rs76363263	C	A	0.015873	1008
17	rs12941943	G	A	0.598214	1008
17	rs2074184	G	A	0.123016	1008
17	rs2106794	G	A	0.816468	1008
17	rs34921905	C	T	0.598214	1008
17	rs11869097	T	C	0.599206	1008
17	rs76313567	A	C	0.119048	1008
17	rs75934885	A	C	0.111111	1008
17	rs34753457	T	C	0.598214	1008
17	rs76710865	A	G	0.015873	1008
17	rs11652292	C	T	0.72123	1008
17	rs12946483	T	C	0.598214	1008
17	rs66549963	T	A	0.72123	1008
17	rs73294890	G	C	0.12004	1008
17	rs2322859	C	T	0.832341	1008
17	rs12949185	T	C	0.722222	1008
17	rs75792503	C	T	0.12004	1008
17	rs11870622	G	A	0.578373	1008
17	rs11078136	G	A	0.72123	1008
17	rs12939781	A	T	0.598214	1008
17	rs76195831	A	G	0.12004	1008
17	rs4239123	C	A	0.838294	1008
17	rs4239124	C	A	0.838294	1008
17	rs77499430	G	T	0.015873	1008
17	rs77836863	T	C	0.0952381	1008
17	rs80113170	T	A	0.015873	1008
17	rs35576012	C	T	0.698413	1008
17	rs12945928	T	A	0.701389	1008
17	rs16947454	A	G	0.698413	1008
17	rs11651762	A	G	0.123016	1008
17	rs11078137	C	A	0.837302	1008
17	rs77954879	T	C	0.12004	1008
17	rs11078138	G	A	0.837302	1008
17	rs12603132	T	C	0.122024	1008
17	rs77660634	C	T	0.015873	1008
17	rs12601227	C	T	0.818452	1008
17	rs7214709	G	A	0.816468	1008
17	rs4141326	T	G	0.818452	1008
17	rs4141325	A	C	0.837302	1008
17	rs7220375	G	T	0.699405	1008
17	rs112210824	T	C	0.015873	1008
17	rs62060503	T	C	0.12004	1008
17	rs62060504	G	A	0.12004	1008
17	rs11078139	G	A	0.821429	1008
17	rs12950313	T	G	0.602183	1008
17	rs62060505	T	C	0.12004	1008
17	rs17650327	A	G	0.119048	1008
17	rs11868630	A	G	0.602183	1008
17	rs147713703	A	T	0.0327381	1008
17	rs62060506	A	G	0.119048	1008
17	rs74554185	C	A	0.015873	1008
17	rs8068578	A	G	0.83631	1008
17	rs59491962	C	T	0.0972222	1008
17	rs34697450	T	C	0.60119	1008
17	rs79838201	T	C	0.0962302	1008
17	rs117094363	T	C	0.0287698	1008
17	rs117488645	G	T	0.0962302	1008
17	rs1541348	A	G	0.837302	1008
17	rs12952248	C	A	0.60119	1008
17	rs77071193	A	C	0.0962302	1008
17	rs78513159	A	T	0.014881	1008
17	rs113678355	C	T	0.0704365	1008
17	rs77480996	T	C	0.00396825	1008
17	rs7216178	T	C	0.78869	1008
17	rs62060508	C	G	0.590278	1008
17	rs16947464	C	T	0.0734127	1008
17	rs5014725	G	A	0.784722	1008
17	rs183346851	A	G	0.00992063	1008
17	rs12450080	C	A	0.65873	1008
17	rs9906365	G	A	0.0704365	1008
17	rs80291331	C	A	0.169643	1008
17	rs78855007	A	T	0.0277778	1008
17	rs7218396	T	A	0.171627	1008
17	rs12150678	T	G	0.694444	1008
17	rs34542632	G	A	0.673611	1008
17	rs117108415	C	T	0.0545635	1008
17	rs1024435	C	T	0.693452	1008
17	rs11078141	G	A	0.171627	1008
17	rs28578128	G	A	0.00396825	1008
17	rs1963296	G	T	0.635913	1008
17	rs10521213	G	A	0.0704365	1008
17	rs34132054	G	C	0.00396825	1008
17	rs11078142	T	C	0.00396825	1008
17	rs5006028	G	A	0.00396825	1008
17	rs79125559	A	C	0.0545635	1008
17	rs3886341	G	A	0.637897	1008
17	rs3886340	A	C	0.00396825	1008
17	rs12453038	T	A	0.170635	1008
17	rs2322860	C	G	0.695437	1008
17	rs11869275	G	A	0.693452	1008
17	rs11869297	G	A	0.697421	1008
17	rs35041901	T	G	0.00396825	1008
17	rs111711742	T	G	0.0704365	1008
17	rs143447405	C	T	0.0605159	1008
17	rs56197561	G	A	0.0238095	1008
17	rs4792347	G	A	0.66369	1008
17	rs7212267	A	G	0.660714	1008
17	rs2188893	C	T	0.94246	1008
17	rs2188894	A	G	0.284722	1008
17	rs2214260	G	A	0.28373	1008
17	rs66848233	C	T	0.0644841	1008
17	rs971430	A	C	0.490079	1008
17	rs79963071	C	T	0.015873	1008
17	rs16947506	T	C	0.472222	1008
17	rs28515863	A	G	0.0625	1008
17	rs28399890	G	A	0.0625	1008
17	rs8067992	T	C	0.472222	1008
17	rs3899359	A	G	0.0138889	1008
17	rs3893509	G	A	0.0664683	1008
17	rs11656034	C	T	0.108135	1008
17	rs12947402	C	T	0.119048	1008
17	rs7215987	G	A	0.0922619	1008
17	rs9906692	T	G	0.659722	1008
17	rs10521214	T	A	0.0327381	1008
17	rs2674964	T	C	0.382937	1008
17	rs17650836	C	T	0.381944	1008
17	rs56286137	G	A	0.0406746	1008
17	rs72817287	C	T	0.205357	1008
17	rs56086446	G	A	0.0406746	1008
17	rs56042729	C	T	0.0406746	1008
17	rs16947510	T	A	0.0406746	1008
17	rs6502245	T	G	0.0406746	1008
17	rs6502246	A	C	0.0406746	1008
17	rs12601149	G	A	0.126984	1008
17	rs4791544	T	A	0.383929	1008
17	rs62060514	C	T	0.0357143	1008
17	rs9910716	G	C	0.415675	1008
17	rs2521888	G	C	0.389881	1008
17	rs2674941	G	A	0.387897	1008
17	rs62060537	A	G	0.0406746	1008
17	rs62060538	C	T	0.0406746	1008
17	rs17572126	C	T	0.387897	1008
17	rs57452058	C	T	0.0386905	1008
17	rs58524006	G	A	0.0406746	1008
17	rs8080781	C	A	0.0406746	1008
17	rs2158074	C	T	0.389881	1008
17	rs1974498	C	A	0.353175	1008
17	rs7211490	T	A	0.338294	1008
17	rs1557748	C	T	0.386905	1008
17	rs11871013	A	G	0.381944	1008
17	rs59346242	A	G	0.390873	1008
17	rs62060541	T	A	0.0337302	1008
17	rs56338744	A	G	0.389881	1008
17	rs118041776	G	A	0.030754	1008
17	rs7222099	G	A	0.391865	1008
17	rs7221705	A	G	0.388889	1008
17	rs739647	T	A	0.388889	1008
17	rs2079018	A	G	0.388889	1008
17	rs62060543	G	A	0.0337302	1008
17	rs2079019	C	A	0.355159	1008
17	rs2079020	C	T	0.388889	1008
17	rs56304380	G	A	0.340278	1008
17	rs4792348	C	T	0.390873	1008
17	rs2521889	G	A	0.350198	1008
17	rs2521890	G	A	0.388889	1008
17	rs55841747	T	G	0.388889	1008
17	rs7502402	C	G	0.350198	1008
17	rs2322861	T	G	0.387897	1008
17	rs2322862	G	A	0.387897	1008
17	rs2322863	C	T	0.387897	1008
17	rs73291375	G	A	0.0337302	1008
17	rs8076348	G	A	0.389881	1008
17	rs8076501	G	A	0.80754	1008
17	rs8076515	G	A	0.387897	1008
17	rs62060544	G	A	0.388889	1008
17	rs17651099	C	G	0.0337302	1008
17	rs11867897	A	T	0.392857	1008
17	rs34041262	T	A	0.130952	1008
17	rs140042805	A	G	0.0684524	1008
17	rs9899195	A	G	0.393849	1008
17	rs73291383	C	G	0.0337302	1008
17	rs116843324	T	C	0.031746	1008
17	rs4792349	C	A	0.393849	1008
17	rs112684276	C	T	0.00992063	1008
17	rs56121349	T	C	0.443452	1008
17	rs72817300	G	A	0.205357	1008
17	rs8079820	T	C	0.436508	1008
17	rs1989889	A	G	0.386905	1008
17	rs12603516	C	T	0.347222	1008
17	rs2674963	G	A	0.396825	1008
17	rs58004723	C	T	0.14881	1008
17	rs56690337	T	C	0.223214	1008
17	rs8080564	G	A	0.223214	1008
17	rs57619518	A	G	0.00793651	1008
17	rs146479160	C	G	0.0436508	1008
17	rs7209625	G	A	0.217262	1008
17	rs2521893	A	C	0.270833	1008
17	rs2521894	C	A	0.269841	1008
17	rs2521895	G	A	0.00793651	1008
17	rs6502247	G	A	0.214286	1008
17	rs9892366	G	A	0.926587	1008
17	rs12602364	A	G	0.497024	1008
17	rs6502248	G	T	0.943452	1008
17	rs8081835	A	G	0.722222	1008
17	rs8081988	A	G	0.94246	1008
17	rs12950020	G	A	0.323413	1008
17	rs62060545	G	C	0.511905	1008
17	rs7207332	C	G	0.107143	1008
17	rs12453222	A	G	0.214286	1008
17	rs3744342	C	G	0.605159	1008
17	rs3744341	C	T	0.605159	1008
17	rs3744340	C	G	0.605159	1008
17	rs2106788	A	G	0.337302	1008
17	rs8075174	A	G	0.578373	1008
17	rs12600763	G	A	0.578373	1008
17	rs724595	C	T	0.550595	1008
17	rs724594	A	G	0.581349	1008
17	rs724593	A	G	0.581349	1008
17	rs3887010	C	T	0.581349	1008
17	rs3848442	T	C	0.549603	1008
17	rs3736481	C	T	0.545635	1008
17	rs7213958	A	T	0.579365	1008
17	rs7215374	T	A	0.119048	1008
17	rs10445273	T	C	0.464286	1008
17	rs77842597	T	A	0.118056	1008
17	rs10445274	A	T	0.464286	1008
17	rs10445275	T	C	0.464286	1008
17	rs10445276	C	T	0.464286	1008
17	rs12603349	G	A	0.464286	1008
17	rs142413488	C	G	0.0168651	1008
17	rs12603333	A	G	0.464286	1008
17	rs12603757	A	G	0.464286	1008
17	rs10445277	T	C	0.464286	1008
17	rs12453660	C	T	0.276786	1008
17	rs10445251	G	A	0.46627	1008
17	rs10445252	A	G	0.465278	1008
17	rs10445253	G	A	0.465278	1008
17	rs11078143	A	G	0.172619	1008
17	rs8079636	T	C	0.582341	1008
17	rs9894433	G	A	0.465278	1008
17	rs11078144	G	A	0.117063	1008
17	rs9894251	C	T	0.465278	1008
17	rs7208295	T	C	0.46627	1008
17	rs6502249	T	C	0.46627	1008
17	rs7208624	T	C	0.46627	1008
17	rs141150621	C	G	0.0257937	1008
17	rs7207479	A	G	0.46627	1008
17	rs7207643	C	T	0.46627	1008
17	rs7207908	G	A	0.46627	1008
17	rs7207640	A	T	0.46627	1008
17	rs7209133	T	A	0.46627	1008
17	rs9901378	A	G	0.474206	1008
17	rs4621003	G	A	0.46627	1008
17	rs4641780	G	A	0.46627	1008
17	rs3744338	G	C	0.434524	1008
17	rs4791548	C	T	0.46627	1008
17	rs75423259	G	A	0.118056	1008
17	rs60975711	A	C	0.551587	1008
17	rs7223798	G	A	0.434524	1008
17	rs4792350	T	G	0.434524	1008
17	rs4564618	C	T	0.46627	1008
17	rs5013424	A	G	0.46627	1008
17	rs3859240	C	G	0.46627	1008
17	rs3859241	G	C	0.465278	1008
17	rs3859242	G	A	0.465278	1008
17	rs3859243	C	T	0.465278	1008
17	rs3859244	C	T	0.576389	1008
17	rs2106789	A	C	0.577381	1008
17	rs56827936	C	T	0.112103	1008
17	rs8073006	G	A	0.465278	1008
17	rs7216140	C	T	0.433532	1008
17	rs3848443	G	C	0.695437	1008
17	rs77269348	G	A	0.0327381	1008
17	rs2106791	C	T	0.66369	1008
17	rs16947606	T	C	0.433532	1008
17	rs10521216	G	A	0.544643	1008
17	rs11870144	G	T	0.112103	1008
17	rs73296883	G	A	0.433532	1008
17	rs5009607	T	C	0.433532	1008
17	rs6502250	C	T	0.433532	1008
17	rs1557749	A	G	0.545635	1008
17	rs11871558	G	C	0.112103	1008
17	rs11871537	C	T	0.112103	1008
17	rs11871565	C	T	0.112103	1008
17	rs9891084	T	C	0.545635	1008
17	rs73978513	A	T	0.113095	1008
17	rs117309712	C	T	0.0922619	1008
17	rs56389787	C	T	0.114087	1008
17	rs12450092	G	C	0.429563	1008
17	rs4444379	T	G	0.433532	1008
17	rs55691033	T	C	0.109127	1008
17	rs4054884	A	G	0.660714	1008
17	rs62058671	G	A	0.108135	1008
17	rs62058672	C	T	0.108135	1008
17	rs61635274	G	T	0.108135	1008
17	rs9912853	C	T	0.196429	1008
17	rs6502251	G	A	0.435516	1008
17	rs6502252	A	G	0.543651	1008
17	rs7217535	G	A	0.435516	1008
17	rs10048194	T	C	0.435516	1008
17	rs4792351	G	A	0.435516	1008
17	rs11658896	C	T	0.109127	1008
17	rs7208389	A	T	0.436508	1008
17	rs9916579	G	T	0.435516	1008
17	rs141913555	C	T	0.0198413	1008
17	rs7223201	C	T	0.436508	1008
17	rs7223602	G	C	0.544643	1008
17	rs144357347	A	T	0.0267857	1008
17	rs9896703	C	T	0.673611	1008
17	rs61151738	T	C	0.110119	1008
17	rs9898604	T	G	0.43254	1008
17	rs73978515	C	T	0.110119	1008
17	rs73978517	A	T	0.110119	1008
17	rs77051299	A	T	0.12996	1008
17	rs4792352	T	C	0.433532	1008
17	rs11868506	C	T	0.106151	1008
17	rs11868545	G	A	0.106151	1008
17	rs8072704	T	A	0.673611	1008
17	rs56233013	G	A	0.110119	1008
17	rs7215589	G	C	0.433532	1008
17	rs11078145	T	A	0.110119	1008
17	rs28759190	G	A	0.433532	1008
17	rs11078146	C	T	0.110119	1008
17	rs6650595	C	T	0.672619	1008
17	rs11869775	A	G	0.111111	1008
17	rs7222526	T	C	0.670635	1008
17	rs193046775	C	T	0.0208333	1008
17	rs74254512	T	C	0.115079	1008
17	rs6650596	T	A	0.561508	1008
17	rs11871310	G	A	0.108135	1008
17	rs16947625	A	G	0.669643	1008
17	rs17573398	G	A	0.0257937	1008
17	rs2188889	G	A	0.669643	1008
17	rs4632167	C	T	0.670635	1008
17	rs148652667	G	A	0.00396825	1008
17	rs11650057	T	C	0.174603	1008
17	rs1003833	C	G	0.172619	1008
17	rs6502253	C	T	0.619048	1008
17	rs17573649	C	T	0.00793651	1008
17	rs3859245	G	A	0.619048	1008
17	rs9893094	A	G	0.619048	1008
17	rs9900695	A	G	0.619048	1008
17	rs2188890	T	C	0.619048	1008
17	rs9908938	A	C	0.623016	1008
17	rs7223402	A	G	0.327381	1008
17	rs62058687	G	A	0.104167	1008
17	rs2322875	C	T	0.619048	1008
17	rs76294532	G	A	0.146825	1008
17	rs9900268	T	C	0.619048	1008
17	rs2521897	G	C	0.619048	1008
17	rs16947685	T	C	0.0853175	1008
17	rs12601513	C	T	0.62004	1008
17	rs12601519	C	T	0.62004	1008
17	rs12601521	A	G	0.62004	1008
17	rs11653851	A	G	0.104167	1008
17	rs11653964	G	T	0.62004	1008
17	rs7217034	A	G	0.62004	1008
17	rs62058688	T	C	0.62004	1008
17	rs56289569	T	C	0.621032	1008
17	rs188860258	A	T	0.00892857	1008
17	rs8065267	A	G	0.452381	1008
17	rs8065271	A	C	0.621032	1008
17	rs62058690	C	A	0.530754	1008
17	rs17573984	T	C	0.529762	1008
17	rs8071418	C	G	0.621032	1008
17	rs4792355	G	A	0.621032	1008
17	rs11078147	C	T	0.62004	1008
17	rs12600862	C	T	0.190476	1008
17	rs11078148	A	G	0.339286	1008
17	rs7225341	C	A	0.621032	1008
17	rs62058691	G	A	0.0912698	1008
17	rs9303079	C	T	0.569444	1008
17	rs11078149	A	G	0.569444	1008
17	rs62058693	A	G	0.568452	1008
17	rs11078150	A	G	0.568452	1008
17	rs62058694	C	T	0.475198	1008
17	rs62058695	A	G	0.475198	1008
17	rs12051823	T	C	0.473214	1008
17	rs8065247	G	A	0.0982143	1008
17	rs11652330	A	G	0.0982143	1008
17	rs4791550	A	G	0.571429	1008
17	rs12601366	A	G	0.470238	1008
17	rs2106792	G	A	0.571429	1008
17	rs2158077	G	A	0.47123	1008
17	rs7217419	T	C	0.569444	1008
17	rs9892463	G	A	0.569444	1008
17	rs9892117	C	T	0.569444	1008
17	rs9892631	A	T	0.0982143	1008
17	rs148076457	C	T	0.0625	1008
17	rs7208092	T	C	0.569444	1008
17	rs59762135	G	A	0.0982143	1008
17	rs2106793	T	A	0.569444	1008
17	rs1557750	A	G	0.569444	1008
17	rs73298770	C	T	0.191468	1008
17	rs1541351	A	G	0.47123	1008
17	rs7218413	C	T	0.0982143	1008
17	rs1541352	C	T	0.954365	1008
17	rs6502254	A	G	0.569444	1008
17	rs4360972	T	C	0.569444	1008
17	rs2874895	T	C	0.569444	1008
17	rs9897032	A	G	0.0982143	1008
17	rs12150538	T	A	0.47123	1008
17	rs79754102	G	A	0.0595238	1008
17	rs12150545	T	C	0.569444	1008
17	rs16947730	G	A	0.0982143	1008
17	rs57853299	G	A	0.47123	1008
17	rs9912479	T	C	0.56746	1008
17	rs9910854	C	T	0.569444	1008
17	rs12946540	C	T	0.338294	1008
17	rs9912964	C	A	0.0982143	1008
17	rs12232538	C	T	0.570437	1008
17	rs9906582	A	G	0.0982143	1008
17	rs8081684	A	G	0.0982143	1008
17	rs8064586	T	C	0.0982143	1008
17	rs8081983	C	T	0.0982143	1008
17	rs8081985	A	G	0.0982143	1008
17	rs8081986	A	C	0.0982143	1008
17	rs62054003	C	T	0.0287698	1008
17	rs933309	T	C	0.0982143	1008
17	rs933310	C	G	0.0982143	1008
17	rs1541349	T	C	0.47123	1008
17	rs41372750	G	C	0.0982143	1008
17	rs62054005	G	A	0.472222	1008
17	rs9896094	T	C	0.0982143	1008
17	rs9894432	A	C	0.0982143	1008
17	rs62054006	T	G	0.0297619	1008
17	rs28602833	A	G	0.0982143	1008
17	rs2015908	A	C	0.570437	1008
17	rs9910913	T	A	0.571429	1008
17	rs9911135	T	C	0.571429	1008
17	rs117675418	G	A	0.0198413	1008
17	rs6502255	A	G	0.799603	1008
17	rs9897334	C	T	0.46131	1008
17	rs11078152	C	G	0.460317	1008
17	rs12947875	G	T	0.337302	1008
17	rs8068024	C	T	0.460317	1008
17	rs8068784	G	A	0.798611	1008
17	rs9912208	C	T	0.798611	1008
17	rs11658604	C	T	0.110119	1008
17	rs8078031	A	C	0.799603	1008
17	rs9915687	T	G	0.799603	1008
17	rs10521217	T	C	0.462302	1008
17	rs72819095	C	T	0.109127	1008
17	rs4792356	G	A	0.460317	1008
17	rs4792357	C	G	0.462302	1008
17	rs60365591	T	C	0.195437	1008
17	rs11869185	T	C	0.236111	1008
17	rs1024436	G	C	0.337302	1008
17	rs6502256	A	G	0.337302	1008
17	rs1963297	A	G	0.891865	1008
17	rs2322877	C	T	0.889881	1008
17	rs2007367	C	T	0.891865	1008
17	rs192173498	A	G	0.0605159	1008
17	rs11869544	G	A	0.889881	1008
17	rs12452203	G	A	0.896825	1008
17	rs145494709	T	C	0.0128968	1008
17	rs117674613	C	T	0.0386905	1008
17	rs17653865	C	G	0.0128968	1008
17	rs56186259	C	A	0.109127	1008
17	rs11651156	A	C	0.884921	1008
17	rs60986896	T	C	0.886905	1008
17	rs7221425	T	G	0.113095	1008
17	rs7220603	C	A	0.332341	1008
17	rs146491016	T	C	0.112103	1008
17	rs143291876	C	T	0.0327381	1008
17	rs16947787	A	C	0.0565476	1008
17	rs56214110	G	A	0.114087	1008
17	rs11870353	T	C	0.140873	1008
17	rs72820910	G	A	0.114087	1008
17	rs16947796	C	A	0.184524	1008
17	rs10521218	A	T	0.143849	1008
17	rs73302503	G	T	0.00892857	1008
17	rs7207128	G	A	0.143849	1008
17	rs7223746	T	C	0.478175	1008
17	rs7207242	C	T	0.997024	1008
17	rs7207439	A	G	0.555556	1008
17	rs7207585	C	T	0.219246	1008
17	rs1029674	C	T	0.502976	1008
17	rs1029675	C	G	0.637897	1008
17	rs74425765	T	G	0.0446429	1008
17	rs12944836	C	A	0.764881	1008
17	rs28556277	T	C	0.271825	1008
17	rs7219430	A	G	0.763889	1008
17	rs56942423	C	A	0.185516	1008
17	rs9906199	T	C	0.324405	1008
17	rs141457356	G	A	0.0218254	1008
17	rs2215117	G	A	0.790675	1008
17	rs4517833	T	A	0.369048	1008
17	rs9913204	A	G	0.241071	1008
17	rs724267	T	C	0.607143	1008
17	rs66512403	T	C	0.369048	1008
17	rs77346707	C	G	0.0396825	1008
17	rs12943223	G	A	0.608135	1008
17	rs12452079	C	G	0.609127	1008
17	rs62054030	G	A	0.237103	1008
17	rs57810612	C	T	0.184524	1008
17	rs79876607	G	T	0.157738	1008
17	rs12450606	A	G	0.356151	1008
17	rs4479287	C	T	0.360119	1008
17	rs68036912	A	G	0.360119	1008
17	rs142016210	A	G	0.0575397	1008
17	rs60353456	C	T	0.362103	1008
17	rs66964656	T	G	0.360119	1008
17	rs6502257	G	A	0.824405	1008
17	rs6502258	C	T	0.512897	1008
17	rs11078154	T	C	0.369048	1008
17	rs11869436	A	T	0.457341	1008
17	rs7218858	T	C	0.449405	1008
17	rs11655301	G	A	0.415675	1008
17	rs56401943	G	A	0.137897	1008
17	rs56362141	G	A	0.140873	1008
17	rs56261706	C	T	0.376984	1008
17	rs17576025	A	C	0.0347222	1008
17	rs16947829	C	A	0.418651	1008
17	rs78350403	A	G	0.200397	1008
17	rs78129167	G	C	0.0337302	1008
17	rs7208370	G	A	0.931548	1008
17	rs9903042	G	A	0.732143	1008
17	rs12603077	A	G	0.506944	1008
17	rs3859246	A	G	0.0327381	1008
17	rs9897128	T	C	0.194444	1008
17	rs9896087	G	A	0.194444	1008
17	rs3859247	G	C	0.0327381	1008
17	rs3859248	T	G	0.0327381	1008
17	rs4792358	G	A	0.710317	1008
17	rs7219695	G	A	0.708333	1008
17	rs6502259	C	T	0.905754	1008
17	rs6502260	A	G	0.195437	1008
17	rs16947831	T	C	0.483135	1008
17	rs78695694	T	C	0.0327381	1008
17	rs73302546	T	C	0.200397	1008
17	rs76850433	A	G	0.0327381	1008
17	rs7215989	G	C	0.708333	1008
17	rs7215635	A	G	0.199405	1008
17	rs12451261	C	T	0.707341	1008
17	rs113523700	T	G	0.0327381	1008
17	rs9891849	C	T	0.195437	1008
17	rs59953709	G	A	0.227183	1008
17	rs59641318	C	T	0.22619	1008
17	rs76945755	G	A	0.031746	1008
17	rs55948557	G	T	0.0902778	1008
17	rs62056967	G	A	0.480159	1008
17	rs17817197	C	A	0.717262	1008
17	rs4792359	A	G	0.193452	1008
17	rs3848444	A	T	0.71627	1008
17	rs12603463	C	T	0.202381	1008
17	rs3859249	C	T	0.480159	1008
17	rs12603482	A	G	0.685516	1008
17	rs4792360	G	C	0.909722	1008
17	rs10153318	G	T	0.194444	1008
17	rs10153317	C	T	0.224206	1008
17	rs76262034	G	T	0.030754	1008
17	rs3859250	G	A	0.480159	1008
17	rs3901640	G	C	0.429563	1008
17	rs3905482	T	C	0.400794	1008
17	rs76657073	C	A	0.030754	1008
17	rs3859251	G	A	0.266865	1008
17	rs3859252	T	G	0.274802	1008
17	rs3859253	A	G	0.0843254	1008
17	rs117295436	A	G	0.0515873	1008
17	rs3967115	T	A	0.0972222	1008
17	rs4054840	C	G	0.486111	1008
17	rs79021095	G	T	0.200397	1008
17	rs9903446	G	A	0.390873	1008
17	rs7214051	A	G	0.0972222	1008
17	rs62056968	A	T	0.183532	1008
17	rs4792362	G	A	0.0972222	1008
17	rs4792363	A	G	0.0972222	1008
17	rs16947851	T	C	0.190476	1008
17	rs12453052	G	A	0.178571	1008
17	rs16947859	T	A	0.540675	1008
17	rs16947864	T	A	0.356151	1008
17	rs9894575	G	A	0.540675	1008
17	rs9895883	T	C	0.542659	1008
17	rs17209204	G	C	0.185516	1008
17	rs10517443	A	G	0.198413	1008
17	rs3884646	C	T	0.0952381	1008
17	rs62056969	A	C	0.355159	1008
17	rs62056970	A	G	0.354167	1008
17	rs62056971	C	T	0.353175	1008
17	rs72820953	A	C	0.353175	1008
17	rs72820955	T	A	0.353175	1008
17	rs111313954	C	T	0.250992	1008
17	rs113358534	G	C	0.353175	1008
17	rs56075621	T	A	0.193452	1008
17	rs6502261	T	C	0.34623	1008
17	rs6502262	G	A	0.34623	1008
17	rs72820956	G	A	0.354167	1008
17	rs8080371	G	A	0.539683	1008
17	rs62056972	A	G	0.354167	1008
17	rs74404626	T	C	0.354167	1008
17	rs62056973	G	A	0.354167	1008
17	rs4054841	T	G	0.250992	1008
17	rs62056974	A	C	0.355159	1008
17	rs3967116	G	A	0.345238	1008
17	rs4426380	T	A	0.345238	1008
17	rs3967117	A	G	0.893849	1008
17	rs3967118	A	T	0.00198413	1008
17	rs9913414	T	A	0.193452	1008
17	rs12602055	T	G	0.893849	1008
17	rs28408554	T	A	0.193452	1008
17	rs79521036	T	G	0.0962302	1008
17	rs28758577	T	C	0.356151	1008
17	rs3859254	T	C	0.345238	1008
17	rs7207361	A	C	0.191468	1008
17	rs11659061	T	G	0.794643	1008
17	rs11654080	A	G	0.34623	1008
17	rs9894943	G	A	0.503968	1008
17	rs11078155	G	C	0.165675	1008
17	rs142114418	C	T	0.0446429	1008
17	rs4357979	T	G	0.157738	1008
17	rs117812357	C	T	0.0436508	1008
17	rs2996008	A	G	0.810516	1008
17	rs11870813	A	G	0.202381	1008
17	rs117837386	G	A	0.0436508	1008
17	rs2996009	C	T	0.400794	1008
17	rs2996010	G	A	0.608135	1008
17	rs59394083	T	C	0.207341	1008
17	rs74199785	C	A	0.198413	1008
17	rs117438684	C	T	0.0446429	1008
17	rs150133392	G	C	0.0446429	1008
17	rs73978872	G	A	0.00198413	1008
17	rs116922406	A	G	0.0218254	1008
17	rs7220758	G	A	0.0565476	1008
17	rs2996019	G	A	0.446429	1008
17	rs9897993	A	G	0.171627	1008
17	rs181974181	G	A	0.00992063	1008
17	rs2996023	C	G	0.765873	1008
17	rs2996024	T	C	0.44246	1008
17	rs80296769	T	C	0.142857	1008
17	rs2996025	A	T	0.441468	1008
17	rs2996026	T	C	0.238095	1008
17	rs10517445	G	A	0.141865	1008
17	rs7218194	T	C	0.00496032	1008
17	rs2996031	A	G	0.767857	1008
17	rs2996032	G	A	0.237103	1008
17	rs2996033	A	G	0.767857	1008
17	rs73306306	A	G	0.078373	1008
17	rs74933312	T	C	0.078373	1008
17	rs56965838	G	A	0.141865	1008
17	rs77406508	A	G	0.078373	1008
17	rs9903148	T	A	0.00496032	1008
17	rs144079768	G	A	0.0396825	1008
17	rs16947899	A	C	0.140873	1008
17	rs2996034	C	T	0.239087	1008
17	rs76127868	C	A	0.140873	1008
17	rs2906919	G	C	0.238095	1008
17	rs74326398	T	A	0.00198413	1008
17	rs9910802	A	G	0.0823413	1008
17	rs8072006	C	G	0.00396825	1008
17	rs2996035	G	A	0.765873	1008
17	rs2996036	G	A	0.765873	1008
17	rs76646614	T	C	0.0823413	1008
17	rs28407982	G	A	0.078373	1008
17	rs28410296	T	C	0.0823413	1008
17	rs78708257	T	C	0.140873	1008
17	rs76927107	C	A	0.140873	1008
17	rs4289033	A	C	0.342262	1008
17	rs2996037	G	A	0.238095	1008
17	rs75876011	T	C	0.140873	1008
17	rs11656301	C	G	0.488095	1008
17	rs74333910	C	T	0.0406746	1008
17	rs79091737	T	C	0.140873	1008
17	rs2996038	T	G	0.765873	1008
17	rs2996039	C	A	0.238095	1008
17	rs2996040	C	T	0.238095	1008
17	rs143359088	G	T	0.0396825	1008
17	rs2996041	T	G	0.238095	1008
17	rs34764348	A	G	0.342262	1008
17	rs150012495	A	C	0.078373	1008
17	rs2996043	A	G	0.775794	1008
17	rs4054866	A	G	0.499008	1008
17	rs11078157	C	G	0.141865	1008
17	rs8080163	T	C	0.00694444	1008
17	rs72635591	C	T	0.168651	1008
17	rs7209340	G	C	0.324405	1008
17	rs2996049	A	G	0.770833	1008
17	rs67945662	A	G	0.335317	1008
17	rs7502538	A	C	0.335317	1008
17	rs59008777	C	G	0.335317	1008
17	rs9911651	A	G	0.502976	1008
17	rs77797715	T	C	0.00198413	1008
17	rs977706	A	T	0.00496032	1008
17	rs74408326	T	C	0.0555556	1008
17	rs2018048	G	T	0.266865	1008
17	rs8078717	T	C	0.27877	1008
17	rs8081514	C	T	0.434524	1008
17	rs72635592	G	A	0.168651	1008
17	rs72635593	A	C	0.168651	1008
17	rs72635594	T	G	0.168651	1008
17	rs9909154	C	T	0.435516	1008
17	rs7214164	C	A	0.447421	1008
17	rs72635595	G	T	0.169643	1008
17	rs77736438	C	T	0.077381	1008
17	rs76188416	A	G	0.0406746	1008
17	rs16947926	G	C	0.294643	1008
17	rs35359180	A	G	0.0277778	1008
17	rs8068216	G	A	0.25	1008
17	rs8068169	A	G	0.768849	1008
17	rs2190822	C	T	0.462302	1008
17	rs36086839	C	T	0.0277778	1008
17	rs72822845	G	T	0.00496032	1008
17	rs1860070	T	C	0.765873	1008
17	rs72635596	G	A	0.167659	1008
17	rs4791551	C	T	0.737103	1008
17	rs144896535	A	T	0.0406746	1008
17	rs72635597	G	A	0.167659	1008
17	rs2874897	T	C	0.483135	1008
17	rs16947942	A	C	0.315476	1008
17	rs7219001	G	C	0.279762	1008
17	rs2159122	A	T	0.247024	1008
17	rs16947944	T	G	0.315476	1008
17	rs72635598	G	A	0.167659	1008
17	rs72635599	C	A	0.167659	1008
17	rs16947946	G	A	0.315476	1008
17	rs72822850	A	G	0.315476	1008
17	rs11078158	A	G	0.315476	1008
17	rs58329456	G	T	0.315476	1008
17	rs12944375	T	A	0.279762	1008
17	rs73306361	G	T	0.167659	1008
17	rs12601934	A	G	0.762897	1008
17	rs57918576	C	A	0.271825	1008
17	rs147341408	T	G	0.167659	1008
17	rs12602036	C	T	0.315476	1008
17	rs67697474	A	G	0.483135	1008
17	rs72635600	T	C	0.167659	1008
17	rs758201	G	A	0.315476	1008
17	rs758202	G	A	0.483135	1008
17	rs758203	A	C	0.315476	1008
```
