## Supplementary material for "Characterization of shared and ancestry-specific signals driving complex traits using multi-ancestry fine-mapping": s2_ref.bim

```
17	rs66740863	0	12375914	C	T
17	rs7209008	0	12376810	A	G
17	rs58378464	0	12376811	C	T
17	rs113698197	0	12377548	T	C
17	rs7214904	0	12377795	G	A
17	rs7220413	0	12378783	G	A
17	rs75419951	0	12378991	A	G
17	rs16946090	0	12379845	T	C
17	rs2534733	0	12379980	G	A
17	rs237259	0	12380155	G	A
17	rs115758020	0	12380183	A	C
17	rs6502196	0	12380955	G	A
17	rs145346063	0	12381019	A	G
17	rs145269057	0	12381118	G	A
17	rs237260	0	12381130	A	G
17	rs237261	0	12381886	A	G
17	rs117550428	0	12381952	T	C
17	rs8069430	0	12382463	A	G
17	rs117313319	0	12383469	G	A
17	rs1380737	0	12383548	T	A
17	rs7222561	0	12383955	C	T
17	rs12937475	0	12383975	T	C
17	rs11870286	0	12384809	G	A
17	rs77857134	0	12384852	C	T
17	rs189185986	0	12388239	A	T
17	rs11653489	0	12391738	T	C
17	rs77668816	0	12392251	C	G
17	rs79705233	0	12392723	C	T
17	rs60636888	0	12392892	G	A
17	rs79185380	0	12394245	C	T
17	rs588856	0	12394656	A	G
17	rs171084	0	12394980	A	G
17	rs11871802	0	12395228	T	C
17	rs12947666	0	12395293	G	A
17	rs237298	0	12395558	A	G
17	rs75684513	0	12395912	A	G
17	rs11654876	0	12396164	A	T
17	rs11654944	0	12396219	C	G
17	rs11655045	0	12396365	G	A
17	rs34587195	0	12396655	A	G
17	rs16946141	0	12396800	A	G
17	rs11870663	0	12397375	G	A
17	rs237297	0	12397477	C	T
17	rs72809115	0	12397996	A	G
17	rs72809118	0	12398162	T	C
17	rs11868955	0	12398217	T	G
17	rs34232005	0	12399321	G	A
17	rs10491191	0	12399717	G	A
17	rs720866	0	12400419	G	A
17	rs62061553	0	12400752	A	G
17	rs16946148	0	12401109	C	G
17	rs62061554	0	12401309	G	A
17	rs75392792	0	12401480	A	G
17	rs237294	0	12401675	A	G
17	rs237293	0	12401752	A	G
17	rs876522	0	12401811	A	T
17	rs76297448	0	12402091	T	C
17	rs237292	0	12403026	A	G
17	rs56882051	0	12403854	C	G
17	rs237290	0	12403936	C	G
17	rs75783813	0	12404347	A	G
17	rs72809125	0	12404433	G	T
17	rs34742830	0	12404528	A	G
17	rs237289	0	12404654	T	A
17	rs237288	0	12405055	G	A
17	rs237287	0	12405634	G	C
17	rs62061556	0	12406483	T	C
17	rs237286	0	12407321	G	A
17	rs11653267	0	12407615	A	C
17	rs237367	0	12407951	G	A
17	rs77857379	0	12407966	T	C
17	rs237366	0	12408522	C	T
17	rs237365	0	12408606	G	A
17	rs77206210	0	12408660	T	A
17	rs12937121	0	12408664	C	T
17	rs74347787	0	12408797	T	C
17	rs181053435	0	12408811	A	T
17	rs116177	0	12409335	A	G
17	rs75991897	0	12409746	A	G
17	rs237364	0	12410253	C	G
17	rs77669394	0	12410949	T	C
17	rs237363	0	12411414	C	T
17	rs237362	0	12412043	A	G
17	rs147231396	0	12412303	G	A
17	rs11652778	0	12412306	C	T
17	rs4791499	0	12412583	T	C
17	rs237361	0	12413185	A	G
17	rs75656030	0	12413255	G	A
17	rs8081214	0	12414748	T	C
17	rs74736006	0	12414871	G	A
17	rs116988829	0	12415273	A	G
17	rs17713682	0	12416363	G	T
17	rs10432008	0	12416901	G	A
17	rs237358	0	12417238	T	C
17	rs237357	0	12417397	T	C
17	rs237356	0	12417554	G	A
17	rs76651996	0	12417626	A	C
17	rs237355	0	12417749	C	G
17	rs8064359	0	12418235	T	C
17	rs8082548	0	12418790	A	G
17	rs237354	0	12419096	T	C
17	rs4791500	0	12419680	A	T
17	rs4791501	0	12419759	T	C
17	rs79853809	0	12421029	C	G
17	rs78984675	0	12421402	A	G
17	rs74970575	0	12421433	T	A
17	rs79348663	0	12421632	G	A
17	rs75875469	0	12421681	A	G
17	rs11657971	0	12421992	C	T
17	rs10491190	0	12423312	T	C
17	rs73289381	0	12423543	C	G
17	rs11078076	0	12423696	G	A
17	rs7210285	0	12424539	A	G
17	rs4792259	0	12424819	T	C
17	rs237350	0	12425225	C	T
17	rs7215484	0	12425299	C	A
17	rs4792260	0	12425843	A	C
17	rs56130357	0	12426349	T	C
17	rs79701185	0	12426457	G	C
17	rs74898653	0	12426525	C	T
17	rs237349	0	12426724	T	C
17	rs237348	0	12426753	T	C
17	rs237347	0	12426798	A	T
17	rs183188254	0	12426893	G	A
17	rs237346	0	12427214	A	G
17	rs237345	0	12427270	G	C
17	rs12950008	0	12427332	G	C
17	rs427488	0	12428237	A	G
17	rs173160	0	12428335	G	T
17	rs7213121	0	12428464	G	C
17	rs237344	0	12428515	G	A
17	rs77559023	0	12428694	A	G
17	rs237343	0	12428788	C	T
17	rs237342	0	12428982	A	G
17	rs62061557	0	12429109	G	C
17	rs9901677	0	12429204	C	G
17	rs7218182	0	12429425	C	A
17	rs9903797	0	12429474	T	C
17	rs9904471	0	12429759	T	C
17	rs114996794	0	12429891	A	G
17	rs9908825	0	12430017	A	G
17	rs9910725	0	12430091	T	C
17	rs9909281	0	12430160	C	T
17	rs4514709	0	12430365	G	A
17	rs372481895	0	12430674	A	G
17	rs2726534	0	12430986	G	A
17	rs2726533	0	12431003	A	C
17	rs77301979	0	12431651	T	C
17	rs78111757	0	12431712	G	C
17	rs75664076	0	12431834	G	A
17	rs28624881	0	12432017	G	A
17	rs146768488	0	12432404	A	G
17	rs9898511	0	12432699	A	G
17	rs28627178	0	12434120	A	T
17	rs9913991	0	12434464	G	A
17	rs9915437	0	12434494	T	C
17	rs9913622	0	12434522	A	G
17	rs9915470	0	12434544	T	C
17	rs11658751	0	12434765	G	A
17	rs28408734	0	12434837	G	T
17	rs77174313	0	12434948	C	T
17	rs237304	0	12435573	A	C
17	rs237303	0	12435914	A	T
17	rs237302	0	12436485	C	T
17	rs114478624	0	12436497	T	C
17	rs118090984	0	12436974	G	C
17	rs138488703	0	12437402	G	A
17	rs28464428	0	12437481	G	A
17	rs28645648	0	12437601	T	C
17	rs76913626	0	12437817	G	A
17	rs28516475	0	12437956	C	G
17	rs76093488	0	12438144	C	T
17	rs79837432	0	12438253	G	A
17	rs74345420	0	12438577	A	G
17	rs62061558	0	12438700	C	T
17	rs79209322	0	12438890	T	A
17	rs79067006	0	12439134	G	A
17	rs118126867	0	12439147	T	C
17	rs139339945	0	12439161	C	T
17	rs75336165	0	12439981	G	A
17	rs147071577	0	12440437	C	G
17	rs16946207	0	12440911	A	C
17	rs78935759	0	12440947	G	A
17	rs55937021	0	12441089	G	A
17	rs74253552	0	12441578	T	C
17	rs75618893	0	12442025	T	A
17	rs16946208	0	12442831	T	C
17	rs78399808	0	12443402	A	G
17	rs79471814	0	12443424	T	G
17	rs57192323	0	12443498	G	A
17	rs72809149	0	12443878	T	C
17	rs4792261	0	12444062	G	A
17	rs138534930	0	12444149	T	C
17	rs76186227	0	12444217	A	G
17	rs80023606	0	12444218	C	T
17	rs72809151	0	12444681	T	C
17	rs77638458	0	12444896	A	G
17	rs150563918	0	12445073	A	T
17	rs139555955	0	12445077	G	T
17	rs115077331	0	12445504	T	A
17	rs116706042	0	12445505	C	A
17	rs79477454	0	12445574	T	C
17	rs78017442	0	12445589	A	G
17	rs79923257	0	12446163	G	A
17	rs9303057	0	12446217	A	G
17	rs12051753	0	12447360	T	C
17	rs12051552	0	12447535	A	G
17	rs12051555	0	12447601	A	C
17	rs12051756	0	12447821	T	C
17	rs12051559	0	12447859	A	T
17	rs60578341	0	12448036	C	T
17	rs7504018	0	12448334	G	A
17	rs74424994	0	12448559	G	T
17	rs28623539	0	12448866	A	C
17	rs2013875	0	12448948	A	T
17	rs740854	0	12449192	A	G
17	rs740853	0	12449293	C	G
17	rs72809152	0	12449987	T	G
17	rs141621904	0	12450285	C	T
17	rs1986029	0	12450319	C	G
17	rs9902200	0	12450992	G	C
17	rs55894957	0	12451066	G	T
17	rs10491189	0	12451354	A	G
17	rs59393114	0	12451737	G	A
17	rs61040170	0	12452326	A	G
17	rs117182460	0	12453058	C	T
17	rs28483045	0	12453454	G	A
17	rs77684371	0	12453641	A	C
17	rs55672355	0	12453706	T	G
17	rs887487	0	12453840	A	G
17	rs78568419	0	12454365	C	G
17	rs11868488	0	12454498	C	T
17	rs1109311	0	12455025	A	G
17	rs72809154	0	12455617	A	G
17	rs72809156	0	12455672	T	G
17	rs72809157	0	12455692	A	G
17	rs72809158	0	12455851	C	T
17	rs9913594	0	12455913	G	C
17	rs8076862	0	12455927	C	T
17	rs72809160	0	12455989	A	G
17	rs72809161	0	12456019	A	G
17	rs9891086	0	12456082	A	G
17	rs2052102	0	12456159	G	A
17	rs72809162	0	12456172	T	C
17	rs72809163	0	12456222	T	C
17	rs72809164	0	12456245	C	T
17	rs72809165	0	12456266	T	C
17	rs72809166	0	12456314	G	A
17	rs72809168	0	12456371	A	G
17	rs112451470	0	12456641	A	G
17	rs9893221	0	12456926	A	C
17	rs72809169	0	12457050	A	G
17	rs72809170	0	12457067	G	C
17	rs72809171	0	12457079	G	A
17	rs72809172	0	12457129	A	C
17	rs72809173	0	12457132	A	C
17	rs72809174	0	12457271	G	A
17	rs9900007	0	12457293	G	A
17	rs72809175	0	12457593	T	C
17	rs16946219	0	12458367	T	C
17	rs61392671	0	12459633	C	T
17	rs12602282	0	12459656	A	G
17	rs10491188	0	12459944	A	G
17	rs72809176	0	12460129	A	G
17	rs72809177	0	12460291	A	T
17	rs75550629	0	12461563	G	A
17	rs117586703	0	12461900	C	T
17	rs9913289	0	12462037	A	C
17	rs9915155	0	12462085	T	G
17	rs12603865	0	12462110	C	G
17	rs9913966	0	12462278	C	T
17	rs192526859	0	12462293	C	T
17	rs9916267	0	12462495	T	C
17	rs28752293	0	12462803	A	G
17	rs28863812	0	12462813	A	C
17	rs28869522	0	12462959	G	T
17	rs7223735	0	12463313	T	G
17	rs9896637	0	12463588	T	G
17	rs7223268	0	12463724	C	T
17	rs9901453	0	12464032	C	T
17	rs72809181	0	12464656	A	C
17	rs12601683	0	12465273	A	G
17	rs12601711	0	12465410	A	G
17	rs9891349	0	12466145	T	G
17	rs2322505	0	12466191	T	C
17	rs77191529	0	12466610	C	T
17	rs75961628	0	12466915	G	A
17	rs77913540	0	12467223	G	A
17	rs80217730	0	12467288	G	A
17	rs74579950	0	12467382	G	A
17	rs74343308	0	12467464	A	T
17	rs79216768	0	12467569	A	G
17	rs16946229	0	12467684	G	A
17	rs16946230	0	12467809	A	C
17	rs16946231	0	12467922	G	C
17	rs28445444	0	12468003	G	A
17	rs28366707	0	12468008	G	C
17	rs7210683	0	12468095	A	G
17	rs28709636	0	12468141	G	A
17	rs28495244	0	12468150	T	C
17	rs28538084	0	12468158	C	T
17	rs28458851	0	12468165	T	C
17	rs28470740	0	12468520	C	T
17	rs28368691	0	12468621	A	G
17	rs7212228	0	12468793	G	A
17	rs77674635	0	12468825	A	G
17	rs237265	0	12469654	A	G
17	rs237267	0	12469806	G	A
17	rs1903296	0	12469830	G	A
17	rs10459904	0	12470384	A	G
17	rs60778832	0	12470863	C	G
17	rs79156723	0	12471200	G	A
17	rs11078077	0	12471843	T	C
17	rs11078078	0	12471886	A	G
17	rs67324548	0	12472726	C	G
17	rs73291076	0	12473060	T	C
17	rs16946241	0	12473218	G	A
17	rs4791503	0	12473309	T	C
17	rs16946248	0	12473371	C	T
17	rs16946251	0	12473392	A	G
17	rs67976356	0	12473502	C	G
17	rs72809189	0	12473518	T	C
17	rs112145852	0	12473954	G	A
17	rs9910395	0	12474027	A	G
17	rs11658075	0	12474041	C	T
17	rs113278855	0	12474054	G	A
17	rs12603670	0	12474137	C	T
17	rs12603676	0	12474292	A	G
17	rs11078079	0	12474675	A	G
17	rs117654863	0	12474684	A	G
17	rs66495449	0	12474802	A	G
17	rs67055462	0	12475097	C	T
17	rs73291088	0	12475362	C	T
17	rs79009619	0	12475390	G	T
17	rs9899110	0	12476227	C	T
17	rs73977929	0	12476829	A	G
17	rs11078080	0	12477036	A	C
17	rs9635682	0	12477288	T	C
17	rs9635683	0	12477301	G	T
17	rs9635684	0	12477403	T	C
17	rs12450765	0	12477433	A	T
17	rs12450832	0	12477573	G	A
17	rs8070913	0	12477729	T	G
17	rs8073590	0	12477946	A	G
17	rs8074135	0	12478046	G	A
17	rs9635685	0	12478520	G	C
17	rs147548952	0	12479532	A	G
17	rs73291099	0	12479653	A	G
17	rs73977930	0	12480037	G	A
17	rs11867280	0	12480934	C	T
17	rs12945974	0	12481539	A	G
17	rs148905289	0	12481572	C	T
17	rs62063984	0	12482060	C	T
17	rs4792263	0	12482530	G	A
17	rs4792264	0	12482543	A	G
17	rs12450651	0	12482587	G	A
17	rs75315217	0	12483119	G	C
17	rs72809192	0	12483262	T	G
17	rs28627390	0	12483893	T	C
17	rs56836705	0	12484018	C	T
17	rs74710749	0	12484069	G	A
17	rs12952056	0	12485205	T	C
17	rs11870642	0	12485296	A	G
17	rs76810816	0	12485612	A	G
17	rs60573332	0	12486656	A	G
17	rs12150051	0	12488114	C	A
17	rs16946253	0	12488317	A	T
17	rs1519253	0	12488938	G	C
17	rs9897731	0	12490108	A	G
17	rs74877355	0	12490233	T	C
17	rs117510821	0	12490351	C	T
17	rs145872111	0	12490370	G	A
17	rs138533829	0	12490389	A	C
17	rs75569170	0	12491379	A	G
17	rs11871262	0	12491909	G	A
17	rs73292969	0	12492340	G	C
17	rs56184311	0	12492780	C	T
17	rs115884725	0	12492835	G	A
17	rs145825014	0	12493387	C	T
17	rs66817166	0	12493560	T	G
17	rs76234158	0	12494132	G	A
17	rs61394075	0	12495124	G	A
17	rs11653182	0	12495199	A	G
17	rs72479742	0	12496423	A	G
17	rs116886566	0	12497838	T	C
17	rs4643363	0	12497950	T	A
17	rs4054988	0	12498319	T	G
17	rs78866673	0	12498400	G	A
17	rs11868139	0	12499436	G	A
17	rs11868093	0	12499464	C	T
17	rs12941259	0	12500137	G	T
17	rs758186	0	12500658	C	T
17	rs12600378	0	12501600	T	C
17	rs12602078	0	12501752	A	C
17	rs12051719	0	12501776	A	T
17	rs12452207	0	12502672	A	G
17	rs12452223	0	12502708	A	G
17	rs112950819	0	12503764	T	C
17	rs758188	0	12503944	G	T
17	rs1878990	0	12504462	A	C
17	rs4054990	0	12504611	T	C
17	rs79048111	0	12505338	C	T
17	rs9901432	0	12506634	T	C
17	rs9902133	0	12506916	T	G
17	rs12601969	0	12508016	G	T
17	rs1914904	0	12508683	G	A
17	rs144111637	0	12510584	G	T
17	rs1961550	0	12510729	A	G
17	rs1961549	0	12510744	G	A
17	rs1074724	0	12510838	T	G
17	rs7224880	0	12511054	T	C
17	rs1074719	0	12511316	A	C
17	rs1074720	0	12511344	C	T
17	rs1074721	0	12511427	A	G
17	rs1989503	0	12511477	G	A
17	rs1989504	0	12511568	C	T
17	rs1989505	0	12511761	A	G
17	rs12450472	0	12512076	A	G
17	rs75327740	0	12512952	A	G
17	rs6502197	0	12513002	T	C
17	rs7217115	0	12513444	T	G
17	rs1519250	0	12513631	G	A
17	rs11078084	0	12513995	C	T
17	rs7221414	0	12514255	G	A
17	rs1233861	0	12514811	T	C
17	rs9901558	0	12515798	C	T
17	rs9901652	0	12515947	A	T
17	rs12453211	0	12516184	G	A
17	rs12453228	0	12516279	G	T
17	rs11078085	0	12516720	C	T
17	rs11078086	0	12516795	T	C
17	rs1519249	0	12517283	G	A
17	rs9889474	0	12517596	G	A
17	rs75442964	0	12517716	A	G
17	rs62063987	0	12517879	G	A
17	rs74704327	0	12518265	G	A
17	rs75586024	0	12518767	G	A
17	rs1544510	0	12519333	A	G
17	rs80085427	0	12519690	T	C
17	rs2176664	0	12519871	T	C
17	rs75339286	0	12521019	C	T
17	rs80082644	0	12521143	G	C
17	rs4054954	0	12521615	T	C
17	rs4584860	0	12522250	G	A
17	rs77181762	0	12522263	G	C
17	rs79701751	0	12523159	G	A
17	rs9635686	0	12523877	T	G
17	rs8065176	0	12523979	G	A
17	rs8066032	0	12523986	T	C
17	rs62064007	0	12524319	T	C
17	rs8065807	0	12524376	G	A
17	rs12952039	0	12524540	A	G
17	rs62064008	0	12524793	G	A
17	rs35250902	0	12524856	A	G
17	rs73295087	0	12524898	G	T
17	rs62064009	0	12524987	C	T
17	rs1401536	0	12525652	T	A
17	rs1401537	0	12525899	C	A
17	rs62064011	0	12526734	G	A
17	rs62064012	0	12526793	C	T
17	rs79105368	0	12527994	C	T
17	rs74253563	0	12528042	A	G
17	rs77304088	0	12528063	G	T
17	rs62064013	0	12528757	T	A
17	rs67663108	0	12528872	C	A
17	rs66561507	0	12529186	G	A
17	rs1401538	0	12529247	G	A
17	rs28544877	0	12529409	G	A
17	rs67379637	0	12529642	G	C
17	rs76105530	0	12529645	A	G
17	rs60901712	0	12529728	C	A
17	rs145361949	0	12530321	T	C
17	rs60911820	0	12530513	G	A
17	rs80019612	0	12530724	C	T
17	rs1519252	0	12531685	A	G
17	rs1401539	0	12531983	G	T
17	rs11655347	0	12532151	A	G
17	rs11655394	0	12532256	A	G
17	rs11870215	0	12532592	G	A
17	rs11870234	0	12532617	G	A
17	rs75201887	0	12533270	C	G
17	rs34756025	0	12533690	T	C
17	rs721635	0	12533696	C	G
17	rs28480397	0	12533807	C	T
17	rs1233853	0	12534219	A	G
17	rs1233854	0	12534475	T	C
17	rs7219494	0	12534892	C	A
17	rs7219803	0	12534956	G	C
17	rs7207538	0	12536407	T	G
17	rs7211342	0	12536891	G	T
17	rs7211273	0	12537112	A	G
17	rs193269265	0	12537250	G	T
17	rs12940351	0	12537325	C	T
17	rs117969513	0	12537326	G	A
17	rs117326948	0	12537535	A	G
17	rs117706612	0	12537544	T	G
17	rs6502198	0	12537978	T	C
17	rs9889434	0	12538710	T	C
17	rs13341772	0	12538851	A	G
17	rs117168235	0	12538894	G	T
17	rs9889936	0	12538993	T	C
17	rs148057378	0	12539145	T	G
17	rs7224726	0	12539840	T	C
17	rs11078087	0	12540731	C	A
17	rs79571873	0	12540762	C	T
17	rs116919874	0	12540764	C	T
17	rs764688	0	12541629	T	C
17	rs12601383	0	12542734	C	G
17	rs17775328	0	12543702	T	C
17	rs8074227	0	12543715	T	G
17	rs4054955	0	12544477	A	T
17	rs8082686	0	12545054	G	A
17	rs9901143	0	12545724	C	G
17	rs9909644	0	12546348	T	C
17	rs11871444	0	12546940	G	A
17	rs9915536	0	12547231	C	T
17	rs77016364	0	12547644	T	C
17	rs4792269	0	12547664	C	T
17	rs9889499	0	12547725	G	A
17	rs4792270	0	12549420	A	G
17	rs4791505	0	12549476	A	G
17	rs8071414	0	12549946	A	G
17	rs8072245	0	12550227	G	A
17	rs12450245	0	12550806	T	A
17	rs8072823	0	12550845	A	G
17	rs62061660	0	12551348	T	C
17	rs17775638	0	12551432	T	C
17	rs62061661	0	12551490	G	A
17	rs17775667	0	12551707	C	T
17	rs72479743	0	12552315	A	G
17	rs1233862	0	12552370	C	A
17	rs75960348	0	12552616	C	T
17	rs11871870	0	12552832	A	G
17	rs117626848	0	12553486	A	G
17	rs12944149	0	12553548	T	G
17	rs75502053	0	12553895	A	G
17	rs9895152	0	12553913	C	T
17	rs9895594	0	12553924	G	A
17	rs1233863	0	12554402	G	A
17	rs34302734	0	12554470	T	C
17	rs78308166	0	12554722	A	G
17	rs551891787	0	12555227	A	T
17	rs12601765	0	12555817	G	T
17	rs12601724	0	12555879	A	T
17	rs9889266	0	12556260	C	A
17	rs4792271	0	12556576	C	T
17	rs4792272	0	12556726	T	A
17	rs114133620	0	12556761	C	A
17	rs12452275	0	12557173	C	T
17	rs11870377	0	12557499	C	T
17	rs77623077	0	12557585	A	G
17	rs117402904	0	12557632	C	A
17	rs78465419	0	12557714	A	G
17	rs79126994	0	12557918	T	A
17	rs8074911	0	12559765	T	A
17	rs8074912	0	12559770	T	C
17	rs8074917	0	12559781	T	C
17	rs12451614	0	12559919	C	T
17	rs12449987	0	12560197	T	C
17	rs12452218	0	12560462	A	G
17	rs2024081	0	12560479	G	T
17	rs12452279	0	12560521	G	A
17	rs117249523	0	12560671	C	T
17	rs145475366	0	12560945	C	G
17	rs34768418	0	12561060	C	T
17	rs34609292	0	12561079	A	G
17	rs72811248	0	12561804	A	G
17	rs34242502	0	12561985	G	A
17	rs12453518	0	12562205	G	C
17	rs12451275	0	12562245	T	C
17	rs12453535	0	12562348	G	A
17	rs8072360	0	12562437	C	T
17	rs12603774	0	12562530	C	T
17	rs78427820	0	12562734	G	A
17	rs34796729	0	12563142	T	C
17	rs74253566	0	12563151	T	C
17	rs1548660	0	12564611	C	T
17	rs35215498	0	12564659	C	A
17	rs11868847	0	12565821	A	G
17	rs141388072	0	12566104	G	A
17	rs79924281	0	12566247	G	A
17	rs988442	0	12566457	A	G
17	rs12951717	0	12566500	A	G
17	rs12449347	0	12566613	T	A
17	rs12451496	0	12566674	A	G
17	rs1233867	0	12566717	A	C
17	rs1233849	0	12567635	C	T
17	rs80211270	0	12567731	T	C
17	rs1233850	0	12567774	G	A
17	rs976906	0	12568100	G	A
17	rs72811258	0	12568340	A	G
17	rs72811260	0	12568437	A	G
17	rs8071072	0	12568877	A	T
17	rs758187	0	12569071	T	C
17	rs76148496	0	12569442	G	A
17	rs60545652	0	12570735	C	T
17	rs12325778	0	12570822	A	C
17	rs8073841	0	12571066	T	A
17	rs6502200	0	12571765	G	A
17	rs72811261	0	12571770	G	T
17	rs72811262	0	12572392	G	A
17	rs1356663	0	12572583	T	G
17	rs8065091	0	12573396	C	T
17	rs114592958	0	12573670	C	G
17	rs8065821	0	12573716	G	A
17	rs140119984	0	12574475	A	G
17	rs1519251	0	12574501	A	G
17	rs8070835	0	12574746	A	C
17	rs16946408	0	12574864	C	T
17	rs78127607	0	12575374	G	T
17	rs12600400	0	12575697	G	A
17	rs12600404	0	12575782	G	T
17	rs17702872	0	12576271	A	G
17	rs72811264	0	12576704	C	T
17	rs72811265	0	12578066	C	T
17	rs2159112	0	12578121	G	A
17	rs16946417	0	12578500	T	G
17	rs16946420	0	12578664	C	T
17	rs59281938	0	12579032	T	C
17	rs59501843	0	12579108	G	A
17	rs57514385	0	12579200	A	G
17	rs117899439	0	12579640	A	G
17	rs1519254	0	12579697	A	G
17	rs12150222	0	12579819	T	A
17	rs12150632	0	12580010	A	C
17	rs149649428	0	12580444	T	C
17	rs115950603	0	12580733	A	T
17	rs12150350	0	12580743	T	A
17	rs551199702	0	12580770	C	T
17	rs12150352	0	12580786	T	C
17	rs12150663	0	12580857	A	G
17	rs57293147	0	12581309	T	C
17	rs59185675	0	12581645	G	T
17	rs111562949	0	12582052	A	G
17	rs12150135	0	12582267	A	G
17	rs73299032	0	12582294	A	G
17	rs12150142	0	12582530	A	T
17	rs11657108	0	12582693	T	G
17	rs16946427	0	12582787	T	G
17	rs73299039	0	12582872	T	C
17	rs1519255	0	12583672	T	G
17	rs16946434	0	12583871	A	G
17	rs34321139	0	12583898	A	G
17	rs7220994	0	12584385	T	A
17	rs17702998	0	12584694	G	C
17	rs41429852	0	12585152	G	A
17	rs72811270	0	12585459	G	A
17	rs76441872	0	12585533	C	T
17	rs61526426	0	12585568	A	G
17	rs2030302	0	12585866	A	G
17	rs2030303	0	12585990	A	G
17	rs2052003	0	12586332	C	A
17	rs10491100	0	12586596	A	G
17	rs1519256	0	12586798	G	C
17	rs734466	0	12587592	G	T
17	rs78883880	0	12587689	A	G
17	rs734465	0	12587814	G	A
17	rs74448135	0	12588306	G	C
17	rs137985354	0	12588648	A	C
17	rs113636621	0	12588650	A	G
17	rs7224232	0	12588799	T	C
17	rs10491101	0	12589427	C	T
17	rs10491102	0	12589871	A	T
17	rs117785637	0	12590281	G	C
17	rs11870196	0	12590394	A	C
17	rs3967152	0	12590507	T	C
17	rs2108659	0	12590721	G	A
17	rs144703431	0	12590935	T	C
17	rs74430425	0	12591033	C	G
17	rs59132234	0	12591221	A	G
17	rs56710681	0	12591317	C	G
17	rs77864178	0	12591443	A	T
17	rs79564274	0	12591550	A	T
17	rs78481929	0	12592227	C	T
17	rs7215825	0	12592857	A	C
17	rs6502201	0	12593743	A	C
17	rs7221712	0	12593770	G	T
17	rs7222635	0	12593809	T	C
17	rs76151615	0	12593949	G	A
17	rs7225528	0	12593967	C	T
17	rs7225841	0	12594054	G	C
17	rs7225754	0	12594224	A	T
17	rs79110537	0	12594781	G	A
17	rs78465189	0	12594859	A	C
17	rs72811277	0	12595075	A	G
17	rs8068741	0	12595079	A	G
17	rs75041196	0	12595325	G	A
17	rs116955901	0	12595601	T	C
17	rs72811279	0	12596212	A	G
17	rs8074297	0	12596305	A	T
17	rs8074321	0	12596349	A	G
17	rs116867386	0	12596631	C	A
17	rs112127421	0	12596685	G	C
17	rs139712322	0	12596994	A	G
17	rs28730816	0	12597626	G	A
17	rs28730817	0	12597632	T	C
17	rs28730818	0	12597689	G	C
17	rs79302570	0	12597864	G	C
17	rs8067114	0	12598066	T	C
17	rs57694456	0	12598789	G	C
17	rs56875752	0	12599002	A	C
17	rs57012216	0	12599073	A	G
17	rs74593176	0	12599146	T	G
17	rs12937774	0	12600028	G	T
17	rs72811281	0	12600080	T	C
17	rs8076744	0	12600301	A	G
17	rs8077137	0	12600326	G	T
17	rs114288593	0	12600970	A	G
17	rs115441965	0	12601100	G	T
17	rs116803883	0	12601235	T	G
17	rs16946442	0	12601314	C	G
17	rs16946446	0	12601748	T	C
17	rs143929096	0	12602305	C	T
17	rs150640284	0	12602311	G	A
17	rs9674555	0	12602338	C	A
17	rs12941146	0	12602629	A	G
17	rs146673210	0	12603383	G	C
17	rs12452604	0	12603416	C	T
17	rs142583543	0	12603461	C	T
17	rs138793434	0	12603876	A	G
17	rs113671963	0	12603966	C	T
17	rs147004564	0	12603977	C	T
17	rs72811284	0	12604046	C	T
17	rs10491103	0	12604062	A	C
17	rs7212891	0	12604197	C	T
17	rs62058696	0	12604312	T	G
17	rs717797	0	12605064	G	A
17	rs9915736	0	12605138	A	C
17	rs12451665	0	12605289	T	C
17	rs76907492	0	12605431	G	C
17	rs9889694	0	12605711	C	T
17	rs9891389	0	12605750	T	G
17	rs80024537	0	12605937	A	G
17	rs8081392	0	12606170	T	C
17	rs8080245	0	12606181	C	T
17	rs9284346	0	12606434	A	G
17	rs9303058	0	12606676	C	T
17	rs62058697	0	12606826	A	G
17	rs7215392	0	12608009	G	C
17	rs8073609	0	12608271	T	C
17	rs16946453	0	12608769	T	C
17	rs79284115	0	12608940	G	A
17	rs2013165	0	12608977	T	C
17	rs726486	0	12609119	A	T
17	rs2013153	0	12609152	A	T
17	rs75061075	0	12609228	A	C
17	rs726484	0	12609238	G	A
17	rs10521197	0	12609281	C	T
17	rs10521198	0	12609471	T	C
17	rs9908661	0	12609597	T	C
17	rs4141222	0	12610344	C	G
17	rs75446798	0	12610565	G	A
17	rs150197198	0	12610832	C	G
17	rs7207892	0	12610846	A	C
17	rs7221838	0	12610923	C	T
17	rs12326035	0	12610934	G	A
17	rs7222263	0	12611008	G	A
17	rs7221863	0	12611010	A	T
17	rs55907406	0	12611062	T	A
17	rs7222630	0	12611254	G	A
17	rs9894334	0	12611309	C	A
17	rs9894153	0	12611343	A	C
17	rs9894992	0	12611446	G	A
17	rs9894428	0	12611483	A	G
17	rs1014574	0	12612279	C	A
17	rs1014575	0	12612360	T	C
17	rs10852811	0	12612549	T	A
17	rs76038293	0	12612563	G	T
17	rs55986665	0	12612632	C	T
17	rs79323032	0	12612818	A	T
17	rs55941572	0	12612931	T	C
17	rs12601657	0	12613035	C	T
17	rs1233855	0	12613063	A	G
17	rs12450974	0	12613180	C	T
17	rs12453456	0	12613186	T	C
17	rs16946486	0	12613337	G	A
17	rs112352971	0	12613734	C	T
17	rs8076064	0	12614243	C	A
17	rs2176665	0	12614901	G	A
17	rs72811289	0	12614947	T	C
17	rs72811292	0	12615033	A	G
17	rs7503928	0	12615430	A	G
17	rs7210857	0	12615971	G	T
17	rs9906839	0	12616113	T	A
17	rs55831402	0	12617282	A	G
17	rs1714984	0	12617701	A	G
17	rs1233856	0	12618066	A	G
17	rs75324032	0	12618334	A	G
17	rs1233857	0	12618437	A	G
17	rs72811294	0	12618680	G	C
17	rs78710738	0	12619065	G	A
17	rs11078089	0	12619623	A	G
17	rs12449382	0	12619703	T	C
17	rs11654373	0	12619794	C	T
17	rs11078090	0	12619842	A	G
17	rs11654418	0	12619916	C	T
17	rs4791507	0	12620161	G	T
17	rs12944823	0	12620761	A	G
17	rs12602716	0	12620897	G	A
17	rs16946506	0	12621121	A	G
17	rs141517108	0	12621128	G	A
17	rs76467047	0	12621354	G	A
17	rs10445272	0	12621782	A	C
17	rs1106626	0	12622006	G	A
17	rs1106625	0	12622026	A	G
17	rs74424192	0	12622081	G	A
17	rs118032939	0	12622455	G	A
17	rs73977962	0	12623650	G	T
17	rs181662662	0	12624156	A	G
17	rs79561153	0	12625567	A	G
17	rs10521199	0	12625578	C	T
17	rs10521200	0	12625926	G	A
17	rs79432419	0	12626781	C	A
17	rs12452107	0	12627170	G	T
17	rs76876417	0	12628486	C	T
17	rs143425927	0	12628685	T	C
17	rs149261671	0	12628919	T	A
17	rs117939640	0	12629033	G	A
17	rs147731196	0	12631819	A	T
17	rs145985495	0	12633581	C	T
17	rs117340919	0	12633723	T	C
17	rs2322592	0	12634150	T	C
17	rs12453295	0	12634791	A	T
17	rs740463	0	12635088	G	C
17	rs758185	0	12635215	C	G
17	rs12453968	0	12635656	A	G
17	rs7219332	0	12635681	G	A
17	rs57729844	0	12635700	C	A
17	rs35712872	0	12635871	A	G
17	rs12451778	0	12635877	T	G
17	rs12944722	0	12636154	G	C
17	rs9896296	0	12636370	A	G
17	rs9896722	0	12636496	A	G
17	rs7224689	0	12636610	G	C
17	rs7225709	0	12636735	T	C
17	rs149563331	0	12636922	C	T
17	rs9905820	0	12637371	T	G
17	rs12603345	0	12637602	T	C
17	rs117446141	0	12637696	G	A
17	rs2322593	0	12637726	A	G
17	rs1984481	0	12637742	G	C
17	rs147937080	0	12637867	G	A
17	rs2017838	0	12638156	C	T
17	rs2322594	0	12638186	A	G
17	rs16946539	0	12638478	C	T
17	rs7216001	0	12638749	A	G
17	rs1465249	0	12639294	T	C
17	rs60338854	0	12640042	A	C
17	rs9914791	0	12640579	G	A
17	rs12451564	0	12640881	T	C
17	rs757597	0	12641332	G	A
17	rs72813104	0	12641458	C	T
17	rs73286306	0	12641767	C	T
17	rs78054910	0	12642303	C	A
17	rs76436033	0	12642833	C	G
17	rs80284507	0	12642850	A	G
17	rs11657113	0	12642890	T	C
17	rs78850963	0	12642901	C	T
17	rs11652201	0	12642992	G	A
17	rs16946545	0	12643002	G	A
17	rs16946548	0	12643042	C	T
17	rs11653172	0	12643276	A	G
17	rs144323466	0	12643338	C	T
17	rs148801485	0	12643372	C	T
17	rs146431634	0	12643460	G	T
17	rs140790238	0	12643509	T	C
17	rs12945284	0	12643568	G	A
17	rs143120745	0	12643710	T	C
17	rs142301022	0	12644181	C	T
17	rs62060373	0	12644200	T	A
17	rs185357929	0	12644808	T	C
17	rs143012732	0	12644878	T	G
17	rs12938872	0	12644957	G	C
17	rs12452325	0	12645292	C	T
17	rs12452347	0	12645344	C	G
17	rs67341207	0	12645377	G	C
17	rs143951776	0	12645919	G	A
17	rs77507532	0	12645948	C	T
17	rs72479744	0	12646055	T	A
17	rs143189164	0	12646081	G	A
17	rs112250086	0	12646178	C	A
17	rs79026613	0	12646184	C	T
17	rs77394927	0	12646246	A	G
17	rs75869794	0	12646692	C	A
17	rs79994050	0	12646752	G	A
17	rs142550870	0	12647010	G	A
17	rs8073291	0	12647408	A	G
17	rs75119421	0	12647449	C	A
17	rs12709295	0	12647490	T	C
17	rs76490220	0	12647729	T	C
17	rs75841939	0	12648412	A	G
17	rs76965611	0	12648444	T	C
17	rs78313655	0	12648509	T	A
17	rs12451534	0	12649660	G	A
17	rs12451509	0	12649789	A	G
17	rs72635529	0	12649998	G	A
17	rs79493821	0	12650011	G	A
17	rs1984661	0	12650777	C	T
17	rs1984660	0	12650854	C	A
17	rs77767158	0	12650863	G	A
17	rs999650	0	12650865	C	T
17	rs72635530	0	12650924	G	A
17	rs12452783	0	12651209	G	A
17	rs12452810	0	12651615	A	G
17	rs9904907	0	12651897	G	A
17	rs9910368	0	12652168	A	G
17	rs72635531	0	12652535	A	G
17	rs118093912	0	12652605	G	A
17	rs150180573	0	12652729	T	C
17	rs12449479	0	12653229	G	T
17	rs12449438	0	12653240	C	A
17	rs12449467	0	12653441	A	C
17	rs72635532	0	12653595	T	C
17	rs62060374	0	12654139	A	G
17	rs72635533	0	12654183	G	C
17	rs11651564	0	12654616	G	A
17	rs8068275	0	12654957	C	T
17	rs9905908	0	12655081	A	G
17	rs12940605	0	12655432	A	C
17	rs16946549	0	12655446	G	T
17	rs12453883	0	12656111	T	C
17	rs28730825	0	12656546	G	C
17	rs4792277	0	12656711	G	A
17	rs2108658	0	12656814	C	A
17	rs4792278	0	12656815	C	T
17	rs57172332	0	12656997	G	C
17	rs72635534	0	12657151	T	A
17	rs12452177	0	12657515	G	A
17	rs12452239	0	12657844	G	A
17	rs16946551	0	12657968	G	A
17	rs9902289	0	12658023	G	A
17	rs9903742	0	12658101	T	C
17	rs11870798	0	12658370	A	G
17	rs11656833	0	12658576	C	T
17	rs140498547	0	12658654	G	A
17	rs72813111	0	12659089	T	C
17	rs9912707	0	12659096	A	G
17	rs56098254	0	12659294	G	T
17	rs16946568	0	12659499	C	T
17	rs7219813	0	12660106	G	A
17	rs55779990	0	12660874	C	T
17	rs2015334	0	12660912	C	G
17	rs2003519	0	12660961	A	G
17	rs10468460	0	12662645	C	T
17	rs2322595	0	12663455	A	G
17	rs55744634	0	12663577	A	C
17	rs56138813	0	12663696	G	A
17	rs28730827	0	12663721	G	T
17	rs12449924	0	12664170	C	T
17	rs16946572	0	12664177	T	C
17	rs61699330	0	12664347	A	G
17	rs12449980	0	12664400	C	G
17	rs138421187	0	12664422	A	C
17	rs35408395	0	12665473	G	T
17	rs12946954	0	12666014	A	T
17	rs16946576	0	12667336	C	T
17	rs8078432	0	12667536	C	A
17	rs8079605	0	12667582	T	A
17	rs9894897	0	12667934	G	A
17	rs2286389	0	12668053	T	G
17	rs2286390	0	12668361	A	G
17	rs2286391	0	12668464	C	T
17	rs12450539	0	12670960	G	T
17	rs12937647	0	12670962	G	T
17	rs8071864	0	12671455	G	A
17	rs16946582	0	12672638	C	T
17	rs4792279	0	12673103	G	A
17	rs76646605	0	12673528	A	G
17	rs11870599	0	12673744	G	A
17	rs62060378	0	12673763	T	C
17	rs62060379	0	12675921	A	G
17	rs4792280	0	12676199	G	A
17	rs4792281	0	12676332	G	A
17	rs4792282	0	12676375	T	C
17	rs16946585	0	12676507	A	G
17	rs12936683	0	12677862	G	A
17	rs9303059	0	12680075	T	C
17	rs74253571	0	12680126	T	A
17	rs7226312	0	12680422	T	C
17	rs6502202	0	12680838	T	C
17	rs6502203	0	12681221	C	A
17	rs2322596	0	12681402	T	C
17	rs79741807	0	12681956	A	G
17	rs2322598	0	12682020	A	G
17	rs77601369	0	12682178	G	A
17	rs55796827	0	12683017	A	G
17	rs16946598	0	12683604	T	C
17	rs7217793	0	12684353	A	G
17	rs149390011	0	12684404	C	T
17	rs4792283	0	12684907	A	C
17	rs57413351	0	12685096	C	T
17	rs55737829	0	12685220	T	C
17	rs76477869	0	12685244	T	C
17	rs74253573	0	12685431	C	A
17	rs79747253	0	12685763	T	C
17	rs77176999	0	12685936	G	A
17	rs77890559	0	12686526	G	A
17	rs56283451	0	12687675	A	G
17	rs9913797	0	12689430	G	C
17	rs9913485	0	12689586	A	G
17	rs193095348	0	12690015	C	T
17	rs7212848	0	12690141	T	G
17	rs8064282	0	12690902	A	G
17	rs118036443	0	12692911	A	T
17	rs62060386	0	12693614	C	T
17	rs74847269	0	12694989	G	A
17	rs16946601	0	12695750	G	A
17	rs8068301	0	12695772	C	T
17	rs9913107	0	12696658	A	G
17	rs9914020	0	12696930	C	T
17	rs9900125	0	12698111	C	G
17	rs149267966	0	12699609	G	A
17	rs60200456	0	12699969	G	A
17	rs75726241	0	12700250	T	C
17	rs9910443	0	12701220	G	A
17	rs75515264	0	12701564	G	A
17	rs74479884	0	12702151	G	T
17	rs111826696	0	12702228	C	T
17	rs78509639	0	12702263	G	A
17	rs9303061	0	12702400	G	A
17	rs73288392	0	12703376	G	A
17	rs75892264	0	12703454	C	T
17	rs8082363	0	12703657	G	T
17	rs8067753	0	12703937	C	A
17	rs58435301	0	12704140	G	A
17	rs150325474	0	12704725	A	C
17	rs1990220	0	12705559	A	G
17	rs9916493	0	12705705	T	C
17	rs9915247	0	12705706	G	C
17	rs11867725	0	12706883	G	A
17	rs3826379	0	12707069	T	C
17	rs3785736	0	12707098	A	T
17	rs3785735	0	12707489	C	T
17	rs3785734	0	12707495	G	A
17	rs78564468	0	12707974	T	G
17	rs79127596	0	12709394	A	G
17	rs77783118	0	12709406	C	G
17	rs148753486	0	12709599	G	C
17	rs7225339	0	12709923	T	G
17	rs11871709	0	12710859	A	G
17	rs144665527	0	12711168	C	A
17	rs74253574	0	12711557	G	A
17	rs59165679	0	12711740	A	G
17	rs77273249	0	12711936	G	A
17	rs77632904	0	12712131	G	A
17	rs78702740	0	12713316	G	A
17	rs76518906	0	12713401	A	G
17	rs80345620	0	12713409	G	A
17	rs2215053	0	12713416	A	G
17	rs72479745	0	12713433	G	T
17	rs7212932	0	12713750	C	G
17	rs724005	0	12713926	A	G
17	rs74320021	0	12714024	A	G
17	rs75225186	0	12714043	G	A
17	rs9915615	0	12714333	G	A
17	rs75002526	0	12714761	T	C
17	rs10451237	0	12714914	A	G
17	rs75988577	0	12715352	G	A
17	rs7223656	0	12715517	C	T
17	rs62060412	0	12715549	C	G
17	rs73288396	0	12716154	A	C
17	rs62060413	0	12716750	G	A
17	rs58726868	0	12717652	A	G
17	rs77072610	0	12717838	G	A
17	rs117290806	0	12718465	T	C
17	rs77855568	0	12719732	G	A
17	rs78467078	0	12719780	T	G
17	rs7211503	0	12719953	G	A
17	rs9892426	0	12720034	C	T
17	rs72479746	0	12720194	T	A
17	rs74435510	0	12720686	T	G
17	rs62060417	0	12721381	G	C
17	rs200177320	0	12721652	G	A
17	rs77922047	0	12722193	C	G
17	rs62060419	0	12722382	A	G
17	rs9909624	0	12722549	G	A
17	rs118172007	0	12722570	C	T
17	rs79532601	0	12723068	C	T
17	rs9916514	0	12723191	G	A
17	rs9916156	0	12723282	A	G
17	rs79741914	0	12723593	T	C
17	rs4792284	0	12723659	A	C
17	rs4792285	0	12724127	T	C
17	rs3785732	0	12724607	A	G
17	rs76675075	0	12725575	T	C
17	rs74253576	0	12725602	A	G
17	rs8074221	0	12726656	T	C
17	rs2079557	0	12726712	T	C
17	rs76912085	0	12726862	A	G
17	rs56063321	0	12727162	A	G
17	rs7226011	0	12727873	C	G
17	rs62060423	0	12727994	C	T
17	rs74253577	0	12728338	C	T
17	rs12602931	0	12728514	C	A
17	rs139671982	0	12729216	G	A
17	rs117907093	0	12729456	G	T
17	rs62060426	0	12729758	A	C
17	rs140523924	0	12731071	G	C
17	rs141353330	0	12731128	G	T
17	rs147379198	0	12732088	A	G
17	rs3785731	0	12732925	A	G
17	rs35095595	0	12733078	C	T
17	rs3785730	0	12733518	A	C
17	rs4791508	0	12734156	T	C
17	rs76985203	0	12734426	T	A
17	rs34569911	0	12734679	G	A
17	rs55642187	0	12735172	A	G
17	rs11078091	0	12736440	T	G
17	rs61625892	0	12736532	C	G
17	rs12600697	0	12736766	C	T
17	rs9895543	0	12736827	G	T
17	rs62060436	0	12737566	G	A
17	rs78322265	0	12738515	A	C
17	rs74722449	0	12738886	G	A
17	rs7218896	0	12739133	C	T
17	rs4791509	0	12739142	T	C
17	rs75840989	0	12739660	A	G
17	rs7219885	0	12739713	C	T
17	rs7224080	0	12739907	C	T
17	rs76116797	0	12740096	A	G
17	rs76964627	0	12740202	A	G
17	rs56799400	0	12740367	C	A
17	rs74814180	0	12740986	C	T
17	rs7220551	0	12741291	C	T
17	rs7221218	0	12741671	C	T
17	rs56333353	0	12741901	C	T
17	rs9893431	0	12741944	G	A
17	rs8082570	0	12742561	A	G
17	rs8064230	0	12742655	A	G
17	rs9900388	0	12742770	C	A
17	rs9907009	0	12743393	A	G
17	rs4792286	0	12743753	C	T
17	rs76087200	0	12743880	A	G
17	rs4792287	0	12744186	C	T
17	rs61674600	0	12744352	C	T
17	rs60500717	0	12744380	G	C
17	rs16946673	0	12744549	A	G
17	rs118023880	0	12744801	C	G
17	rs118036585	0	12744808	A	G
17	rs7224121	0	12745175	T	A
17	rs76092022	0	12745348	A	G
17	rs9895311	0	12745389	C	T
17	rs9903941	0	12746783	C	T
17	rs9910547	0	12747086	G	T
17	rs9911975	0	12747140	T	G
17	rs9910783	0	12747174	G	A
17	rs4792288	0	12747498	G	T
17	rs4792289	0	12747554	A	G
17	rs9911525	0	12747645	C	A
17	rs4792290	0	12747696	A	G
17	rs4792291	0	12747733	C	T
17	rs4792292	0	12747785	A	G
17	rs7221153	0	12748202	T	A
17	rs7220143	0	12748291	C	T
17	rs60959465	0	12748349	G	A
17	rs7221515	0	12748429	T	C
17	rs7220741	0	12748466	G	T
17	rs7221664	0	12748510	T	G
17	rs7220942	0	12748635	G	A
17	rs147311490	0	12748642	T	A
17	rs7220540	0	12748654	A	G
17	rs7220976	0	12748781	C	T
17	rs7220848	0	12748807	A	G
17	rs7226101	0	12748908	T	C
17	rs74437759	0	12749290	G	A
17	rs9912730	0	12749348	C	T
17	rs9913330	0	12749400	G	A
17	rs8064232	0	12749660	G	A
17	rs79425816	0	12752092	C	T
17	rs28582807	0	12752296	T	C
17	rs77580124	0	12752665	T	C
17	rs77114515	0	12752784	G	A
17	rs9916516	0	12753278	G	A
17	rs78317967	0	12753338	G	A
17	rs7219847	0	12753384	T	A
17	rs76233836	0	12753599	T	C
17	rs79117037	0	12753788	G	A
17	rs77759470	0	12753836	G	A
17	rs11867207	0	12753881	A	G
17	rs3785729	0	12754410	G	A
17	rs3785728	0	12754649	T	G
17	rs75561345	0	12754874	C	G
17	rs6502205	0	12754919	G	T
17	rs56657401	0	12755047	T	C
17	rs79102605	0	12755200	G	T
17	rs79712646	0	12755337	A	G
17	rs16946696	0	12755470	G	A
17	rs9905046	0	12755779	A	G
17	rs79440317	0	12756177	A	G
17	rs75444851	0	12756401	G	T
17	rs78890132	0	12756654	A	G
17	rs3785727	0	12757066	T	C
17	rs11869893	0	12757493	A	G
17	rs12452555	0	12758488	C	T
17	rs74253581	0	12758916	T	C
17	rs4792293	0	12759009	T	C
17	rs4792294	0	12759106	T	C
17	rs4239122	0	12759142	A	C
17	rs76050729	0	12759680	G	C
17	rs12947452	0	12759752	G	A
17	rs79977836	0	12759755	A	G
17	rs72813147	0	12759816	C	T
17	rs1971662	0	12760112	C	T
17	rs9989436	0	12760465	A	G
17	rs9891581	0	12760548	C	T
17	rs9892176	0	12760611	G	C
17	rs8075830	0	12760731	G	A
17	rs72813149	0	12760857	A	G
17	rs8081426	0	12761033	A	G
17	rs8082029	0	12761374	A	G
17	rs8082179	0	12761448	C	T
17	rs11657401	0	12762029	G	A
17	rs2322650	0	12762310	A	G
17	rs75306086	0	12762424	A	G
17	rs12941385	0	12762766	A	G
17	rs12941590	0	12762773	C	T
17	rs7216829	0	12762865	G	T
17	rs74887618	0	12762947	A	G
17	rs2097986	0	12763015	G	C
17	rs7217158	0	12763361	A	G
17	rs2097985	0	12763472	T	G
17	rs28469846	0	12763581	C	T
17	rs7218185	0	12763748	G	A
17	rs4792295	0	12763845	C	T
17	rs4792296	0	12764122	G	A
17	rs12946355	0	12764883	T	C
17	rs117832719	0	12764921	T	C
17	rs12944515	0	12764930	C	T
17	rs7209206	0	12765646	A	G
17	rs77580162	0	12767387	A	C
17	rs8077063	0	12767465	G	A
17	rs3785726	0	12768092	A	G
17	rs9899812	0	12768974	C	T
17	rs8068116	0	12769179	A	G
17	rs149957023	0	12769422	T	G
17	rs2322651	0	12770069	T	G
17	rs75103382	0	12770250	A	C
17	rs6502207	0	12771332	G	C
17	rs77083948	0	12772018	G	C
17	rs12951579	0	12772275	A	G
17	rs74725544	0	12772291	T	C
17	rs7218950	0	12772584	G	A
17	rs7223372	0	12772901	G	A
17	rs4792297	0	12772955	T	C
17	rs72813167	0	12773330	T	C
17	rs75618648	0	12773758	C	G
17	rs9897138	0	12773868	A	G
17	rs9903788	0	12774308	C	T
17	rs11657152	0	12774608	G	A
17	rs8068823	0	12774824	T	C
17	rs1544495	0	12774915	A	G
17	rs7216393	0	12775309	T	C
17	rs7221294	0	12776737	A	G
17	rs36043979	0	12776818	G	A
17	rs11651515	0	12777288	G	T
17	rs11651483	0	12777402	A	G
17	rs59504726	0	12777424	A	G
17	rs57561236	0	12777711	A	T
17	rs189368605	0	12777942	C	T
17	rs34743337	0	12778808	C	T
17	rs56401613	0	12779042	C	A
17	rs7217624	0	12779223	C	T
17	rs76589096	0	12779736	C	T
17	rs56675356	0	12779939	G	A
17	rs7225132	0	12780755	T	A
17	rs11659065	0	12780998	C	T
17	rs4792298	0	12781006	G	T
17	rs8076181	0	12781609	A	G
17	rs6502208	0	12781955	G	C
17	rs62058082	0	12782669	C	T
17	rs9898413	0	12782817	A	G
17	rs6502209	0	12782976	G	A
17	rs61577701	0	12783002	A	G
17	rs11652580	0	12783663	C	T
17	rs12601853	0	12784218	A	G
17	rs9913399	0	12784368	G	A
17	rs75942521	0	12784537	A	G
17	rs12949676	0	12784811	A	G
17	rs12451889	0	12785195	A	G
17	rs12941991	0	12785875	A	G
17	rs79744450	0	12786195	T	G
17	rs9903335	0	12786654	T	C
17	rs4791511	0	12787403	G	A
17	rs148263967	0	12788106	A	G
17	rs9916744	0	12788214	G	A
17	rs2322653	0	12788513	G	T
17	rs9910591	0	12789121	G	A
17	rs9910754	0	12789451	A	G
17	rs2322654	0	12789452	C	T
17	rs55797306	0	12789461	A	G
17	rs2215056	0	12789551	C	T
17	rs28485878	0	12790164	C	T
17	rs72813178	0	12790235	A	G
17	rs4791512	0	12790241	G	C
17	rs61583568	0	12790475	A	G
17	rs28482450	0	12790669	C	T
17	rs68130139	0	12790900	A	G
17	rs9899819	0	12791650	G	T
17	rs74253585	0	12791661	C	T
17	rs9900027	0	12791719	G	C
17	rs4791514	0	12791868	T	C
17	rs9906126	0	12792026	G	A
17	rs9906364	0	12792128	G	T
17	rs4791515	0	12792239	A	T
17	rs4791516	0	12792366	G	A
17	rs79535831	0	12792443	T	C
17	rs4575574	0	12792623	G	A
17	rs74321559	0	12792749	G	A
17	rs9908092	0	12792874	G	A
17	rs2322657	0	12792948	T	C
17	rs9915290	0	12793070	T	A
17	rs78174247	0	12793129	T	A
17	rs9914678	0	12793307	G	C
17	rs9914365	0	12793434	A	G
17	rs9914777	0	12793523	C	G
17	rs9915295	0	12793811	A	G
17	rs7221845	0	12793942	A	C
17	rs9895495	0	12793998	T	C
17	rs9894025	0	12794098	C	T
17	rs2215055	0	12794575	A	G
17	rs7208286	0	12794932	G	A
17	rs74460427	0	12794961	A	G
17	rs60809008	0	12795838	T	C
17	rs4791517	0	12796237	G	A
17	rs2108542	0	12796759	G	A
17	rs79420206	0	12797115	C	A
17	rs28784008	0	12797162	G	A
17	rs11078094	0	12797461	G	A
17	rs11078095	0	12797600	T	G
17	rs72813190	0	12798396	C	T
17	rs11656058	0	12798534	C	G
17	rs4791518	0	12798730	A	G
17	rs9891261	0	12799031	A	G
17	rs9891505	0	12799076	C	A
17	rs62058085	0	12799467	T	C
17	rs144470458	0	12799481	C	T
17	rs2302068	0	12799985	G	A
17	rs3815312	0	12800082	C	A
17	rs76491025	0	12800118	A	C
17	rs16946769	0	12800289	C	A
17	rs16946773	0	12800304	A	C
17	rs7217469	0	12800631	G	A
17	rs141361614	0	12801321	A	G
17	rs11652958	0	12801495	A	G
17	rs145097530	0	12801657	C	G
17	rs75266617	0	12802083	A	G
17	rs12451468	0	12802112	G	A
17	rs9915005	0	12802184	A	G
17	rs7218144	0	12802376	C	T
17	rs141129091	0	12802402	C	T
17	rs1003941	0	12802791	C	T
17	rs1003940	0	12802907	A	T
17	rs3785725	0	12803646	C	T
17	rs886889	0	12804201	C	G
17	rs2009878	0	12804216	A	G
17	rs1808245	0	12804397	T	C
17	rs7209847	0	12804550	A	G
17	rs7210411	0	12804594	G	A
17	rs12165053	0	12804801	A	C
17	rs12165054	0	12804854	C	T
17	rs78690186	0	12804931	A	G
17	rs118015247	0	12806176	G	A
17	rs3785724	0	12806565	T	C
17	rs3785723	0	12806573	G	A
17	rs8078078	0	12806713	G	A
17	rs75519060	0	12806911	A	T
17	rs150804601	0	12806999	T	C
17	rs2322658	0	12807155	C	T
17	rs6502210	0	12807337	C	T
17	rs6502211	0	12807711	C	T
17	rs6502212	0	12807745	T	C
17	rs6502213	0	12808558	G	A
17	rs141087995	0	12808680	A	C
17	rs6502214	0	12809239	G	A
17	rs8074301	0	12809359	A	G
17	rs77213065	0	12809546	C	A
17	rs28703653	0	12809664	T	G
17	rs7218295	0	12809786	A	T
17	rs9911203	0	12810497	T	C
17	rs75981815	0	12810548	G	A
17	rs9909855	0	12810651	C	T
17	rs12453387	0	12810860	C	T
17	rs9911986	0	12810890	T	G
17	rs2108540	0	12811004	A	G
17	rs9889362	0	12811434	A	G
17	rs146339356	0	12811580	C	T
17	rs9889805	0	12811582	C	T
17	rs9889623	0	12811588	A	T
17	rs145337257	0	12811622	T	G
17	rs66643297	0	12812343	C	T
17	rs150362508	0	12812777	A	T
17	rs74253588	0	12813572	G	A
17	rs75879188	0	12813673	G	A
17	rs12450671	0	12813822	A	G
17	rs148544032	0	12813905	G	A
17	rs1986081	0	12814075	T	A
17	rs9652826	0	12814241	A	G
17	rs76073053	0	12814563	C	T
17	rs10521202	0	12814564	G	A
17	rs79128990	0	12814577	A	G
17	rs4791519	0	12814654	C	T
17	rs77656406	0	12814828	A	G
17	rs8077610	0	12814973	C	T
17	rs9892894	0	12815193	G	T
17	rs7221396	0	12815323	A	G
17	rs28744602	0	12815491	G	A
17	rs186460114	0	12815563	G	A
17	rs7222249	0	12815852	A	T
17	rs75041184	0	12815857	G	A
17	rs79743707	0	12816034	C	T
17	rs78150367	0	12816175	C	T
17	rs7207659	0	12816185	G	A
17	rs75272200	0	12816198	C	T
17	rs7207847	0	12816330	G	A
17	rs7207700	0	12816371	C	G
17	rs117437340	0	12817074	C	G
17	rs12601695	0	12817130	T	C
17	rs2108539	0	12817193	A	G
17	rs12601708	0	12817238	T	A
17	rs12603489	0	12817331	A	G
17	rs5017214	0	12817783	G	C
17	rs145665430	0	12817928	A	G
17	rs151105957	0	12817932	T	C
17	rs4617903	0	12817943	G	C
17	rs2322707	0	12817948	C	G
17	rs144961690	0	12818052	G	C
17	rs140315841	0	12818621	T	A
17	rs77892544	0	12818767	T	C
17	rs78779167	0	12818770	G	T
17	rs2240567	0	12819470	C	A
17	rs2240566	0	12819858	T	C
17	rs117381529	0	12819991	C	T
17	rs35221864	0	12820421	T	C
17	rs12451747	0	12820632	A	C
17	rs7210937	0	12820646	G	C
17	rs34231114	0	12820676	C	A
17	rs3785722	0	12822038	A	G
17	rs3785721	0	12822089	C	A
17	rs9906503	0	12822543	A	G
17	rs10775373	0	12822677	T	A
17	rs3826377	0	12822787	T	C
17	rs3826376	0	12822847	C	T
17	rs111475501	0	12822877	A	G
17	rs3826375	0	12822892	G	A
17	rs3826374	0	12822905	A	G
17	rs56974323	0	12823271	A	G
17	rs56924804	0	12823415	C	T
17	rs9914126	0	12823432	A	G
17	rs57071648	0	12823468	G	A
17	rs558767934	0	12823638	A	T
17	rs189066779	0	12823639	G	T
17	rs541184931	0	12823648	A	G
17	rs559107394	0	12823649	T	C
17	rs9915441	0	12823783	G	A
17	rs9915671	0	12823875	G	A
17	rs7221804	0	12823919	C	T
17	rs7222419	0	12824127	G	T
17	rs12600655	0	12824128	G	A
17	rs75009518	0	12824171	C	A
17	rs2322708	0	12824651	T	C
17	rs12951600	0	12825244	A	G
17	rs6502218	0	12825649	C	G
17	rs117476629	0	12825976	C	T
17	rs7213939	0	12826113	G	A
17	rs9635687	0	12826681	A	G
17	rs4792301	0	12826825	T	C
17	rs12945930	0	12826833	C	T
17	rs12451130	0	12826929	C	T
17	rs78341759	0	12827445	T	G
17	rs79795700	0	12827939	C	T
17	rs67123869	0	12828088	A	G
17	rs77487181	0	12828091	G	C
17	rs9635676	0	12828102	C	T
17	rs9303066	0	12828390	G	A
17	rs73978276	0	12828746	G	T
17	rs536335540	0	12829842	T	A
17	rs148721081	0	12829865	A	G
17	rs882653	0	12832979	A	G
17	rs2014260	0	12833831	A	G
17	rs2014258	0	12833863	A	G
17	rs4792302	0	12834672	T	A
17	rs8071688	0	12835010	G	A
17	rs4792303	0	12835491	C	T
17	rs9912171	0	12835824	A	G
17	rs12940912	0	12836451	T	C
17	rs12940520	0	12836867	G	T
17	rs7225108	0	12836902	A	T
17	rs7208100	0	12837565	T	A
17	rs7212783	0	12838065	T	C
17	rs148547118	0	12838845	A	G
17	rs2215054	0	12839009	G	A
17	rs12952110	0	12839077	T	C
17	rs2190700	0	12839252	G	A
17	rs12452699	0	12839880	C	T
17	rs7222788	0	12839980	G	A
17	rs7223851	0	12840113	T	C
17	rs7224309	0	12840404	T	C
17	rs12943554	0	12840542	A	G
17	rs7223559	0	12840690	A	G
17	rs143615721	0	12841238	T	C
17	rs6502219	0	12841616	T	C
17	rs76197381	0	12842244	A	C
17	rs2079559	0	12842754	G	A
17	rs2079558	0	12842821	T	C
17	rs141005139	0	12842907	A	C
17	rs2322709	0	12843178	A	C
17	rs4545859	0	12843466	A	G
17	rs2072256	0	12844126	A	G
17	rs75445034	0	12844296	G	A
17	rs12940746	0	12845494	C	T
17	rs6502220	0	12845755	C	G
17	rs6502221	0	12845854	G	A
17	rs76136139	0	12845959	G	A
17	rs12942448	0	12845987	G	A
17	rs2190699	0	12846295	G	A
17	rs142642809	0	12846486	G	C
17	rs767573	0	12846608	T	G
17	rs767574	0	12846708	G	A
17	rs12603473	0	12847194	C	T
17	rs77150917	0	12847618	G	A
17	rs2286333	0	12847630	C	T
17	rs9915944	0	12848327	A	T
17	rs74788193	0	12848704	C	T
17	rs8076914	0	12848722	T	C
17	rs8080060	0	12849022	G	T
17	rs151039177	0	12849324	C	T
17	rs66478366	0	12849466	A	T
17	rs2322710	0	12850143	A	C
17	rs720049	0	12850547	G	A
17	rs56655083	0	12850593	C	T
17	rs720048	0	12850696	G	A
17	rs80332483	0	12850862	C	A
17	rs7207068	0	12851378	T	A
17	rs7225631	0	12851435	G	A
17	rs7501977	0	12852069	C	A
17	rs73978283	0	12852147	C	T
17	rs2270051	0	12852224	C	A
17	rs34189505	0	12852238	G	A
17	rs2072255	0	12852392	G	A
17	rs2072254	0	12852459	A	G
17	rs77711202	0	12852638	G	T
17	rs78883567	0	12853335	A	G
17	rs2270050	0	12853382	G	C
17	rs77135401	0	12853623	G	A
17	rs73978284	0	12853633	A	G
17	rs79798942	0	12853956	G	A
17	rs16946885	0	12854399	A	G
17	rs1024580	0	12854516	A	G
17	rs12449811	0	12854755	G	T
17	rs71364193	0	12855141	G	A
17	rs77608431	0	12855215	T	G
17	rs2072253	0	12855719	G	A
17	rs2072252	0	12856005	A	G
17	rs12451610	0	12857300	A	G
17	rs12451612	0	12857344	A	G
17	rs9889646	0	12857350	A	G
17	rs12451713	0	12857574	G	A
17	rs11078096	0	12857896	C	T
17	rs9891226	0	12857916	C	G
17	rs11078097	0	12858230	G	T
17	rs12452338	0	12858316	C	T
17	rs62058118	0	12858458	G	A
17	rs76296534	0	12858586	A	G
17	rs2190698	0	12859149	C	T
17	rs2072251	0	12859654	A	G
17	rs2072250	0	12859702	G	A
17	rs202059210	0	12860175	C	A
17	rs187289278	0	12860467	G	T
17	rs77547355	0	12860571	G	A
17	rs75827634	0	12861283	C	T
17	rs67507449	0	12861309	G	A
17	rs11867991	0	12861597	T	G
17	rs76452780	0	12861599	A	G
17	rs740410	0	12861836	A	G
17	rs3213689	0	12862029	C	T
17	rs3213687	0	12862170	C	T
17	rs3815311	0	12862321	C	T
17	rs9904572	0	12862359	G	A
17	rs80008711	0	12862687	G	A
17	rs12603737	0	12863269	A	C
17	rs10445248	0	12863389	C	T
17	rs9303067	0	12863398	T	C
17	rs76168742	0	12863534	A	G
17	rs10153245	0	12864158	A	G
17	rs12451993	0	12864310	T	C
17	rs10153250	0	12864342	T	C
17	rs11078098	0	12864608	T	C
17	rs9893369	0	12864662	G	A
17	rs11078099	0	12864779	T	C
17	rs9303068	0	12864998	T	C
17	rs72635536	0	12865215	G	A
17	rs12103542	0	12865263	C	G
17	rs75245742	0	12865482	A	C
17	rs79477072	0	12865682	T	G
17	rs72635537	0	12865815	C	T
17	rs4638626	0	12866914	C	T
17	rs12600342	0	12867212	T	A
17	rs11078100	0	12867875	A	T
17	rs117225300	0	12868273	A	C
17	rs11655654	0	12868579	C	T
17	rs12450034	0	12868593	T	C
17	rs3785717	0	12868843	T	A
17	rs966110	0	12869286	C	A
17	rs11078101	0	12869413	T	C
17	rs10521206	0	12870101	A	G
17	rs11078104	0	12870264	C	T
17	rs6502223	0	12870665	C	T
17	rs4791521	0	12870929	G	A
17	rs72815126	0	12871081	T	C
17	rs17551264	0	12871430	A	G
17	rs1859968	0	12871497	A	G
17	rs1859967	0	12871524	T	C
17	rs72815127	0	12871943	A	G
17	rs4792306	0	12872222	G	C
17	rs4792307	0	12872236	A	G
17	rs1981622	0	12872641	C	T
17	rs12950148	0	12872802	A	G
17	rs2041116	0	12872972	C	T
17	rs8078472	0	12873387	A	G
17	rs2058090	0	12873484	G	T
17	rs2058089	0	12873504	T	C
17	rs3785716	0	12874227	A	G
17	rs7208362	0	12874547	C	A
17	rs138674333	0	12875074	C	T
17	rs72815132	0	12875120	G	A
17	rs117182062	0	12875598	G	A
17	rs9911546	0	12875672	T	A
17	rs9910312	0	12875689	G	A
17	rs9911789	0	12875786	T	A
17	rs73292401	0	12875908	T	A
17	rs9910403	0	12875945	A	G
17	rs145669577	0	12875963	C	T
17	rs75780741	0	12876266	T	C
17	rs28840121	0	12876268	G	A
17	rs878065	0	12876431	A	G
17	rs74730836	0	12876781	A	T
17	rs75772201	0	12876867	C	A
17	rs1109767	0	12877530	C	T
17	rs1109766	0	12877674	G	C
17	rs117451061	0	12878253	G	A
17	rs77429247	0	12878602	C	T
17	rs11652529	0	12878603	C	T
17	rs12601449	0	12878837	C	T
17	rs8072799	0	12879308	A	T
17	rs3785714	0	12879916	C	T
17	rs3785713	0	12879993	T	A
17	rs3785712	0	12880209	A	G
17	rs3785711	0	12880440	C	T
17	rs9909025	0	12880579	T	C
17	rs77237087	0	12880698	C	G
17	rs11078112	0	12880767	A	G
17	rs12944203	0	12880805	T	C
17	rs35572516	0	12880818	C	T
17	rs12453231	0	12880832	G	A
17	rs12453248	0	12880949	G	C
17	rs144090790	0	12881141	G	A
17	rs35720696	0	12881183	C	T
17	rs12950645	0	12881382	C	G
17	rs11650537	0	12882087	C	T
17	rs12600659	0	12882153	A	G
17	rs12600660	0	12882167	A	G
17	rs11078113	0	12882190	T	G
17	rs35835556	0	12882295	A	G
17	rs9895225	0	12882551	A	G
17	rs2240570	0	12882789	A	G
17	rs2240569	0	12882816	T	C
17	rs2240568	0	12883013	C	T
17	rs73978294	0	12883246	A	C
17	rs74868051	0	12883262	G	A
17	rs144123430	0	12883468	G	C
17	rs74382908	0	12884245	G	A
17	rs740411	0	12884384	C	T
17	rs7216072	0	12884646	T	C
17	rs4577129	0	12885048	C	A
17	rs34057603	0	12885144	G	A
17	rs139258003	0	12885233	C	T
17	rs9890456	0	12885270	C	T
17	rs9892534	0	12885399	T	C
17	rs60994464	0	12885832	T	C
17	rs11655929	0	12886075	C	T
17	rs3826373	0	12886857	T	C
17	rs8069856	0	12887379	T	C
17	rs78556525	0	12887552	T	A
17	rs57940266	0	12890651	T	G
17	rs57389307	0	12890715	C	T
17	rs3744345	0	12891272	G	A
17	rs3744344	0	12891284	C	T
17	rs59597018	0	12891624	T	C
17	rs75706370	0	12892094	G	A
17	rs112037498	0	12892187	T	C
17	rs73296512	0	12892666	T	G
17	rs58620328	0	12892742	T	C
17	rs2072263	0	12892809	A	G
17	rs79988355	0	12892846	C	A
17	rs2072262	0	12892943	G	C
17	rs2072261	0	12893089	G	A
17	rs2072260	0	12893117	A	G
17	rs11650119	0	12894200	C	A
17	rs55648122	0	12894412	T	C
17	rs3744343	0	12894832	A	G
17	rs116931960	0	12895334	T	C
17	rs56274015	0	12895655	C	T
17	rs2523	0	12895815	C	T
17	rs6949	0	12895855	A	T
17	rs1044569	0	12895929	G	A
17	rs1044564	0	12895984	G	C
17	rs13641	0	12896074	T	C
17	rs9908102	0	12896553	C	T
17	rs9915058	0	12897293	A	C
17	rs73981604	0	12898454	C	A
17	rs2286340	0	12898787	C	G
17	rs2286339	0	12898934	G	A
17	rs2286338	0	12898994	C	G
17	rs4792308	0	12899726	A	G
17	rs11545302	0	12899963	T	C
17	rs7216235	0	12900383	T	C
17	rs7216413	0	12900471	T	G
17	rs7215565	0	12900517	G	A
17	rs7215456	0	12900675	A	C
17	rs7211778	0	12901227	T	G
17	rs80003444	0	12902109	G	T
17	rs4791522	0	12902688	C	G
17	rs78898076	0	12902795	G	C
17	rs139836422	0	12903077	G	A
17	rs55986816	0	12903165	G	A
17	rs55787925	0	12903234	G	A
17	rs118141505	0	12903321	A	G
17	rs73981608	0	12903928	C	T
17	rs73981609	0	12903938	T	C
17	rs73296600	0	12903988	G	C
17	rs73981611	0	12904084	C	T
17	rs73298504	0	12904102	C	T
17	rs73298506	0	12904119	G	A
17	rs73298508	0	12904223	A	G
17	rs117213015	0	12904408	C	T
17	rs58854608	0	12904540	C	T
17	rs59763012	0	12904636	C	T
17	rs60981613	0	12904670	G	A
17	rs56282307	0	12904731	C	G
17	rs56369392	0	12904928	C	T
17	rs73981616	0	12904992	G	A
17	rs56338821	0	12905125	T	C
17	rs56266951	0	12905139	G	A
17	rs55674356	0	12905574	T	A
17	rs55825263	0	12905743	G	A
17	rs58842254	0	12906222	A	G
17	rs59429173	0	12906724	C	G
17	rs58578352	0	12907095	G	C
17	rs61312298	0	12907208	C	T
17	rs55883319	0	12907513	G	C
17	rs55776918	0	12907892	A	G
17	rs58608011	0	12907909	C	T
17	rs4792309	0	12908204	T	C
17	rs4792310	0	12908734	T	A
17	rs140919292	0	12909446	C	T
17	rs111859801	0	12909504	G	A
17	rs57227992	0	12909621	T	C
17	rs56375019	0	12909790	G	A
17	rs56967476	0	12909982	C	T
17	rs58985615	0	12909988	C	A
17	rs8078508	0	12910523	G	A
17	rs8078394	0	12910602	C	T
17	rs8078710	0	12910662	G	A
17	rs8079600	0	12910706	T	C
17	rs8078952	0	12910790	G	A
17	rs8079762	0	12910795	T	C
17	rs8073563	0	12911038	C	T
17	rs8073444	0	12911052	A	G
17	rs139863456	0	12911567	G	A
17	rs56271362	0	12911603	C	T
17	rs142268812	0	12912382	T	C
17	rs60713770	0	12912385	A	G
17	rs56988654	0	12912635	T	G
17	rs59287437	0	12912727	C	G
17	rs60875833	0	12912789	T	G
17	rs56131975	0	12912870	T	C
17	rs76487159	0	12913061	A	G
17	rs111604768	0	12913079	G	C
17	rs75867529	0	12913122	A	G
17	rs113669874	0	12913132	C	T
17	rs112409112	0	12913243	C	T
17	rs150279905	0	12913255	G	A
17	rs2302069	0	12914024	T	C
17	rs8071540	0	12914321	G	A
17	rs8071456	0	12914458	C	A
17	rs8071445	0	12914480	A	G
17	rs11658321	0	12914484	T	C
17	rs8071615	0	12914535	C	A
17	rs8071726	0	12914584	C	T
17	rs73300518	0	12914795	G	C
17	rs73981621	0	12914832	C	T
17	rs41494747	0	12914920	A	G
17	rs4792311	0	12915009	G	A
17	rs2286336	0	12915941	A	G
17	rs7210890	0	12917134	A	G
17	rs7211164	0	12917212	C	T
17	rs12601556	0	12917302	T	C
17	rs7211210	0	12917352	A	G
17	rs7211501	0	12917479	A	G
17	rs733890	0	12918054	C	T
17	rs4792312	0	12918109	A	G
17	rs733889	0	12918118	A	G
17	rs4792313	0	12918296	T	C
17	rs75874341	0	12918351	T	G
17	rs4792314	0	12918451	G	A
17	rs79947277	0	12918548	T	C
17	rs72815150	0	12919692	C	T
17	rs60081364	0	12919858	C	T
17	rs117393962	0	12919868	G	A
17	rs57941479	0	12919874	G	C
17	rs58809197	0	12920260	A	G
17	rs2286335	0	12920782	G	A
17	rs2286334	0	12921091	C	T
17	rs4792315	0	12921348	G	C
17	rs2051975	0	12921450	T	C
17	rs2051974	0	12921645	T	C
17	rs2051973	0	12921672	G	A
17	rs17554679	0	12921712	G	C
17	rs3760315	0	12921953	C	A
17	rs73300542	0	12922460	T	A
17	rs2051972	0	12922649	G	A
17	rs12937607	0	12922665	C	G
17	rs17639858	0	12922840	G	A
17	rs73300546	0	12922931	C	T
17	rs3760314	0	12923899	A	G
17	rs76937161	0	12923936	T	A
17	rs8077923	0	12923987	T	G
17	rs148216367	0	12924446	G	C
17	rs146984163	0	12925083	C	T
17	rs12600940	0	12925095	A	G
17	rs58522260	0	12925227	T	C
17	rs112616319	0	12925541	T	C
17	rs111289491	0	12925629	C	T
17	rs117591958	0	12926131	C	T
17	rs60356966	0	12926710	G	A
17	rs62058148	0	12927544	C	T
17	rs7218504	0	12927654	G	C
17	rs75432545	0	12927692	C	G
17	rs9895461	0	12928302	C	T
17	rs72815157	0	12928651	C	T
17	rs35294439	0	12928659	T	C
17	rs12453937	0	12929023	C	G
17	rs142143613	0	12929519	T	C
17	rs141441451	0	12929625	A	G
17	rs28678606	0	12930302	C	T
17	rs78750508	0	12930329	G	C
17	rs7214814	0	12930346	C	T
17	rs9906251	0	12931157	T	C
17	rs117515375	0	12931277	G	T
17	rs4792317	0	12931454	T	C
17	rs28702442	0	12931457	G	A
17	rs9906017	0	12931749	C	T
17	rs12450696	0	12931807	C	T
17	rs4792318	0	12932405	G	C
17	rs9913132	0	12932451	C	G
17	rs77459208	0	12932965	C	T
17	rs11078114	0	12933072	C	T
17	rs9892861	0	12933241	C	T
17	rs2108543	0	12933743	C	T
17	rs79152308	0	12933933	G	A
17	rs2322779	0	12933946	A	G
17	rs12452558	0	12934247	A	C
17	rs74368341	0	12934633	T	C
17	rs10521208	0	12934919	C	T
17	rs4497736	0	12935148	G	A
17	rs61505032	0	12935354	C	G
17	rs9908982	0	12935540	A	G
17	rs9909810	0	12935625	G	A
17	rs7218406	0	12935986	G	A
17	rs7219673	0	12936208	T	C
17	rs4792320	0	12936413	A	G
17	rs4791523	0	12936460	C	T
17	rs4792321	0	12936513	T	C
17	rs16947012	0	12936541	T	C
17	rs78300246	0	12936712	C	A
17	rs77784121	0	12937325	T	A
17	rs16947018	0	12937553	T	C
17	rs12946787	0	12937961	A	G
17	rs9905156	0	12938607	C	G
17	rs79925634	0	12938632	T	A
17	rs77807142	0	12938756	C	T
17	rs11655993	0	12939138	C	T
17	rs76245818	0	12939546	T	C
17	rs79812880	0	12939682	G	A
17	rs740413	0	12939770	C	T
17	rs929426	0	12940549	G	A
17	rs143265724	0	12941325	C	T
17	rs8074461	0	12941525	G	A
17	rs11658800	0	12941645	C	T
17	rs78214430	0	12942309	A	G
17	rs10775374	0	12942326	C	A
17	rs11078115	0	12942466	T	C
17	rs76550909	0	12942680	C	T
17	rs72815162	0	12942814	C	T
17	rs1034850	0	12942885	C	T
17	rs118098367	0	12942925	G	A
17	rs76742888	0	12943097	C	T
17	rs117545116	0	12943903	C	T
17	rs116913378	0	12944246	A	G
17	rs61697578	0	12944414	C	T
17	rs55918162	0	12944646	C	G
17	rs4791524	0	12944689	A	T
17	rs147123889	0	12945273	G	T
17	rs11654559	0	12945383	A	T
17	rs2159039	0	12945504	A	G
17	rs8078153	0	12945843	T	C
17	rs72815164	0	12946085	C	T
17	rs77757952	0	12946631	A	T
17	rs74943249	0	12946710	G	A
17	rs11656122	0	12946729	C	T
17	rs4273078	0	12946876	C	T
17	rs4791525	0	12947453	C	T
17	rs117114239	0	12947782	C	T
17	rs16947052	0	12947956	T	C
17	rs12950720	0	12948672	G	C
17	rs60736824	0	12948976	A	G
17	rs56842939	0	12949018	C	T
17	rs11078116	0	12949407	A	G
17	rs9908228	0	12949568	C	T
17	rs9908504	0	12949730	A	C
17	rs2322780	0	12950392	A	G
17	rs72815168	0	12950555	C	A
17	rs2190705	0	12950625	C	T
17	rs73978017	0	12950974	A	T
17	rs8079850	0	12951156	G	A
17	rs12943941	0	12951160	G	A
17	rs73978018	0	12951322	T	C
17	rs73978019	0	12951839	G	A
17	rs8080686	0	12951843	C	T
17	rs117914048	0	12951875	T	C
17	rs73978020	0	12952049	T	A
17	rs61260343	0	12952312	T	A
17	rs8067179	0	12952732	A	G
17	rs12601839	0	12953007	T	C
17	rs7215651	0	12953531	G	A
17	rs75658352	0	12953849	A	G
17	rs11078117	0	12954155	A	G
17	rs76165470	0	12954571	G	A
17	rs8081857	0	12955088	A	G
17	rs8082266	0	12955128	G	A
17	rs4792323	0	12955253	A	G
17	rs77889826	0	12955512	G	A
17	rs4791526	0	12956236	G	A
17	rs62060678	0	12956851	G	A
17	rs9908783	0	12956867	G	A
17	rs9908990	0	12956973	G	A
17	rs11078118	0	12957585	A	G
17	rs11078119	0	12957586	A	C
17	rs12451569	0	12957939	G	A
17	rs139663089	0	12958124	C	T
17	rs12943028	0	12958367	A	T
17	rs12945697	0	12958477	T	A
17	rs4792324	0	12958948	A	T
17	rs75529412	0	12959214	G	A
17	rs6502225	0	12959684	A	G
17	rs6502226	0	12959713	A	T
17	rs75035797	0	12959839	G	A
17	rs79646267	0	12960046	G	A
17	rs8071551	0	12960067	G	A
17	rs79852102	0	12960685	A	C
17	rs4792325	0	12960713	G	A
17	rs4791527	0	12960880	T	C
17	rs34852820	0	12960899	C	T
17	rs76216779	0	12961770	C	T
17	rs12953180	0	12962911	A	G
17	rs59654052	0	12963152	G	A
17	rs569813010	0	12963221	C	A
17	rs12945813	0	12963235	T	A
17	rs77491878	0	12963502	T	C
17	rs60084743	0	12964011	A	G
17	rs7218898	0	12964076	C	G
17	rs7220272	0	12964206	T	C
17	rs7219133	0	12964353	A	G
17	rs7219281	0	12964428	A	G
17	rs113409495	0	12964622	C	T
17	rs66848707	0	12964707	A	G
17	rs111553323	0	12964774	G	A
17	rs67223621	0	12964851	A	G
17	rs60383416	0	12964960	C	T
17	rs4459581	0	12966272	G	A
17	rs4461111	0	12966464	G	A
17	rs9912495	0	12967116	A	G
17	rs139849409	0	12967367	G	C
17	rs8073359	0	12967545	A	G
17	rs6502228	0	12967815	T	C
17	rs6502229	0	12967825	G	C
17	rs147758395	0	12967846	C	T
17	rs6502230	0	12967893	C	T
17	rs139565644	0	12968046	A	C
17	rs56228705	0	12968080	C	A
17	rs55722744	0	12968173	T	C
17	rs55944935	0	12968174	C	T
17	rs55987265	0	12968302	A	C
17	rs61635271	0	12968759	A	G
17	rs76041652	0	12968825	A	G
17	rs145615677	0	12968947	T	C
17	rs79907399	0	12969121	T	C
17	rs2322782	0	12969146	C	T
17	rs2322783	0	12969238	G	T
17	rs2322784	0	12969292	C	T
17	rs145639962	0	12969339	G	T
17	rs62060699	0	12969964	C	T
17	rs78906703	0	12970077	C	T
17	rs117627892	0	12970088	T	A
17	rs75729642	0	12970111	G	A
17	rs78337729	0	12970134	G	C
17	rs79220483	0	12970315	G	A
17	rs77747619	0	12970542	T	A
17	rs74779487	0	12970639	A	C
17	rs76951420	0	12970641	T	C
17	rs80265552	0	12970704	G	A
17	rs75295067	0	12970794	T	G
17	rs79753841	0	12970877	T	C
17	rs78879119	0	12970951	G	A
17	rs11078120	0	12971120	C	T
17	rs11078121	0	12971152	G	A
17	rs11078122	0	12971333	C	T
17	rs7210223	0	12971756	G	A
17	rs7210363	0	12971820	G	A
17	rs12453555	0	12972276	T	C
17	rs9910482	0	12972283	A	G
17	rs28801094	0	12972328	G	C
17	rs12451145	0	12972395	G	A
17	rs8072227	0	12972519	G	T
17	rs76671117	0	12972653	C	T
17	rs113232613	0	12972681	T	C
17	rs79930090	0	12972689	T	C
17	rs111568691	0	12972717	G	T
17	rs67069205	0	12972738	G	A
17	rs117145374	0	12972857	A	G
17	rs76714511	0	12972987	C	T
17	rs8076254	0	12973009	A	G
17	rs8076397	0	12973039	C	G
17	rs8076411	0	12973055	C	A
17	rs116916264	0	12973195	G	A
17	rs8077340	0	12973591	C	T
17	rs9893477	0	12973681	T	C
17	rs182462541	0	12973812	G	C
17	rs56308332	0	12973873	A	G
17	rs78116595	0	12974535	A	G
17	rs12452504	0	12974697	C	T
17	rs8065393	0	12974799	T	C
17	rs16947108	0	12975008	A	G
17	rs1003902	0	12975928	A	C
17	rs12453727	0	12976203	A	T
17	rs12951614	0	12976785	C	G
17	rs11078123	0	12976787	T	C
17	rs11659037	0	12976937	G	A
17	rs147690760	0	12977759	C	T
17	rs142583941	0	12977772	G	T
17	rs62060700	0	12978027	C	A
17	rs77564132	0	12978053	A	G
17	rs9902728	0	12978486	C	A
17	rs9303069	0	12978590	A	G
17	rs8066697	0	12978792	C	T
17	rs8066596	0	12978842	A	G
17	rs12602591	0	12979090	A	T
17	rs8072038	0	12979097	T	C
17	rs12602615	0	12979167	C	T
17	rs8071377	0	12979188	G	C
17	rs8071308	0	12979351	C	A
17	rs2874859	0	12979759	T	C
17	rs9904260	0	12980142	G	A
17	rs9903905	0	12980190	C	T
17	rs62060701	0	12980242	A	T
17	rs62060702	0	12980435	C	T
17	rs8076800	0	12980505	C	T
17	rs8076967	0	12980598	C	T
17	rs8078008	0	12980609	T	C
17	rs8076837	0	12980632	A	G
17	rs79698210	0	12980652	G	A
17	rs8077517	0	12980830	G	T
17	rs140143856	0	12981056	C	T
17	rs12946742	0	12981142	C	T
17	rs62060703	0	12981152	G	A
17	rs117420918	0	12981611	G	A
17	rs4792328	0	12981642	C	A
17	rs1859972	0	12982299	A	C
17	rs11078124	0	12982998	C	T
17	rs4791528	0	12983663	T	C
17	rs1034848	0	12984387	G	A
17	rs7214329	0	12984604	T	C
17	rs75613643	0	12984815	A	C
17	rs12950901	0	12985040	A	G
17	rs78967187	0	12985060	T	A
17	rs6502232	0	12985357	A	G
17	rs7218467	0	12985509	C	T
17	rs7218831	0	12985731	C	A
17	rs75410037	0	12985773	T	G
17	rs7218982	0	12985786	C	T
17	rs1014214	0	12986142	A	G
17	rs7223573	0	12986212	C	T
17	rs1014213	0	12986325	G	A
17	rs1014212	0	12986459	A	G
17	rs74385687	0	12986736	C	T
17	rs2322785	0	12986799	G	C
17	rs7209255	0	12987035	C	G
17	rs17560643	0	12987469	C	T
17	rs67843016	0	12987513	A	T
17	rs7211371	0	12987564	T	C
17	rs146874972	0	12987592	T	C
17	rs11652433	0	12989009	C	T
17	rs117508656	0	12989245	C	G
17	rs11652547	0	12989386	C	G
17	rs28398867	0	12989436	C	T
17	rs117536374	0	12989482	G	A
17	rs758108	0	12990335	G	A
17	rs758107	0	12990859	T	C
17	rs2108544	0	12990952	T	C
17	rs9894975	0	12991169	T	C
17	rs142957290	0	12991173	C	T
17	rs77562445	0	12991197	G	A
17	rs76683171	0	12991275	C	T
17	rs9894183	0	12991388	G	A
17	rs2322786	0	12991795	T	A
17	rs2874860	0	12992098	G	A
17	rs74714578	0	12992868	C	A
17	rs2159040	0	12993369	A	C
17	rs12453346	0	12993581	C	T
17	rs56054749	0	12994566	G	T
17	rs117170330	0	12994642	G	A
17	rs56262284	0	12994836	C	T
17	rs7224299	0	12995202	A	G
17	rs7224703	0	12995221	G	A
17	rs12449992	0	12995265	G	A
17	rs12450012	0	12995357	G	A
17	rs2159038	0	12995723	C	G
17	rs78211704	0	12996091	C	T
17	rs740412	0	12996104	C	T
17	rs12937835	0	12996180	C	A
17	rs80300292	0	12996682	A	C
17	rs2097989	0	12996955	T	C
17	rs8072429	0	12997024	A	G
17	rs72817203	0	12997585	C	T
17	rs118028806	0	12997601	G	A
17	rs1124575	0	12998581	C	A
17	rs11658664	0	12999044	C	T
17	rs78589612	0	12999156	T	C
17	rs12950848	0	12999427	A	G
17	rs79591222	0	12999770	T	C
17	rs57915826	0	12999943	C	G
17	rs117202331	0	13000300	G	C
17	rs12945190	0	13000338	T	C
17	rs78673017	0	13000504	A	G
17	rs1007570	0	13000552	A	G
17	rs7213901	0	13000814	A	G
17	rs76650641	0	13000836	T	C
17	rs11078125	0	13000883	A	G
17	rs9905366	0	13001700	T	A
17	rs9890991	0	13003279	G	A
17	rs7220028	0	13003327	C	T
17	rs6502233	0	13003355	T	C
17	rs8077114	0	13003393	G	A
17	rs7220548	0	13003680	A	C
17	rs7220714	0	13003740	C	A
17	rs11078126	0	13003915	C	T
17	rs76510258	0	13004343	C	T
17	rs117326964	0	13004705	G	A
17	rs7207905	0	13004711	T	A
17	rs7207136	0	13004770	G	T
17	rs28562865	0	13004883	T	G
17	rs75753843	0	13005608	G	A
17	rs28429246	0	13006418	T	C
17	rs17641431	0	13006505	G	A
17	rs117205611	0	13006599	G	A
17	rs28406605	0	13006701	T	A
17	rs28670919	0	13006754	T	C
17	rs28605925	0	13006915	A	G
17	rs9894068	0	13007258	A	G
17	rs9895122	0	13007422	G	T
17	rs139279098	0	13007784	C	T
17	rs9895760	0	13007857	C	T
17	rs116966790	0	13007888	G	T
17	rs117448249	0	13008086	T	C
17	rs62058362	0	13008380	G	T
17	rs74400865	0	13008500	A	G
17	rs139718655	0	13008825	C	T
17	rs12600859	0	13009116	T	A
17	rs2215082	0	13009500	A	G
17	rs2215081	0	13009502	G	C
17	rs74253596	0	13009953	C	T
17	rs2215080	0	13009965	C	T
17	rs9897892	0	13009975	C	T
17	rs9898279	0	13009979	G	A
17	rs12938016	0	13010603	C	T
17	rs79316495	0	13010827	G	A
17	rs77642883	0	13011000	T	C
17	rs16947175	0	13011016	T	C
17	rs116180263	0	13011037	G	T
17	rs16947179	0	13011109	C	A
17	rs370847467	0	13011584	T	G
17	rs74913438	0	13011790	C	A
17	rs149850732	0	13011876	G	A
17	rs116891283	0	13011971	A	C
17	rs34511716	0	13012012	G	A
17	rs7221702	0	13012856	A	G
17	rs78644502	0	13012895	C	T
17	rs9900919	0	13013027	T	C
17	rs111380123	0	13013038	G	A
17	rs113703555	0	13013114	C	T
17	rs113506999	0	13013364	T	C
17	rs9900498	0	13013598	A	T
17	rs11656705	0	13013602	T	A
17	rs76795507	0	13013628	G	C
17	rs9901353	0	13013786	G	C
17	rs71364197	0	13013903	T	G
17	rs112852662	0	13014091	C	T
17	rs112349944	0	13014170	G	A
17	rs74782198	0	13014226	A	G
17	rs4792331	0	13014256	G	A
17	rs117967623	0	13014279	T	G
17	rs113095072	0	13014438	C	A
17	rs112474410	0	13014466	T	A
17	rs111963262	0	13014500	C	A
17	rs79149473	0	13014520	G	T
17	rs113880530	0	13014564	A	G
17	rs112414130	0	13014593	T	A
17	rs111823165	0	13014730	C	T
17	rs144361852	0	13014740	C	T
17	rs111346332	0	13014786	T	C
17	rs2011222	0	13014851	T	A
17	rs113856927	0	13014882	G	A
17	rs113657712	0	13015085	C	T
17	rs724646	0	13015146	T	C
17	rs16947183	0	13015177	T	C
17	rs111267344	0	13015184	A	G
17	rs2011062	0	13015270	G	A
17	rs112969817	0	13015285	A	G
17	rs724645	0	13015287	G	C
17	rs113731364	0	13015648	A	G
17	rs6502234	0	13015773	G	A
17	rs112227029	0	13015792	C	T
17	rs62058364	0	13015817	A	C
17	rs8075494	0	13015839	A	T
17	rs76846916	0	13016214	G	A
17	rs118170899	0	13016224	G	A
17	rs112012570	0	13016376	C	T
17	rs117349570	0	13017246	G	A
17	rs6502235	0	13017355	C	T
17	rs11657046	0	13017528	G	A
17	rs76513508	0	13017689	G	A
17	rs113261513	0	13017849	A	T
17	rs9906408	0	13017869	T	G
17	rs8072593	0	13017998	T	A
17	rs11653670	0	13018062	T	C
17	rs2190745	0	13018372	T	G
17	rs2215079	0	13018644	A	G
17	rs79454135	0	13018712	A	C
17	rs8077344	0	13019261	G	A
17	rs16947194	0	13020002	G	A
17	rs147650103	0	13020447	G	C
17	rs2322787	0	13021484	A	G
17	rs11078128	0	13021638	G	C
17	rs113051167	0	13022011	T	C
17	rs7207964	0	13022415	A	G
17	rs75698856	0	13022417	T	A
17	rs79492985	0	13022458	A	T
17	rs117028168	0	13022508	A	G
17	rs12935881	0	13022897	G	A
17	rs72817214	0	13022906	G	A
17	rs113469843	0	13023059	T	C
17	rs111547722	0	13023210	C	T
17	rs4473234	0	13023280	T	C
17	rs4473235	0	13023395	T	C
17	rs2322788	0	13023456	C	T
17	rs974683	0	13023507	A	C
17	rs4600499	0	13023725	T	A
17	rs150917409	0	13024355	C	T
17	rs2190744	0	13024381	A	G
17	rs34091767	0	13024403	G	A
17	rs12936789	0	13024673	C	A
17	rs144990698	0	13024728	C	T
17	rs12103433	0	13024842	A	G
17	rs59270161	0	13024895	A	G
17	rs1987651	0	13025014	T	C
17	rs11078129	0	13025758	C	A
17	rs10521210	0	13026203	C	T
17	rs143525863	0	13026329	G	A
17	rs147177945	0	13026336	C	T
17	rs12937858	0	13026339	A	C
17	rs186020295	0	13026351	A	G
17	rs182429250	0	13026415	A	G
17	rs111460256	0	13026438	T	G
17	rs72479748	0	13026444	T	C
17	rs139944139	0	13027508	A	G
17	rs1988120	0	13027653	C	T
17	rs2017017	0	13027690	C	G
17	rs987738	0	13027814	C	G
17	rs16947205	0	13027868	T	G
17	rs16947210	0	13028199	T	G
17	rs16947215	0	13028293	A	C
17	rs12602392	0	13028297	C	T
17	rs77229399	0	13028406	T	C
17	rs117941256	0	13028510	C	T
17	rs112958328	0	13028677	A	G
17	rs111558631	0	13028681	T	C
17	rs34899475	0	13028835	G	A
17	rs148226748	0	13028847	A	T
17	rs141133283	0	13028886	T	C
17	rs113076182	0	13028903	T	A
17	rs112154552	0	13028962	T	C
17	rs117864196	0	13028971	C	T
17	rs117332211	0	13029060	C	T
17	rs16947218	0	13029140	T	G
17	rs75389230	0	13029416	C	T
17	rs75372860	0	13029435	A	T
17	rs74486052	0	13029462	T	C
17	rs12602147	0	13029603	T	C
17	rs77138679	0	13029607	C	G
17	rs73978073	0	13029621	G	A
17	rs9915141	0	13029654	A	G
17	rs77735926	0	13029754	T	G
17	rs75446055	0	13029777	T	C
17	rs75008056	0	13029778	G	A
17	rs75917458	0	13030444	T	C
17	rs111492957	0	13030795	G	A
17	rs74511810	0	13030960	T	A
17	rs111770058	0	13031019	T	C
17	rs112262419	0	13031093	G	A
17	rs9902124	0	13031120	C	G
17	rs9902503	0	13031128	G	A
17	rs7209914	0	13031224	T	C
17	rs12450398	0	13031287	G	T
17	rs8066062	0	13031460	A	G
17	rs77621735	0	13031716	T	A
17	rs8067791	0	13031746	T	C
17	rs147965427	0	13031828	G	C
17	rs11652225	0	13031942	A	C
17	rs117486155	0	13032015	A	T
17	rs79428799	0	13032248	A	G
17	rs77395186	0	13032250	C	T
17	rs9910409	0	13032323	C	T
17	rs9910253	0	13032360	A	G
17	rs9911137	0	13032663	C	T
17	rs12602225	0	13033118	G	T
17	rs35234161	0	13033503	T	A
17	rs4792332	0	13033784	A	G
17	rs9898391	0	13034096	G	A
17	rs11078131	0	13034224	T	C
17	rs11870499	0	13034361	G	T
17	rs34719577	0	13034492	A	T
17	rs2874861	0	13034522	T	C
17	rs2322790	0	13034619	G	T
17	rs9899583	0	13034683	G	C
17	rs77699140	0	13034735	G	A
17	rs6502236	0	13034898	C	T
17	rs12603321	0	13035188	G	T
17	rs6502237	0	13035336	C	T
17	rs17642085	0	13035617	G	A
17	rs9908062	0	13035974	G	A
17	rs76292322	0	13036329	G	T
17	rs7217266	0	13036565	A	G
17	rs78743783	0	13037055	A	G
17	rs7221833	0	13037059	A	C
17	rs117102528	0	13037232	T	A
17	rs34827110	0	13037283	C	A
17	rs78830466	0	13037289	C	A
17	rs11650518	0	13037350	A	G
17	rs77355986	0	13037481	G	A
17	rs16947245	0	13038035	A	G
17	rs138101181	0	13038575	G	A
17	rs149501838	0	13038579	G	A
17	rs117977174	0	13038849	C	T
17	rs117549787	0	13038965	C	T
17	rs16947248	0	13039461	A	G
17	rs12946889	0	13039467	T	G
17	rs764191	0	13039792	A	T
17	rs75835524	0	13040012	C	G
17	rs117320087	0	13040175	T	G
17	rs61610275	0	13040257	A	T
17	rs140222102	0	13040862	A	G
17	rs118056304	0	13041025	A	G
17	rs78063907	0	13041101	A	G
17	rs11871600	0	13041307	A	T
17	rs138820280	0	13041526	T	G
17	rs35814610	0	13041714	T	C
17	rs34991849	0	13041973	A	G
17	rs74810700	0	13042035	C	T
17	rs8077659	0	13042271	G	A
17	rs8077563	0	13042365	C	T
17	rs8077971	0	13042481	G	A
17	rs76474718	0	13042580	C	G
17	rs6502238	0	13042840	T	C
17	rs117183921	0	13043208	C	T
17	rs148784653	0	13043347	T	C
17	rs76312922	0	13043916	A	G
17	rs9909179	0	13044303	T	C
17	rs12941879	0	13044313	G	A
17	rs60617848	0	13044504	A	T
17	rs35744608	0	13044964	A	G
17	rs12945380	0	13044976	T	C
17	rs117228054	0	13046237	A	G
17	rs78593183	0	13046980	T	C
17	rs7210118	0	13047713	C	T
17	rs117781809	0	13048055	A	G
17	rs79565897	0	13048096	G	A
17	rs77194196	0	13048149	G	A
17	rs56687683	0	13048221	G	A
17	rs79134975	0	13048682	A	T
17	rs78184851	0	13049926	A	G
17	rs118183893	0	13050825	C	T
17	rs7221586	0	13051190	C	T
17	rs1544505	0	13051447	A	G
17	rs2322791	0	13052547	T	C
17	rs76972496	0	13053780	A	G
17	rs72817231	0	13054033	C	T
17	rs79361923	0	13054081	A	G
17	rs12938190	0	13054525	T	C
17	rs79306792	0	13056053	C	T
17	rs77055965	0	13056470	C	T
17	rs76462925	0	13056919	G	A
17	rs78010720	0	13057259	G	A
17	rs116897951	0	13058332	G	T
17	rs117272687	0	13059301	A	G
17	rs145845251	0	13059672	T	A
17	rs149008188	0	13059832	C	T
17	rs58484694	0	13060634	C	T
17	rs75753941	0	13060897	T	G
17	rs79579464	0	13061027	G	A
17	rs76689612	0	13061598	C	T
17	rs76706479	0	13061907	G	A
17	rs77605675	0	13061955	C	T
17	rs8064354	0	13062516	G	A
17	rs8064225	0	13062567	C	G
17	rs8065509	0	13062739	T	C
17	rs9900808	0	13062795	G	A
17	rs7212685	0	13063725	C	A
17	rs117444548	0	13063825	G	A
17	rs55782508	0	13063987	A	C
17	rs11871914	0	13064361	C	T
17	rs79182490	0	13064644	C	T
17	rs2529898	0	13064733	G	T
17	rs75482093	0	13064780	G	T
17	rs3843737	0	13064827	G	C
17	rs76261522	0	13065048	G	A
17	rs4027177	0	13065168	A	T
17	rs4027178	0	13065172	T	A
17	rs2529897	0	13065522	T	C
17	rs34944727	0	13065914	G	T
17	rs28654204	0	13066196	C	T
17	rs118130026	0	13066272	G	A
17	rs12952800	0	13066299	A	C
17	rs75095260	0	13066706	G	T
17	rs2674946	0	13066819	A	T
17	rs149795636	0	13067125	T	C
17	rs28502191	0	13067362	G	A
17	rs148502087	0	13067406	A	G
17	rs917352	0	13067840	G	A
17	rs62058393	0	13067946	G	A
17	rs142819410	0	13068037	C	T
17	rs117479158	0	13068094	A	G
17	rs2190743	0	13068353	C	T
17	rs7220417	0	13068514	C	T
17	rs75831432	0	13068918	T	G
17	rs62058394	0	13069172	A	G
17	rs117865252	0	13069312	C	T
17	rs2674950	0	13069332	C	T
17	rs12603832	0	13069456	G	A
17	rs2674949	0	13069911	T	C
17	rs2674948	0	13070021	T	G
17	rs9892480	0	13070082	G	C
17	rs76069786	0	13070412	T	G
17	rs74865294	0	13070783	T	A
17	rs2322792	0	13070948	C	T
17	rs6502239	0	13071108	A	G
17	rs917351	0	13071397	T	C
17	rs144921925	0	13071462	G	C
17	rs58984543	0	13071577	C	T
17	rs4792335	0	13071703	A	C
17	rs9901775	0	13071830	C	T
17	rs9907653	0	13072018	C	T
17	rs118042625	0	13072043	A	T
17	rs34518506	0	13072064	T	C
17	rs11653005	0	13072124	G	C
17	rs144912667	0	13072554	G	A
17	rs1860015	0	13072691	C	G
17	rs1860014	0	13072900	A	G
17	rs79913998	0	13072973	G	A
17	rs12600348	0	13073025	T	C
17	rs2322793	0	13073077	C	T
17	rs9889956	0	13073216	T	C
17	rs1023553	0	13073589	A	T
17	rs62058427	0	13073591	C	G
17	rs79064728	0	13073820	C	G
17	rs2159072	0	13073880	C	A
17	rs77497216	0	13073938	G	A
17	rs76097301	0	13074220	T	C
17	rs146420785	0	13074258	T	C
17	rs75480765	0	13074268	G	A
17	rs80099112	0	13074341	A	T
17	rs74326708	0	13074539	A	C
17	rs7224605	0	13074740	C	T
17	rs7225891	0	13074859	T	C
17	rs117488976	0	13074902	C	T
17	rs7209737	0	13075223	A	T
17	rs12603214	0	13075310	G	A
17	rs74845186	0	13075418	C	T
17	rs12603221	0	13075556	C	T
17	rs9904852	0	13075677	C	A
17	rs4609894	0	13076779	A	G
17	rs75439103	0	13077035	A	G
17	rs73978097	0	13077165	T	G
17	rs75396711	0	13077342	C	T
17	rs56045010	0	13077363	G	A
17	rs2674957	0	13077538	G	T
17	rs12449588	0	13077571	A	G
17	rs9303070	0	13078135	A	G
17	rs7208013	0	13078197	T	C
17	rs80024376	0	13078804	G	A
17	rs79648877	0	13079283	G	A
17	rs73295641	0	13079368	G	A
17	rs34360260	0	13079383	C	T
17	rs76700074	0	13079434	T	C
17	rs9901583	0	13080036	G	A
17	rs2051999	0	13080070	T	C
17	rs79210057	0	13080074	C	T
17	rs34587872	0	13080528	C	T
17	rs4791534	0	13080758	C	A
17	rs142099444	0	13080978	T	C
17	rs76029977	0	13081108	T	A
17	rs12943711	0	13081291	A	T
17	rs6502241	0	13081471	T	C
17	rs117565887	0	13081771	G	A
17	rs114625402	0	13081823	G	T
17	rs59175292	0	13081986	T	G
17	rs57014960	0	13082141	T	A
17	rs200224806	0	13082420	C	T
17	rs75144894	0	13083286	C	T
17	rs117721630	0	13083287	G	A
17	rs9898314	0	13083643	A	G
17	rs8064611	0	13083783	T	C
17	rs77912244	0	13084047	G	A
17	rs9904990	0	13084171	C	T
17	rs150194877	0	13084187	C	T
17	rs8069145	0	13084299	T	C
17	rs75529737	0	13084669	C	T
17	rs9906425	0	13084744	C	G
17	rs62058431	0	13085078	G	C
17	rs78856442	0	13085154	C	T
17	rs118068356	0	13085257	C	G
17	rs80094114	0	13085470	A	G
17	rs2215077	0	13085623	T	C
17	rs35863950	0	13085777	G	T
17	rs2188892	0	13086265	T	C
17	rs76589815	0	13086270	G	A
17	rs76620258	0	13086397	C	G
17	rs11650801	0	13086501	T	C
17	rs76214911	0	13086864	C	T
17	rs76237350	0	13086873	C	T
17	rs16947301	0	13087436	T	C
17	rs2188891	0	13087594	A	G
17	rs8066033	0	13087694	G	A
17	rs8070070	0	13088028	C	T
17	rs116902900	0	13088193	C	T
17	rs75188808	0	13088251	C	A
17	rs9909331	0	13088288	G	A
17	rs9909519	0	13088350	G	A
17	rs16947308	0	13088384	C	A
17	rs149482222	0	13088834	A	T
17	rs79473656	0	13089055	G	C
17	rs12953209	0	13089217	C	A
17	rs142710891	0	13089306	C	T
17	rs147421623	0	13089335	A	T
17	rs79591771	0	13089485	C	T
17	rs142590507	0	13089531	G	A
17	rs114763441	0	13089640	A	G
17	rs9912167	0	13090102	T	C
17	rs79814358	0	13090334	G	A
17	rs12601836	0	13090912	A	C
17	rs117108213	0	13091007	A	G
17	rs10432009	0	13091442	G	A
17	rs8182326	0	13091483	G	A
17	rs188033170	0	13091484	A	G
17	rs10432019	0	13091514	T	A
17	rs78806185	0	13091572	G	A
17	rs16947316	0	13091932	T	C
17	rs80016613	0	13092073	A	G
17	rs114007399	0	13092378	T	C
17	rs59192815	0	13092617	T	C
17	rs76359895	0	13092809	A	G
17	rs8069573	0	13092992	T	C
17	rs74893809	0	13093740	G	A
17	rs75082640	0	13093806	G	T
17	rs78504892	0	13093829	A	G
17	rs79372943	0	13093851	C	G
17	rs78669797	0	13093864	T	C
17	rs117307345	0	13094246	T	C
17	rs76958554	0	13094332	C	A
17	rs16947318	0	13094469	T	A
17	rs74514070	0	13094558	A	T
17	rs76209153	0	13094595	C	T
17	rs16947320	0	13094665	A	G
17	rs75886009	0	13094720	T	C
17	rs9635688	0	13095027	T	A
17	rs9635689	0	13095064	C	T
17	rs79292736	0	13095394	G	A
17	rs34159281	0	13095650	T	C
17	rs2106796	0	13095701	T	G
17	rs11078133	0	13095892	G	C
17	rs10153260	0	13095919	A	G
17	rs9896783	0	13095976	G	A
17	rs9901987	0	13096131	A	G
17	rs2158075	0	13096427	G	A
17	rs2158076	0	13096448	T	G
17	rs2521891	0	13096917	A	T
17	rs11868450	0	13096947	A	C
17	rs28369107	0	13096992	G	A
17	rs11868992	0	13097104	A	C
17	rs11869030	0	13097331	A	G
17	rs16947327	0	13097508	A	G
17	rs61488688	0	13097683	A	C
17	rs75546528	0	13097716	T	C
17	rs9911382	0	13097748	C	T
17	rs3931666	0	13097871	G	A
17	rs3931667	0	13097875	C	T
17	rs3931668	0	13097928	T	C
17	rs3931669	0	13097960	T	C
17	rs2040641	0	13098101	T	A
17	rs16947330	0	13098344	A	G
17	rs2040642	0	13098449	G	A
17	rs11869784	0	13098585	C	G
17	rs11869804	0	13098637	C	T
17	rs9891359	0	13098697	A	G
17	rs34343042	0	13099159	G	A
17	rs79028857	0	13099328	A	T
17	rs78098398	0	13099695	G	T
17	rs75338256	0	13099734	A	G
17	rs74632479	0	13099893	G	A
17	rs1120385	0	13099968	T	C
17	rs74492875	0	13100013	A	G
17	rs56236744	0	13100067	A	C
17	rs76262462	0	13100087	C	T
17	rs76871404	0	13100152	G	C
17	rs80242434	0	13100288	A	C
17	rs2079021	0	13100334	T	C
17	rs80329694	0	13100575	C	T
17	rs61219610	0	13100686	C	A
17	rs78651491	0	13100693	C	T
17	rs8069355	0	13100815	C	T
17	rs74659258	0	13100882	T	G
17	rs16947334	0	13100950	G	A
17	rs77128486	0	13101016	C	T
17	rs78855804	0	13101186	G	T
17	rs79222657	0	13101233	C	T
17	rs76339877	0	13101318	G	A
17	rs79031864	0	13101330	C	T
17	rs16947338	0	13101428	T	G
17	rs78318223	0	13101509	A	T
17	rs76757947	0	13101564	G	A
17	rs74937614	0	13101574	G	C
17	rs76325276	0	13101723	A	G
17	rs76579669	0	13101830	G	C
17	rs80185123	0	13101895	G	A
17	rs77712302	0	13101901	A	G
17	rs78133481	0	13102036	C	T
17	rs28874383	0	13102281	A	G
17	rs74910760	0	13102549	A	G
17	rs113028020	0	13102598	C	G
17	rs76279221	0	13102693	A	G
17	rs75668970	0	13102772	C	A
17	rs145643189	0	13102938	C	T
17	rs536047381	0	13103144	C	T
17	rs79935862	0	13103259	C	T
17	rs77010238	0	13103261	G	T
17	rs73980305	0	13103454	T	G
17	rs16947339	0	13103518	C	G
17	rs73980306	0	13103583	A	T
17	rs73980307	0	13103670	T	C
17	rs73297892	0	13103899	G	C
17	rs73980309	0	13104045	C	T
17	rs73980310	0	13104186	T	C
17	rs73980311	0	13104201	T	C
17	rs16947344	0	13104312	G	T
17	rs59927312	0	13104502	C	T
17	rs59087901	0	13104514	C	T
17	rs12603122	0	13105144	C	T
17	rs12603217	0	13105459	G	A
17	rs9906264	0	13105598	T	A
17	rs59145994	0	13106111	G	A
17	rs34858121	0	13106129	G	A
17	rs16947354	0	13106186	G	T
17	rs80311239	0	13106295	G	A
17	rs16947360	0	13106316	C	T
17	rs117347828	0	13106403	C	T
17	rs73980316	0	13106548	G	A
17	rs79507436	0	13106786	C	A
17	rs9913593	0	13106933	G	T
17	rs77193496	0	13106988	C	T
17	rs75993362	0	13107033	G	A
17	rs149864553	0	13107245	C	T
17	rs75076822	0	13107365	A	C
17	rs78885670	0	13107387	A	G
17	rs73980317	0	13107690	T	G
17	rs73980318	0	13107856	G	T
17	rs140217524	0	13107876	A	G
17	rs16947362	0	13108042	C	T
17	rs11651431	0	13108156	C	T
17	rs9674785	0	13108190	G	A
17	rs73980319	0	13108309	C	G
17	rs140880222	0	13108359	G	A
17	rs73980320	0	13108493	C	T
17	rs76860860	0	13108660	G	A
17	rs8064996	0	13108683	G	A
17	rs73980322	0	13108786	A	G
17	rs75827675	0	13109019	G	C
17	rs9895611	0	13109332	T	C
17	rs2674952	0	13109450	C	T
17	rs9894917	0	13109779	C	T
17	rs9895082	0	13109798	C	G
17	rs2158078	0	13110186	G	A
17	rs7217706	0	13110220	C	G
17	rs7218874	0	13110227	T	C
17	rs12952421	0	13110466	G	A
17	rs77730956	0	13110955	T	A
17	rs2674960	0	13111004	A	G
17	rs2674961	0	13111181	T	C
17	rs2674962	0	13111657	C	T
17	rs79305081	0	13111799	C	T
17	rs9912560	0	13111931	T	C
17	rs78150621	0	13112074	A	T
17	rs9890260	0	13112395	G	A
17	rs74587954	0	13112632	G	A
17	rs58531466	0	13112686	G	A
17	rs74548639	0	13112815	A	G
17	rs74597385	0	13112885	T	A
17	rs9898722	0	13113143	T	A
17	rs8081461	0	13113394	G	A
17	rs149670435	0	13113674	G	A
17	rs59760792	0	13113758	G	A
17	rs139770073	0	13113793	G	A
17	rs145321393	0	13113995	T	C
17	rs191012852	0	13114157	A	C
17	rs9905034	0	13114352	A	G
17	rs9905865	0	13114415	G	C
17	rs140426352	0	13114601	A	G
17	rs76852410	0	13114675	T	C
17	rs9907914	0	13114775	T	C
17	rs57890186	0	13114927	C	T
17	rs143052776	0	13115044	G	A
17	rs2674959	0	13115254	G	T
17	rs57603836	0	13115504	T	G
17	rs12939760	0	13115994	A	T
17	rs76300520	0	13116352	A	G
17	rs117296739	0	13116520	A	G
17	rs57585914	0	13116624	C	T
17	rs73980323	0	13117245	C	T
17	rs12950609	0	13117258	C	A
17	rs9902681	0	13117880	G	A
17	rs12953114	0	13117919	G	A
17	rs9902870	0	13117924	G	T
17	rs28765372	0	13118151	T	C
17	rs9908861	0	13118186	G	C
17	rs2874886	0	13118297	C	T
17	rs149722322	0	13118632	C	T
17	rs75631568	0	13118845	G	A
17	rs11652029	0	13119373	A	T
17	rs76662473	0	13119635	C	A
17	rs3885020	0	13119763	C	A
17	rs2674954	0	13120952	A	G
17	rs117389665	0	13121201	T	C
17	rs4791539	0	13121350	A	G
17	rs12938287	0	13121501	A	T
17	rs74253600	0	13121853	C	T
17	rs28482204	0	13122162	C	T
17	rs36161846	0	13122582	A	G
17	rs11656343	0	13122912	C	A
17	rs75456759	0	13122940	T	G
17	rs9907508	0	13123021	T	C
17	rs76491831	0	13123248	G	A
17	rs74845664	0	13123504	T	C
17	rs4792343	0	13123743	G	A
17	rs9907574	0	13123837	A	G
17	rs7216795	0	13123921	G	A
17	rs9915398	0	13124080	T	G
17	rs76994622	0	13124092	C	A
17	rs138692166	0	13124216	G	T
17	rs9915493	0	13124609	G	A
17	rs74253601	0	13124738	C	G
17	rs78223898	0	13124790	T	C
17	rs9889602	0	13124812	T	C
17	rs971718	0	13125049	T	C
17	rs76337350	0	13125322	G	A
17	rs971719	0	13125338	A	T
17	rs4133660	0	13125543	G	A
17	rs7223434	0	13125723	C	T
17	rs974954	0	13126394	A	T
17	rs974955	0	13126753	C	A
17	rs916797	0	13126898	T	A
17	rs185631541	0	13127329	A	G
17	rs16947392	0	13127515	A	G
17	rs11653444	0	13127634	C	T
17	rs78529045	0	13127659	G	T
17	rs80262328	0	13128725	C	T
17	rs10521211	0	13129143	C	T
17	rs720760	0	13129644	T	C
17	rs78378111	0	13129970	A	C
17	rs9303077	0	13130164	T	G
17	rs9891886	0	13130253	A	G
17	rs12103466	0	13130531	G	A
17	rs8064833	0	13130956	T	C
17	rs75579059	0	13131311	G	A
17	rs56191749	0	13131378	C	T
17	rs12950521	0	13131490	G	T
17	rs9901093	0	13131731	C	T
17	rs16947399	0	13131990	T	C
17	rs79869071	0	13133809	C	T
17	rs77834676	0	13134764	C	T
17	rs6502243	0	13134967	T	G
17	rs1468191	0	13136096	G	A
17	rs9911676	0	13136212	G	C
17	rs12451285	0	13136321	T	C
17	rs59372725	0	13136383	C	T
17	rs12947097	0	13136500	C	T
17	rs8072892	0	13136787	C	T
17	rs12449446	0	13137030	C	T
17	rs76819903	0	13137451	G	T
17	rs4792345	0	13137576	G	C
17	rs17564209	0	13137869	A	G
17	rs11868070	0	13138237	G	C
17	rs11078134	0	13138559	A	T
17	rs17564279	0	13138644	A	G
17	rs7211590	0	13139032	A	G
17	rs12451931	0	13139119	C	A
17	rs79062643	0	13139213	T	C
17	rs11078135	0	13139771	C	T
17	rs59487581	0	13139846	G	C
17	rs17564356	0	13140225	A	G
17	rs12951787	0	13140299	G	A
17	rs116915813	0	13140588	G	C
17	rs35647475	0	13140841	G	A
17	rs151014942	0	13140896	T	C
17	rs67524091	0	13141250	T	C
17	rs12453331	0	13141343	G	T
17	rs12453291	0	13141387	A	G
17	rs56669457	0	13141414	C	G
17	rs59683701	0	13141432	T	C
17	rs8076271	0	13141956	T	C
17	rs76723948	0	13142301	T	C
17	rs3914578	0	13142392	T	C
17	rs3915963	0	13142583	G	A
17	rs1974499	0	13142734	G	C
17	rs1011930	0	13143095	T	A
17	rs1011929	0	13143337	A	G
17	rs16947417	0	13143819	T	G
17	rs2322857	0	13144009	G	C
17	rs2322858	0	13144762	T	G
17	rs35193187	0	13145182	C	T
17	rs78882629	0	13145183	T	C
17	rs67036923	0	13145344	A	G
17	rs28461741	0	13145421	A	G
17	rs16947434	0	13145992	T	C
17	rs76363263	0	13146370	C	A
17	rs12941943	0	13146617	G	A
17	rs2074184	0	13147046	G	A
17	rs2106794	0	13147685	G	A
17	rs34921905	0	13148266	C	T
17	rs11869097	0	13148674	T	C
17	rs76313567	0	13148906	A	C
17	rs75934885	0	13148908	A	C
17	rs34753457	0	13148975	T	C
17	rs76710865	0	13149557	A	G
17	rs11652292	0	13149924	C	T
17	rs12946483	0	13150007	T	C
17	rs66549963	0	13151018	T	A
17	rs73294890	0	13151301	G	C
17	rs2322859	0	13152002	C	T
17	rs12949185	0	13152158	T	C
17	rs75792503	0	13152430	C	T
17	rs11870622	0	13152867	G	A
17	rs11078136	0	13153243	G	A
17	rs12939781	0	13153325	A	T
17	rs76195831	0	13153507	A	G
17	rs4239123	0	13154287	C	A
17	rs4239124	0	13154291	C	A
17	rs77499430	0	13155290	G	T
17	rs77836863	0	13155295	T	C
17	rs80113170	0	13155411	T	A
17	rs35576012	0	13155567	C	T
17	rs12945928	0	13155874	T	A
17	rs16947454	0	13155911	A	G
17	rs11651762	0	13156053	A	G
17	rs11078137	0	13156113	C	A
17	rs77954879	0	13156122	T	C
17	rs11078138	0	13156132	G	A
17	rs12603132	0	13156243	T	C
17	rs77660634	0	13156412	C	T
17	rs12601227	0	13156761	C	T
17	rs7214709	0	13157540	G	A
17	rs4141326	0	13158144	T	G
17	rs4141325	0	13158285	A	C
17	rs7220375	0	13158621	G	T
17	rs112210824	0	13158654	T	C
17	rs62060503	0	13158864	T	C
17	rs62060504	0	13158885	G	A
17	rs11078139	0	13159006	G	A
17	rs12950313	0	13159330	T	G
17	rs62060505	0	13159643	T	C
17	rs17650327	0	13159770	A	G
17	rs11868630	0	13159999	A	G
17	rs147713703	0	13160154	A	T
17	rs62060506	0	13160380	A	G
17	rs74554185	0	13160474	C	A
17	rs8068578	0	13160648	A	G
17	rs59491962	0	13160661	C	T
17	rs34697450	0	13161036	T	C
17	rs79838201	0	13161737	T	C
17	rs117094363	0	13162159	T	C
17	rs117488645	0	13162703	G	T
17	rs1541348	0	13163140	A	G
17	rs12952248	0	13163170	C	A
17	rs77071193	0	13163591	A	C
17	rs78513159	0	13163842	A	T
17	rs113678355	0	13164105	C	T
17	rs77480996	0	13164509	T	C
17	rs7216178	0	13164730	T	C
17	rs62060508	0	13164760	C	G
17	rs16947464	0	13164965	C	T
17	rs5014725	0	13165164	G	A
17	rs183346851	0	13166346	A	G
17	rs12450080	0	13166355	C	A
17	rs9906365	0	13167258	G	A
17	rs80291331	0	13167398	C	A
17	rs78855007	0	13167954	A	T
17	rs7218396	0	13168507	T	A
17	rs12150678	0	13168556	T	G
17	rs34542632	0	13168561	G	A
17	rs117108415	0	13168563	C	T
17	rs1024435	0	13168836	C	T
17	rs11078141	0	13169210	G	A
17	rs28578128	0	13169343	G	A
17	rs1963296	0	13169700	G	T
17	rs10521213	0	13169858	G	A
17	rs34132054	0	13170795	G	C
17	rs11078142	0	13170944	T	C
17	rs5006028	0	13171500	G	A
17	rs79125559	0	13172030	A	C
17	rs3886341	0	13172106	G	A
17	rs3886340	0	13172167	A	C
17	rs12453038	0	13172604	T	A
17	rs2322860	0	13172788	C	G
17	rs11869275	0	13173645	G	A
17	rs11869297	0	13173708	G	A
17	rs35041901	0	13173851	T	G
17	rs111711742	0	13174133	T	G
17	rs143447405	0	13175039	C	T
17	rs56197561	0	13176076	G	A
17	rs4792347	0	13176131	G	A
17	rs7212267	0	13176356	A	G
17	rs2188893	0	13176700	C	T
17	rs2188894	0	13176779	A	G
17	rs2214260	0	13176812	G	A
17	rs66848233	0	13177679	C	T
17	rs971430	0	13177938	A	C
17	rs79963071	0	13178066	C	T
17	rs16947506	0	13178437	T	C
17	rs28515863	0	13179312	A	G
17	rs28399890	0	13179328	G	A
17	rs8067992	0	13179558	T	C
17	rs3899359	0	13179734	A	G
17	rs3893509	0	13180095	G	A
17	rs11656034	0	13180735	C	T
17	rs12947402	0	13180747	C	T
17	rs7215987	0	13180805	G	A
17	rs9906692	0	13181293	T	G
17	rs10521214	0	13181384	T	A
17	rs2674964	0	13181747	T	C
17	rs17650836	0	13182779	C	T
17	rs56286137	0	13183003	G	A
17	rs72817287	0	13183034	C	T
17	rs56086446	0	13183096	G	A
17	rs56042729	0	13183112	C	T
17	rs16947510	0	13183210	T	A
17	rs6502245	0	13183473	T	G
17	rs6502246	0	13183901	A	C
17	rs12601149	0	13184594	G	A
17	rs4791544	0	13185156	T	A
17	rs62060514	0	13185342	C	T
17	rs9910716	0	13185947	G	C
17	rs2521888	0	13185957	G	C
17	rs2674941	0	13186159	G	A
17	rs62060537	0	13186161	A	G
17	rs62060538	0	13186311	C	T
17	rs17572126	0	13186482	C	T
17	rs57452058	0	13186962	C	T
17	rs58524006	0	13187185	G	A
17	rs8080781	0	13187364	C	A
17	rs2158074	0	13187635	C	T
17	rs1974498	0	13188034	C	A
17	rs7211490	0	13188269	T	A
17	rs1557748	0	13188283	C	T
17	rs11871013	0	13188497	A	G
17	rs59346242	0	13188928	A	G
17	rs62060541	0	13189264	T	A
17	rs56338744	0	13189911	A	G
17	rs118041776	0	13190461	G	A
17	rs7222099	0	13190566	G	A
17	rs7221705	0	13190587	A	G
17	rs739647	0	13190744	T	A
17	rs2079018	0	13191159	A	G
17	rs62060543	0	13191233	G	A
17	rs2079019	0	13191247	C	A
17	rs2079020	0	13191406	C	T
17	rs56304380	0	13191662	G	A
17	rs4792348	0	13191719	C	T
17	rs2521889	0	13193226	G	A
17	rs2521890	0	13193363	G	A
17	rs55841747	0	13193821	T	G
17	rs7502402	0	13194124	C	G
17	rs2322861	0	13194661	T	G
17	rs2322862	0	13194710	G	A
17	rs2322863	0	13194926	C	T
17	rs73291375	0	13194940	G	A
17	rs8076348	0	13195098	G	A
17	rs8076501	0	13195189	G	A
17	rs8076515	0	13195225	G	A
17	rs62060544	0	13195299	G	A
17	rs17651099	0	13195678	C	G
17	rs11867897	0	13196255	A	T
17	rs34041262	0	13196292	T	A
17	rs140042805	0	13196328	A	G
17	rs9899195	0	13196803	A	G
17	rs73291383	0	13196860	C	G
17	rs116843324	0	13197480	T	C
17	rs4792349	0	13197586	C	A
17	rs112684276	0	13198014	C	T
17	rs56121349	0	13198131	T	C
17	rs72817300	0	13198356	G	A
17	rs8079820	0	13199287	T	C
17	rs1989889	0	13199635	A	G
17	rs12603516	0	13199644	C	T
17	rs2674963	0	13199914	G	A
17	rs58004723	0	13200457	C	T
17	rs56690337	0	13201240	T	C
17	rs8080564	0	13201543	G	A
17	rs57619518	0	13201570	A	G
17	rs146479160	0	13201574	C	G
17	rs7209625	0	13202084	G	A
17	rs2521893	0	13202906	A	C
17	rs2521894	0	13202908	C	A
17	rs2521895	0	13203443	G	A
17	rs6502247	0	13203562	G	A
17	rs9892366	0	13204472	G	A
17	rs12602364	0	13204737	A	G
17	rs6502248	0	13205038	G	T
17	rs8081835	0	13205046	A	G
17	rs8081988	0	13205118	A	G
17	rs12950020	0	13205574	G	A
17	rs62060545	0	13205651	G	C
17	rs7207332	0	13205678	C	G
17	rs12453222	0	13206880	A	G
17	rs3744342	0	13206902	C	G
17	rs3744341	0	13206935	C	T
17	rs3744340	0	13207014	C	G
17	rs2106788	0	13207084	A	G
17	rs8075174	0	13207830	A	G
17	rs12600763	0	13208484	G	A
17	rs724595	0	13208978	C	T
17	rs724594	0	13208985	A	G
17	rs724593	0	13208992	A	G
17	rs3887010	0	13209097	C	T
17	rs3848442	0	13209267	T	C
17	rs3736481	0	13209848	C	T
17	rs7213958	0	13209949	A	T
17	rs7215374	0	13209972	T	A
17	rs10445273	0	13211083	T	C
17	rs77842597	0	13211302	T	A
17	rs10445274	0	13211312	A	T
17	rs10445275	0	13211515	T	C
17	rs10445276	0	13211717	C	T
17	rs12603349	0	13211813	G	A
17	rs142413488	0	13211848	C	G
17	rs12603333	0	13211982	A	G
17	rs12603757	0	13212064	A	G
17	rs10445277	0	13212078	T	C
17	rs12453660	0	13212529	C	T
17	rs10445251	0	13212561	G	A
17	rs10445252	0	13212694	A	G
17	rs10445253	0	13212898	G	A
17	rs11078143	0	13212973	A	G
17	rs8079636	0	13213617	T	C
17	rs9894433	0	13213744	G	A
17	rs11078144	0	13213770	G	A
17	rs9894251	0	13213805	C	T
17	rs7208295	0	13213974	T	C
17	rs6502249	0	13214005	T	C
17	rs7208624	0	13214188	T	C
17	rs141150621	0	13214255	C	G
17	rs7207479	0	13214309	A	G
17	rs7207643	0	13214336	C	T
17	rs7207908	0	13214340	G	A
17	rs7207640	0	13214372	A	T
17	rs7209133	0	13214513	T	A
17	rs9901378	0	13214663	A	G
17	rs4621003	0	13214674	G	A
17	rs4641780	0	13214728	G	A
17	rs3744338	0	13215322	G	C
17	rs4791548	0	13215468	C	T
17	rs75423259	0	13216120	G	A
17	rs60975711	0	13216215	A	C
17	rs7223798	0	13216935	G	A
17	rs4792350	0	13217458	T	G
17	rs4564618	0	13217804	C	T
17	rs5013424	0	13218014	A	G
17	rs3859240	0	13218219	C	G
17	rs3859241	0	13218406	G	C
17	rs3859242	0	13218521	G	A
17	rs3859243	0	13218569	C	T
17	rs3859244	0	13218638	C	T
17	rs2106789	0	13218822	A	C
17	rs56827936	0	13219143	C	T
17	rs8073006	0	13219410	G	A
17	rs7216140	0	13219609	C	T
17	rs3848443	0	13219691	G	C
17	rs77269348	0	13221303	G	A
17	rs2106791	0	13221454	C	T
17	rs16947606	0	13221852	T	C
17	rs10521216	0	13222160	G	A
17	rs11870144	0	13222506	G	T
17	rs73296883	0	13222595	G	A
17	rs5009607	0	13222892	T	C
17	rs6502250	0	13223842	C	T
17	rs1557749	0	13224603	A	G
17	rs11871558	0	13224665	G	C
17	rs11871537	0	13224716	C	T
17	rs11871565	0	13224830	C	T
17	rs9891084	0	13225041	T	C
17	rs73978513	0	13225357	A	T
17	rs117309712	0	13225490	C	T
17	rs56389787	0	13226210	C	T
17	rs12450092	0	13226397	G	C
17	rs4444379	0	13226515	T	G
17	rs55691033	0	13226561	T	C
17	rs4054884	0	13226804	A	G
17	rs62058671	0	13227179	G	A
17	rs62058672	0	13227196	C	T
17	rs61635274	0	13227992	G	T
17	rs9912853	0	13227997	C	T
17	rs6502251	0	13228128	G	A
17	rs6502252	0	13228176	A	G
17	rs7217535	0	13228704	G	A
17	rs10048194	0	13229065	T	C
17	rs4792351	0	13229297	G	A
17	rs11658896	0	13230329	C	T
17	rs7208389	0	13230556	A	T
17	rs9916579	0	13230625	G	T
17	rs141913555	0	13230895	C	T
17	rs7223201	0	13231158	C	T
17	rs7223602	0	13231193	G	C
17	rs144357347	0	13231455	A	T
17	rs9896703	0	13231701	C	T
17	rs61151738	0	13231825	T	C
17	rs9898604	0	13231888	T	G
17	rs73978515	0	13231966	C	T
17	rs73978517	0	13231968	A	T
17	rs77051299	0	13232288	A	T
17	rs4792352	0	13232721	T	C
17	rs11868506	0	13232800	C	T
17	rs11868545	0	13232826	G	A
17	rs8072704	0	13233094	T	A
17	rs56233013	0	13233166	G	A
17	rs7215589	0	13233497	G	C
17	rs11078145	0	13233771	T	A
17	rs28759190	0	13233882	G	A
17	rs11078146	0	13234015	C	T
17	rs6650595	0	13234130	C	T
17	rs11869775	0	13234204	A	G
17	rs7222526	0	13234836	T	C
17	rs193046775	0	13234888	C	T
17	rs74254512	0	13235570	T	C
17	rs6650596	0	13236075	T	A
17	rs11871310	0	13236694	G	A
17	rs16947625	0	13237086	A	G
17	rs17573398	0	13237537	G	A
17	rs2188889	0	13237647	G	A
17	rs4632167	0	13238804	C	T
17	rs148652667	0	13239311	G	A
17	rs11650057	0	13239547	T	C
17	rs1003833	0	13239825	C	G
17	rs6502253	0	13241374	C	T
17	rs17573649	0	13242722	C	T
17	rs3859245	0	13242755	G	A
17	rs9893094	0	13243524	A	G
17	rs9900695	0	13244447	A	G
17	rs2188890	0	13245096	T	C
17	rs9908938	0	13245637	A	C
17	rs7223402	0	13246996	A	G
17	rs62058687	0	13248153	G	A
17	rs2322875	0	13248353	C	T
17	rs76294532	0	13248611	G	A
17	rs9900268	0	13249477	T	C
17	rs2521897	0	13249813	G	C
17	rs16947685	0	13250309	T	C
17	rs12601513	0	13250696	C	T
17	rs12601519	0	13250774	C	T
17	rs12601521	0	13250873	A	G
17	rs11653851	0	13251229	A	G
17	rs11653964	0	13251289	G	T
17	rs7217034	0	13251497	A	G
17	rs62058688	0	13252037	T	C
17	rs56289569	0	13252582	T	C
17	rs188860258	0	13252618	A	T
17	rs8065267	0	13253236	A	G
17	rs8065271	0	13253243	A	C
17	rs62058690	0	13254167	C	A
17	rs17573984	0	13254563	T	C
17	rs8071418	0	13254656	C	G
17	rs4792355	0	13255025	G	A
17	rs11078147	0	13255455	C	T
17	rs12600862	0	13256261	C	T
17	rs11078148	0	13256311	A	G
17	rs7225341	0	13256586	C	A
17	rs62058691	0	13257252	G	A
17	rs9303079	0	13258077	C	T
17	rs11078149	0	13258284	A	G
17	rs62058693	0	13259342	A	G
17	rs11078150	0	13259432	A	G
17	rs62058694	0	13259549	C	T
17	rs62058695	0	13259584	A	G
17	rs12051823	0	13259998	T	C
17	rs8065247	0	13260195	G	A
17	rs11652330	0	13260465	A	G
17	rs4791550	0	13260701	A	G
17	rs12601366	0	13260789	A	G
17	rs2106792	0	13261297	G	A
17	rs2158077	0	13261441	G	A
17	rs7217419	0	13261757	T	C
17	rs9892463	0	13262222	G	A
17	rs9892117	0	13262287	C	T
17	rs9892631	0	13262589	A	T
17	rs148076457	0	13262697	C	T
17	rs7208092	0	13263179	T	C
17	rs59762135	0	13264314	G	A
17	rs2106793	0	13264653	T	A
17	rs1557750	0	13264662	A	G
17	rs73298770	0	13265097	C	T
17	rs1541351	0	13265438	A	G
17	rs7218413	0	13265478	C	T
17	rs1541352	0	13265561	C	T
17	rs6502254	0	13265646	A	G
17	rs4360972	0	13266315	T	C
17	rs2874895	0	13266700	T	C
17	rs9897032	0	13266853	A	G
17	rs12150538	0	13267237	T	A
17	rs79754102	0	13267400	G	A
17	rs12150545	0	13267502	T	C
17	rs16947730	0	13267668	G	A
17	rs57853299	0	13267975	G	A
17	rs9912479	0	13267995	T	C
17	rs9910854	0	13268025	C	T
17	rs12946540	0	13268310	C	T
17	rs9912964	0	13268953	C	A
17	rs12232538	0	13269510	C	T
17	rs9906582	0	13269816	A	G
17	rs8081684	0	13269942	A	G
17	rs8064586	0	13269991	T	C
17	rs8081983	0	13270020	C	T
17	rs8081985	0	13270064	A	G
17	rs8081986	0	13270065	A	C
17	rs62054003	0	13270192	C	T
17	rs933309	0	13270532	T	C
17	rs933310	0	13270658	C	G
17	rs1541349	0	13270798	T	C
17	rs41372750	0	13271274	G	C
17	rs62054005	0	13271505	G	A
17	rs9896094	0	13271616	T	C
17	rs9894432	0	13271712	A	C
17	rs62054006	0	13271714	T	G
17	rs28602833	0	13271981	A	G
17	rs2015908	0	13272836	A	C
17	rs9910913	0	13273331	T	A
17	rs9911135	0	13273430	T	C
17	rs117675418	0	13273886	G	A
17	rs6502255	0	13274335	A	G
17	rs9897334	0	13275317	C	T
17	rs11078152	0	13275375	C	G
17	rs12947875	0	13275798	G	T
17	rs8068024	0	13276546	C	T
17	rs8068784	0	13276796	G	A
17	rs9912208	0	13277089	C	T
17	rs11658604	0	13277707	C	T
17	rs8078031	0	13278325	A	C
17	rs9915687	0	13278994	T	G
17	rs10521217	0	13279256	T	C
17	rs72819095	0	13279820	C	T
17	rs4792356	0	13280818	G	A
17	rs4792357	0	13280856	C	G
17	rs60365591	0	13281475	T	C
17	rs11869185	0	13282246	T	C
17	rs1024436	0	13282418	G	C
17	rs6502256	0	13283970	A	G
17	rs1963297	0	13284803	A	G
17	rs2322877	0	13284826	C	T
17	rs2007367	0	13285506	C	T
17	rs192173498	0	13286890	A	G
17	rs11869544	0	13286965	G	A
17	rs12452203	0	13287845	G	A
17	rs145494709	0	13288192	T	C
17	rs117674613	0	13288970	C	T
17	rs17653865	0	13289787	C	G
17	rs56186259	0	13289932	C	A
17	rs11651156	0	13289970	A	C
17	rs60986896	0	13290095	T	C
17	rs7221425	0	13290712	T	G
17	rs7220603	0	13292146	C	A
17	rs146491016	0	13292533	T	C
17	rs143291876	0	13293136	C	T
17	rs16947787	0	13293896	A	C
17	rs56214110	0	13295616	G	A
17	rs11870353	0	13296398	T	C
17	rs72820910	0	13296795	G	A
17	rs16947796	0	13297276	C	A
17	rs10521218	0	13298860	A	T
17	rs73302503	0	13299146	G	T
17	rs7207128	0	13300497	G	A
17	rs7223746	0	13301747	T	C
17	rs7207242	0	13301957	C	T
17	rs7207439	0	13302149	A	G
17	rs7207585	0	13302161	C	T
17	rs1029674	0	13303083	C	T
17	rs1029675	0	13303162	C	G
17	rs74425765	0	13303171	T	G
17	rs12944836	0	13303819	C	A
17	rs28556277	0	13304273	T	C
17	rs7219430	0	13304741	A	G
17	rs56942423	0	13305606	C	A
17	rs9906199	0	13306208	T	C
17	rs141457356	0	13306375	G	A
17	rs2215117	0	13306644	G	A
17	rs4517833	0	13307079	T	A
17	rs9913204	0	13307676	A	G
17	rs724267	0	13307812	T	C
17	rs66512403	0	13308097	T	C
17	rs77346707	0	13309377	C	G
17	rs12943223	0	13310344	G	A
17	rs12452079	0	13310347	C	G
17	rs62054030	0	13310381	G	A
17	rs57810612	0	13311802	C	T
17	rs79876607	0	13313364	G	T
17	rs12450606	0	13314994	A	G
17	rs4479287	0	13315633	C	T
17	rs68036912	0	13315810	A	G
17	rs142016210	0	13315824	A	G
17	rs60353456	0	13315909	C	T
17	rs66964656	0	13315937	T	G
17	rs6502257	0	13316247	G	A
17	rs6502258	0	13316269	C	T
17	rs11078154	0	13316543	T	C
17	rs11869436	0	13316711	A	T
17	rs7218858	0	13316800	T	C
17	rs11655301	0	13317195	G	A
17	rs56401943	0	13317496	G	A
17	rs56362141	0	13317512	G	A
17	rs56261706	0	13317555	C	T
17	rs17576025	0	13317589	A	C
17	rs16947829	0	13317678	C	A
17	rs78350403	0	13317978	A	G
17	rs78129167	0	13317997	G	C
17	rs7208370	0	13318085	G	A
17	rs9903042	0	13318650	G	A
17	rs12603077	0	13318803	A	G
17	rs3859246	0	13319029	A	G
17	rs9897128	0	13319084	T	C
17	rs9896087	0	13319153	G	A
17	rs3859247	0	13319219	G	C
17	rs3859248	0	13319239	T	G
17	rs4792358	0	13319513	G	A
17	rs7219695	0	13320284	G	A
17	rs6502259	0	13320413	C	T
17	rs6502260	0	13320476	A	G
17	rs16947831	0	13320555	T	C
17	rs78695694	0	13320942	T	C
17	rs73302546	0	13321301	T	C
17	rs76850433	0	13321380	A	G
17	rs7215989	0	13321565	G	C
17	rs7215635	0	13321637	A	G
17	rs12451261	0	13321875	C	T
17	rs113523700	0	13322060	T	G
17	rs9891849	0	13322330	C	T
17	rs59953709	0	13322622	G	A
17	rs59641318	0	13322730	C	T
17	rs76945755	0	13323651	G	A
17	rs55948557	0	13323825	G	T
17	rs62056967	0	13323950	G	A
17	rs17817197	0	13323993	C	A
17	rs4792359	0	13324290	A	G
17	rs3848444	0	13324362	A	T
17	rs12603463	0	13324510	C	T
17	rs3859249	0	13324558	C	T
17	rs12603482	0	13324722	A	G
17	rs4792360	0	13324786	G	C
17	rs10153318	0	13325102	G	T
17	rs10153317	0	13325226	C	T
17	rs76262034	0	13325336	G	T
17	rs3859250	0	13325457	G	A
17	rs3901640	0	13325545	G	C
17	rs3905482	0	13325862	T	C
17	rs76657073	0	13325864	C	A
17	rs3859251	0	13326223	G	A
17	rs3859252	0	13326256	T	G
17	rs3859253	0	13326466	A	G
17	rs117295436	0	13326515	A	G
17	rs3967115	0	13326771	T	A
17	rs4054840	0	13326805	C	G
17	rs79021095	0	13327202	G	T
17	rs9903446	0	13327243	G	A
17	rs7214051	0	13327920	A	G
17	rs62056968	0	13327988	A	T
17	rs4792362	0	13328329	G	A
17	rs4792363	0	13328758	A	G
17	rs16947851	0	13328926	T	C
17	rs12453052	0	13329694	G	A
17	rs16947859	0	13331301	T	A
17	rs16947864	0	13331456	T	A
17	rs9894575	0	13331723	G	A
17	rs9895883	0	13331729	T	C
17	rs17209204	0	13331902	G	C
17	rs10517443	0	13333043	A	G
17	rs3884646	0	13333128	C	T
17	rs62056969	0	13333653	A	C
17	rs62056970	0	13334147	A	G
17	rs62056971	0	13334301	C	T
17	rs72820953	0	13334435	A	C
17	rs72820955	0	13334455	T	A
17	rs111313954	0	13334499	C	T
17	rs113358534	0	13334508	G	C
17	rs56075621	0	13334591	T	A
17	rs6502261	0	13334810	T	C
17	rs6502262	0	13334814	G	A
17	rs72820956	0	13335008	G	A
17	rs8080371	0	13335036	G	A
17	rs62056972	0	13335071	A	G
17	rs74404626	0	13335227	T	C
17	rs62056973	0	13335653	G	A
17	rs4054841	0	13335791	T	G
17	rs62056974	0	13335827	A	C
17	rs3967116	0	13336617	G	A
17	rs4426380	0	13336625	T	A
17	rs3967117	0	13336657	A	G
17	rs3967118	0	13336825	A	T
17	rs9913414	0	13337088	T	A
17	rs12602055	0	13337956	T	G
17	rs28408554	0	13338021	T	A
17	rs79521036	0	13338486	T	G
17	rs28758577	0	13338932	T	C
17	rs3859254	0	13339203	T	C
17	rs7207361	0	13339428	A	C
17	rs11659061	0	13339499	T	G
17	rs11654080	0	13339650	A	G
17	rs9894943	0	13340298	G	A
17	rs11078155	0	13340405	G	C
17	rs142114418	0	13341140	C	T
17	rs4357979	0	13341165	T	G
17	rs117812357	0	13341325	C	T
17	rs2996008	0	13341463	A	G
17	rs11870813	0	13341512	A	G
17	rs117837386	0	13341658	G	A
17	rs2996009	0	13341710	C	T
17	rs2996010	0	13341940	G	A
17	rs59394083	0	13341992	T	C
17	rs74199785	0	13342350	C	A
17	rs117438684	0	13342397	C	T
17	rs150133392	0	13342615	G	C
17	rs73978872	0	13343618	G	A
17	rs116922406	0	13343665	A	G
17	rs7220758	0	13343765	G	A
17	rs2996019	0	13344095	G	A
17	rs9897993	0	13344297	A	G
17	rs181974181	0	13344558	G	A
17	rs2996023	0	13345156	C	G
17	rs2996024	0	13345229	T	C
17	rs80296769	0	13345385	T	C
17	rs2996025	0	13345454	A	T
17	rs2996026	0	13345571	T	C
17	rs10517445	0	13345673	G	A
17	rs7218194	0	13346537	T	C
17	rs2996031	0	13346619	A	G
17	rs2996032	0	13347119	G	A
17	rs2996033	0	13347149	A	G
17	rs73306306	0	13347468	A	G
17	rs74933312	0	13347606	T	C
17	rs56965838	0	13347796	G	A
17	rs77406508	0	13348023	A	G
17	rs9903148	0	13348257	T	A
17	rs144079768	0	13348683	G	A
17	rs16947899	0	13350076	A	C
17	rs2996034	0	13350084	C	T
17	rs76127868	0	13350308	C	A
17	rs2906919	0	13350768	G	C
17	rs74326398	0	13350784	T	A
17	rs9910802	0	13351132	A	G
17	rs8072006	0	13351264	C	G
17	rs2996035	0	13351326	G	A
17	rs2996036	0	13351339	G	A
17	rs76646614	0	13351432	T	C
17	rs28407982	0	13351769	G	A
17	rs28410296	0	13351958	T	C
17	rs78708257	0	13352506	T	C
17	rs76927107	0	13352611	C	A
17	rs4289033	0	13352848	A	C
17	rs2996037	0	13352884	G	A
17	rs75876011	0	13353278	T	C
17	rs11656301	0	13353530	C	G
17	rs74333910	0	13353869	C	T
17	rs79091737	0	13353957	T	C
17	rs2996038	0	13353965	T	G
17	rs2996039	0	13354196	C	A
17	rs2996040	0	13354208	C	T
17	rs143359088	0	13354305	G	T
17	rs2996041	0	13354309	T	G
17	rs34764348	0	13354312	A	G
17	rs150012495	0	13354637	A	C
17	rs2996043	0	13355127	A	G
17	rs4054866	0	13355674	A	G
17	rs11078157	0	13355938	C	G
17	rs8080163	0	13356029	T	C
17	rs72635591	0	13356906	C	T
17	rs7209340	0	13357215	G	C
17	rs2996049	0	13357715	A	G
17	rs67945662	0	13358032	A	G
17	rs7502538	0	13358465	A	C
17	rs59008777	0	13358526	C	G
17	rs9911651	0	13358774	A	G
17	rs77797715	0	13359217	T	C
17	rs977706	0	13359435	A	T
17	rs74408326	0	13359576	T	C
17	rs2018048	0	13359751	G	T
17	rs8078717	0	13359801	T	C
17	rs8081514	0	13360019	C	T
17	rs72635592	0	13360441	G	A
17	rs72635593	0	13360983	A	C
17	rs72635594	0	13361024	T	G
17	rs9909154	0	13361115	C	T
17	rs7214164	0	13361520	C	A
17	rs72635595	0	13361757	G	T
17	rs77736438	0	13362352	C	T
17	rs76188416	0	13363223	A	G
17	rs16947926	0	13363661	G	C
17	rs35359180	0	13363669	A	G
17	rs8068216	0	13364290	G	A
17	rs8068169	0	13364549	A	G
17	rs2190822	0	13364994	C	T
17	rs36086839	0	13365547	C	T
17	rs72822845	0	13365711	G	T
17	rs1860070	0	13365863	T	C
17	rs72635596	0	13366147	G	A
17	rs4791551	0	13367142	C	T
17	rs144896535	0	13367540	A	T
17	rs72635597	0	13367965	G	A
17	rs2874897	0	13367970	T	C
17	rs16947942	0	13368963	A	C
17	rs7219001	0	13369170	G	C
17	rs2159122	0	13369770	A	T
17	rs16947944	0	13370006	T	G
17	rs72635598	0	13370098	G	A
17	rs72635599	0	13370398	C	A
17	rs16947946	0	13370460	G	A
17	rs72822850	0	13372846	A	G
17	rs11078158	0	13373143	A	G
17	rs58329456	0	13373718	G	T
17	rs12944375	0	13373915	T	A
17	rs73306361	0	13374085	G	T
17	rs12601934	0	13374184	A	G
17	rs57918576	0	13374468	C	A
17	rs147341408	0	13374537	T	G
17	rs12602036	0	13374599	C	T
17	rs67697474	0	13374864	A	G
17	rs72635600	0	13375271	T	C
17	rs758201	0	13375402	G	A
17	rs758202	0	13375572	G	A
17	rs758203	0	13375847	A	C
```
