## Supplementary material for "Characterization of shared and ancestry-specific signals driving complex traits using multi-ancestry fine-mapping": s2_snps.txt

```
rs66740863
rs7209008
rs58378464
rs113698197
rs7214904
rs7220413
rs75419951
rs16946090
rs2534733
rs237259
rs115758020
rs6502196
rs145346063
rs145269057
rs237260
rs237261
rs117550428
rs8069430
rs117313319
rs1380737
rs7222561
rs12937475
rs11870286
rs77857134
rs189185986
rs11653489
rs77668816
rs79705233
rs60636888
rs79185380
rs588856
rs171084
rs11871802
rs12947666
rs237298
rs75684513
rs11654876
rs11654944
rs11655045
rs34587195
rs16946141
rs11870663
rs237297
rs72809115
rs72809118
rs11868955
rs34232005
rs10491191
rs720866
rs62061553
rs16946148
rs62061554
rs75392792
rs237294
rs237293
rs876522
rs76297448
rs237292
rs56882051
rs237290
rs75783813
rs72809125
rs34742830
rs237289
rs237288
rs237287
rs62061556
rs237286
rs11653267
rs237367
rs77857379
rs237366
rs237365
rs77206210
rs12937121
rs74347787
rs181053435
rs116177
rs75991897
rs237364
rs77669394
rs237363
rs237362
rs147231396
rs11652778
rs4791499
rs237361
rs75656030
rs8081214
rs74736006
rs116988829
rs17713682
rs10432008
rs237358
rs237357
rs237356
rs76651996
rs237355
rs8064359
rs8082548
rs237354
rs4791500
rs4791501
rs79853809
rs78984675
rs74970575
rs79348663
rs75875469
rs11657971
rs10491190
rs73289381
rs11078076
rs7210285
rs4792259
rs237350
rs7215484
rs4792260
rs56130357
rs79701185
rs74898653
rs237349
rs237348
rs237347
rs183188254
rs237346
rs237345
rs12950008
rs427488
rs173160
rs7213121
rs237344
rs77559023
rs237343
rs237342
rs62061557
rs9901677
rs7218182
rs9903797
rs9904471
rs114996794
rs9908825
rs9910725
rs9909281
rs4514709
rs372481895
rs2726534
rs2726533
rs77301979
rs78111757
rs75664076
rs28624881
rs146768488
rs9898511
rs28627178
rs9913991
rs9915437
rs9913622
rs9915470
rs11658751
rs28408734
rs77174313
rs237304
rs237303
rs237302
rs114478624
rs118090984
rs138488703
rs28464428
rs28645648
rs76913626
rs28516475
rs76093488
rs79837432
rs74345420
rs62061558
rs79209322
rs79067006
rs118126867
rs139339945
rs75336165
rs147071577
rs16946207
rs78935759
rs55937021
rs74253552
rs75618893
rs16946208
rs78399808
rs79471814
rs57192323
rs72809149
rs4792261
rs138534930
rs76186227
rs80023606
rs72809151
rs77638458
rs150563918
rs139555955
rs115077331
rs116706042
rs79477454
rs78017442
rs79923257
rs9303057
rs12051753
rs12051552
rs12051555
rs12051756
rs12051559
rs60578341
rs7504018
rs74424994
rs28623539
rs2013875
rs740854
rs740853
rs72809152
rs141621904
rs1986029
rs9902200
rs55894957
rs10491189
rs59393114
rs61040170
rs117182460
rs28483045
rs77684371
rs55672355
rs887487
rs78568419
rs11868488
rs1109311
rs72809154
rs72809156
rs72809157
rs72809158
rs9913594
rs8076862
rs72809160
rs72809161
rs9891086
rs2052102
rs72809162
rs72809163
rs72809164
rs72809165
rs72809166
rs72809168
rs112451470
rs9893221
rs72809169
rs72809170
rs72809171
rs72809172
rs72809173
rs72809174
rs9900007
rs72809175
rs16946219
rs61392671
rs12602282
rs10491188
rs72809176
rs72809177
rs75550629
rs117586703
rs9913289
rs9915155
rs12603865
rs9913966
rs192526859
rs9916267
rs28752293
rs28863812
rs28869522
rs7223735
rs9896637
rs7223268
rs9901453
rs72809181
rs12601683
rs12601711
rs9891349
rs2322505
rs77191529
rs75961628
rs77913540
rs80217730
rs74579950
rs74343308
rs79216768
rs16946229
rs16946230
rs16946231
rs28445444
rs28366707
rs7210683
rs28709636
rs28495244
rs28538084
rs28458851
rs28470740
rs28368691
rs7212228
rs77674635
rs237265
rs237267
rs1903296
rs10459904
rs60778832
rs79156723
rs11078077
rs11078078
rs67324548
rs73291076
rs16946241
rs4791503
rs16946248
rs16946251
rs67976356
rs72809189
rs112145852
rs9910395
rs11658075
rs113278855
rs12603670
rs12603676
rs11078079
rs117654863
rs66495449
rs67055462
rs73291088
rs79009619
rs9899110
rs73977929
rs11078080
rs9635682
rs9635683
rs9635684
rs12450765
rs12450832
rs8070913
rs8073590
rs8074135
rs9635685
rs147548952
rs73291099
rs73977930
rs11867280
rs12945974
rs148905289
rs62063984
rs4792263
rs4792264
rs12450651
rs75315217
rs72809192
rs28627390
rs56836705
rs74710749
rs12952056
rs11870642
rs76810816
rs60573332
rs12150051
rs16946253
rs1519253
rs9897731
rs74877355
rs117510821
rs145872111
rs138533829
rs75569170
rs11871262
rs73292969
rs56184311
rs115884725
rs145825014
rs66817166
rs76234158
rs61394075
rs11653182
rs72479742
rs116886566
rs4643363
rs4054988
rs78866673
rs11868139
rs11868093
rs12941259
rs758186
rs12600378
rs12602078
rs12051719
rs12452207
rs12452223
rs112950819
rs758188
rs1878990
rs4054990
rs79048111
rs9901432
rs9902133
rs12601969
rs1914904
rs144111637
rs1961550
rs1961549
rs1074724
rs7224880
rs1074719
rs1074720
rs1074721
rs1989503
rs1989504
rs1989505
rs12450472
rs75327740
rs6502197
rs7217115
rs1519250
rs11078084
rs7221414
rs1233861
rs9901558
rs9901652
rs12453211
rs12453228
rs11078085
rs11078086
rs1519249
rs9889474
rs75442964
rs62063987
rs74704327
rs75586024
rs1544510
rs80085427
rs2176664
rs75339286
rs80082644
rs4054954
rs4584860
rs77181762
rs79701751
rs9635686
rs8065176
rs8066032
rs62064007
rs8065807
rs12952039
rs62064008
rs35250902
rs73295087
rs62064009
rs1401536
rs1401537
rs62064011
rs62064012
rs79105368
rs74253563
rs77304088
rs62064013
rs67663108
rs66561507
rs1401538
rs28544877
rs67379637
rs76105530
rs60901712
rs145361949
rs60911820
rs80019612
rs1519252
rs1401539
rs11655347
rs11655394
rs11870215
rs11870234
rs75201887
rs34756025
rs721635
rs28480397
rs1233853
rs1233854
rs7219494
rs7219803
rs7207538
rs7211342
rs7211273
rs193269265
rs12940351
rs117969513
rs117326948
rs117706612
rs6502198
rs9889434
rs13341772
rs117168235
rs9889936
rs148057378
rs7224726
rs11078087
rs79571873
rs116919874
rs764688
rs12601383
rs17775328
rs8074227
rs4054955
rs8082686
rs9901143
rs9909644
rs11871444
rs9915536
rs77016364
rs4792269
rs9889499
rs4792270
rs4791505
rs8071414
rs8072245
rs12450245
rs8072823
rs62061660
rs17775638
rs62061661
rs17775667
rs72479743
rs1233862
rs75960348
rs11871870
rs117626848
rs12944149
rs75502053
rs9895152
rs9895594
rs1233863
rs34302734
rs78308166
rs551891787
rs12601765
rs12601724
rs9889266
rs4792271
rs4792272
rs114133620
rs12452275
rs11870377
rs77623077
rs117402904
rs78465419
rs79126994
rs8074911
rs8074912
rs8074917
rs12451614
rs12449987
rs12452218
rs2024081
rs12452279
rs117249523
rs145475366
rs34768418
rs34609292
rs72811248
rs34242502
rs12453518
rs12451275
rs12453535
rs8072360
rs12603774
rs78427820
rs34796729
rs74253566
rs1548660
rs35215498
rs11868847
rs141388072
rs79924281
rs988442
rs12951717
rs12449347
rs12451496
rs1233867
rs1233849
rs80211270
rs1233850
rs976906
rs72811258
rs72811260
rs8071072
rs758187
rs76148496
rs60545652
rs12325778
rs8073841
rs6502200
rs72811261
rs72811262
rs1356663
rs8065091
rs114592958
rs8065821
rs140119984
rs1519251
rs8070835
rs16946408
rs78127607
rs12600400
rs12600404
rs17702872
rs72811264
rs72811265
rs2159112
rs16946417
rs16946420
rs59281938
rs59501843
rs57514385
rs117899439
rs1519254
rs12150222
rs12150632
rs149649428
rs115950603
rs12150350
rs551199702
rs12150352
rs12150663
rs57293147
rs59185675
rs111562949
rs12150135
rs73299032
rs12150142
rs11657108
rs16946427
rs73299039
rs1519255
rs16946434
rs34321139
rs7220994
rs17702998
rs41429852
rs72811270
rs76441872
rs61526426
rs2030302
rs2030303
rs2052003
rs10491100
rs1519256
rs734466
rs78883880
rs734465
rs74448135
rs137985354
rs113636621
rs7224232
rs10491101
rs10491102
rs117785637
rs11870196
rs3967152
rs2108659
rs144703431
rs74430425
rs59132234
rs56710681
rs77864178
rs79564274
rs78481929
rs7215825
rs6502201
rs7221712
rs7222635
rs76151615
rs7225528
rs7225841
rs7225754
rs79110537
rs78465189
rs72811277
rs8068741
rs75041196
rs116955901
rs72811279
rs8074297
rs8074321
rs116867386
rs112127421
rs139712322
rs28730816
rs28730817
rs28730818
rs79302570
rs8067114
rs57694456
rs56875752
rs57012216
rs74593176
rs12937774
rs72811281
rs8076744
rs8077137
rs114288593
rs115441965
rs116803883
rs16946442
rs16946446
rs143929096
rs150640284
rs9674555
rs12941146
rs146673210
rs12452604
rs142583543
rs138793434
rs113671963
rs147004564
rs72811284
rs10491103
rs7212891
rs62058696
rs717797
rs9915736
rs12451665
rs76907492
rs9889694
rs9891389
rs80024537
rs8081392
rs8080245
rs9284346
rs9303058
rs62058697
rs7215392
rs8073609
rs16946453
rs79284115
rs2013165
rs726486
rs2013153
rs75061075
rs726484
rs10521197
rs10521198
rs9908661
rs4141222
rs75446798
rs150197198
rs7207892
rs7221838
rs12326035
rs7222263
rs7221863
rs55907406
rs7222630
rs9894334
rs9894153
rs9894992
rs9894428
rs1014574
rs1014575
rs10852811
rs76038293
rs55986665
rs79323032
rs55941572
rs12601657
rs1233855
rs12450974
rs12453456
rs16946486
rs112352971
rs8076064
rs2176665
rs72811289
rs72811292
rs7503928
rs7210857
rs9906839
rs55831402
rs1714984
rs1233856
rs75324032
rs1233857
rs72811294
rs78710738
rs11078089
rs12449382
rs11654373
rs11078090
rs11654418
rs4791507
rs12944823
rs12602716
rs16946506
rs141517108
rs76467047
rs10445272
rs1106626
rs1106625
rs74424192
rs118032939
rs73977962
rs181662662
rs79561153
rs10521199
rs10521200
rs79432419
rs12452107
rs76876417
rs143425927
rs149261671
rs117939640
rs147731196
rs145985495
rs117340919
rs2322592
rs12453295
rs740463
rs758185
rs12453968
rs7219332
rs57729844
rs35712872
rs12451778
rs12944722
rs9896296
rs9896722
rs7224689
rs7225709
rs149563331
rs9905820
rs12603345
rs117446141
rs2322593
rs1984481
rs147937080
rs2017838
rs2322594
rs16946539
rs7216001
rs1465249
rs60338854
rs9914791
rs12451564
rs757597
rs72813104
rs73286306
rs78054910
rs76436033
rs80284507
rs11657113
rs78850963
rs11652201
rs16946545
rs16946548
rs11653172
rs144323466
rs148801485
rs146431634
rs140790238
rs12945284
rs143120745
rs142301022
rs62060373
rs185357929
rs143012732
rs12938872
rs12452325
rs12452347
rs67341207
rs143951776
rs77507532
rs72479744
rs143189164
rs112250086
rs79026613
rs77394927
rs75869794
rs79994050
rs142550870
rs8073291
rs75119421
rs12709295
rs76490220
rs75841939
rs76965611
rs78313655
rs12451534
rs12451509
rs72635529
rs79493821
rs1984661
rs1984660
rs77767158
rs999650
rs72635530
rs12452783
rs12452810
rs9904907
rs9910368
rs72635531
rs118093912
rs150180573
rs12449479
rs12449438
rs12449467
rs72635532
rs62060374
rs72635533
rs11651564
rs8068275
rs9905908
rs12940605
rs16946549
rs12453883
rs28730825
rs4792277
rs2108658
rs4792278
rs57172332
rs72635534
rs12452177
rs12452239
rs16946551
rs9902289
rs9903742
rs11870798
rs11656833
rs140498547
rs72813111
rs9912707
rs56098254
rs16946568
rs7219813
rs55779990
rs2015334
rs2003519
rs10468460
rs2322595
rs55744634
rs56138813
rs28730827
rs12449924
rs16946572
rs61699330
rs12449980
rs138421187
rs35408395
rs12946954
rs16946576
rs8078432
rs8079605
rs9894897
rs2286389
rs2286390
rs2286391
rs12450539
rs12937647
rs8071864
rs16946582
rs4792279
rs76646605
rs11870599
rs62060378
rs62060379
rs4792280
rs4792281
rs4792282
rs16946585
rs12936683
rs9303059
rs74253571
rs7226312
rs6502202
rs6502203
rs2322596
rs79741807
rs2322598
rs77601369
rs55796827
rs16946598
rs7217793
rs149390011
rs4792283
rs57413351
rs55737829
rs76477869
rs74253573
rs79747253
rs77176999
rs77890559
rs56283451
rs9913797
rs9913485
rs193095348
rs7212848
rs8064282
rs118036443
rs62060386
rs74847269
rs16946601
rs8068301
rs9913107
rs9914020
rs9900125
rs149267966
rs60200456
rs75726241
rs9910443
rs75515264
rs74479884
rs111826696
rs78509639
rs9303061
rs73288392
rs75892264
rs8082363
rs8067753
rs58435301
rs150325474
rs1990220
rs9916493
rs9915247
rs11867725
rs3826379
rs3785736
rs3785735
rs3785734
rs78564468
rs79127596
rs77783118
rs148753486
rs7225339
rs11871709
rs144665527
rs74253574
rs59165679
rs77273249
rs77632904
rs78702740
rs76518906
rs80345620
rs2215053
rs72479745
rs7212932
rs724005
rs74320021
rs75225186
rs9915615
rs75002526
rs10451237
rs75988577
rs7223656
rs62060412
rs73288396
rs62060413
rs58726868
rs77072610
rs117290806
rs77855568
rs78467078
rs7211503
rs9892426
rs72479746
rs74435510
rs62060417
rs200177320
rs77922047
rs62060419
rs9909624
rs118172007
rs79532601
rs9916514
rs9916156
rs79741914
rs4792284
rs4792285
rs3785732
rs76675075
rs74253576
rs8074221
rs2079557
rs76912085
rs56063321
rs7226011
rs62060423
rs74253577
rs12602931
rs139671982
rs117907093
rs62060426
rs140523924
rs141353330
rs147379198
rs3785731
rs35095595
rs3785730
rs4791508
rs76985203
rs34569911
rs55642187
rs11078091
rs61625892
rs12600697
rs9895543
rs62060436
rs78322265
rs74722449
rs7218896
rs4791509
rs75840989
rs7219885
rs7224080
rs76116797
rs76964627
rs56799400
rs74814180
rs7220551
rs7221218
rs56333353
rs9893431
rs8082570
rs8064230
rs9900388
rs9907009
rs4792286
rs76087200
rs4792287
rs61674600
rs60500717
rs16946673
rs118023880
rs118036585
rs7224121
rs76092022
rs9895311
rs9903941
rs9910547
rs9911975
rs9910783
rs4792288
rs4792289
rs9911525
rs4792290
rs4792291
rs4792292
rs7221153
rs7220143
rs60959465
rs7221515
rs7220741
rs7221664
rs7220942
rs147311490
rs7220540
rs7220976
rs7220848
rs7226101
rs74437759
rs9912730
rs9913330
rs8064232
rs79425816
rs28582807
rs77580124
rs77114515
rs9916516
rs78317967
rs7219847
rs76233836
rs79117037
rs77759470
rs11867207
rs3785729
rs3785728
rs75561345
rs6502205
rs56657401
rs79102605
rs79712646
rs16946696
rs9905046
rs79440317
rs75444851
rs78890132
rs3785727
rs11869893
rs12452555
rs74253581
rs4792293
rs4792294
rs4239122
rs76050729
rs12947452
rs79977836
rs72813147
rs1971662
rs9989436
rs9891581
rs9892176
rs8075830
rs72813149
rs8081426
rs8082029
rs8082179
rs11657401
rs2322650
rs75306086
rs12941385
rs12941590
rs7216829
rs74887618
rs2097986
rs7217158
rs2097985
rs28469846
rs7218185
rs4792295
rs4792296
rs12946355
rs117832719
rs12944515
rs7209206
rs77580162
rs8077063
rs3785726
rs9899812
rs8068116
rs149957023
rs2322651
rs75103382
rs6502207
rs77083948
rs12951579
rs74725544
rs7218950
rs7223372
rs4792297
rs72813167
rs75618648
rs9897138
rs9903788
rs11657152
rs8068823
rs1544495
rs7216393
rs7221294
rs36043979
rs11651515
rs11651483
rs59504726
rs57561236
rs189368605
rs34743337
rs56401613
rs7217624
rs76589096
rs56675356
rs7225132
rs11659065
rs4792298
rs8076181
rs6502208
rs62058082
rs9898413
rs6502209
rs61577701
rs11652580
rs12601853
rs9913399
rs75942521
rs12949676
rs12451889
rs12941991
rs79744450
rs9903335
rs4791511
rs148263967
rs9916744
rs2322653
rs9910591
rs9910754
rs2322654
rs55797306
rs2215056
rs28485878
rs72813178
rs4791512
rs61583568
rs28482450
rs68130139
rs9899819
rs74253585
rs9900027
rs4791514
rs9906126
rs9906364
rs4791515
rs4791516
rs79535831
rs4575574
rs74321559
rs9908092
rs2322657
rs9915290
rs78174247
rs9914678
rs9914365
rs9914777
rs9915295
rs7221845
rs9895495
rs9894025
rs2215055
rs7208286
rs74460427
rs60809008
rs4791517
rs2108542
rs79420206
rs28784008
rs11078094
rs11078095
rs72813190
rs11656058
rs4791518
rs9891261
rs9891505
rs62058085
rs144470458
rs2302068
rs3815312
rs76491025
rs16946769
rs16946773
rs7217469
rs141361614
rs11652958
rs145097530
rs75266617
rs12451468
rs9915005
rs7218144
rs141129091
rs1003941
rs1003940
rs3785725
rs886889
rs2009878
rs1808245
rs7209847
rs7210411
rs12165053
rs12165054
rs78690186
rs118015247
rs3785724
rs3785723
rs8078078
rs75519060
rs150804601
rs2322658
rs6502210
rs6502211
rs6502212
rs6502213
rs141087995
rs6502214
rs8074301
rs77213065
rs28703653
rs7218295
rs9911203
rs75981815
rs9909855
rs12453387
rs9911986
rs2108540
rs9889362
rs146339356
rs9889805
rs9889623
rs145337257
rs66643297
rs150362508
rs74253588
rs75879188
rs12450671
rs148544032
rs1986081
rs9652826
rs76073053
rs10521202
rs79128990
rs4791519
rs77656406
rs8077610
rs9892894
rs7221396
rs28744602
rs186460114
rs7222249
rs75041184
rs79743707
rs78150367
rs7207659
rs75272200
rs7207847
rs7207700
rs117437340
rs12601695
rs2108539
rs12601708
rs12603489
rs5017214
rs145665430
rs151105957
rs4617903
rs2322707
rs144961690
rs140315841
rs77892544
rs78779167
rs2240567
rs2240566
rs117381529
rs35221864
rs12451747
rs7210937
rs34231114
rs3785722
rs3785721
rs9906503
rs10775373
rs3826377
rs3826376
rs111475501
rs3826375
rs3826374
rs56974323
rs56924804
rs9914126
rs57071648
rs558767934
rs189066779
rs541184931
rs559107394
rs9915441
rs9915671
rs7221804
rs7222419
rs12600655
rs75009518
rs2322708
rs12951600
rs6502218
rs117476629
rs7213939
rs9635687
rs4792301
rs12945930
rs12451130
rs78341759
rs79795700
rs67123869
rs77487181
rs9635676
rs9303066
rs73978276
rs536335540
rs148721081
rs882653
rs2014260
rs2014258
rs4792302
rs8071688
rs4792303
rs9912171
rs12940912
rs12940520
rs7225108
rs7208100
rs7212783
rs148547118
rs2215054
rs12952110
rs2190700
rs12452699
rs7222788
rs7223851
rs7224309
rs12943554
rs7223559
rs143615721
rs6502219
rs76197381
rs2079559
rs2079558
rs141005139
rs2322709
rs4545859
rs2072256
rs75445034
rs12940746
rs6502220
rs6502221
rs76136139
rs12942448
rs2190699
rs142642809
rs767573
rs767574
rs12603473
rs77150917
rs2286333
rs9915944
rs74788193
rs8076914
rs8080060
rs151039177
rs66478366
rs2322710
rs720049
rs56655083
rs720048
rs80332483
rs7207068
rs7225631
rs7501977
rs73978283
rs2270051
rs34189505
rs2072255
rs2072254
rs77711202
rs78883567
rs2270050
rs77135401
rs73978284
rs79798942
rs16946885
rs1024580
rs12449811
rs71364193
rs77608431
rs2072253
rs2072252
rs12451610
rs12451612
rs9889646
rs12451713
rs11078096
rs9891226
rs11078097
rs12452338
rs62058118
rs76296534
rs2190698
rs2072251
rs2072250
rs202059210
rs187289278
rs77547355
rs75827634
rs67507449
rs11867991
rs76452780
rs740410
rs3213689
rs3213687
rs3815311
rs9904572
rs80008711
rs12603737
rs10445248
rs9303067
rs76168742
rs10153245
rs12451993
rs10153250
rs11078098
rs9893369
rs11078099
rs9303068
rs72635536
rs12103542
rs75245742
rs79477072
rs72635537
rs4638626
rs12600342
rs11078100
rs117225300
rs11655654
rs12450034
rs3785717
rs966110
rs11078101
rs10521206
rs11078104
rs6502223
rs4791521
rs72815126
rs17551264
rs1859968
rs1859967
rs72815127
rs4792306
rs4792307
rs1981622
rs12950148
rs2041116
rs8078472
rs2058090
rs2058089
rs3785716
rs7208362
rs138674333
rs72815132
rs117182062
rs9911546
rs9910312
rs9911789
rs73292401
rs9910403
rs145669577
rs75780741
rs28840121
rs878065
rs74730836
rs75772201
rs1109767
rs1109766
rs117451061
rs77429247
rs11652529
rs12601449
rs8072799
rs3785714
rs3785713
rs3785712
rs3785711
rs9909025
rs77237087
rs11078112
rs12944203
rs35572516
rs12453231
rs12453248
rs144090790
rs35720696
rs12950645
rs11650537
rs12600659
rs12600660
rs11078113
rs35835556
rs9895225
rs2240570
rs2240569
rs2240568
rs73978294
rs74868051
rs144123430
rs74382908
rs740411
rs7216072
rs4577129
rs34057603
rs139258003
rs9890456
rs9892534
rs60994464
rs11655929
rs3826373
rs8069856
rs78556525
rs57940266
rs57389307
rs3744345
rs3744344
rs59597018
rs75706370
rs112037498
rs73296512
rs58620328
rs2072263
rs79988355
rs2072262
rs2072261
rs2072260
rs11650119
rs55648122
rs3744343
rs116931960
rs56274015
rs2523
rs6949
rs1044569
rs1044564
rs13641
rs9908102
rs9915058
rs73981604
rs2286340
rs2286339
rs2286338
rs4792308
rs11545302
rs7216235
rs7216413
rs7215565
rs7215456
rs7211778
rs80003444
rs4791522
rs78898076
rs139836422
rs55986816
rs55787925
rs118141505
rs73981608
rs73981609
rs73296600
rs73981611
rs73298504
rs73298506
rs73298508
rs117213015
rs58854608
rs59763012
rs60981613
rs56282307
rs56369392
rs73981616
rs56338821
rs56266951
rs55674356
rs55825263
rs58842254
rs59429173
rs58578352
rs61312298
rs55883319
rs55776918
rs58608011
rs4792309
rs4792310
rs140919292
rs111859801
rs57227992
rs56375019
rs56967476
rs58985615
rs8078508
rs8078394
rs8078710
rs8079600
rs8078952
rs8079762
rs8073563
rs8073444
rs139863456
rs56271362
rs142268812
rs60713770
rs56988654
rs59287437
rs60875833
rs56131975
rs76487159
rs111604768
rs75867529
rs113669874
rs112409112
rs150279905
rs2302069
rs8071540
rs8071456
rs8071445
rs11658321
rs8071615
rs8071726
rs73300518
rs73981621
rs41494747
rs4792311
rs2286336
rs7210890
rs7211164
rs12601556
rs7211210
rs7211501
rs733890
rs4792312
rs733889
rs4792313
rs75874341
rs4792314
rs79947277
rs72815150
rs60081364
rs117393962
rs57941479
rs58809197
rs2286335
rs2286334
rs4792315
rs2051975
rs2051974
rs2051973
rs17554679
rs3760315
rs73300542
rs2051972
rs12937607
rs17639858
rs73300546
rs3760314
rs76937161
rs8077923
rs148216367
rs146984163
rs12600940
rs58522260
rs112616319
rs111289491
rs117591958
rs60356966
rs62058148
rs7218504
rs75432545
rs9895461
rs72815157
rs35294439
rs12453937
rs142143613
rs141441451
rs28678606
rs78750508
rs7214814
rs9906251
rs117515375
rs4792317
rs28702442
rs9906017
rs12450696
rs4792318
rs9913132
rs77459208
rs11078114
rs9892861
rs2108543
rs79152308
rs2322779
rs12452558
rs74368341
rs10521208
rs4497736
rs61505032
rs9908982
rs9909810
rs7218406
rs7219673
rs4792320
rs4791523
rs4792321
rs16947012
rs78300246
rs77784121
rs16947018
rs12946787
rs9905156
rs79925634
rs77807142
rs11655993
rs76245818
rs79812880
rs740413
rs929426
rs143265724
rs8074461
rs11658800
rs78214430
rs10775374
rs11078115
rs76550909
rs72815162
rs1034850
rs118098367
rs76742888
rs117545116
rs116913378
rs61697578
rs55918162
rs4791524
rs147123889
rs11654559
rs2159039
rs8078153
rs72815164
rs77757952
rs74943249
rs11656122
rs4273078
rs4791525
rs117114239
rs16947052
rs12950720
rs60736824
rs56842939
rs11078116
rs9908228
rs9908504
rs2322780
rs72815168
rs2190705
rs73978017
rs8079850
rs12943941
rs73978018
rs73978019
rs8080686
rs117914048
rs73978020
rs61260343
rs8067179
rs12601839
rs7215651
rs75658352
rs11078117
rs76165470
rs8081857
rs8082266
rs4792323
rs77889826
rs4791526
rs62060678
rs9908783
rs9908990
rs11078118
rs11078119
rs12451569
rs139663089
rs12943028
rs12945697
rs4792324
rs75529412
rs6502225
rs6502226
rs75035797
rs79646267
rs8071551
rs79852102
rs4792325
rs4791527
rs34852820
rs76216779
rs12953180
rs59654052
rs569813010
rs12945813
rs77491878
rs60084743
rs7218898
rs7220272
rs7219133
rs7219281
rs113409495
rs66848707
rs111553323
rs67223621
rs60383416
rs4459581
rs4461111
rs9912495
rs139849409
rs8073359
rs6502228
rs6502229
rs147758395
rs6502230
rs139565644
rs56228705
rs55722744
rs55944935
rs55987265
rs61635271
rs76041652
rs145615677
rs79907399
rs2322782
rs2322783
rs2322784
rs145639962
rs62060699
rs78906703
rs117627892
rs75729642
rs78337729
rs79220483
rs77747619
rs74779487
rs76951420
rs80265552
rs75295067
rs79753841
rs78879119
rs11078120
rs11078121
rs11078122
rs7210223
rs7210363
rs12453555
rs9910482
rs28801094
rs12451145
rs8072227
rs76671117
rs113232613
rs79930090
rs111568691
rs67069205
rs117145374
rs76714511
rs8076254
rs8076397
rs8076411
rs116916264
rs8077340
rs9893477
rs182462541
rs56308332
rs78116595
rs12452504
rs8065393
rs16947108
rs1003902
rs12453727
rs12951614
rs11078123
rs11659037
rs147690760
rs142583941
rs62060700
rs77564132
rs9902728
rs9303069
rs8066697
rs8066596
rs12602591
rs8072038
rs12602615
rs8071377
rs8071308
rs2874859
rs9904260
rs9903905
rs62060701
rs62060702
rs8076800
rs8076967
rs8078008
rs8076837
rs79698210
rs8077517
rs140143856
rs12946742
rs62060703
rs117420918
rs4792328
rs1859972
rs11078124
rs4791528
rs1034848
rs7214329
rs75613643
rs12950901
rs78967187
rs6502232
rs7218467
rs7218831
rs75410037
rs7218982
rs1014214
rs7223573
rs1014213
rs1014212
rs74385687
rs2322785
rs7209255
rs17560643
rs67843016
rs7211371
rs146874972
rs11652433
rs117508656
rs11652547
rs28398867
rs117536374
rs758108
rs758107
rs2108544
rs9894975
rs142957290
rs77562445
rs76683171
rs9894183
rs2322786
rs2874860
rs74714578
rs2159040
rs12453346
rs56054749
rs117170330
rs56262284
rs7224299
rs7224703
rs12449992
rs12450012
rs2159038
rs78211704
rs740412
rs12937835
rs80300292
rs2097989
rs8072429
rs72817203
rs118028806
rs1124575
rs11658664
rs78589612
rs12950848
rs79591222
rs57915826
rs117202331
rs12945190
rs78673017
rs1007570
rs7213901
rs76650641
rs11078125
rs9905366
rs9890991
rs7220028
rs6502233
rs8077114
rs7220548
rs7220714
rs11078126
rs76510258
rs117326964
rs7207905
rs7207136
rs28562865
rs75753843
rs28429246
rs17641431
rs117205611
rs28406605
rs28670919
rs28605925
rs9894068
rs9895122
rs139279098
rs9895760
rs116966790
rs117448249
rs62058362
rs74400865
rs139718655
rs12600859
rs2215082
rs2215081
rs74253596
rs2215080
rs9897892
rs9898279
rs12938016
rs79316495
rs77642883
rs16947175
rs116180263
rs16947179
rs370847467
rs74913438
rs149850732
rs116891283
rs34511716
rs7221702
rs78644502
rs9900919
rs111380123
rs113703555
rs113506999
rs9900498
rs11656705
rs76795507
rs9901353
rs71364197
rs112852662
rs112349944
rs74782198
rs4792331
rs117967623
rs113095072
rs112474410
rs111963262
rs79149473
rs113880530
rs112414130
rs111823165
rs144361852
rs111346332
rs2011222
rs113856927
rs113657712
rs724646
rs16947183
rs111267344
rs2011062
rs112969817
rs724645
rs113731364
rs6502234
rs112227029
rs62058364
rs8075494
rs76846916
rs118170899
rs112012570
rs117349570
rs6502235
rs11657046
rs76513508
rs113261513
rs9906408
rs8072593
rs11653670
rs2190745
rs2215079
rs79454135
rs8077344
rs16947194
rs147650103
rs2322787
rs11078128
rs113051167
rs7207964
rs75698856
rs79492985
rs117028168
rs12935881
rs72817214
rs113469843
rs111547722
rs4473234
rs4473235
rs2322788
rs974683
rs4600499
rs150917409
rs2190744
rs34091767
rs12936789
rs144990698
rs12103433
rs59270161
rs1987651
rs11078129
rs10521210
rs143525863
rs147177945
rs12937858
rs186020295
rs182429250
rs111460256
rs72479748
rs139944139
rs1988120
rs2017017
rs987738
rs16947205
rs16947210
rs16947215
rs12602392
rs77229399
rs117941256
rs112958328
rs111558631
rs34899475
rs148226748
rs141133283
rs113076182
rs112154552
rs117864196
rs117332211
rs16947218
rs75389230
rs75372860
rs74486052
rs12602147
rs77138679
rs73978073
rs9915141
rs77735926
rs75446055
rs75008056
rs75917458
rs111492957
rs74511810
rs111770058
rs112262419
rs9902124
rs9902503
rs7209914
rs12450398
rs8066062
rs77621735
rs8067791
rs147965427
rs11652225
rs117486155
rs79428799
rs77395186
rs9910409
rs9910253
rs9911137
rs12602225
rs35234161
rs4792332
rs9898391
rs11078131
rs11870499
rs34719577
rs2874861
rs2322790
rs9899583
rs77699140
rs6502236
rs12603321
rs6502237
rs17642085
rs9908062
rs76292322
rs7217266
rs78743783
rs7221833
rs117102528
rs34827110
rs78830466
rs11650518
rs77355986
rs16947245
rs138101181
rs149501838
rs117977174
rs117549787
rs16947248
rs12946889
rs764191
rs75835524
rs117320087
rs61610275
rs140222102
rs118056304
rs78063907
rs11871600
rs138820280
rs35814610
rs34991849
rs74810700
rs8077659
rs8077563
rs8077971
rs76474718
rs6502238
rs117183921
rs148784653
rs76312922
rs9909179
rs12941879
rs60617848
rs35744608
rs12945380
rs117228054
rs78593183
rs7210118
rs117781809
rs79565897
rs77194196
rs56687683
rs79134975
rs78184851
rs118183893
rs7221586
rs1544505
rs2322791
rs76972496
rs72817231
rs79361923
rs12938190
rs79306792
rs77055965
rs76462925
rs78010720
rs116897951
rs117272687
rs145845251
rs149008188
rs58484694
rs75753941
rs79579464
rs76689612
rs76706479
rs77605675
rs8064354
rs8064225
rs8065509
rs9900808
rs7212685
rs117444548
rs55782508
rs11871914
rs79182490
rs2529898
rs75482093
rs3843737
rs76261522
rs4027177
rs4027178
rs2529897
rs34944727
rs28654204
rs118130026
rs12952800
rs75095260
rs2674946
rs149795636
rs28502191
rs148502087
rs917352
rs62058393
rs142819410
rs117479158
rs2190743
rs7220417
rs75831432
rs62058394
rs117865252
rs2674950
rs12603832
rs2674949
rs2674948
rs9892480
rs76069786
rs74865294
rs2322792
rs6502239
rs917351
rs144921925
rs58984543
rs4792335
rs9901775
rs9907653
rs118042625
rs34518506
rs11653005
rs144912667
rs1860015
rs1860014
rs79913998
rs12600348
rs2322793
rs9889956
rs1023553
rs62058427
rs79064728
rs2159072
rs77497216
rs76097301
rs146420785
rs75480765
rs80099112
rs74326708
rs7224605
rs7225891
rs117488976
rs7209737
rs12603214
rs74845186
rs12603221
rs9904852
rs4609894
rs75439103
rs73978097
rs75396711
rs56045010
rs2674957
rs12449588
rs9303070
rs7208013
rs80024376
rs79648877
rs73295641
rs34360260
rs76700074
rs9901583
rs2051999
rs79210057
rs34587872
rs4791534
rs142099444
rs76029977
rs12943711
rs6502241
rs117565887
rs114625402
rs59175292
rs57014960
rs200224806
rs75144894
rs117721630
rs9898314
rs8064611
rs77912244
rs9904990
rs150194877
rs8069145
rs75529737
rs9906425
rs62058431
rs78856442
rs118068356
rs80094114
rs2215077
rs35863950
rs2188892
rs76589815
rs76620258
rs11650801
rs76214911
rs76237350
rs16947301
rs2188891
rs8066033
rs8070070
rs116902900
rs75188808
rs9909331
rs9909519
rs16947308
rs149482222
rs79473656
rs12953209
rs142710891
rs147421623
rs79591771
rs142590507
rs114763441
rs9912167
rs79814358
rs12601836
rs117108213
rs10432009
rs8182326
rs188033170
rs10432019
rs78806185
rs16947316
rs80016613
rs114007399
rs59192815
rs76359895
rs8069573
rs74893809
rs75082640
rs78504892
rs79372943
rs78669797
rs117307345
rs76958554
rs16947318
rs74514070
rs76209153
rs16947320
rs75886009
rs9635688
rs9635689
rs79292736
rs34159281
rs2106796
rs11078133
rs10153260
rs9896783
rs9901987
rs2158075
rs2158076
rs2521891
rs11868450
rs28369107
rs11868992
rs11869030
rs16947327
rs61488688
rs75546528
rs9911382
rs3931666
rs3931667
rs3931668
rs3931669
rs2040641
rs16947330
rs2040642
rs11869784
rs11869804
rs9891359
rs34343042
rs79028857
rs78098398
rs75338256
rs74632479
rs1120385
rs74492875
rs56236744
rs76262462
rs76871404
rs80242434
rs2079021
rs80329694
rs61219610
rs78651491
rs8069355
rs74659258
rs16947334
rs77128486
rs78855804
rs79222657
rs76339877
rs79031864
rs16947338
rs78318223
rs76757947
rs74937614
rs76325276
rs76579669
rs80185123
rs77712302
rs78133481
rs28874383
rs74910760
rs113028020
rs76279221
rs75668970
rs145643189
rs536047381
rs79935862
rs77010238
rs73980305
rs16947339
rs73980306
rs73980307
rs73297892
rs73980309
rs73980310
rs73980311
rs16947344
rs59927312
rs59087901
rs12603122
rs12603217
rs9906264
rs59145994
rs34858121
rs16947354
rs80311239
rs16947360
rs117347828
rs73980316
rs79507436
rs9913593
rs77193496
rs75993362
rs149864553
rs75076822
rs78885670
rs73980317
rs73980318
rs140217524
rs16947362
rs11651431
rs9674785
rs73980319
rs140880222
rs73980320
rs76860860
rs8064996
rs73980322
rs75827675
rs9895611
rs2674952
rs9894917
rs9895082
rs2158078
rs7217706
rs7218874
rs12952421
rs77730956
rs2674960
rs2674961
rs2674962
rs79305081
rs9912560
rs78150621
rs9890260
rs74587954
rs58531466
rs74548639
rs74597385
rs9898722
rs8081461
rs149670435
rs59760792
rs139770073
rs145321393
rs191012852
rs9905034
rs9905865
rs140426352
rs76852410
rs9907914
rs57890186
rs143052776
rs2674959
rs57603836
rs12939760
rs76300520
rs117296739
rs57585914
rs73980323
rs12950609
rs9902681
rs12953114
rs9902870
rs28765372
rs9908861
rs2874886
rs149722322
rs75631568
rs11652029
rs76662473
rs3885020
rs2674954
rs117389665
rs4791539
rs12938287
rs74253600
rs28482204
rs36161846
rs11656343
rs75456759
rs9907508
rs76491831
rs74845664
rs4792343
rs9907574
rs7216795
rs9915398
rs76994622
rs138692166
rs9915493
rs74253601
rs78223898
rs9889602
rs971718
rs76337350
rs971719
rs4133660
rs7223434
rs974954
rs974955
rs916797
rs185631541
rs16947392
rs11653444
rs78529045
rs80262328
rs10521211
rs720760
rs78378111
rs9303077
rs9891886
rs12103466
rs8064833
rs75579059
rs56191749
rs12950521
rs9901093
rs16947399
rs79869071
rs77834676
rs6502243
rs1468191
rs9911676
rs12451285
rs59372725
rs12947097
rs8072892
rs12449446
rs76819903
rs4792345
rs17564209
rs11868070
rs11078134
rs17564279
rs7211590
rs12451931
rs79062643
rs11078135
rs59487581
rs17564356
rs12951787
rs116915813
rs35647475
rs151014942
rs67524091
rs12453331
rs12453291
rs56669457
rs59683701
rs8076271
rs76723948
rs3914578
rs3915963
rs1974499
rs1011930
rs1011929
rs16947417
rs2322857
rs2322858
rs35193187
rs78882629
rs67036923
rs28461741
rs16947434
rs76363263
rs12941943
rs2074184
rs2106794
rs34921905
rs11869097
rs76313567
rs75934885
rs34753457
rs76710865
rs11652292
rs12946483
rs66549963
rs73294890
rs2322859
rs12949185
rs75792503
rs11870622
rs11078136
rs12939781
rs76195831
rs4239123
rs4239124
rs77499430
rs77836863
rs80113170
rs35576012
rs12945928
rs16947454
rs11651762
rs11078137
rs77954879
rs11078138
rs12603132
rs77660634
rs12601227
rs7214709
rs4141326
rs4141325
rs7220375
rs112210824
rs62060503
rs62060504
rs11078139
rs12950313
rs62060505
rs17650327
rs11868630
rs147713703
rs62060506
rs74554185
rs8068578
rs59491962
rs34697450
rs79838201
rs117094363
rs117488645
rs1541348
rs12952248
rs77071193
rs78513159
rs113678355
rs77480996
rs7216178
rs62060508
rs16947464
rs5014725
rs183346851
rs12450080
rs9906365
rs80291331
rs78855007
rs7218396
rs12150678
rs34542632
rs117108415
rs1024435
rs11078141
rs28578128
rs1963296
rs10521213
rs34132054
rs11078142
rs5006028
rs79125559
rs3886341
rs3886340
rs12453038
rs2322860
rs11869275
rs11869297
rs35041901
rs111711742
rs143447405
rs56197561
rs4792347
rs7212267
rs2188893
rs2188894
rs2214260
rs66848233
rs971430
rs79963071
rs16947506
rs28515863
rs28399890
rs8067992
rs3899359
rs3893509
rs11656034
rs12947402
rs7215987
rs9906692
rs10521214
rs2674964
rs17650836
rs56286137
rs72817287
rs56086446
rs56042729
rs16947510
rs6502245
rs6502246
rs12601149
rs4791544
rs62060514
rs9910716
rs2521888
rs2674941
rs62060537
rs62060538
rs17572126
rs57452058
rs58524006
rs8080781
rs2158074
rs1974498
rs7211490
rs1557748
rs11871013
rs59346242
rs62060541
rs56338744
rs118041776
rs7222099
rs7221705
rs739647
rs2079018
rs62060543
rs2079019
rs2079020
rs56304380
rs4792348
rs2521889
rs2521890
rs55841747
rs7502402
rs2322861
rs2322862
rs2322863
rs73291375
rs8076348
rs8076501
rs8076515
rs62060544
rs17651099
rs11867897
rs34041262
rs140042805
rs9899195
rs73291383
rs116843324
rs4792349
rs112684276
rs56121349
rs72817300
rs8079820
rs1989889
rs12603516
rs2674963
rs58004723
rs56690337
rs8080564
rs57619518
rs146479160
rs7209625
rs2521893
rs2521894
rs2521895
rs6502247
rs9892366
rs12602364
rs6502248
rs8081835
rs8081988
rs12950020
rs62060545
rs7207332
rs12453222
rs3744342
rs3744341
rs3744340
rs2106788
rs8075174
rs12600763
rs724595
rs724594
rs724593
rs3887010
rs3848442
rs3736481
rs7213958
rs7215374
rs10445273
rs77842597
rs10445274
rs10445275
rs10445276
rs12603349
rs142413488
rs12603333
rs12603757
rs10445277
rs12453660
rs10445251
rs10445252
rs10445253
rs11078143
rs8079636
rs9894433
rs11078144
rs9894251
rs7208295
rs6502249
rs7208624
rs141150621
rs7207479
rs7207643
rs7207908
rs7207640
rs7209133
rs9901378
rs4621003
rs4641780
rs3744338
rs4791548
rs75423259
rs60975711
rs7223798
rs4792350
rs4564618
rs5013424
rs3859240
rs3859241
rs3859242
rs3859243
rs3859244
rs2106789
rs56827936
rs8073006
rs7216140
rs3848443
rs77269348
rs2106791
rs16947606
rs10521216
rs11870144
rs73296883
rs5009607
rs6502250
rs1557749
rs11871558
rs11871537
rs11871565
rs9891084
rs73978513
rs117309712
rs56389787
rs12450092
rs4444379
rs55691033
rs4054884
rs62058671
rs62058672
rs61635274
rs9912853
rs6502251
rs6502252
rs7217535
rs10048194
rs4792351
rs11658896
rs7208389
rs9916579
rs141913555
rs7223201
rs7223602
rs144357347
rs9896703
rs61151738
rs9898604
rs73978515
rs73978517
rs77051299
rs4792352
rs11868506
rs11868545
rs8072704
rs56233013
rs7215589
rs11078145
rs28759190
rs11078146
rs6650595
rs11869775
rs7222526
rs193046775
rs74254512
rs6650596
rs11871310
rs16947625
rs17573398
rs2188889
rs4632167
rs148652667
rs11650057
rs1003833
rs6502253
rs17573649
rs3859245
rs9893094
rs9900695
rs2188890
rs9908938
rs7223402
rs62058687
rs2322875
rs76294532
rs9900268
rs2521897
rs16947685
rs12601513
rs12601519
rs12601521
rs11653851
rs11653964
rs7217034
rs62058688
rs56289569
rs188860258
rs8065267
rs8065271
rs62058690
rs17573984
rs8071418
rs4792355
rs11078147
rs12600862
rs11078148
rs7225341
rs62058691
rs9303079
rs11078149
rs62058693
rs11078150
rs62058694
rs62058695
rs12051823
rs8065247
rs11652330
rs4791550
rs12601366
rs2106792
rs2158077
rs7217419
rs9892463
rs9892117
rs9892631
rs148076457
rs7208092
rs59762135
rs2106793
rs1557750
rs73298770
rs1541351
rs7218413
rs1541352
rs6502254
rs4360972
rs2874895
rs9897032
rs12150538
rs79754102
rs12150545
rs16947730
rs57853299
rs9912479
rs9910854
rs12946540
rs9912964
rs12232538
rs9906582
rs8081684
rs8064586
rs8081983
rs8081985
rs8081986
rs62054003
rs933309
rs933310
rs1541349
rs41372750
rs62054005
rs9896094
rs9894432
rs62054006
rs28602833
rs2015908
rs9910913
rs9911135
rs117675418
rs6502255
rs9897334
rs11078152
rs12947875
rs8068024
rs8068784
rs9912208
rs11658604
rs8078031
rs9915687
rs10521217
rs72819095
rs4792356
rs4792357
rs60365591
rs11869185
rs1024436
rs6502256
rs1963297
rs2322877
rs2007367
rs192173498
rs11869544
rs12452203
rs145494709
rs117674613
rs17653865
rs56186259
rs11651156
rs60986896
rs7221425
rs7220603
rs146491016
rs143291876
rs16947787
rs56214110
rs11870353
rs72820910
rs16947796
rs10521218
rs73302503
rs7207128
rs7223746
rs7207242
rs7207439
rs7207585
rs1029674
rs1029675
rs74425765
rs12944836
rs28556277
rs7219430
rs56942423
rs9906199
rs141457356
rs2215117
rs4517833
rs9913204
rs724267
rs66512403
rs77346707
rs12943223
rs12452079
rs62054030
rs57810612
rs79876607
rs12450606
rs4479287
rs68036912
rs142016210
rs60353456
rs66964656
rs6502257
rs6502258
rs11078154
rs11869436
rs7218858
rs11655301
rs56401943
rs56362141
rs56261706
rs17576025
rs16947829
rs78350403
rs78129167
rs7208370
rs9903042
rs12603077
rs3859246
rs9897128
rs9896087
rs3859247
rs3859248
rs4792358
rs7219695
rs6502259
rs6502260
rs16947831
rs78695694
rs73302546
rs76850433
rs7215989
rs7215635
rs12451261
rs113523700
rs9891849
rs59953709
rs59641318
rs76945755
rs55948557
rs62056967
rs17817197
rs4792359
rs3848444
rs12603463
rs3859249
rs12603482
rs4792360
rs10153318
rs10153317
rs76262034
rs3859250
rs3901640
rs3905482
rs76657073
rs3859251
rs3859252
rs3859253
rs117295436
rs3967115
rs4054840
rs79021095
rs9903446
rs7214051
rs62056968
rs4792362
rs4792363
rs16947851
rs12453052
rs16947859
rs16947864
rs9894575
rs9895883
rs17209204
rs10517443
rs3884646
rs62056969
rs62056970
rs62056971
rs72820953
rs72820955
rs111313954
rs113358534
rs56075621
rs6502261
rs6502262
rs72820956
rs8080371
rs62056972
rs74404626
rs62056973
rs4054841
rs62056974
rs3967116
rs4426380
rs3967117
rs3967118
rs9913414
rs12602055
rs28408554
rs79521036
rs28758577
rs3859254
rs7207361
rs11659061
rs11654080
rs9894943
rs11078155
rs142114418
rs4357979
rs117812357
rs2996008
rs11870813
rs117837386
rs2996009
rs2996010
rs59394083
rs74199785
rs117438684
rs150133392
rs73978872
rs116922406
rs7220758
rs2996019
rs9897993
rs181974181
rs2996023
rs2996024
rs80296769
rs2996025
rs2996026
rs10517445
rs7218194
rs2996031
rs2996032
rs2996033
rs73306306
rs74933312
rs56965838
rs77406508
rs9903148
rs144079768
rs16947899
rs2996034
rs76127868
rs2906919
rs74326398
rs9910802
rs8072006
rs2996035
rs2996036
rs76646614
rs28407982
rs28410296
rs78708257
rs76927107
rs4289033
rs2996037
rs75876011
rs11656301
rs74333910
rs79091737
rs2996038
rs2996039
rs2996040
rs143359088
rs2996041
rs34764348
rs150012495
rs2996043
rs4054866
rs11078157
rs8080163
rs72635591
rs7209340
rs2996049
rs67945662
rs7502538
rs59008777
rs9911651
rs77797715
rs977706
rs74408326
rs2018048
rs8078717
rs8081514
rs72635592
rs72635593
rs72635594
rs9909154
rs7214164
rs72635595
rs77736438
rs76188416
rs16947926
rs35359180
rs8068216
rs8068169
rs2190822
rs36086839
rs72822845
rs1860070
rs72635596
rs4791551
rs144896535
rs72635597
rs2874897
rs16947942
rs7219001
rs2159122
rs16947944
rs72635598
rs72635599
rs16947946
rs72822850
rs11078158
rs58329456
rs12944375
rs73306361
rs12601934
rs57918576
rs147341408
rs12602036
rs67697474
rs72635600
rs758201
rs758202
rs758203
```
