## Supplementary material for "Characterization of shared and ancestry-specific signals driving complex traits using multi-ancestry fine-mapping": susiex_nc3.cs80.cs

```
CS_ID	SNP	BP	REF_ALLELE	ALT_ALLELE	REF_FRQ	BETA	SE	-LOG10P	CS_PIP	OVRL_PIP
1	rs73292401	12875908	A,A	T,T	0.822068,0.938492	0.0320633,0.0274713	0.00516962,0.0177919	9.25445,0.911579	0.711693	0.711704
1	rs12950148	12872802	G,G	A,A	0.83002,0.939484	0.0303522,0.0324198	0.00526376,0.0179277	8.09121,1.15151	0.0914575	0.0914911
2	rs12936683	12677862	A,A	G,G	0.059642,0.250992	0.0292221,-0.0091541	0.00834866,0.00985893	3.33266,0.452048	0.0424373	0.0432675
2	rs138002092	12391719	A,NA	G,NA	0.983101,NA	0.0616564,NA	0.0153396,NA	4.23401,NA	0.0236978	0.11777
2	rs59165679	12711740	G,G	A,A	0.936382,0.75496	-0.0266237,0.00841147	0.00810069,0.00993854	2.99393,0.400818	0.019302	0.0197212
2	rs77632904	12712131	A,A	G,G	0.936382,0.755952	-0.0265744,0.00861297	0.00810069,0.00995218	2.98456,0.412514	0.0191251	0.0195417
2	rs6502203	12681221	A,A	C,C	0.942346,0.748016	-0.0279524,0.00908098	0.00848241,0.00984603	3.00742,0.448095	0.0181743	0.0186305
2	rs6502202	12680838	C,C	T,T	0.942346,0.749008	-0.0278689,0.00933195	0.00848241,0.00985893	2.99224,0.463606	0.0178607	0.0183118
2	rs79741807	12681956	G,G	A,A	0.942346,0.747024	-0.0279172,0.00902053	0.00848241,0.00983323	3.00102,0.444956	0.0178405	0.0182913
2	rs72813167	12773330	C,C	T,T	0.815109,0.960318	0.0170379,0.0700965	0.005093,0.0218976	3.08524,2.86359	0.0154381	0.0268754
2	rs79127596	12709394	G,G	A,A	0.935388,0.659722	-0.026054,0.00616898	0.00804241,0.00902206	2.92189,0.306165	0.0136832	0.0140311
2	rs11871709	12710859	G,G	A,A	0.936382,0.753968	-0.0258662,0.00811357	0.00810069,0.00992501	2.85152,0.383367	0.0134518	0.013784
2	rs9303061	12702400	A,A	G,G	0.9334,0.755952	-0.0254212,0.00932568	0.00792989,0.00995218	2.87059,0.457506	0.0121371	0.012467
2	rs7225339	12709923	G,G	T,T	0.936382,0.755952	-0.0255342,0.00856426	0.00810069,0.00995218	2.79021,0.409502	0.011956	0.012264
2	rs2215053	12713416	G,G	A,A	0.936382,0.755952	-0.0253366,0.00823734	0.00810069,0.00995218	2.75406,0.389505	0.0107084	0.0109953
2	rs1990220	12705559	G,G	A,A	0.9334,0.659722	-0.0253361,0.00737866	0.00792989,0.00902206	2.85441,0.383582	0.0106393	0.0109345
2	rs9913107	12696658	G,G	A,A	0.934394,0.752976	-0.0251767,0.00890122	0.00798549,0.00991158	2.79126,0.432794	0.0102965	0.0105753
2	rs9915247	12705706	C,C	G,G	0.9334,0.755952	-0.0250942,0.0093217	0.00792989,0.00995218	2.8087,0.45725	0.0100976	0.0103775
2	rs8082363	12703657	T,T	G,G	0.9334,0.755952	-0.0251048,0.00908042	0.00792989,0.00995218	2.8107,0.441825	0.00995247	0.0102295
2	rs7212932	12713750	G,G	C,C	0.936382,0.755952	-0.0251045,0.00852328	0.00810069,0.00995218	2.71189,0.406976	0.00987858	0.0101512
2	rs7223372	12772901	A,A	G,G	0.815109,0.960318	0.0163998,0.0686098	0.005093,0.0218976	2.89226,2.7622	0.0097549	0.0172067
2	rs9915615	12714333	A,A	G,G	0.936382,0.755952	-0.0251983,0.00742893	0.00810069,0.00995218	2.72888,0.341618	0.00955363	0.0098204
2	rs9900125	12698111	G,G	C,C	0.934394,0.75496	-0.0247535,0.00955491	0.00798549,0.00993854	2.713,0.473207	0.00898613	0.00924232
2	rs3785734	12707495	A,A	G,G	0.936382,0.755952	-0.0248678,0.00831693	0.00810069,0.00995218	2.66923,0.39434	0.00878614	0.00903905
2	rs73288392	12703376	A,A	G,G	0.934394,0.755952	-0.0248471,0.00865458	0.00798549,0.00995218	2.73021,0.415092	0.0087025	0.00895238
2	rs144665527	12711168	A,A	C,C	0.936382,0.753968	-0.0248186,0.00787096	0.00810069,0.00992501	2.66041,0.368807	0.00869158	0.00895468
2	rs8067753	12703937	A,A	C,C	0.9334,0.755952	-0.0247228,0.00917889	0.00792989,0.00995218	2.73924,0.448095	0.00848048	0.00873081
2	rs3785736	12707098	T,T	A,A	0.936382,0.755952	-0.0245862,0.00846371	0.00810069,0.00995218	2.61894,0.403313	0.00787025	0.00810617
2	rs145872111	12490370	NA,A	NA,G	NA,0.990079	NA,0.131639	NA,0.0431319	NA,2.64338	0.00736881	0.0141052
2	rs138533829	12490389	NA,C	NA,A	NA,0.990079	NA,0.131258	NA,0.0431319	NA,2.63062	0.00718208	0.0137555
2	rs9303059	12680075	C,C	T,T	0.878728,0.71627	-0.0202219,0.00687686	0.00605664,0.00948227	3.07497,0.329468	0.00713234	0.00775043
2	rs9914020	12696930	T,T	C,C	0.934394,0.75496	-0.0242854,0.00897458	0.00798549,0.00993854	2.62774,0.4359	0.00701087	0.00722925
2	rs1044569	12895929	A,A	G,G	0.39662,0.475198	0.0198454,0.0214263	0.00404163,0.00855989	6.04113,1.90971	0.00676793	0.0143621
2	rs8068301	12695772	T,T	C,C	0.937376,0.753968	-0.024577,0.00809434	0.0081604,0.00992501	2.58544,0.382206	0.00597252	0.00617578
2	rs118036443	12692911	T,T	A,A	0.94334,0.752976	-0.0252371,0.00856315	0.00855199,0.00991158	2.49932,0.411601	0.00578076	0.00599532
2	rs12951579	12772275	G,G	A,A	0.748509,0.960318	0.0133967,0.066383	0.00455701,0.0218976	2.48355,2.61382	0.00562109	0.00967855
2	rs9908102	12896553	T,T	C,C	0.393638,0.474206	0.0192353,0.0217264	0.00404692,0.00856075	5.69819,1.95266	0.00535004	0.0110021
2	rs2523	12895815	T,T	C,C	0.393638,0.477183	0.0191878,0.0217724	0.00404692,0.00855827	5.67303,1.96024	0.0052149	0.0108912
2	rs57413351	12685096	T,T	C,C	0.94334,0.750992	-0.0249597,0.00868679	0.00855199,0.00988505	2.45392,0.420765	0.00520204	0.00540275
2	rs145473016	12915713	A,NA	G,NA	0.986084,NA	-0.056012,NA	0.0168779,NA	3.0436,NA	0.00432388	0.00829157
2	rs74253573	12685431	A,A	C,C	0.94334,0.643849	-0.0239808,0.00934552	0.00855199,0.00892676	2.2971,0.52997	0.00432298	0.0045105
2	rs2322598	12682020	G,G	A,A	0.877734,0.71627	-0.0193589,0.00623989	0.00603539,0.00948227	2.87334,0.292004	0.00420873	0.00463054
2	rs7213682	12826135	T,NA	C,NA	0.76839,NA	0.017126,NA	0.00468673,NA	3.5883,NA	0.00378618	0.00785686
2	rs78214430	12942309	NA,G	NA,A	NA,0.947421	NA,-0.054805	NA,0.0191524	NA,2.37508	0.00377617	0.00816735
2	rs1044564	12895984	C,C	G,G	0.392644,0.475198	0.0188786,0.020925	0.00404873,0.00855989	5.50603,1.83852	0.0033081	0.00692844
2	rs17702872	12576271	G,G	A,A	0.899602,0.991071	-0.00326374,-0.186421	0.00657888,0.0454422	0.207729,4.38836	0.00328213	0.0550443
2	rs4792288	12747498	T,T	G,G	0.84493,0.671627	-0.0169819,0.00747162	0.00546217,0.00910239	2.72648,0.385381	0.00326833	0.00366314
2	rs8082686	12545054	A,A	G,G	0.261431,0.330357	-0.0128448,-0.0161568	0.00449951,0.00908845	2.36575,1.12235	0.00319301	0.0075269
2	rs34057603	12885144	A,A	G,G	0.445328,0.268849	0.00922055,0.0115233	0.00397815,0.00964152	1.68909,0.634474	0.00280362	0.00625605
2	rs7209206	12765646	G,G	A,A	0.763419,0.960318	0.0132255,0.0605245	0.0046523,0.0218976	2.34948,2.24335	0.00247337	0.00430126
2	rs77589712	12707766	A,NA	G,NA	0.976143,NA	-0.0352618,NA	0.0129561,NA	2.18734,NA	0.00246924	0.00296311
2	rs8070835	12574746	C,C	A,A	0.898608,0.991071	-0.00329918,-0.181586	0.00655017,0.0454422	0.211487,4.19092	0.00235845	0.037232
2	rs9910783	12747174	A,A	G,G	0.854871,0.671627	-0.0170244,0.00677904	0.00561322,0.00910239	2.61582,0.340635	0.00231221	0.00259208
2	rs56401613	12779042	A,A	C,C	0.741551,0.96131	0.0124637,0.0641578	0.00451629,0.0221651	2.23771,2.42055	0.00227245	0.00425407
2	rs17702998	12584694	C,C	G,G	0.90159,0.992063	-0.00224676,-0.1916	0.00663768,0.0481747	0.133714,4.15656	0.00219658	0.0335831
2	rs9915058	12897293	C,C	A,A	0.368787,0.470238	0.0170768,0.021701	0.00409792,0.00856454	4.51089,1.94759	0.0020699	0.00458318
2	rs41429852	12585152	A,A	G,G	0.902585,0.992063	-0.00276735,-0.19024	0.00666778,0.0481747	0.168695,4.10519	0.00203449	0.0309137
2	rs147188989	12414836	T,NA	G,NA	0.982107,NA	0.0469956,NA	0.014915,NA	2.78842,NA	0.00198928	0.0079834
2	rs9913485	12689586	G,G	A,A	0.877734,0.720238	-0.0177309,0.0077725	0.00603539,0.00952293	2.48078,0.382588	0.00198334	0.00222691
2	rs10491102	12589871	T,T	A,A	0.900596,0.992063	-0.00206896,-0.189766	0.00660805,0.0481747	0.12251,4.08737	0.00194918	0.0289815
2	rs149048042	12849207	A,NA	G,NA	0.919483,NA	0.0374104,NA	0.00726648,NA	6.58041,NA	0.00184567	0.0051369
2	rs4792290	12747696	G,G	A,A	0.854871,0.671627	-0.0165591,0.00702484	0.00561322,0.00910239	2.49791,0.356293	0.00182549	0.00206118
2	rs4792291	12747733	T,T	C,C	0.854871,0.671627	-0.0165591,0.00702484	0.00561322,0.00910239	2.49791,0.356293	0.00182549	0.00206118
2	rs7220143	12748291	T,T	C,C	0.854871,0.670635	-0.0165591,0.00700739	0.00561322,0.00909539	2.49791,0.355519	0.00182468	0.00206031
2	rs60975711	13216215	C,C	A,A	0.475149,0.448413	-0.00658207,0.0261332	0.00395919,0.00859522	1.01585,2.62664	0.00181901	0.00463255
2	rs7219847	12753384	A,A	T,T	0.854871,0.757937	-0.0156809,0.0120055	0.00561322,0.00997981	2.28292,0.640191	0.00178609	0.00202184
2	rs3826379	12707069	C,C	T,T	0.895626,0.659722	-0.0202122,0.00410377	0.00646666,0.00902206	2.75094,0.187615	0.00177254	0.00191853
2	rs7223656	12715517	T,T	C,C	0.898608,0.748016	-0.020388,0.00223779	0.00655017,0.00984603	2.73176,0.0860763	0.00177228	0.00191743
2	rs8064282	12690902	G,G	A,A	0.877734,0.719246	-0.0175438,0.00733031	0.00603539,0.00951265	2.43757,0.355608	0.00175191	0.00197459
2	rs724595	13208978	T,T	C,C	0.473161,0.449405	-0.00670432,0.0260766	0.00396001,0.00859346	1.04357,2.61805	0.00173854	0.00443928
2	rs3736481	13209848	T,T	C,C	0.471173,0.454365	-0.00687259,0.0258569	0.00396089,0.00858518	1.08239,2.58552	0.00171286	0.00437199
2	rs76441872	12585533	T,T	C,C	0.902585,0.992063	-0.00297646,-0.187323	0.00666778,0.0481747	0.183552,3.99611	0.00170049	0.0250009
2	rs4792286	12743753	T,T	C,C	0.855865,0.673611	-0.0167501,0.0057459	0.00562927,0.00911656	2.53391,0.276941	0.00167709	0.00189646
2	rs9916516	12753278	A,A	G,G	0.854871,0.757937	-0.0155419,0.0119536	0.00561322,0.00997981	2.24977,0.636381	0.00165344	0.0018764
2	rs3848442	13209267	C,C	T,T	0.473161,0.450397	-0.00682623,0.0257279	0.00396001,0.00859173	1.07188,2.56082	0.00161699	0.00412329
2	rs11658321	12914484	C,C	T,T	0.394632,0.445437	0.0194972,0.0138394	0.00404514,0.00860072	5.84274,0.968209	0.00161133	0.00331205
2	rs3785729	12754410	A,A	G,G	0.852883,0.672619	-0.0161009,0.00735745	0.00558166,0.00910944	2.40682,0.377497	0.0015906	0.00180722
2	rs9913797	12689430	C,C	G,G	0.877734,0.624008	-0.0173038,0.00670133	0.00603539,0.00882508	2.38267,0.349068	0.0015896	0.00180066
2	rs7221153	12748202	A,A	T,T	0.854871,0.670635	-0.0162815,0.00710821	0.00561322,0.00909539	2.42888,0.362012	0.00158481	0.00179765
2	rs9910547	12747086	T,T	G,G	0.89662,0.674603	-0.0211187,0.00407349	0.00649407,0.00912373	2.94084,0.183589	0.00153059	0.00169019
2	rs9913330	12749400	A,A	G,G	0.854871,0.670635	-0.0161919,0.00696931	0.00561322,0.00909539	2.40682,0.353077	0.00149601	0.00170006
2	rs7220976	12748781	T,T	C,C	0.854871,0.670635	-0.0161919,0.00672371	0.00561322,0.00909539	2.40682,0.33747	0.00146986	0.00167117
2	rs7220848	12748807	G,G	A,A	0.854871,0.670635	-0.0161919,0.00672371	0.00561322,0.00909539	2.40682,0.33747	0.00146986	0.00167117
2	rs9895311	12745389	T,T	C,C	0.89662,0.676587	-0.0208793,0.00488668	0.00649407,0.00913824	2.88477,0.227075	0.00141964	0.00157074
2	rs3826373	12886857	C,C	T,T	0.44831,0.264881	0.00799441,0.0119054	0.0039756,0.00968721	1.35321,0.659403	0.00141198	0.00316872
2	rs6650596	13236075	A,A	T,T	0.494036,0.438492	-0.00686165,0.0254476	0.00395458,0.00861478	1.08239,2.50342	0.00139814	0.00348383
2	rs4792289	12747554	G,G	A,A	0.89662,0.675595	-0.0207319,0.00537129	0.00649407,0.00913095	2.85053,0.254641	0.00136005	0.00150685
2	rs4792292	12747785	G,G	A,A	0.89662,0.675595	-0.0207319,0.00537129	0.00649407,0.00913095	2.85053,0.254641	0.00136005	0.00150685
2	rs9911975	12747140	G,G	T,T	0.89662,0.675595	-0.0207319,0.00532192	0.00649407,0.00913095	2.85053,0.251813	0.00135644	0.00150297
2	rs118006565	12759240	A,NA	G,NA	0.992048,NA	-0.0678275,NA	0.0222601,NA	2.6362,NA	0.00129837	0.00190751
2	rs8064232	12749660	A,A	G,G	0.854871,0.670635	-0.0159141,0.00701944	0.00561322,0.00909539	2.33904,0.356293	0.00129836	0.00148269
2	rs9903941	12746783	T,T	C,C	0.89662,0.675595	-0.0206351,0.00527256	0.00649407,0.00913095	2.82817,0.248995	0.00129455	0.0014365
2	rs60500717	12744380	C,C	G,G	0.89662,0.675595	-0.0206858,0.00473485	0.00649407,0.00913095	2.83987,0.218909	0.00128977	0.00143134
2	rs7224121	12745175	A,A	T,T	0.89662,0.761905	-0.0201997,0.00927421	0.00649407,0.0100364	2.72866,0.449214	0.0012807	0.0014216
2	rs7220540	12748654	G,G	A,A	0.854871,0.668651	-0.0158648,0.00695871	0.00561322,0.00908156	2.32711,0.353077	0.00126146	0.00144219
2	rs71364181	12576966	G,NA	A,NA	0.986084,NA	-0.0341411,NA	0.0168779,NA	1.36562,NA	0.00123999	0.00242339
2	rs61674600	12744352	T,T	C,C	0.89662,0.676587	-0.020589,0.00473862	0.00649407,0.00913824	2.81755,0.218909	0.00123394	0.0013713
2	rs7221664	12748510	G,G	T,T	0.854871,0.670635	-0.0158199,0.00696931	0.00561322,0.00909539	2.31629,0.353077	0.00123207	0.00140958
2	rs7220741	12748466	T,T	G,G	0.854871,0.670635	-0.0157706,0.00711973	0.00561322,0.00909539	2.30442,0.362757	0.00121461	0.00139044
2	rs16946696	12755470	A,A	G,G	0.842942,0.672619	-0.0152898,0.0089186	0.00543389,0.00910944	2.31014,0.484715	0.00121395	0.00141094
2	rs76004682	12797202	G,NA	A,NA	0.958251,NA	0.0186348,NA	0.00988495,NA	1.22616,NA	0.00120485	0.00258955
2	rs60959465	12748349	A,A	G,G	0.854871,0.670635	-0.0157706,0.00691917	0.00561322,0.00909539	2.30442,0.349871	0.00119677	0.0013706
2	rs7221515	12748429	C,C	T,T	0.854871,0.670635	-0.0157706,0.00691917	0.00561322,0.00909539	2.30442,0.349871	0.00119677	0.0013706
2	rs9905046	12755779	G,G	A,A	0.843936,0.762897	-0.0141009,0.0153463	0.00544795,0.0100508	2.01569,0.896902	0.00118244	0.00138655
2	rs9900388	12742770	A,A	C,C	0.89662,0.677579	-0.020589,0.00366706	0.00649407,0.00914559	2.81755,0.16213	0.00118073	0.00131463
2	rs8082570	12742561	G,G	A,A	0.89662,0.677579	-0.0205383,0.0039628	0.00649407,0.00914559	2.80589,0.177312	0.00116643	0.00129901
2	rs76860860	13108660	A,A	G,G	0.911531,0.909722	0.0198734,0.000388851	0.00696238,0.0149162	2.36534,0.0091276	0.00113035	0.00237704
2	rs2190744	13024381	NA,G	NA,A	NA,0.852183	NA,-0.028288	NA,0.0120441	NA,1.72494	0.00109416	0.00259674
2	rs12103433	13024842	NA,G	NA,A	NA,0.852183	NA,-0.0281034	NA,0.0120441	NA,1.70711	0.00106432	0.00252884
2	rs3785711	12880440	NA,T	NA,C	NA,0.979167	NA,-0.0687052	NA,0.0299292	NA,1.66355	0.00105966	0.00229992
2	rs7220942	12748635	A,A	G,G	0.854871,0.669643	-0.0154925,0.00711429	0.00561322,0.00908845	2.23807,0.362757	0.00105407	0.00121311
2	rs2072261	12893089	A,A	G,G	0.727634,0.815476	-0.0186277,-0.0204771	0.00444126,0.0110197	4.56259,1.19971	0.00104687	0.00233432
2	rs4792287	12744186	T,T	C,C	0.89662,0.762897	-0.019815,0.0088328	0.00649407,0.0100508	2.64227,0.420786	0.00104447	0.00116697
2	rs6502219	12841616	C,C	T,T	0.691849,0.858135	0.0192902,-0.0128341	0.00428205,0.0122515	5.17779,0.530411	0.0010392	0.00206847
2	rs9912730	12749348	T,T	C,C	0.855865,0.670635	-0.0155863,0.00716988	0.00562927,0.00909539	2.24977,0.366004	0.00102704	0.00118686
2	rs9907009	12743393	G,G	A,A	0.89662,0.761905	-0.019815,0.00856745	0.00649407,0.0100364	2.64227,0.40527	0.00102699	0.00114801
2	rs9911525	12747645	A,A	C,C	0.89662,0.675595	-0.0201095,0.00512944	0.00649407,0.00913095	2.70827,0.240879	0.0010152	0.00113568
2	rs7220551	12741291	T,T	C,C	0.897614,0.762897	-0.0198033,0.00770571	0.0065219,0.0100508	2.62088,0.353327	0.000980469	0.0010963
2	rs142823240	12867117	C,NA	T,NA	0.985089,NA	-0.0503801,NA	0.0163138,NA	2.69598,NA	0.00097889	0.0017084
2	rs9303078	13257764	T,NA	G,NA	0.012922,NA	-0.0421447,NA	0.0175065,NA	1.79405,NA	0.000912404	0.00211133
2	rs9905908	12655081	G,G	A,A	0.571571,0.359127	-0.00605982,-0.0201566	0.00399544,0.00891032	0.888245,1.62549	0.000908465	0.00181159
2	rs7219885	12739713	T,T	C,C	0.897614,0.761905	-0.0196161,0.0074361	0.0065219,0.0100364	2.5797,0.338428	0.000890639	0.000999305
2	rs7226011	12727873	G,G	C,C	0.89662,0.759921	-0.0194805,0.00603577	0.00649407,0.0100079	2.56829,0.262457	0.000885433	0.000994598
2	rs62058361	12995652	A,NA	G,NA	0.890656,NA	0.0108041,NA	0.00633559,NA	1.05483,NA	0.000883455	0.00179411
2	rs12600763	13208484	A,A	G,G	0.474155,0.421627	-0.00684102,0.0238063	0.00395959,0.00865635	1.07551,2.22499	0.000881717	0.00219379
2	rs9895543	12736827	T,T	G,G	0.897614,0.763889	-0.0196161,0.00700155	0.0065219,0.0100654	2.5797,0.312761	0.00086713	0.000973749
2	rs9913399	12784368	A,A	G,G	0.301193,0.018849	-0.0137736,-0.0187755	0.00430962,0.0314334	2.85594,0.2594	0.000848514	0.00199188
2	rs141080175	12874573	T,NA	C,NA	0.985089,NA	-0.0493446,NA	0.0163138,NA	2.60403,NA	0.000844106	0.0014828
2	rs7226101	12748908	C,C	T,T	0.89662,0.674603	-0.0196756,0.00516976	0.00649407,0.00912373	2.61131,0.243389	0.000842037	0.000948391
2	rs12600655	12824128	A,A	G,G	0.363817,0.474206	-0.0120988,0.0133411	0.00410967,0.00856075	2.48943,0.923954	0.00084	0.00224866
2	rs145494709	13288192	NA,C	NA,T	NA,0.987103	NA,0.0836548	NA,0.0378862	NA,1.56479	0.000838213	0.0019463
2	rs78254769	13361743	T,NA	C,NA	0.965209,NA	0.0241703,NA	0.0107893,NA	1.60072,NA	0.000834776	0.00180867
2	rs76317656	12803889	A,NA	G,NA	0.88171,NA	0.0238966,NA	0.00612213,NA	4.02279,NA	0.000826723	0.00188442
2	rs11657108	12582693	G,G	T,T	0.925447,0.997024	0.0166453,-0.0706477	0.00752717,0.078473	1.56847,0.434187	0.000823875	0.00181285
2	rs80226620	12822600	T,NA	C,NA	0.88668,NA	0.0245383,NA	0.00623739,NA	4.0782,NA	0.000814749	0.00186228
2	rs724593	13208992	G,G	A,A	0.473161,0.418651	-0.00674866,0.0236696	0.00396001,0.0086648	1.05383,2.20059	0.000813801	0.00202824
2	rs9916514	12723191	A,A	G,G	0.89662,0.763889	-0.0196249,0.00575671	0.00649407,0.0100654	2.6001,0.246135	0.000810827	0.000913807
2	rs9915944	12848327	T,T	A,A	0.695825,0.921627	0.019202,-0.0110012	0.00429762,0.0159053	5.10275,0.310562	0.000801123	0.00155571
2	rs7213958	13209949	T,T	A,A	0.474155,0.420635	-0.00696448,0.0232422	0.00395959,0.00865913	1.1046,2.13835	0.000783431	0.00195211
2	rs724594	13208985	G,G	A,A	0.473161,0.418651	-0.00670432,0.0235657	0.00396001,0.0086648	1.04357,2.18482	0.000778897	0.00194007
2	rs3887010	13209097	T,T	C,C	0.473161,0.418651	-0.00678138,0.0234671	0.00396001,0.0086648	1.06143,2.1699	0.000775605	0.00193327
2	rs720049	12850547	A,A	G,G	0.869781,0.941468	0.0291447,-0.015508	0.00587486,0.0182098	6.15391,0.404043	0.000753957	0.00197596
2	rs4792313	12918296	C,C	T,T	0.684891,0.965278	-0.017431,-0.0488629	0.00425597,0.0233493	4.37577,1.43918	0.000747554	0.00187668
2	rs16947362	13108042	T,T	C,C	0.915507,0.907738	0.0186444,-0.00352539	0.00710883,0.0147711	2.05931,0.0907851	0.00074635	0.00157927
2	rs733890	12918054	T,T	C,C	0.654076,0.965278	-0.0147299,-0.0410173	0.00415657,0.0233493	3.40401,1.10253	0.00074312	0.00186945
2	rs16946539	12638478	NA,T	NA,C	NA,0.980159	NA,0.0666215	NA,0.0306528	NA,1.52653	0.000741054	0.00166208
2	rs2108537	12847848	A,NA	G,NA	0.735586,NA	0.0181605,NA	0.00448312,NA	4.29217,NA	0.000731161	0.00147505
2	rs2286339	12898934	NA,A	NA,G	NA,0.947421	NA,-0.0437962	NA,0.0191524	NA,1.6534	0.000729425	0.00162605
2	rs4792314	12918451	A,A	G,G	0.684891,0.965278	-0.0174746,-0.0481972	0.00425597,0.0233493	4.39498,1.40893	0.000726558	0.00182399
2	rs11650119	12894200	A,A	C,C	0.595427,0.554563	0.000716724,0.0160345	0.00402835,0.00860072	0.0661152,1.20568	0.00072288	0.001417
2	rs113051167	13022011	NA,C	NA,T	NA,0.950397	NA,-0.0449011	NA,0.0196877	NA,1.6465	0.000722223	0.00168578
2	rs8074221	12726656	C,C	T,T	0.897614,0.761905	-0.0192785,0.00605297	0.0065219,0.0100364	2.50626,0.262457	0.000717361	0.000811572
2	rs12602931	12728514	A,A	C,C	0.897614,0.760913	-0.0192785,0.00599337	0.0065219,0.0100221	2.50626,0.259772	0.000715971	0.000810089
2	rs3944086	13297794	A,NA	C,NA	0.110338,NA	0.0124463,NA	0.00631051,NA	1.31359,NA	0.000711011	0.0016553
2	rs9889794	12876508	T,NA	C,NA	0.937376,NA	0.0468603,NA	0.0081604,NA	8.02992,NA	0.000709714	0.0381167
2	rs7211210	12917352	G,G	A,A	0.684891,0.965278	-0.0173875,-0.0483599	0.00425597,0.0233493	4.3566,1.4163	0.000703962	0.00176617
2	rs733889	12918118	G,G	A,A	0.684891,0.965278	-0.0173875,-0.0483599	0.00425597,0.0233493	4.3566,1.4163	0.000703962	0.00176617
2	rs112037498	12892187	C,C	T,T	0.682903,0.810516	-0.0180796,-0.0201053	0.00424878,0.0109078	4.68022,1.1851	0.000703606	0.00168591
2	rs200224806	13082420	NA,T	NA,C	NA,0.960318	NA,0.0468186	NA,0.0218976	NA,1.48797	0.000702415	0.00159403
2	rs73981621	12914832	T,T	C,C	0.687873,0.965278	-0.0175271,-0.0471436	0.00426697,0.0233493	4.39822,1.3617	0.000700077	0.00178885
2	rs8075174	13207830	G,G	A,A	0.473161,0.421627	-0.00674866,0.0231331	0.00396001,0.00865635	1.05383,2.12313	0.000696398	0.00173134
2	rs17775154	12538520	G,NA	T,NA	0.970179,NA	0.0222657,NA	0.0116239,NA	1.25627,NA	0.000694754	0.00166535
2	rs41494747	12914920	G,G	A,A	0.684891,0.965278	-0.017526,-0.0471998	0.00425597,0.0233493	4.4177,1.3642	0.00069242	0.00173813
2	rs12325778	12570822	C,C	A,A	0.899602,0.991071	-0.00341121,-0.162459	0.00657888,0.0454422	0.218889,3.45576	0.000687335	0.00838841
2	rs7210890	12917134	G,G	A,A	0.684891,0.965278	-0.0173395,-0.0483599	0.00425597,0.0233493	4.33556,1.4163	0.000687303	0.00172371
2	rs2286336	12915941	G,G	A,A	0.684891,0.965278	-0.017526,-0.0470877	0.00425597,0.0233493	4.4177,1.35922	0.000686744	0.00172378
2	rs59287437	12912727	G,G	C,C	0.683897,0.965278	-0.0175595,-0.0461444	0.00425236,0.0233493	4.43917,1.31763	0.000685856	0.00172457
2	rs4792311	12915009	A,A	G,G	0.684891,0.965278	-0.0174819,-0.0473632	0.00425597,0.0233493	4.39822,1.37148	0.000685319	0.00171983
2	rs73300518	12914795	C,C	G,G	0.684891,0.965278	-0.0174819,-0.0473121	0.00425597,0.0233493	4.39822,1.3692	0.000682743	0.00171332
2	rs764688	12541629	C,C	T,T	0.33002,0.112103	-0.0118694,-0.0046674	0.00420473,0.0135492	2.32242,0.136388	0.000682723	0.00170087
2	rs147123889	12945273	NA,T	NA,G	NA,0.97123	NA,-0.0566878	NA,0.0255725	NA,1.57446	0.000671677	0.00154131
2	rs112409112	12913243	T,T	C,C	0.684891,0.965278	-0.0175744,-0.046423	0.00425597,0.0233493	4.43917,1.32985	0.000670691	0.00168357
2	rs9892426	12720034	T,T	C,C	0.897614,0.763889	-0.0192338,0.00460814	0.0065219,0.0100654	2.49662,0.189042	0.000664853	0.000755009
2	rs56131975	12912870	C,C	T,T	0.684891,0.965278	-0.0175744,-0.0462542	0.00425597,0.0233493	4.43917,1.32244	0.000662588	0.00166309
2	rs58809197	12920260	G,G	A,A	0.683897,0.965278	-0.0172378,-0.0484868	0.00425236,0.0233493	4.29744,1.42205	0.000658309	0.00165329
2	rs12452239	12657844	A,A	G,G	0.272366,0.285714	-0.00478165,-0.025585	0.00444126,0.0094624	0.550305,2.16406	0.000655684	0.00151133
2	rs56988654	12912635	G,G	T,T	0.684891,0.965278	-0.0175744,-0.0460321	0.00425597,0.0233493	4.43917,1.31272	0.00065212	0.00163663
2	rs113669874	12913132	T,T	C,C	0.684891,0.965278	-0.017526,-0.0463668	0.00425597,0.0233493	4.4177,1.32738	0.000651682	0.00163517
2	rs75867529	12913122	G,G	A,A	0.684891,0.965278	-0.017526,-0.0463668	0.00425597,0.0233493	4.4177,1.32738	0.000651682	0.00163517
2	rs111604768	12913079	C,C	G,G	0.684891,0.965278	-0.017526,-0.0463105	0.00425597,0.0233493	4.4177,1.32491	0.000649047	0.00162851
2	rs8073444	12911052	G,G	A,A	0.684891,0.965278	-0.0176185,-0.0455878	0.00425597,0.0233493	4.45874,1.29339	0.000646257	0.00162212
2	rs8073563	12911038	T,T	C,C	0.684891,0.965278	-0.0176185,-0.0455878	0.00425597,0.0233493	4.45874,1.29339	0.000646257	0.00162212
2	rs57227992	12909621	C,C	T,T	0.684891,0.964286	-0.0177109,-0.0443177	0.00425597,0.0230345	4.49996,1.26473	0.000645232	0.00162127
2	rs111859801	12909504	A,A	G,G	0.684891,0.964286	-0.017755,-0.0439897	0.00425597,0.0230345	4.51966,1.25051	0.000645224	0.00161596
2	rs60713770	12912385	G,G	A,A	0.684891,0.965278	-0.0175744,-0.0458687	0.00425597,0.0233493	4.43917,1.3056	0.000644564	0.00161753
2	rs8079600	12910706	C,C	T,T	0.684891,0.965278	-0.0176185,-0.0454805	0.00425597,0.0233493	4.45874,1.28874	0.000641379	0.00160979
2	rs9892534	12885399	C,C	T,T	0.440358,0.138889	0.00827875,0.00248331	0.00398274,0.0123606	1.42425,0.0753215	0.000636291	0.00144407
2	rs7211501	12917479	G,G	A,A	0.684891,0.965278	-0.0173875,-0.0469766	0.00425597,0.0233493	4.3566,1.35429	0.000635186	0.00159249
2	rs56271362	12911603	T,T	C,C	0.684891,0.965278	-0.0175744,-0.045644	0.00425597,0.0233493	4.43917,1.29583	0.00063436	0.00159174
2	rs60875833	12912789	G,G	T,T	0.684891,0.965278	-0.0174819,-0.0462542	0.00425597,0.0233493	4.39822,1.32244	0.000632143	0.00158548
2	rs58985615	12909988	A,A	C,C	0.684891,0.965278	-0.0176185,-0.0452557	0.00425597,0.0233493	4.45874,1.27903	0.000631314	0.00158434
2	rs8079762	12910795	C,C	T,T	0.684891,0.965278	-0.0175744,-0.0455316	0.00425597,0.0233493	4.43917,1.29096	0.000629338	0.00157904
2	rs8078710	12910662	A,A	G,G	0.684891,0.965278	-0.0175744,-0.0454805	0.00425597,0.0233493	4.43917,1.28874	0.000627073	0.00157332
2	rs56375019	12909790	A,A	G,G	0.684891,0.965278	-0.0176185,-0.0451432	0.00425597,0.0233493	4.45874,1.27418	0.00062636	0.00157182
2	rs8078394	12910602	T,T	C,C	0.684891,0.965278	-0.0175744,-0.0454243	0.00425597,0.0233493	4.43917,1.28631	0.000624594	0.00156705
2	rs4792309	12908204	C,C	T,T	0.684891,0.965278	-0.0178034,-0.0434842	0.00425597,0.0233493	4.54138,1.20374	0.000623396	0.00158962
2	rs8078508	12910523	A,A	G,G	0.684891,0.965278	-0.0175744,-0.0453681	0.00425597,0.0233493	4.43917,1.28388	0.000622127	0.00156082
2	rs8079636	13213617	C,C	T,T	0.474155,0.417659	-0.00667804,0.0226132	0.00395959,0.00866769	1.03768,2.04176	0.000621806	0.00154598
2	rs76487159	12913061	G,G	A,A	0.684891,0.965278	-0.0174379,-0.0463105	0.00425597,0.0233493	4.37879,1.32491	0.000620747	0.00155639
2	rs55776918	12907892	G,G	A,A	0.684891,0.965278	-0.0178034,-0.0434842	0.00425597,0.0233493	4.54138,1.20374	0.000615307	0.00154509
2	rs117342471	12667597	T,NA	A,NA	0.958251,NA	0.0198455,NA	0.00988495,NA	1.34988,NA	0.00061509	0.00124877
2	rs55883319	12907513	C,C	G,G	0.684891,0.965278	-0.0178034,-0.0434278	0.00425597,0.0233493	4.54138,1.20137	0.000612984	0.00153921
2	rs58578352	12907095	C,C	G,G	0.684891,0.965278	-0.0178034,-0.043315	0.00425597,0.0233493	4.54138,1.19666	0.000608376	0.00152755
2	rs7211164	12917212	T,T	C,C	0.684891,0.964286	-0.0173875,-0.045684	0.00425597,0.0230345	4.3566,1.32481	0.000605457	0.0015185
2	rs4792310	12908734	A,A	T,T	0.684891,0.965278	-0.017755,-0.0435355	0.00425597,0.0233493	4.51966,1.20588	0.000602016	0.00151115
2	rs118063797	13352852	G,NA	A,NA	0.99006,NA	0.0459661,NA	0.01993,NA	1.67593,NA	0.000599355	0.00124629
2	rs3744344	12891284	T,T	C,C	0.681909,0.811508	-0.0177476,-0.0203976	0.00424522,0.0109298	4.53649,1.20756	0.000598568	0.00143129
2	rs2015334	12660912	NA,G	NA,C	NA,0.847222	NA,-0.0254795	NA,0.0118816	NA,1.4949	0.000596302	0.00152252
2	rs55787925	12903234	A,A	G,G	0.684891,0.965278	-0.017431,-0.0454761	0.00425597,0.0233493	4.37577,1.28855	0.000582906	0.0014608
2	rs11652580	12783663	T,T	C,C	0.366799,0.017857	-0.0123527,-0.0252909	0.00410256,0.0322784	2.58435,0.363192	0.00057568	0.00122868
2	rs9890456	12885270	T,T	C,C	0.440358,0.137897	0.00827875,0.000588393	0.00398274,0.0123978	1.42425,0.0167585	0.000572035	0.00129715
2	rs7208389	13230556	T,T	A,A	0.540755,0.563492	-0.00583622,0.0239555	0.0039675,0.00861912	0.849891,2.26385	0.000561308	0.00144508
2	rs77016364	12547644	NA,C	NA,T	NA,0.784722	NA,0.0219456	NA,0.0104003	NA,1.45779	0.000557483	0.00126729
2	rs58842254	12906222	G,G	A,A	0.680915,0.842262	-0.0184275,-0.0170138	0.0042417,0.0117277	4.85489,0.833118	0.000548992	0.00132442
2	rs75618648	12773758	NA,G	NA,C	NA,0.957341	NA,-0.0444032	NA,0.0211527	NA,1.4461	0.000535049	0.0012246
2	rs141076130	12775064	A,NA	C,NA	0.984095,NA	0.0276271,NA	0.0158037,NA	1.09453,NA	0.0005313	0.00114786
2	rs62058120	12862523	T,NA	G,NA	0.94334,NA	0.0133742,NA	0.00855199,NA	0.928677,NA	0.000530739	0.00113171
2	rs56266951	12905139	A,A	G,G	0.684891,0.965278	-0.0175661,-0.0427721	0.00425597,0.0233493	4.43546,1.17408	0.000519107	0.00130052
2	rs193046775	13234888	NA,T	NA,C	NA,0.979167	NA,-0.0622087	NA,0.0299292	NA,1.42411	0.000517086	0.0012623
2	rs55825263	12905743	A,A	G,G	0.684891,0.965278	-0.0175225,-0.042936	0.00425597,0.0233493	4.41616,1.18088	0.000513236	0.00128546
2	rs55674356	12905574	A,A	T,T	0.684891,0.965278	-0.0175225,-0.0428796	0.00425597,0.0233493	4.41616,1.17854	0.000511329	0.00128065
2	rs17639912	12928627	T,NA	A,NA	0.878728,NA	-0.0180312,NA	0.00605664,NA	2.53611,NA	0.000507035	0.00121578
2	rs3744345	12891272	A,A	G,G	0.681909,0.811508	-0.0176564,-0.0195171	0.00424522,0.0109298	4.49556,1.12988	0.000505691	0.00120958
2	rs56338821	12905125	C,C	T,T	0.684891,0.965278	-0.0175225,-0.0426594	0.00425597,0.0233493	4.41616,1.16942	0.000503969	0.00126207
2	rs56282307	12904731	G,G	C,C	0.684891,0.965278	-0.0175225,-0.0426031	0.00425597,0.0233493	4.41616,1.1671	0.000502109	0.00125737
2	rs60981613	12904670	A,A	G,G	0.684891,0.965278	-0.0175225,-0.0426031	0.00425597,0.0233493	4.41616,1.1671	0.000502109	0.00125737
2	rs56369392	12904928	T,T	C,C	0.684891,0.965278	-0.0175225,-0.0426031	0.00425597,0.0233493	4.41616,1.1671	0.000502109	0.00125737
2	rs73298508	12904223	G,G	A,A	0.684891,0.965278	-0.0174746,-0.0428796	0.00425597,0.0233493	4.39498,1.17854	0.000499058	0.00124943
2	rs58854608	12904540	T,T	C,C	0.684891,0.965278	-0.0175225,-0.0424955	0.00425597,0.0233493	4.41616,1.16266	0.000498585	0.00124848
2	rs59763012	12904636	T,T	C,C	0.686879,0.965278	-0.0175526,-0.0424391	0.00426327,0.0233493	4.41616,1.16034	0.000492271	0.00122803
2	rs4792308	12899726	G,G	A,A	0.681909,0.964286	-0.0175301,-0.0418987	0.00424522,0.0230345	4.43917,1.16166	0.000488024	0.00122194
2	rs9916579	13230625	T,T	G,G	0.540755,0.564484	-0.00583622,0.0234572	0.0039675,0.00862135	0.849891,2.18629	0.000485099	0.00124394
2	rs73298506	12904119	A,A	G,G	0.684891,0.965278	-0.0174746,-0.0423827	0.00425597,0.0233493	4.39498,1.15802	0.000483053	0.00120904
2	rs80311239	13106295	A,A	G,G	0.927435,0.906746	0.0206511,-0.000665568	0.00762141,0.0147003	2.1716,0.0159736	0.000481736	0.00102876
2	rs73981611	12904084	T,T	C,C	0.684891,0.965278	-0.0174746,-0.0423264	0.00425597,0.0233493	4.39498,1.15571	0.000481282	0.00120458
2	rs73298504	12904102	T,T	C,C	0.684891,0.965278	-0.0174746,-0.0423264	0.00425597,0.0233493	4.39498,1.15571	0.000481282	0.00120458
2	rs73981609	12903938	C,C	T,T	0.684891,0.965278	-0.0174746,-0.0421623	0.00425597,0.0233493	4.39498,1.14898	0.000476183	0.00119171
2	rs73296600	12903988	C,C	G,G	0.684891,0.965278	-0.0174746,-0.0421623	0.00425597,0.0233493	4.39498,1.14898	0.000476183	0.00119171
2	rs4792351	13229297	A,A	G,G	0.540755,0.564484	-0.00597577,0.0232576	0.0039675,0.00862135	0.879357,2.15599	0.000475327	0.0012181
2	rs73981608	12903928	T,T	C,C	0.684891,0.965278	-0.0174746,-0.0421059	0.00425597,0.0233493	4.39498,1.14667	0.000474448	0.00118733
2	rs16946355	12543548	A,NA	G,NA	0.970179,NA	0.020167,NA	0.0116239,NA	1.08224,NA	0.000472881	0.00112947
2	rs9635687	12826681	G,G	A,A	0.2833,0.018849	-0.0133007,-0.018754	0.00438781,0.0314334	2.61347,0.25904	0.000472341	0.00107613
2	rs28759190	13233882	A,A	G,G	0.537773,0.566468	-0.00537872,0.0237835	0.00396563,0.00862591	0.756979,2.23436	0.00046378	0.00117153
2	rs7223201	13231158	T,T	C,C	0.538767,0.563492	-0.00619879,0.0229997	0.00396624,0.00861912	0.927829,2.11803	0.000460866	0.001181
2	rs55986816	12903165	A,A	G,G	0.684891,0.965278	-0.017431,-0.0418854	0.00425597,0.0233493	4.37577,1.13766	0.000457579	0.00114458
2	rs12941991	12785875	G,G	A,A	0.687873,0.997024	0.0139341,0.019233	0.00426697,0.078473	2.9616,0.0934571	0.000457254	0.00089229
2	rs237364	12410253	G,G	C,C	0.897614,0.988095	0.0123135,0.0962168	0.0065219,0.0394133	1.22897,1.83453	0.000456576	0.00129537
2	rs144357347	13231455	NA,T	NA,A	NA,0.973214	NA,-0.0540619	NA,0.0264757	NA,1.38556	0.000455806	0.00112583
2	rs4791522	12902688	G,G	C,C	0.684891,0.965278	-0.017431,-0.0417725	0.00425597,0.0233493	4.37577,1.13306	0.000454275	0.00113625
2	rs79278762	12868123	T,NA	C,NA	0.937376,NA	0.0451407,NA	0.0081604,NA	7.4987,NA	0.000453491	0.0129297
2	rs117402904	12557632	NA,A	NA,C	NA,0.988095	NA,0.0778832	NA,0.0394133	NA,1.31743	0.000451428	0.00105847
2	rs149802259	12448808	A,NA	T,NA	0.975149,NA	0.0310055,NA	0.0127009,NA	1.83452,NA	0.000448681	0.00140783
2	rs7222413	12880146	C,NA	T,NA	0.133201,NA	0.0186112,NA	0.00581871,NA	2.85969,NA	0.000447038	0.00103051
2	rs8071615	12914535	A,A	C,C	0.686879,0.965278	-0.0172766,-0.0430711	0.00426327,0.0233493	4.2951,1.18649	0.000445525	0.00110872
2	rs77580162	12767387	NA,C	NA,A	NA,0.699405	NA,-0.0174996	NA,0.00932283	NA,1.21818	0.000444727	0.000975563
2	rs56354307	12904810	G,NA	A,NA	0.94831,NA	-0.0246022,NA	0.00893021,NA	2.23134,NA	0.000442989	0.00108734
2	rs74847269	12694989	NA,A	NA,G	NA,0.945437	NA,-0.0360049	NA,0.0188207	NA,1.25382	0.000441048	0.000945459
2	rs8071445	12914480	G,G	A,A	0.690855,0.967262	-0.017658,-0.0391816	0.00427824,0.0240217	4.43546,0.987706	0.000440103	0.0010991
2	rs7211778	12901227	G,G	T,T	0.684891,0.965278	-0.0173875,-0.0416083	0.00425597,0.0233493	4.3566,1.12639	0.0004398	0.00109956
2	rs8071456	12914458	A,A	C,C	0.686879,0.967262	-0.0175046,-0.0406862	0.00426327,0.0240217	4.39498,1.04423	0.000439542	0.00108911
2	rs10048194	13229065	C,C	T,T	0.540755,0.564484	-0.00634021,0.022607	0.0039675,0.00862135	0.958468,2.05868	0.000438723	0.00112173
2	rs2106788	13207084	G,G	A,A	0.629225,0.662698	0.00404945,-0.0239517	0.00409337,0.0090414	0.491429,2.09311	0.000437973	0.00100309
2	rs12602225	13033118	T,T	G,G	0.954274,0.634921	-0.0197555,0.018679	0.00946506,0.00887871	1.43333,1.45104	0.000433691	0.000907233
2	rs74725544	12772291	NA,C	NA,T	NA,0.957341	NA,-0.0419122	NA,0.0211527	NA,1.32289	0.000431759	0.00098825
2	rs9892366	13204472	A,A	G,G	0.10338,0.073413	-0.0155334,-0.0140593	0.00649407,0.0163898	1.77572,0.407824	0.000428125	0.00102941
2	rs12937121	12408664	T,T	C,C	0.897614,0.988095	0.0120574,0.0959639	0.0065219,0.0394133	1.19049,1.82682	0.00042796	0.00120816
2	rs7216413	12900471	G,G	T,T	0.684891,0.965278	-0.0173395,-0.0415425	0.00425597,0.0233493	4.33556,1.12372	0.000427594	0.00106859
2	rs7217535	13228704	A,A	G,G	0.540755,0.564484	-0.00629523,0.0225545	0.0039675,0.00862135	0.948536,2.05093	0.000427164	0.00109179
2	rs79454135	13018712	NA,C	NA,A	NA,0.945437	NA,-0.0376872	NA,0.0188207	NA,1.34449	0.000426246	0.000992626
2	rs7215565	12900517	A,A	G,G	0.684891,0.965278	-0.0173395,-0.0414859	0.00425597,0.0233493	4.33556,1.12143	0.000426055	0.00106472
2	rs7216235	12900383	C,C	T,T	0.684891,0.965278	-0.0173395,-0.0414859	0.00425597,0.0233493	4.33556,1.12143	0.000426055	0.00106472
2	rs6502251	13228128	A,A	G,G	0.540755,0.564484	-0.00638518,0.0224078	0.0039675,0.00862135	0.968448,2.02933	0.000421166	0.00107592
2	rs7215589	13233497	C,C	G,G	0.537773,0.566468	-0.00555887,0.0232869	0.00396563,0.00862591	0.793211,2.15855	0.00041945	0.0010593
2	rs114540695	12715598	T,NA	C,NA	0.991054,NA	0.0358884,NA	0.0209976,NA	1.05839,NA	0.000411934	0.000933381
2	rs4792352	13232721	C,C	T,T	0.536779,0.566468	-0.00546799,0.0233224	0.00396504,0.00862591	0.775003,2.16394	0.000411604	0.0010408
2	rs11545302	12899963	C,C	T,T	0.684891,0.965278	-0.017296,-0.0412646	0.00425597,0.0233493	4.31648,1.11248	0.000411111	0.00102689
2	rs117654863	12474684	G,G	A,A	0.9334,0.998016	-0.0172156,-0.0314386	0.00792989,0.0960615	1.52385,0.128743	0.000410616	0.000881195
2	rs34071331	12926690	A,NA	G,NA	0.957256,NA	0.0143164,NA	0.00977441,NA	0.844643,NA	0.000409487	0.000962992
2	rs77083948	12772018	NA,C	NA,G	NA,0.958333	NA,-0.0416798	NA,0.0213919	NA,1.2893	0.000408898	0.000938248
2	rs12601383	12542734	NA,G	NA,C	NA,0.784722	NA,0.0201155	NA,0.0104003	NA,1.27493	0.000405109	0.000921532
2	rs2996008	13341463	G,G	A,A	0.328032,0.189484	0.00560173,-0.0251594	0.00421121,0.0109078	0.736472,1.67614	0.00040439	0.00102305
2	rs78885785	12914554	T,NA	C,NA	0.882704,NA	-0.0183857,NA	0.00614455,NA	2.55754,NA	0.000403954	0.000947545
2	rs7215456	12900675	C,C	A,A	0.684891,0.965278	-0.0172044,-0.0415425	0.00425597,0.0233493	4.27654,1.12372	0.000399946	0.000998411
2	rs141913555	13230895	NA,T	NA,C	NA,0.980159	NA,-0.0592605	NA,0.0306528	NA,1.27408	0.000399656	0.000975471
2	rs9898604	13231888	G,G	T,T	0.535785,0.56746	-0.00562186,0.023024	0.00396447,0.00862824	0.806395,2.11803	0.000398321	0.00100675
2	rs12602392	13028297	T,T	C,C	0.94831,0.656746	-0.0156916,0.0208541	0.00893021,0.00900319	1.10295,1.68736	0.000398036	0.00084555
2	rs150804601	12806999	NA,C	NA,T	NA,0.959325	NA,-0.0426436	NA,0.0216401	NA,1.31184	0.000391307	0.000891773
2	rs12949676	12784811	G,G	A,A	0.300199,0.016865	-0.0126149,-0.0220028	0.00431368,0.0331973	2.46201,0.294593	0.000389646	0.000930528
2	rs73981604	12898454	A,A	C,C	0.684891,0.967262	-0.0179753,-0.034502	0.00425597,0.0240217	4.61891,0.821248	0.000385575	0.000976643
2	rs12450092	13226397	C,C	G,G	0.54175,0.570437	-0.00574711,0.0225442	0.00396816,0.00863547	0.831117,2.04398	0.000384134	0.000979878
2	rs6502218	12825649	G,G	C,C	0.28827,0.018849	-0.0129143,-0.0174342	0.00436498,0.0314334	2.51002,0.237216	0.000381988	0.000875468
2	rs2322708	12824651	C,C	T,T	0.287276,0.018849	-0.0127905,-0.0188049	0.00436947,0.0314334	2.46598,0.259893	0.000381169	0.000874812
2	rs72815124	12866408	G,NA	A,NA	0.941352,NA	0.0102753,NA	0.00841466,NA	0.653568,NA	0.000379879	0.000872168
2	rs117168235	12538894	NA,T	NA,G	NA,0.784722	NA,0.0196713	NA,0.0104003	NA,1.23234	0.000376555	0.000856717
2	rs9646399	12867115	T,NA	C,NA	0.937376,NA	0.0443634,NA	0.0081604,NA	7.26474,NA	0.000375679	0.00812793
2	rs75103382	12770250	NA,C	NA,A	NA,0.959325	NA,-0.0420364	NA,0.0216401	NA,1.28339	0.000374703	0.000861735
2	rs2286340	12898787	G,G	C,C	0.681909,0.964286	-0.0175695,-0.0362314	0.00424522,0.0230345	4.45674,0.936522	0.000369522	0.00093881
2	rs141910629	12532784	T,NA	C,NA	0.961233,NA	0.0155743,NA	0.0102422,NA	0.891578,NA	0.00036588	0.000834513
2	rs117463095	12690702	A,NA	G,NA	0.988072,NA	0.0392758,NA	0.0182119,NA	1.50813,NA	0.000365864	0.000862629
2	rs76104555	13342822	C,NA	T,NA	0.934394,NA	0.0152327,NA	0.00798549,NA	1.24834,NA	0.000365227	0.000785741
2	rs76362481	12871088	C,NA	T,NA	0.883698,NA	-0.0183606,NA	0.00616728,NA	2.53611,NA	0.000363818	0.000814908
2	rs55866001	12871084	T,NA	A,NA	0.883698,NA	-0.0183606,NA	0.00616728,NA	2.53611,NA	0.000363818	0.000814908
2	rs75613643	12984815	NA,C	NA,A	NA,0.977182	NA,-0.0546419	NA,0.0286274	NA,1.24951	0.000362899	0.000841871
2	rs140498547	12658654	NA,A	NA,G	NA,0.97123	NA,-0.0533343	NA,0.0255725	NA,1.43163	0.00036131	0.00115186
2	rs3744340	13207014	G,G	C,C	0.473161,0.394841	-0.00665999,0.0205188	0.00396001,0.00874495	1.03336,1.72221	0.000360715	0.000865794
2	rs117313319	12383469	NA,A	NA,G	NA,0.975198	NA,0.0500024	NA,0.0274863	NA,1.16188	0.000360316	0.000858505
2	rs2139286	12487724	A,NA	G,NA	0.961233,NA	0.0153273,NA	0.0102422,NA	0.871194,NA	0.000359757	0.000811024
2	rs73978891	13344284	A,NA	G,NA	0.972167,NA	-0.01839,NA	0.0120196,NA	0.899574,NA	0.000359048	0.000769858
2	rs8071726	12914584	T,T	C,C	0.680915,0.845238	-0.0179718,-0.0153188	0.0042417,0.011819	4.64473,0.710105	0.000358991	0.000865948
2	rs111318762	12869282	T,NA	C,NA	0.883698,NA	-0.0183157,NA	0.00616728,NA	2.52581,NA	0.000358791	0.000803715
2	rs143218793	12911582	T,NA	A,NA	0.969185,NA	0.0171803,NA	0.0114407,NA	0.875556,NA	0.000357557	0.000784982
2	rs28637913	12865920	C,NA	G,NA	0.936382,NA	0.0434884,NA	0.00810069,NA	7.10016,NA	0.000356399	0.00578657
2	rs1988120	13027653	T,T	C,C	0.593439,0.400794	-0.00559668,0.0192378	0.00402521,0.00872277	0.784084,1.56191	0.000355916	0.000720138
2	rs62060374	12654139	G,G	A,A	0.856859,0.757937	0.00752749,0.0202375	0.00564551,0.00997981	0.738943,1.37083	0.000355291	0.000758502
2	rs2322707	12817948	G,G	C,C	0.366799,0.473214	-0.0111574,0.0123358	0.00410256,0.00856165	2.18472,0.824962	0.000353042	0.000902927
2	rs188025635	12794360	G,NA	C,NA	0.983101,NA	0.0232793,NA	0.0153396,NA	0.889014,NA	0.000352573	0.000761914
2	rs143447405	13175039	NA,T	NA,C	NA,0.939484	NA,0.0332767	NA,0.0179277	NA,1.1977	0.000352473	0.000813552
2	rs11868955	12398217	G,G	T,T	0.942346,0.986111	0.0206597,0.0676557	0.00848241,0.0365264	1.82777,1.19388	0.000352169	0.00110378
2	rs4792278	12656815	T,T	C,C	0.455268,0.521825	0.00701214,0.0139832	0.00397022,0.00855751	1.11146,0.990322	0.00035126	0.000769364
2	rs9904647	13297897	G,NA	A,NA	0.071571,NA	0.0132676,NA	0.00767002,NA	1.07745,NA	0.000346365	0.000755571
2	rs59927312	13104502	T,T	C,C	0.921471,0.906746	0.018514,0.000569386	0.00734995,0.0147003	1.92917,0.0136299	0.000346363	0.000725434
2	rs3744341	13206935	T,T	C,C	0.473161,0.394841	-0.00661565,0.020371	0.00396001,0.00874495	1.0232,1.70258	0.00034295	0.000822809
2	rs35134090	12530895	G,NA	A,NA	0.986084,NA	-0.0242136,NA	0.0168779,NA	0.819898,NA	0.000342393	0.000686334
2	rs145475366	12560945	G,G	C,C	0.925447,0.919643	0.016064,0.0123704	0.00752717,0.0157247	1.48371,0.365054	0.000341421	0.000918214
2	rs74887618	12762947	NA,G	NA,A	NA,0.945437	NA,-0.0351844	NA,0.0188207	NA,1.2107	0.000340881	0.000768257
2	rs78308166	12554722	G,G	A,A	0.934394,0.919643	0.0176554,0.010153	0.00798549,0.0157247	1.56799,0.285258	0.000340304	0.000947706
2	rs1808245	12804397	C,C	T,T	0.294235,0.018849	-0.0128288,-0.0143166	0.00433873,0.0314334	2.50748,0.187903	0.00033746	0.000774787
2	rs11871716	12863481	A,NA	G,NA	0.88171,NA	-0.0176137,NA	0.00612213,NA	2.39642,NA	0.000336809	0.000745729
2	rs12453937	12929023	G,G	C,C	0.849901,0.5	-0.0185264,0.00805405	0.00553562,0.00854935	3.08744,0.460724	0.00033446	0.000806943
2	rs78927793	12869088	C,NA	T,NA	0.883698,NA	-0.0180796,NA	0.00616728,NA	2.47199,NA	0.000333779	0.000748009
2	rs17638387	12870824	A,NA	G,NA	0.883698,NA	-0.0180796,NA	0.00616728,NA	2.47199,NA	0.000333779	0.000748009
2	rs56405144	12901688	A,NA	G,NA	0.879722,NA	-0.0175323,NA	0.00607818,NA	2.40663,NA	0.000331251	0.000781712
2	rs2322593	12637726	G,G	A,A	0.45328,0.322421	-0.00821593,-0.0130883	0.00397168,0.00914559	1.41363,0.817016	0.000330038	0.000762761
2	rs75660394	12869586	A,NA	G,NA	0.883698,NA	-0.0180298,NA	0.00616728,NA	2.4607,NA	0.000328785	0.000736886
2	rs55821063	13346764	C,NA	T,NA	0.954274,NA	0.0186546,NA	0.00946506,NA	1.31214,NA	0.000327275	0.000715465
2	rs55925335	12918313	A,NA	G,NA	0.879722,NA	-0.0174923,NA	0.00607818,NA	2.39756,NA	0.000327217	0.000772113
2	rs75426043	12903816	T,NA	C,NA	0.879722,NA	-0.0174873,NA	0.00607818,NA	2.39642,NA	0.000326713	0.000770913
2	rs17639379	12908247	A,NA	T,NA	0.879722,NA	-0.0174873,NA	0.00607818,NA	2.39642,NA	0.000326713	0.000770913
2	rs77703211	12907023	A,NA	G,NA	0.879722,NA	-0.0174873,NA	0.00607818,NA	2.39642,NA	0.000326713	0.000770913
2	rs77210143	12873159	A,NA	G,NA	0.88171,NA	-0.0177622,NA	0.00612213,NA	2.42991,NA	0.000325697	0.000734274
2	rs78467798	12873040	G,NA	T,NA	0.88171,NA	-0.0177622,NA	0.00612213,NA	2.42991,NA	0.000325697	0.000734274
2	rs75306086	12762424	NA,G	NA,A	NA,0.945437	NA,-0.0346193	NA,0.0188207	NA,1.18143	0.000324692	0.000731975
2	rs55699608	12871092	T,NA	C,NA	0.883698,NA	-0.0179876,NA	0.00616728,NA	2.45118,NA	0.000324635	0.00072764
2	rs117182062	12875598	NA,A	NA,G	NA,0.973214	NA,-0.0469892	NA,0.0264757	NA,1.11959	0.000324419	0.000723717
2	rs113654823	12869343	C,NA	A,NA	0.883698,NA	-0.0179844,NA	0.00616728,NA	2.45047,NA	0.000324328	0.000726957
2	rs11078107	12871746	A,NA	G,NA	0.883698,NA	-0.0179844,NA	0.00616728,NA	2.45047,NA	0.000324328	0.000726957
2	rs56011081	12869632	C,NA	A,NA	0.883698,NA	-0.0179844,NA	0.00616728,NA	2.45047,NA	0.000324328	0.000726957
2	rs8076181	12781609	G,G	A,A	0.967197,0.97123	0.000307223,0.0646275	0.0111,0.0255725	0.00969701,1.93942	0.000323557	0.000685163
2	rs9900919	13013027	NA,C	NA,T	NA,0.833333	NA,-0.019984	NA,0.0114701	NA,1.08904	0.000323496	0.000760268
2	rs75714269	12873166	C,NA	G,NA	0.88171,NA	-0.0177175,NA	0.00612213,NA	2.41981,NA	0.000321326	0.000724464
2	rs3744342	13206902	G,G	C,C	0.473161,0.394841	-0.00647816,0.0202743	0.00396001,0.00874495	0.99199,1.68978	0.000321236	0.000769603
2	rs57127540	12872468	G,NA	A,NA	0.882704,NA	-0.0179661,NA	0.00614455,NA	2.46134,NA	0.000320752	0.000721028
2	rs143116260	12715148	T,NA	C,NA	0.978131,NA	0.0215159,NA	0.0135185,NA	0.952814,NA	0.000320647	0.000732715
2	rs11078106	12871601	A,NA	G,NA	0.883698,NA	-0.0179426,NA	0.00616728,NA	2.44104,NA	0.000320283	0.000717945
2	rs17551299	12871508	T,NA	C,NA	0.883698,NA	-0.0179426,NA	0.00616728,NA	2.44104,NA	0.000320283	0.000717945
2	rs10521205	12869142	C,NA	T,NA	0.883698,NA	-0.0179391,NA	0.00616728,NA	2.44025,NA	0.000319948	0.000717198
2	rs11871464	12866546	C,NA	T,NA	0.883698,NA	-0.0179391,NA	0.00616728,NA	2.44025,NA	0.000319948	0.000717198
2	rs56378659	12869684	C,NA	T,NA	0.883698,NA	-0.0179391,NA	0.00616728,NA	2.44025,NA	0.000319948	0.000717198
2	rs76047582	12866619	C,NA	T,NA	0.883698,NA	-0.0179391,NA	0.00616728,NA	2.44025,NA	0.000319948	0.000717198
2	rs138536836	12917550	T,NA	C,NA	0.879722,NA	-0.0173985,NA	0.00607818,NA	2.37636,NA	0.000317997	0.000750175
2	rs56004910	12917856	A,NA	G,NA	0.879722,NA	-0.0173985,NA	0.00607818,NA	2.37636,NA	0.000317997	0.000750175
2	rs74556312	12916606	G,NA	A,NA	0.879722,NA	-0.0173927,NA	0.00607818,NA	2.37505,NA	0.000317439	0.000748847
2	rs55648122	12894412	C,C	T,T	0.875746,0.839286	-0.0183526,-0.0183598	0.0059937,0.0116392	2.65782,0.94044	0.000315275	0.000721053
2	rs11078105	12870322	C,NA	A,NA	0.883698,NA	-0.0178893,NA	0.00616728,NA	2.42903,NA	0.000315217	0.000706656
2	rs77459168	12868848	T,NA	C,NA	0.883698,NA	-0.0178893,NA	0.00616728,NA	2.42903,NA	0.000315217	0.000706656
2	rs79977836	12759755	NA,G	NA,A	NA,0.944444	NA,-0.0332442	NA,0.0186617	NA,1.12584	0.000315117	0.000709292
2	rs8067114	12598066	C,C	T,T	0.89165,0.988095	0.000895327,-0.126422	0.00636104,0.0394133	0.0515547,2.87337	0.000314535	0.00241495
2	rs79328113	12917180	C,NA	A,NA	0.879722,NA	-0.0173538,NA	0.00607818,NA	2.36629,NA	0.000313723	0.000740007
2	rs28623539	12448866	NA,C	NA,A	NA,0.924603	NA,-0.0263243	NA,0.0161901	NA,0.983134	0.000313537	0.000692488
2	rs75913028	12913286	T,NA	C,NA	0.879722,NA	-0.0173476,NA	0.00607818,NA	2.36491,NA	0.000313141	0.000738622
2	rs74677715	12912476	A,NA	G,NA	0.879722,NA	-0.0173476,NA	0.00607818,NA	2.36491,NA	0.000313141	0.000738622
2	rs145072563	12911802	T,NA	C,NA	0.879722,NA	-0.0173476,NA	0.00607818,NA	2.36491,NA	0.000313141	0.000738622
2	rs138505842	12913689	T,NA	C,NA	0.879722,NA	-0.0173476,NA	0.00607818,NA	2.36491,NA	0.000313141	0.000738622
2	rs143874500	12913598	C,NA	T,NA	0.879722,NA	-0.0173476,NA	0.00607818,NA	2.36491,NA	0.000313141	0.000738622
2	rs78214301	12909879	C,NA	T,NA	0.879722,NA	-0.0173476,NA	0.00607818,NA	2.36491,NA	0.000313141	0.000738622
2	rs2322657	12792948	C,C	T,T	0.299205,0.016865	-0.012211,-0.0209256	0.00431777,0.0331973	2.32948,0.276977	0.000312564	0.000735405
2	rs117360820	12872076	A,NA	T,NA	0.882704,NA	-0.0178765,NA	0.00614455,NA	2.44104,NA	0.000312256	0.00070203
2	rs11078108	12871941	T,NA	C,NA	0.882704,NA	-0.0178765,NA	0.00614455,NA	2.44104,NA	0.000312256	0.00070203
2	rs9907138	12866090	T,NA	C,NA	0.937376,NA	0.0435589,NA	0.0081604,NA	7.02659,NA	0.00031206	0.00512226
2	rs10521204	12868660	A,NA	C,NA	0.883698,NA	-0.017844,NA	0.00616728,NA	2.41886,NA	0.000310993	0.000697245
2	rs78709814	12867225	T,NA	C,NA	0.883698,NA	-0.017844,NA	0.00616728,NA	2.41886,NA	0.000310993	0.000697245
2	rs75002189	12866833	T,NA	C,NA	0.883698,NA	-0.017844,NA	0.00616728,NA	2.41886,NA	0.000310993	0.000697245
2	rs77898476	12866788	T,NA	C,NA	0.883698,NA	-0.017844,NA	0.00616728,NA	2.41886,NA	0.000310993	0.000697245
2	rs76901902	12867425	C,NA	T,NA	0.883698,NA	-0.017844,NA	0.00616728,NA	2.41886,NA	0.000310993	0.000697245
2	rs11078102	12870225	T,NA	A,NA	0.883698,NA	-0.017844,NA	0.00616728,NA	2.41886,NA	0.000310993	0.000697245
2	rs11868803	12866431	G,NA	A,NA	0.883698,NA	-0.017844,NA	0.00616728,NA	2.41886,NA	0.000310993	0.000697245
2	rs111329284	12867982	G,NA	T,NA	0.883698,NA	-0.017844,NA	0.00616728,NA	2.41886,NA	0.000310993	0.000697245
2	rs11078103	12870243	T,NA	G,NA	0.883698,NA	-0.017844,NA	0.00616728,NA	2.41886,NA	0.000310993	0.000697245
2	rs117632415	13193336	A,NA	G,NA	0.930418,NA	0.0108448,NA	0.00777053,NA	0.788275,NA	0.000309592	0.000670148
2	rs7221845	12793942	C,C	A,A	0.298211,0.016865	-0.0123132,-0.0190789	0.0043219,0.0331973	2.35799,0.247578	0.000309423	0.000729466
2	rs76738579	12916762	C,NA	A,NA	0.879722,NA	-0.0173046,NA	0.00607818,NA	2.35524,NA	0.000309107	0.000729025
2	rs56959902	12873068	T,NA	C,NA	0.879722,NA	-0.0176347,NA	0.00607818,NA	2.42991,NA	0.000308612	0.000699729
2	rs74886662	12916388	T,NA	C,NA	0.879722,NA	-0.0172981,NA	0.00607818,NA	2.35377,NA	0.000308499	0.00072758
2	rs4444379	13226515	G,G	T,T	0.540755,0.566468	-0.00606578,0.0213666	0.0039675,0.00862591	0.898606,1.87784	0.000308128	0.000785144
2	rs58257033	12872591	T,NA	C,NA	0.882704,NA	-0.0178272,NA	0.00614455,NA	2.42991,NA	0.000307706	0.000691855
2	rs61137688	12872721	C,NA	G,NA	0.882704,NA	-0.0178272,NA	0.00614455,NA	2.42991,NA	0.000307706	0.000691855
2	rs17551362	12872642	A,NA	G,NA	0.882704,NA	-0.0178272,NA	0.00614455,NA	2.42991,NA	0.000307706	0.000691855
2	rs76234115	12868530	T,NA	G,NA	0.882704,NA	-0.0177782,NA	0.00614455,NA	2.41886,NA	0.000307609	0.000692224
2	rs17638238	12868418	T,NA	C,NA	0.883698,NA	-0.0177941,NA	0.00616728,NA	2.40769,NA	0.00030643	0.000687079
2	rs79382181	12868474	C,NA	G,NA	0.883698,NA	-0.0177941,NA	0.00616728,NA	2.40769,NA	0.00030643	0.000687079
2	rs2996019	13344095	A,A	G,G	0.530815,0.553571	0.00278653,-0.0210932	0.00396183,0.00859885	0.317096,1.84875	0.00030605	0.000742654
2	rs2996032	13347119	A,A	G,G	0.609344,0.762897	0.00723105,-0.015713	0.00405239,0.0100508	1.12866,0.928228	0.000304573	0.000727163
2	rs77805960	12912897	G,NA	A,NA	0.879722,NA	-0.017253,NA	0.00607818,NA	2.34367,NA	0.000304355	0.000717724
2	rs57089639	12872361	C,NA	T,NA	0.882704,NA	-0.0177824,NA	0.00614455,NA	2.41981,NA	0.000303644	0.00068277
2	rs237363	12411414	T,T	C,C	0.89165,0.989087	0.0122965,0.0899093	0.00636104,0.0411453	1.27388,1.53946	0.000303539	0.000885801
2	rs74460427	12794961	NA,G	NA,A	NA,0.675595	NA,-0.014916	NA,0.00913095	NA,0.989909	0.000303029	0.000693551
2	rs76197500	12868611	T,NA	C,NA	0.883698,NA	-0.0177488,NA	0.00616728,NA	2.39756,NA	0.000302357	0.000678001
2	rs76050729	12759680	NA,C	NA,G	NA,0.944444	NA,-0.0326764	NA,0.0186617	NA,1.09719	0.00030038	0.000676331
2	rs56329828	12897669	T,NA	C,NA	0.879722,NA	-0.017208,NA	0.00607818,NA	2.3336,NA	0.000300283	0.000708038
2	rs142088448	12538430	T,NA	C,NA	0.983101,NA	0.0227642,NA	0.0153396,NA	0.860731,NA	0.000297836	0.000717173
2	rs117969513	12537326	NA,A	NA,G	NA,0.816468	NA,0.0196881	NA,0.0110428	NA,1.12724	0.000297822	0.000686522
2	rs147901874	13271736	C,NA	T,NA	0.958251,NA	0.0201141,NA	0.00988495,NA	1.3781,NA	0.000297008	0.000715608
2	rs11078094	12797461	A,A	G,G	0.294235,0.016865	-0.0123157,-0.0199469	0.00433873,0.0331973	2.34371,0.261272	0.000296749	0.000682654
2	rs76491525	12896573	T,NA	C,NA	0.879722,NA	-0.0171584,NA	0.00607818,NA	2.32253,NA	0.000295885	0.000697577
2	rs11659065	12780998	T,T	C,C	0.71173,0.998016	0.0136787,0.00762367	0.00436498,0.0960615	2.76299,0.0283789	0.000295866	0.000579964
2	rs17653865	13289787	NA,G	NA,C	NA,0.987103	NA,0.0619713	NA,0.0378862	NA,0.991836	0.000295703	0.000684241
2	rs4791518	12798730	G,G	A,A	0.294235,0.016865	-0.0121748,-0.0186546	0.00433873,0.0331973	2.29974,0.240964	0.000295454	0.000674441
2	rs78288136	12422621	C,NA	T,NA	0.977137,NA	0.0240413,NA	0.0132281,NA	1.16021,NA	0.000295365	0.000667186
2	rs2052011	13299563	G,NA	C,NA	0.071571,NA	0.0125779,NA	0.00767002,NA	0.995548,NA	0.000293428	0.000641534
2	rs57172332	12656997	C,C	G,G	0.841948,0.77381	0.00731427,0.0195211	0.00541997,0.0102176	0.751597,1.25131	0.00029318	0.000637866
2	rs9896296	12636370	G,G	A,A	0.457256,0.320437	-0.00803078,-0.0134741	0.00396883,0.00916045	1.36628,0.8498	0.000292916	0.000672948
2	rs11078111	12872133	C,NA	T,NA	0.88171,NA	-0.0176729,NA	0.00612213,NA	2.40974,NA	0.000292621	0.000658836
2	rs74937316	12896833	C,NA	G,NA	0.879722,NA	-0.0171133,NA	0.00607818,NA	2.3125,NA	0.000291958	0.000688239
2	rs74253581	12758916	NA,C	NA,T	NA,0.943452	NA,-0.0320416	NA,0.018507	NA,1.07886	0.000290732	0.000655179
2	rs11653172	12643276	G,G	A,A	0.481113,0.386905	-0.00649273,-0.0158089	0.00395712,0.00877682	0.996345,1.14466	0.000287609	0.000603254
2	rs7225504	12819502	C,NA	T,NA	0.919483,NA	0.0105589,NA	0.00726648,NA	0.83506,NA	0.00028683	0.000624613
2	rs237292	12403026	G,G	A,A	0.897614,0.988095	0.0120485,0.0886234	0.0065219,0.0394133	1.18915,1.61012	0.000286022	0.000804148
2	rs149470009	12913540	G,NA	T,NA	0.878728,NA	-0.0170527,NA	0.00605664,NA	2.3125,NA	0.000285033	0.000673324
2	rs12943765	12928230	C,NA	G,NA	0.957256,NA	0.0124308,NA	0.00977441,NA	0.691532,NA	0.000284985	0.000668516
2	rs9905310	13299164	A,NA	G,NA	0.071571,NA	0.0124471,NA	0.00767002,NA	0.980359,NA	0.000284596	0.000622489
2	rs237290	12403936	G,G	C,C	0.89662,0.988095	0.011913,0.0883493	0.00649407,0.0394133	1.1766,1.60229	0.000283571	0.000796028
2	rs57603836	13115504	G,G	T,T	0.951292,0.901786	0.0240205,0.004318	0.00918509,0.0143636	2.04971,0.117075	0.000283246	0.000619994
2	rs80068662	12898791	G,NA	A,NA	0.87674,NA	-0.0170274,NA	0.00601441,NA	2.3336,NA	0.000282212	0.000670424
2	rs7216001	12638749	G,G	A,A	0.461233,0.326389	-0.00774713,-0.0139937	0.00396624,0.00911656	1.29424,0.903822	0.000281662	0.000640872
2	rs11078095	12797600	G,G	T,T	0.294235,0.016865	-0.0122248,-0.0196225	0.00433873,0.0331973	2.3153,0.256128	0.000280709	0.000645707
2	rs9893221	12456926	NA,C	NA,A	NA,0.923611	NA,-0.0251865	NA,0.0160932	NA,0.929688	0.000278542	0.000616414
2	rs9915080	13237232	T,NA	G,NA	0.048708,NA	-0.0184468,NA	0.00918507,NA	1.3506,NA	0.000277607	0.00064363
2	rs34742830	12404528	G,G	A,A	0.897614,0.988095	0.0118016,0.088915	0.0065219,0.0394133	1.15262,1.61847	0.000277087	0.000775534
2	rs17552022	12898295	C,NA	T,NA	0.879722,NA	-0.016924,NA	0.00607818,NA	2.27059,NA	0.000276184	0.000650737
2	rs12950645	12881382	G,G	C,C	0.545726,0.717262	0.000677373,-0.0139282	0.00397094,0.00949232	0.0632089,0.846822	0.000275343	0.000561365
2	rs150362508	12812777	NA,T	NA,A	NA,0.991071	NA,-0.0750313	NA,0.0454422	NA,1.00564	0.000274822	0.000636325
2	rs12451509	12649789	NA,G	NA,A	NA,0.84623	NA,-0.0177303	NA,0.0118501	NA,0.870961	0.00027421	0.000596291
2	rs141150621	13214255	NA,G	NA,C	NA,0.974206	NA,-0.047553	NA,0.0269663	NA,1.10886	0.000273917	0.000671082
2	rs75201887	12533270	NA,G	NA,C	NA,0.928571	NA,-0.027402	NA,0.0165981	NA,1.00543	0.000271889	0.000607413
2	rs12453535	12562348	NA,A	NA,G	NA,0.884921	NA,-0.021739	NA,0.0133953	NA,0.980405	0.000271762	0.000631574
2	rs148804209	12714400	T,NA	C,NA	0.978131,NA	0.0202595,NA	0.0135185,NA	0.873009,NA	0.00027118	0.000619748
2	rs62058146	12921420	T,NA	C,NA	0.975149,NA	0.020165,NA	0.0127009,NA	0.949401,NA	0.000270195	0.000591224
2	rs2996037	13352884	A,A	G,G	0.615308,0.761905	0.00694278,-0.0155131	0.00406384,0.0100364	1.05771,0.912995	0.000269656	0.000647186
2	rs12452279	12560521	NA,A	NA,G	NA,0.884921	NA,-0.0216437	NA,0.0133953	NA,0.974104	0.00026889	0.000624856
2	rs17573984	13254563	C,C	T,T	0.470179,0.470238	-8.90102e-05,0.0218509	0.00396135,0.00856454	0.00785609,1.96934	0.000268841	0.00069744
2	rs67341207	12645377	C,C	G,G	0.750497,0.925595	0.00847691,0.0238774	0.00456906,0.0162889	1.19685,0.845625	0.000268742	0.000531942
2	rs12449980	12664400	NA,G	NA,C	NA,0.834325	NA,-0.019389	NA,0.0114976	NA,1.0375	0.000267292	0.000681305
2	rs141517108	12621128	NA,A	NA,G	NA,0.983135	NA,-0.0518419	NA,0.0331973	NA,0.92674	0.00026662	0.00060832
2	rs77764993	13304247	G,NA	A,NA	0.951292,NA	0.0116216,NA	0.00918509,NA	0.686604,NA	0.000264943	0.000676916
2	rs2996034	13350084	T,T	C,C	0.615308,0.760913	0.00689642,-0.0155223	0.00406384,0.0100221	1.04724,0.915682	0.000264619	0.000635168
2	rs12602147	13029603	NA,C	NA,T	NA,0.927579	NA,-0.0250838	NA,0.0164929	NA,0.891813	0.000263829	0.000610246
2	rs2996009	13341710	T,T	C,C	0.555666,0.599206	0.000663671,-0.0215657	0.00397904,0.00872277	0.0617136,1.87215	0.000263485	0.000624941
2	rs77337685	12815191	C,NA	T,NA	0.920477,NA	0.0100157,NA	0.0073078,NA	0.768236,NA	0.000263009	0.000564687
2	rs4791519	12814654	T,T	C,C	0.296223,0.016865	-0.0123369,-0.0108351	0.00433025,0.0331973	2.35799,0.128349	0.000260628	0.000595405
2	rs28483045	12453454	NA,A	NA,G	NA,0.925595	NA,-0.024454	NA,0.0162889	NA,0.875215	0.000260474	0.00057741
2	rs720048	12850696	A,A	G,G	0.895626,0.831349	4.61927e-05,0.00644874	0.00646666,0.0114161	0.0024823,0.242487	0.000260453	0.000474424
2	rs4792277	12656711	A,A	G,G	0.843936,0.771825	0.00675524,0.0194098	0.00544795,0.0101861	0.667581,1.24631	0.000260071	0.00055937
2	rs72635533	12654183	NA,C	NA,G	NA,0.838294	NA,-0.0169627	NA,0.0116103	NA,0.841596	0.000260055	0.000565016
2	rs2215056	12789551	T,T	C,C	0.365805,0.016865	-0.0110693,-0.0261709	0.00410491,0.0331973	2.15458,0.366032	0.000259708	0.000558383
2	rs12449924	12664170	NA,T	NA,C	NA,0.832341	NA,-0.0190697	NA,0.011443	NA,1.01948	0.000259266	0.000657085
2	rs11078112	12880767	G,G	A,A	0.255467,0.18254	0.0164099,0.0196155	0.00453346,0.011066	3.53031,1.11749	0.000258961	0.000605025
2	rs56297814	12883798	T,NA	C,NA	0.870775,NA	-0.0171255,NA	0.00589404,NA	2.43582,NA	0.000258382	0.000591585
2	rs76752310	12878689	A,NA	G,NA	0.942346,NA	0.0434084,NA	0.00848241,NA	6.50909,NA	0.000257846	0.00225665
2	rs72815149	12915392	T,NA	C,NA	0.955268,NA	0.0118058,NA	0.00956466,NA	0.663368,NA	0.000256668	0.000580286
2	rs11078104	12870264	T,T	C,C	0.841948,0.949405	-0.0114462,-0.0444785	0.00541997,0.019504	1.45968,1.64629	0.000256457	0.000560761
2	rs146941676	13285207	A,NA	C,NA	0.986084,NA	-0.0225292,NA	0.0168779,NA	0.740094,NA	0.000256393	0.000605364
2	rs12451275	12562245	NA,C	NA,T	NA,0.884921	NA,-0.0212065	NA,0.0133953	NA,0.945416	0.000256242	0.000595285
2	rs12451534	12649660	NA,A	NA,G	NA,0.849206	NA,-0.0172534	NA,0.0119455	NA,0.827854	0.000255628	0.00055769
2	rs12452218	12560462	NA,G	NA,A	NA,0.884921	NA,-0.021168	NA,0.0133953	NA,0.942907	0.000255169	0.000592775
2	rs56259289	12892616	T,NA	C,NA	0.879722,NA	-0.0166443,NA	0.00607818,NA	2.2094,NA	0.000254874	0.000600092
2	rs117249523	12560671	NA,T	NA,C	NA,0.884921	NA,-0.0211395	NA,0.0133953	NA,0.941053	0.000254379	0.000590929
2	rs78562724	12865584	A,NA	G,NA	0.883698,NA	-0.0171363,NA	0.00616728,NA	2.26283,NA	0.000253658	0.000569435
2	rs4792306	12872222	C,C	G,G	0.621272,0.842262	-0.00476104,0.00165071	0.00407601,0.0117277	0.614786,0.0515553	0.000253373	0.000529567
2	rs2017838	12638156	T,T	C,C	0.460239,0.323413	-0.00793428,-0.0129003	0.00396686,0.00913824	1.34213,0.801224	0.000252075	0.000577412
2	rs7222512	13301558	C,NA	G,NA	0.070577,NA	0.0118395,NA	0.00771971,NA	0.902702,NA	0.000252027	0.000550971
2	rs9896722	12636496	G,G	A,A	0.455268,0.320437	-0.00784972,-0.0133514	0.00397022,0.00916045	1.31854,0.838703	0.000251885	0.000579229
2	rs2906919	13350768	C,C	G,G	0.615308,0.761905	0.00680372,-0.0154045	0.00406384,0.0100364	1.02646,0.903722	0.000248797	0.000596744
2	rs117586703	12461900	NA,T	NA,C	NA,0.960318	NA,-0.0323334	NA,0.0218976	NA,0.854525	0.000248172	0.000570283
2	rs2322654	12789452	T,T	C,C	0.299205,0.016865	-0.01184,-0.0189483	0.00431777,0.0331973	2.2144,0.245537	0.000247922	0.000573097
2	rs142268812	12912382	NA,C	NA,T	NA,0.980159	NA,0.0464058	NA,0.0306528	NA,0.8859	0.000247878	0.000569342
2	rs4575574	12792623	A,A	G,G	0.365805,0.016865	-0.0109792,-0.026238	0.00410491,0.0331973	2.12606,0.367223	0.000247463	0.000532415
2	rs75492698	12891347	C,NA	T,NA	0.88171,NA	-0.0167765,NA	0.00612213,NA	2.21195,NA	0.000247051	0.000583569
2	rs17652686	13255422	A,NA	C,NA	0.972167,NA	0.0202211,NA	0.0120196,NA	1.03385,NA	0.000247044	0.000600008
2	rs79682878	12865582	A,NA	G,NA	0.883698,NA	-0.017041,NA	0.00616728,NA	2.24222,NA	0.000247031	0.000554653
2	rs16946588	12679033	G,NA	A,NA	0.918489,NA	0.0128865,NA	0.00722595,NA	1.12769,NA	0.000246191	0.000539035
2	rs74922076	13020908	A,NA	G,NA	0.979125,NA	0.0327742,NA	0.0138296,NA	1.74971,NA	0.000245718	0.000550766
2	rs2322594	12638186	G,G	A,A	0.459245,0.323413	-0.00789021,-0.0130002	0.0039675,0.00913824	1.33037,0.810099	0.000245422	0.000562492
2	rs79125559	13172030	NA,C	NA,A	NA,0.945437	NA,0.0307224	NA,0.0188207	NA,0.988847	0.000245408	0.000561834
2	rs75266617	12802083	NA,G	NA,A	NA,0.945437	NA,-0.0317628	NA,0.0188207	NA,1.03868	0.000245278	0.000556362
2	rs6502250	13223842	T,T	C,C	0.54175,0.566468	-0.00583719,0.0209115	0.00396816,0.00862591	0.849891,1.81419	0.000245165	0.000620604
2	rs117674613	13288970	NA,T	NA,C	NA,0.96131	NA,-0.0346089	NA,0.0221651	NA,0.926553	0.000244403	0.000570327
2	rs11868795	12866294	A,NA	C,NA	0.883698,NA	-0.0169956,NA	0.00616728,NA	2.23243,NA	0.000243956	0.000547793
2	rs11868820	12866293	A,NA	G,NA	0.883698,NA	-0.0169956,NA	0.00616728,NA	2.23243,NA	0.000243956	0.000547793
2	rs118098367	12942925	NA,A	NA,G	NA,0.873016	NA,0.01888	NA,0.0128386	NA,0.849525	0.000243939	0.000577481
2	rs79062643	13139213	NA,C	NA,T	NA,0.935516	NA,-0.0269254	NA,0.0174041	NA,0.914191	0.000243135	0.000548807
2	rs9916267	12462495	NA,C	NA,T	NA,0.924603	NA,-0.0237389	NA,0.0161901	NA,0.845951	0.000242124	0.000537129
2	rs237293	12401752	G,G	A,A	0.89662,0.988095	0.0124705,0.0799819	0.00649407,0.0394133	1.26105,1.37236	0.00024194	0.000690503
2	rs73978073	13029621	NA,A	NA,G	NA,0.926587	NA,-0.0236872	NA,0.0163898	NA,0.82859	0.000241833	0.000559406
2	rs79744450	12786195	NA,G	NA,T	NA,0.945437	NA,-0.0315486	NA,0.0188207	NA,1.02833	0.000241328	0.000547439
2	rs77342031	12778632	A,NA	G,NA	0.940358,NA	-0.0178336,NA	0.00834865,NA	1.48584,NA	0.000240864	0.000563863
2	rs143265724	12941325	NA,T	NA,C	NA,0.873016	NA,0.0188837	NA,0.0128386	NA,0.849761	0.00023976	0.00056671
2	rs72815185	12973623	C,NA	G,NA	0.977137,NA	0.0216049,NA	0.0132281,NA	0.989636,NA	0.000239694	0.000531393
2	rs62061557	12429109	C,C	G,G	0.875746,0.985119	0.00302059,0.084876	0.0059937,0.0353055	0.211627,1.79009	0.000239504	0.000532367
2	rs9891086	12456082	NA,G	NA,A	NA,0.925595	NA,-0.0235048	NA,0.0162889	NA,0.826749	0.000239458	0.000531467
2	rs77623077	12557585	NA,G	NA,A	NA,0.883929	NA,-0.0205195	NA,0.0133454	NA,0.906035	0.000239423	0.000556199
2	rs145337257	12811622	NA,G	NA,T	NA,0.945437	NA,-0.0313541	NA,0.0188207	NA,1.01897	0.00023782	0.000539517
2	rs143291876	13293136	NA,T	NA,C	NA,0.967262	NA,-0.0374313	NA,0.0240217	NA,0.923797	0.000237708	0.000559712
2	rs116913378	12944246	NA,G	NA,A	NA,0.873016	NA,0.0186443	NA,0.0128386	NA,0.834326	0.000237662	0.000562393
2	rs35683704	12902379	A,NA	G,NA	0.955268,NA	0.0113702,NA	0.00956466,NA	0.629803,NA	0.000237498	0.000537121
2	rs112526139	13322334	A,NA	C,NA	0.937376,NA	0.0188579,NA	0.0081604,NA	1.68113,NA	0.000237039	0.000562064
2	rs3932782	13300233	G,NA	C,NA	0.071571,NA	0.0116116,NA	0.00767002,NA	0.885876,NA	0.000235685	0.000516913
2	rs75502053	12553895	NA,G	NA,A	NA,0.882937	NA,-0.0203088	NA,0.0132962	NA,0.897366	0.000235476	0.000546334
2	rs9910754	12789451	G,G	A,A	0.299205,0.016865	-0.0117449,-0.0188848	0.00431777,0.0331973	2.18539,0.244547	0.000235363	0.000544039
2	rs10445250	13078746	T,NA	C,NA	0.99006,NA	-0.0380244,NA	0.01993,NA	1.24869,NA	0.00023454	0.000527571
2	rs61577701	12783002	NA,G	NA,A	NA,0.944444	NA,-0.030886	NA,0.0186617	NA,1.00915	0.000233873	0.000529738
2	rs9915155	12462085	NA,G	NA,T	NA,0.924603	NA,-0.0233163	NA,0.0161901	NA,0.824426	0.000233369	0.000517991
2	rs7222357	13299694	A,NA	T,NA	0.071571,NA	0.0115477,NA	0.00767002,NA	0.87884,NA	0.000232425	0.000509869
2	rs16947606	13221852	C,C	T,T	0.54175,0.566468	-0.00551735,0.0210109	0.00396816,0.00862591	0.784084,1.82799	0.000231992	0.00058713
2	rs77807349	13243450	A,NA	G,NA	0.962227,NA	-0.0199182,NA	0.0103707,NA	1.26138,NA	0.000231529	0.000617796
2	rs9900007	12457293	NA,A	NA,G	NA,0.922619	NA,-0.0230197	NA,0.0159983	NA,0.823374	0.000231343	0.000512621
2	rs28869522	12462959	NA,T	NA,G	NA,0.924603	NA,-0.023182	NA,0.0161901	NA,0.817636	0.000230683	0.00051212
2	rs5009607	13222892	C,C	T,T	0.54175,0.566468	-0.00588221,0.0206136	0.00396816,0.00862591	0.859347,1.77312	0.00023067	0.000583139
2	rs73296883	13222595	A,A	G,G	0.54175,0.566468	-0.00551735,0.0209638	0.00396816,0.00862591	0.784084,1.82145	0.000229313	0.00058022
2	rs78465419	12557714	NA,G	NA,A	NA,0.883929	NA,-0.0200648	NA,0.0133454	NA,0.877091	0.000228272	0.00053012
2	rs117283050	13158788	A,NA	G,NA	0.978131,NA	0.0182299,NA	0.0135185,NA	0.750818,NA	0.000228206	0.000487288
2	rs78244833	13053222	C,NA	G,NA	0.988072,NA	-0.035156,NA	0.0182119,NA	1.27117,NA	0.000228199	0.000545687
2	rs12938872	12644957	C,C	G,G	0.609344,0.404762	-0.00702311,-0.0146116	0.00405239,0.00870879	1.0805,1.02972	0.000228151	0.000496345
2	rs142810158	13374140	A,NA	G,NA	0.982107,NA	0.0267795,NA	0.014915,NA	1.13919,NA	0.000228105	0.000483974
2	rs117326948	12537535	NA,G	NA,A	NA,0.87996	NA,-0.0192863	NA,0.0131525	NA,0.846032	0.000227916	0.000517255
2	rs117448249	13008086	NA,C	NA,T	NA,0.951389	NA,0.0283764	NA,0.0198773	NA,0.814139	0.00022772	0.000538484
2	rs12452275	12557173	NA,T	NA,C	NA,0.883929	NA,-0.0200167	NA,0.0133454	NA,0.874053	0.000227137	0.000527467
2	rs6502210	12807337	T,T	C,C	0.361829,0.016865	-0.0111103,-0.0155971	0.00411452,0.0331973	2.15935,0.194855	0.000227042	0.000484475
2	rs7225794	13300227	T,NA	C,NA	0.071571,NA	0.011438,NA	0.00767002,NA	0.866803,NA	0.000226961	0.00049806
2	rs142016210	13315824	NA,G	NA,A	NA,0.94246	NA,-0.0268931	NA,0.0183564	NA,0.844945	0.00022627	0.000537416
2	rs7221218	12741671	T,T	C,C	0.799205,0.621032	-0.0114105,0.00210457	0.00493553,0.0088114	1.6823,0.0908587	0.000226213	0.000297885
2	rs80223158	12889565	T,NA	C,NA	0.88171,NA	-0.0164517,NA	0.00612213,NA	2.14241,NA	0.000225998	0.000533335
2	rs6502214	12809239	A,A	G,G	0.296223,0.016865	-0.0120603,-0.0111498	0.00433025,0.0331973	2.27159,0.132548	0.000224884	0.000513876
2	rs146339356	12811580	NA,T	NA,C	NA,0.945437	NA,-0.0305749	NA,0.0188207	NA,0.981878	0.000224503	0.000509438
2	rs35835556	12882295	G,G	A,A	0.552684,0.840278	0.00171583,-0.00300391	0.00397643,0.0116683	0.176457,0.0986297	0.000224408	0.000449767
2	rs4357979	13341165	G,G	T,T	0.890656,0.842262	0.0149219,-0.00746181	0.00633559,0.0117277	1.73259,0.280164	0.000223655	0.000525545
2	rs75960348	12552616	NA,T	NA,C	NA,0.884921	NA,-0.0195676	NA,0.0133953	NA,0.841408	0.000223288	0.000509146
2	rs12602282	12459656	NA,G	NA,A	NA,0.924603	NA,-0.022794	NA,0.0161901	NA,0.798162	0.00022318	0.000495711
2	rs75208726	13054032	T,NA	C,NA	0.984095,NA	0.0332111,NA	0.0158037,NA	1.44855,NA	0.000222599	0.000505859
2	rs76965611	12648444	NA,C	NA,T	NA,0.965278	NA,-0.0343893	NA,0.0233493	NA,0.8514	0.000222009	0.000506092
2	rs76073053	12814563	NA,T	NA,C	NA,0.945437	NA,-0.0304091	NA,0.0188207	NA,0.974063	0.000221812	0.000503358
2	rs79535831	12792443	NA,C	NA,T	NA,0.945437	NA,-0.0303973	NA,0.0188207	NA,0.973511	0.000221623	0.000502932
2	rs4054955	12544477	NA,T	NA,A	NA,0.882937	NA,-0.0191967	NA,0.0132962	NA,0.827387	0.00022143	0.000503691
2	rs56302608	12886651	G,NA	A,NA	0.88171,NA	-0.0166692,NA	0.00612213,NA	2.18886,NA	0.000221305	0.000513994
2	rs740411	12884384	NA,T	NA,C	NA,0.875	NA,-0.020981	NA,0.0129254	NA,0.98072	0.000221062	0.000497229
2	rs57389307	12890715	T,T	C,C	0.877734,0.845238	-0.0180608,-0.0169764	0.00603539,0.011819	2.55796,0.821317	0.000220884	0.000506984
2	rs116663126	12880010	G,NA	A,NA	0.93837,NA	0.0406441,NA	0.00822159,NA	6.11521,NA	0.000220296	0.00154426
2	rs7216140	13219609	T,T	C,C	0.54175,0.566468	-0.00570207,0.0206136	0.00396816,0.00862591	0.8218,1.77312	0.000220261	0.000556606
2	rs61583568	12790475	NA,G	NA,A	NA,0.945437	NA,-0.0303106	NA,0.0188207	NA,0.969438	0.000220237	0.000499801
2	rs28752293	12462803	NA,G	NA,A	NA,0.924603	NA,-0.0226227	NA,0.0161901	NA,0.789632	0.000219983	0.00048872
2	rs145361949	12530321	NA,C	NA,T	NA,0.948413	NA,-0.0290059	NA,0.0193256	NA,0.874908	0.000219913	0.000481965
2	rs4577129	12885048	NA,A	NA,C	NA,0.87004	NA,-0.0205814	NA,0.0127124	NA,0.976964	0.000219719	0.000497223
2	rs78850963	12642901	NA,T	NA,C	NA,0.912698	NA,-0.021796	NA,0.0151436	NA,0.823713	0.000219578	0.000494623
2	rs9896637	12463588	NA,G	NA,T	NA,0.924603	NA,-0.0225977	NA,0.0161901	NA,0.78839	0.000219522	0.000487712
2	rs75981815	12810548	NA,A	NA,G	NA,0.945437	NA,-0.0302607	NA,0.0188207	NA,0.967099	0.000219446	0.000498013
2	rs55855535	12886443	G,NA	A,NA	0.88171,NA	-0.0166367,NA	0.00612213,NA	2.18188,NA	0.000219387	0.000509516
2	rs79126994	12557918	NA,A	NA,T	NA,0.883929	NA,-0.019678	NA,0.0133454	NA,0.852806	0.000219384	0.000509338
2	rs4791511	12787403	A,A	G,G	0.367793,0.016865	-0.0106427,-0.0263602	0.00410023,0.0331973	2.02495,0.369401	0.000219332	0.000470888
2	rs9913966	12462278	NA,T	NA,C	NA,0.924603	NA,-0.0225828	NA,0.0161901	NA,0.787653	0.000219249	0.000487115
2	rs149937410	13024958	C,NA	T,NA	0.979125,NA	0.0318261,NA	0.0138296,NA	1.6701,NA	0.000219157	0.000491642
2	rs73977989	12669154	G,NA	C,NA	0.904573,NA	0.0156497,NA	0.00672948,NA	1.69804,NA	0.000219092	0.000452024
2	rs2996026	13345571	C,C	T,T	0.615308,0.761905	0.00637508,-0.0158391	0.00406384,0.0100364	0.932891,0.941093	0.000218914	0.000523945
2	rs139258003	12885233	NA,T	NA,C	NA,0.87004	NA,-0.0205369	NA,0.0127124	NA,0.973861	0.000218677	0.00049488
2	rs78690186	12804931	NA,G	NA,A	NA,0.945437	NA,-0.0302004	NA,0.0188207	NA,0.964277	0.000218496	0.000495867
2	rs77784121	12937325	NA,A	NA,T	NA,0.924603	NA,-0.0240267	NA,0.0161901	NA,0.860757	0.000218335	0.000510412
2	rs2190704	12786782	G,NA	A,NA	0.831014,NA	0.0153413,NA	0.00527606,NA	2.4388,NA	0.000218243	0.000461427
2	rs56340929	12714835	C,NA	T,NA	0.935388,NA	0.0255713,NA	0.00804241,NA	2.83121,NA	0.000218113	0.000466214
2	rs2072262	12892943	C,C	G,G	0.874751,0.845238	-0.0181519,-0.0157895	0.00597324,0.011819	2.6244,0.740957	0.000218	0.000500355
2	rs76490220	12647729	NA,C	NA,T	NA,0.962302	NA,-0.0328742	NA,0.0224433	NA,0.844712	0.000217949	0.000493949
2	rs2322779	12933946	G,G	A,A	0.83996,0.589286	-0.0152012,0.00999373	0.00539257,0.00868901	2.31709,0.601923	0.000217625	0.0004888
2	rs60994464	12885832	NA,C	NA,T	NA,0.87004	NA,-0.0204879	NA,0.0127124	NA,0.970452	0.00021754	0.000492321
2	rs16947052	12947956	NA,C	NA,T	NA,0.874008	NA,0.017593	NA,0.0128817	NA,0.764417	0.000216995	0.000505259
2	rs11650537	12882087	T,T	C,C	0.55169,0.840278	0.00176082,-0.00235253	0.0039756,0.0116683	0.181885,0.0756087	0.000216463	0.000444833
2	rs2108539	12817193	G,G	A,A	0.297217,0.016865	-0.0120594,-0.0119285	0.00432606,0.0331973	2.27494,0.143057	0.0002162	0.000493596
2	rs1109766	12877674	NA,C	NA,G	NA,0.871032	NA,-0.0205419	NA,0.012754	NA,0.969561	0.000216165	0.000484432
2	rs74253588	12813572	NA,A	NA,G	NA,0.945437	NA,-0.0300257	NA,0.0188207	NA,0.956118	0.000215776	0.000489724
2	rs77860178	12846760	T,NA	C,NA	0.981113,NA	0.0487448,NA	0.0145245,NA	3.10199,NA	0.000215482	0.000469464
2	rs57940266	12890651	G,G	T,T	0.877734,0.845238	-0.017829,-0.01746	0.00603539,0.011819	2.50362,0.855112	0.000215262	0.000493481
2	rs2996039	13354196	A,A	C,C	0.615308,0.761905	0.00648404,-0.0153979	0.00406384,0.0100364	0.956282,0.903165	0.00021522	0.000515592
2	rs4632167	13238804	T,T	C,C	0.256461,0.329365	-0.00480422,0.0201686	0.00452769,0.00909539	0.539619,1.57525	0.000214567	0.000518592
2	rs9891349	12466145	NA,G	NA,T	NA,0.924603	NA,-0.022294	NA,0.0161901	NA,0.77338	0.000214041	0.000475721
2	rs35221864	12820421	C,C	T,T	0.293241,0.016865	-0.0121967,-0.0146363	0.00434302,0.0331973	2.3028,0.18092	0.000213308	0.000489081
2	rs117706612	12537544	NA,G	NA,T	NA,0.87996	NA,-0.0186443	NA,0.0131525	NA,0.805978	0.00021328	0.000484181
2	rs118046698	13060422	T,NA	C,NA	0.989066,NA	-0.0333509,NA	0.0190121,NA	1.10019,NA	0.000213119	0.000459855
2	rs2996040	13354208	T,T	C,C	0.615308,0.761905	0.00648404,-0.0153049	0.00406384,0.0100364	0.956282,0.895256	0.000212314	0.000508576
2	rs2996041	13354309	G,G	T,T	0.615308,0.761905	0.00639142,-0.0155796	0.00406384,0.0100364	0.936382,0.918694	0.000212265	0.000508439
2	rs1356663	12572583	G,G	T,T	0.900596,0.899802	-0.00340257,-0.0383552	0.00660805,0.0142364	0.217088,2.1514	0.000211358	0.000695663
2	rs12601683	12465273	NA,G	NA,A	NA,0.924603	NA,-0.0221338	NA,0.0161901	NA,0.765517	0.000211234	0.000469581
2	rs74425765	13303171	NA,G	NA,T	NA,0.955357	NA,0.0297062	NA,0.0206987	NA,0.820336	0.00021111	0.000488016
2	rs75961628	12466915	NA,A	NA,G	NA,0.924603	NA,-0.022125	NA,0.0161901	NA,0.765086	0.000211082	0.000469247
2	rs12601711	12465410	NA,G	NA,A	NA,0.924603	NA,-0.0220938	NA,0.0161901	NA,0.763558	0.000210542	0.000468066
2	rs185533808	13372104	G,NA	A,NA	0.986084,NA	0.0301827,NA	0.0168779,NA	1.13237,NA	0.00021039	0.000452862
2	rs80217730	12467288	NA,A	NA,G	NA,0.924603	NA,-0.0220808	NA,0.0161901	NA,0.76292	0.000210317	0.000467574
2	rs75119421	12647449	NA,A	NA,C	NA,0.962302	NA,-0.0322371	NA,0.0224433	NA,0.821329	0.000209823	0.00047563
2	rs7223798	13216935	A,A	G,G	0.528827,0.565476	-0.00525265,0.0207544	0.00396089,0.00862361	0.733306,1.79323	0.00020969	0.000529622
2	rs8066062	13031460	G,G	A,A	0.882704,0.943452	0.00272456,-0.043547	0.00614455,0.018507	0.182125,1.72996	0.000208757	0.000460426
2	rs16946230	12467809	NA,C	NA,A	NA,0.924603	NA,-0.0219561	NA,0.0161901	NA,0.756829	0.000208184	0.000462907
2	rs16946229	12467684	NA,A	NA,G	NA,0.924603	NA,-0.0219561	NA,0.0161901	NA,0.756829	0.000208184	0.000462907
2	rs77913540	12467223	NA,A	NA,G	NA,0.924603	NA,-0.0219389	NA,0.0161901	NA,0.755991	0.000207892	0.000462269
2	rs12939494	12665764	T,NA	C,NA	0.972167,NA	0.0199669,NA	0.0120196,NA	1.01469,NA	0.000207891	0.000449057
2	rs77656406	12814828	NA,G	NA,A	NA,0.945437	NA,-0.0294978	NA,0.0188207	NA,0.931656	0.000207865	0.000471851
2	rs79128990	12814577	NA,G	NA,A	NA,0.945437	NA,-0.0294978	NA,0.0188207	NA,0.931656	0.000207865	0.000471851
2	rs9892861	12933241	T,T	C,C	0.83996,0.589286	-0.0150617,0.010043	0.00539257,0.00868901	2.28222,0.605985	0.000207721	0.000466645
2	rs75041184	12815857	NA,A	NA,G	NA,0.945437	NA,-0.0294517	NA,0.0188207	NA,0.929534	0.000207196	0.000470338
2	rs16946231	12467922	NA,C	NA,G	NA,0.924603	NA,-0.0218846	NA,0.0161901	NA,0.753347	0.000206976	0.000460264
2	rs78020648	12691753	T,NA	C,NA	0.965209,NA	0.0205746,NA	0.0107893,NA	1.24774,NA	0.000206185	0.000458585
2	rs79216768	12467569	NA,G	NA,A	NA,0.924603	NA,-0.0218104	NA,0.0161901	NA,0.749744	0.000205735	0.000457548
2	rs76491025	12800118	NA,C	NA,A	NA,0.945437	NA,-0.0293374	NA,0.0188207	NA,0.924277	0.000205548	0.000466616
2	rs4792350	13217458	G,G	T,T	0.528827,0.565476	-0.00557128,0.0203574	0.00396089,0.00862361	0.797093,1.73891	0.000205511	0.000518371
2	rs117714091	12989417	T,NA	C,NA	0.977137,NA	0.0266453,NA	0.0132281,NA	1.35676,NA	0.000205132	0.000438237
2	rs2106790	13218950	G,NA	A,NA	0.082505,NA	-0.0127331,NA	0.00718617,NA	1.11683,NA	0.000204981	0.000458362
2	rs237366	12408522	T,T	C,C	0.89165,0.986111	0.0121242,0.0725678	0.00636104,0.0365264	1.2468,1.32834	0.00020464	0.000594652
2	rs8064230	12742655	G,G	A,A	0.799205,0.618056	-0.0110925,0.00356644	0.00493553,0.00879811	1.60889,0.164176	0.000204556	0.000270345
2	rs183862475	12699921	G,NA	T,NA	0.965209,NA	0.0205118,NA	0.0107893,NA	1.24196,NA	0.000204281	0.000454396
2	rs143120745	12643710	NA,C	NA,T	NA,0.962302	NA,-0.0317617	NA,0.0224433	NA,0.804072	0.000204058	0.000462632
2	rs79743707	12816034	NA,T	NA,C	NA,0.945437	NA,-0.0292215	NA,0.0188207	NA,0.918966	0.0002039	0.000462893
2	rs11655929	12886075	T,T	C,C	0.588469,0.900794	9.02942e-05,0.0183174	0.00401769,0.0142995	0.00785768,0.698534	0.000203465	0.000422792
2	rs78263758	13368274	T,NA	C,NA	0.982107,NA	0.0257209,NA	0.014915,NA	1.07254,NA	0.000203268	0.000432644
2	rs2108543	12933743	T,T	C,C	0.83996,0.589286	-0.0150167,0.01	0.00539257,0.00868901	2.27103,0.602439	0.000203129	0.000456364
2	rs237303	12435914	T,T	A,A	0.821074,0.520833	0.00852054,0.0091699	0.00515836,0.00855678	1.00623,0.546871	0.000203033	0.000417901
2	rs146431634	12643460	NA,T	NA,G	NA,0.962302	NA,-0.0316585	NA,0.0224433	NA,0.800348	0.00020284	0.000459884
2	rs78174247	12793129	NA,A	NA,T	NA,0.945437	NA,-0.0291391	NA,0.0188207	NA,0.915197	0.000202741	0.000460272
2	rs78313655	12648509	NA,A	NA,T	NA,0.960318	NA,-0.0309685	NA,0.0218976	NA,0.803296	0.00020237	0.000459241
2	rs28445444	12468003	NA,A	NA,G	NA,0.924603	NA,-0.0216016	NA,0.0161901	NA,0.739638	0.000202301	0.000450034
2	rs28366707	12468008	NA,C	NA,G	NA,0.924603	NA,-0.0216016	NA,0.0161901	NA,0.739638	0.000202301	0.000450034
2	rs7216369	12860315	T,NA	C,NA	0.929423,NA	-0.0184804,NA	0.00771974,NA	1.77807,NA	0.00020229	0.000432192
2	rs4792301	12826825	C,C	T,T	0.291252,0.018849	-0.0126507,-0.0178539	0.0043517,0.0314334	2.43792,0.244094	0.000201882	0.000465256
2	rs9903742	12658101	C,C	T,T	0.075547,0.232143	-0.00325777,-0.0238966	0.0074815,0.0101248	0.178329,1.73839	0.000201222	0.000469991
2	rs114565208	13363185	C,NA	T,NA	0.982107,NA	0.0255788,NA	0.014915,NA	1.06373,NA	0.000200222	0.000426342
2	rs237302	12436485	T,T	C,C	0.821074,0.521825	0.00865662,0.00855801	0.00515836,0.00855751	1.03006,0.498554	0.000199886	0.000409855
2	rs2072260	12893117	G,G	A,A	0.874751,0.844246	-0.0181492,-0.0148099	0.00597324,0.0117882	2.62375,0.679859	0.000199628	0.000459028
2	rs117114239	12947782	NA,T	NA,C	NA,0.874008	NA,0.0167523	NA,0.0128817	NA,0.713454	0.000199108	0.000463257
2	rs1984481	12637742	C,C	G,G	0.471173,0.322421	-0.00696676,-0.0125007	0.00396089,0.00914559	1.1046,0.765308	0.000199106	0.000447815
2	rs3744338	13215322	C,C	G,G	0.528827,0.565476	-0.00566683,0.0201068	0.00396089,0.00862361	0.816682,1.70505	0.00019833	0.000499742
2	rs3826377	12822787	C,C	T,T	0.287276,0.018849	-0.0121418,-0.00873689	0.00436947,0.0314334	2.26311,0.107321	0.000198292	0.000456544
2	rs7221396	12815323	G,G	A,A	0.296223,0.016865	-0.0117789,-0.0131419	0.00433025,0.0331973	2.18539,0.159769	0.000198026	0.000452836
2	rs55654981	12884478	C,NA	A,NA	0.875746,NA	-0.0160435,NA	0.0059937,NA	2.12875,NA	0.000197938	0.000461037
2	rs114769076	13361837	T,NA	A,NA	0.982107,NA	0.0254389,NA	0.014915,NA	1.0551,NA	0.000197285	0.000420263
2	rs34407362	13154263	G,NA	A,NA	0.958251,NA	0.0148718,NA	0.00988495,NA	0.877934,NA	0.000196992	0.000458139
2	rs7225709	12636735	C,C	T,T	0.593439,0.345238	-0.00754868,-0.0147432	0.00402521,0.00899088	1.21649,0.995469	0.000196978	0.000442056
2	rs56842939	12949018	NA,T	NA,C	NA,0.874008	NA,0.0166317	NA,0.0128817	NA,0.706273	0.000196732	0.000457678
2	rs28470740	12468520	NA,T	NA,C	NA,0.924603	NA,-0.0211766	NA,0.0161901	NA,0.719255	0.000195584	0.000435331
2	rs75841939	12648412	NA,G	NA,A	NA,0.962302	NA,-0.0310165	NA,0.0224433	NA,0.777354	0.000195506	0.000443348
2	rs149563331	12636922	NA,T	NA,C	NA,0.926587	NA,0.0214248	NA,0.0163898	NA,0.718641	0.000195433	0.000439473
2	rs16947245	13038035	NA,G	NA,A	NA,0.985119	NA,-0.0453058	NA,0.0353055	NA,0.700265	0.000195117	0.000442247
2	rs551891787	12555227	NA,T	NA,A	NA,0.860119	NA,0.0170855	NA,0.0123238	NA,0.780862	0.000194479	0.000437132
2	rs74326398	13350784	A,A	T,T	0.973161,0.998016	-0.0282643,-0.116253	0.0122339,0.0960615	1.68048,0.645495	0.000194471	0.000440439
2	rs28368691	12468621	NA,G	NA,A	NA,0.924603	NA,-0.0210766	NA,0.0161901	NA,0.714493	0.000194053	0.00043198
2	rs12452347	12645344	NA,G	NA,C	NA,0.965278	NA,-0.0319985	NA,0.0233493	NA,0.76814	0.000194012	0.00044241
2	rs74579950	12467382	NA,A	NA,G	NA,0.924603	NA,-0.0210658	NA,0.0161901	NA,0.713979	0.000193889	0.000431621
2	rs74253585	12791661	NA,T	NA,C	NA,0.945437	NA,-0.0284681	NA,0.0188207	NA,0.884781	0.000193672	0.000439781
2	rs117108415	13168563	NA,T	NA,C	NA,0.945437	NA,0.0274178	NA,0.0188207	NA,0.838111	0.0001936	0.000443361
2	rs147965427	13031828	NA,C	NA,G	NA,0.970238	NA,-0.0359817	NA,0.0251555	NA,0.816413	0.000193443	0.000443585
2	rs117154734	13344536	T,NA	C,NA	0.907555,NA	-0.0112548,NA	0.00682591,NA	1.00357,NA	0.000193082	0.00042028
2	rs9902503	13031128	A,A	G,G	0.882704,0.943452	0.00258516,-0.0430331	0.00614455,0.018507	0.171368,1.69768	0.000192947	0.000426016
2	rs72479743	12552315	NA,G	NA,A	NA,0.885913	NA,-0.0180824	NA,0.0134459	NA,0.74792	0.000192121	0.000438081
2	rs7222249	12815852	T,T	A,A	0.296223,0.016865	-0.0117335,-0.0124836	0.00433025,0.0331973	2.17164,0.150651	0.000191921	0.000438804
2	rs28709636	12468141	NA,A	NA,G	NA,0.923611	NA,-0.0208411	NA,0.0160932	NA,0.70927	0.000191761	0.000426647
2	rs28538084	12468158	NA,T	NA,C	NA,0.923611	NA,-0.0208411	NA,0.0160932	NA,0.70927	0.000191761	0.000426647
2	rs72813143	12743457	G,NA	T,NA	0.870775,NA	0.01611,NA	0.00589404,NA	2.20267,NA	0.000191657	0.000383976
2	rs142550870	12647010	NA,A	NA,G	NA,0.962302	NA,-0.0306139	NA,0.0224433	NA,0.763086	0.000191118	0.000433454
2	rs55708868	12884589	T,NA	C,NA	0.875746,NA	-0.0159055,NA	0.0059937,NA	2.099,NA	0.000190943	0.000444635
2	rs237267	12469806	NA,A	NA,G	NA,0.747024	NA,-0.0134334	NA,0.00983323	NA,0.764724	0.000190775	0.000428547
2	rs140790238	12643509	NA,C	NA,T	NA,0.962302	NA,-0.0305268	NA,0.0224433	NA,0.760013	0.000190189	0.000431359
2	rs74199785	13342350	A,A	C,C	0.892644,0.801587	0.0153201,0.00324471	0.00638686,0.0107187	1.78373,0.117984	0.000189914	0.000442032
2	rs144532934	13158498	G,NA	A,NA	0.982107,NA	0.0229921,NA	0.014915,NA	0.909443,NA	0.000189847	0.000407148
2	rs72819075	13260240	T,NA	C,NA	0.974155,NA	0.0144536,NA	0.0124606,NA	0.608943,NA	0.000189327	0.000411187
2	rs143012732	12644878	NA,G	NA,T	NA,0.965278	NA,-0.031543	NA,0.0233493	NA,0.752711	0.000189305	0.000431702
2	rs28495244	12468150	NA,C	NA,T	NA,0.923611	NA,-0.0206632	NA,0.0160932	NA,0.700812	0.000189121	0.000420873
2	rs75804263	12809824	G,NA	C,NA	0.936382,NA	-0.017646,NA	0.00810069,NA	1.53194,NA	0.000188907	0.00044642
2	rs79026613	12646184	NA,T	NA,C	NA,0.965278	NA,-0.0314947	NA,0.0233493	NA,0.751083	0.000188817	0.000430591
2	rs56164999	12884676	G,NA	A,NA	0.875746,NA	-0.0158609,NA	0.0059937,NA	2.08945,NA	0.00018876	0.000439517
2	rs78152379	12988313	A,NA	G,NA	0.977137,NA	0.0259408,NA	0.0132281,NA	1.30212,NA	0.000188685	0.000404009
2	rs34232005	12399321	A,A	G,G	0.942346,0.986111	0.0207793,0.0517837	0.00848241,0.0365264	1.84473,0.806107	0.00018864	0.00058601
2	rs28458851	12468165	NA,C	NA,T	NA,0.923611	NA,-0.0206193	NA,0.0160932	NA,0.698732	0.000188478	0.000419468
2	rs8073841	12571066	A,A	T,T	0.899602,0.899802	-0.00326381,-0.0376555	0.00657888,0.0142364	0.207734,2.08785	0.000187899	0.000612514
2	rs77394927	12646246	NA,G	NA,A	NA,0.962302	NA,-0.0302601	NA,0.0224433	NA,0.750643	0.000187391	0.000425047
2	rs9905820	12637371	G,G	T,T	0.593439,0.348214	-0.00795792,-0.0131676	0.00402521,0.00897279	1.3184,0.846984	0.000187219	0.000423386
2	rs72813173	12781150	T,NA	C,NA	0.980119,NA	-0.0250318,NA	0.0141639,NA	1.1125,NA	0.00018716	0.000423713
2	rs116919874	12540764	NA,T	NA,C	NA,0.882937	NA,-0.0174325	NA,0.0132962	NA,0.721638	0.00018634	0.000424126
2	rs143189164	12646081	NA,A	NA,G	NA,0.965278	NA,-0.0312245	NA,0.0233493	NA,0.742005	0.000186122	0.00042446
2	rs142957290	12991173	NA,T	NA,C	NA,0.979167	NA,-0.0404502	NA,0.0299292	NA,0.753189	0.000185827	0.000421471
2	rs2108658	12656814	A,A	C,C	0.586481,0.545635	-0.00657302,-0.0108376	0.00401481,0.00858518	0.993149,0.684405	0.000185825	0.000398001
2	rs34231114	12820676	A,A	C,C	0.931412,0.97123	-0.0168136,0.0453241	0.00782246,0.0255725	1.50028,1.11729	0.00018543	0.000438191
2	rs35720696	12881183	T,T	C,C	0.529821,0.840278	0.00108167,-0.00393766	0.00396135,0.0116683	0.105235,0.13326	0.000185333	0.000368828
2	rs11871870	12552832	NA,G	NA,A	NA,0.751984	NA,0.0138573	NA,0.00989826	NA,0.791772	0.000184971	0.000418055
2	rs12450245	12550806	NA,A	NA,T	NA,0.885913	NA,-0.0176675	NA,0.0134459	NA,0.723868	0.000184874	0.000421595
2	rs12603345	12637602	C,C	T,T	0.592445,0.348214	-0.00782005,-0.0132626	0.00402367,0.00897279	1.28438,0.855785	0.000184676	0.000418199
2	rs9908504	12949730	NA,C	NA,A	NA,0.875	NA,0.0160245	NA,0.0129254	NA,0.66744	0.000184363	0.000428764
2	rs8065509	13062739	NA,C	NA,T	NA,0.940476	NA,-0.0245037	NA,0.0180669	NA,0.756934	0.000184142	0.000405629
2	rs117326964	13004705	NA,A	NA,G	NA,0.900794	NA,0.0192669	NA,0.0142995	NA,0.749927	0.000183791	0.000418064
2	rs77507532	12645948	NA,T	NA,C	NA,0.965278	NA,-0.0309499	NA,0.0233493	NA,0.732829	0.000183446	0.000418373
2	rs12452325	12645292	NA,T	NA,C	NA,0.965278	NA,-0.0309076	NA,0.0233493	NA,0.731421	0.00018304	0.000417448
2	rs118183893	13050825	NA,T	NA,C	NA,0.974206	NA,0.0336557	NA,0.0269663	NA,0.67365	0.000183025	0.000426387
2	rs9902289	12658023	A,A	G,G	0.077535,0.233135	-0.00125932,-0.0236983	0.00739291,0.0101097	0.0631136,1.71958	0.00018294	0.000418353
2	rs11078155	13340405	C,C	G,G	0.838966,0.834325	-0.00626856,0.0225944	0.00537909,0.0114976	0.612834,1.30629	0.000182821	0.000463869
2	rs12944149	12553548	NA,G	NA,T	NA,0.75	NA,0.0137742	NA,0.00987194	NA,0.788002	0.000182096	0.000412309
2	rs59393114	12451737	A,A	G,G	0.940358,0.987103	0.00464565,0.0864825	0.00834865,0.0378862	0.238147,1.64881	0.000182019	0.000410498
2	rs143951776	12645919	NA,A	NA,G	NA,0.962302	NA,-0.0296742	NA,0.0224433	NA,0.730241	0.000181471	0.000411697
2	rs141621904	12450285	T,T	C,C	0.940358,0.987103	0.00410239,0.0869332	0.00834865,0.0378862	0.205404,1.66241	0.000180673	0.000407993
2	rs117564825	13284663	A,NA	G,NA	0.974155,NA	0.0223382,NA	0.0124606,NA	1.13656,NA	0.000180461	0.00039441
2	rs55688720	12900901	T,NA	C,NA	0.963221,NA	0.0117449,NA	0.0105045,NA	0.579167,NA	0.000180442	0.000402823
2	rs2159122	13369770	T,T	A,A	0.703777,0.752976	0.00799053,-0.00991039	0.00433025,0.00991158	1.18711,0.498436	0.000179606	0.0004571
2	rs11871914	13064361	NA,T	NA,C	NA,0.946429	NA,-0.024919	NA,0.0189842	NA,0.722822	0.000179542	0.000400231
2	rs80284507	12642850	NA,G	NA,A	NA,0.962302	NA,-0.0294731	NA,0.0224433	NA,0.723292	0.000179509	0.000407271
2	rs72809152	12449987	G,G	T,T	0.940358,0.987103	0.00469552,0.0861478	0.00834865,0.0378862	0.241221,1.63875	0.000179166	0.000404021
2	rs9908228	12949568	NA,T	NA,C	NA,0.875	NA,0.0157205	NA,0.0129254	NA,0.649966	0.000179155	0.000416534
2	rs183574340	12602528	A,NA	G,NA	0.988072,NA	0.0195142,NA	0.0182119,NA	0.546773,NA	0.000179055	0.000475301
2	rs76216779	12961770	NA,T	NA,C	NA,0.876984	NA,0.0158317	NA,0.0130145	NA,0.650127	0.000178747	0.000412045
2	rs192070065	13315645	A,NA	T,NA	0.979125,NA	-0.0240076,NA	0.0138296,NA	1.08317,NA	0.000178476	0.000411345
2	rs12944722	12636154	C,C	G,G	0.595427,0.34623	-0.00764772,-0.0134289	0.00402835,0.0089848	1.23933,0.869624	0.000178378	0.000401649
2	rs185357929	12644808	NA,C	NA,T	NA,0.965278	NA,-0.0303963	NA,0.0233493	NA,0.714483	0.000178239	0.000406526
2	rs117361232	13159898	G,NA	C,NA	0.982107,NA	0.0223719,NA	0.014915,NA	0.874112,NA	0.000178168	0.000382755
2	rs66848233	13177679	T,T	C,C	0.743539,0.935516	0.00946804,-0.00923765	0.00452769,0.0174041	1.43752,0.225064	0.000177878	0.000379392
2	rs4792284	12723659	C,C	A,A	0.797217,0.617063	-0.0110429,0.000680657	0.0049174,0.00879376	1.60686,0.0276566	0.000177489	0.000239797
2	rs117626848	12553486	NA,G	NA,A	NA,0.75	NA,0.0135522	NA,0.00987194	NA,0.770022	0.00017721	0.000401322
2	rs12938016	13010603	NA,T	NA,C	NA,0.236111	NA,0.0128309	NA,0.0100654	NA,0.693802	0.000176953	0.00039939
2	rs12601836	13090912	NA,C	NA,A	NA,0.952381	NA,-0.0267238	NA,0.0200728	NA,0.737371	0.000176816	0.000396945
2	rs57729844	12635700	NA,A	NA,C	NA,0.97123	NA,-0.032509	NA,0.0255725	NA,0.691136	0.000176712	0.000416179
2	rs149102417	13287676	A,NA	G,NA	0.964215,NA	-0.0125267,NA	0.0106439,NA	0.621167,NA	0.000176631	0.000420685
2	rs7221294	12776737	G,G	A,A	0.749503,0.916667	0.0136446,0.0183055	0.00456301,0.0154664	2.55481,0.626015	0.000176519	0.000324879
2	rs3785731	12732925	G,G	A,A	0.797217,0.618056	-0.0110077,0.00143548	0.0049174,0.00879811	1.59882,0.0602841	0.000176483	0.000237751
2	rs72479748	13026444	NA,C	NA,T	NA,0.926587	NA,-0.0197359	NA,0.0163898	NA,0.641056	0.000176389	0.000407357
2	rs75869794	12646692	NA,A	NA,C	NA,0.965278	NA,-0.030119	NA,0.0233493	NA,0.705371	0.000175722	0.0004008
2	rs79994050	12646752	NA,A	NA,G	NA,0.962302	NA,-0.0290654	NA,0.0224433	NA,0.709298	0.000175637	0.000398538
2	rs9899583	13034683	C,C	G,G	0.883698,0.94246	0.00340457,-0.0406755	0.00616728,0.0183564	0.235881,1.57349	0.000175614	0.000387366
2	rs7224689	12636610	C,C	G,G	0.592445,0.349206	-0.00782005,-0.0128424	0.00402367,0.00896686	1.28438,0.817916	0.000175526	0.000394442
2	rs72815202	12996333	A,NA	G,NA	0.977137,NA	0.0189867,NA	0.0132281,NA	0.820473,NA	0.000174938	0.000389266
2	rs112001922	12840883	T,NA	C,NA	0.975149,NA	0.00210184,NA	0.0127009,NA	0.0612002,NA	0.000174778	0.000414638
2	rs117232197	12972479	G,NA	T,NA	0.972167,NA	0.0160533,NA	0.0120196,NA	0.740689,NA	0.000173545	0.000402397
2	rs144323466	12643338	NA,T	NA,C	NA,0.965278	NA,-0.0298667	NA,0.0233493	NA,0.697125	0.000173483	0.000395705
2	rs3785730	12733518	C,C	A,A	0.797217,0.618056	-0.0109637,0.00157044	0.0049174,0.00879811	1.58878,0.0663444	0.000173431	0.000233824
2	rs72809166	12456314	A,A	G,G	0.941352,0.986111	0.00443113,0.0829043	0.00841466,0.0365264	0.222955,1.63404	0.000172176	0.00039132
2	rs80211270	12567731	NA,C	NA,T	NA,0.893849	NA,-0.0187253	NA,0.0138774	NA,0.751466	0.000171989	0.000411481
2	rs73978580	13273873	A,NA	G,NA	0.986084,NA	-0.00863086,NA	0.0168779,NA	0.215318,NA	0.000171832	0.000351223
2	rs28627390	12483893	NA,C	NA,T	NA,0.938492	NA,-0.0206813	NA,0.0177919	NA,0.610703	0.000171808	0.000384141
2	rs11657401	12762029	A,A	G,G	0.258449,0.318452	-0.0113119,0.0110857	0.00451629,0.00917557	1.91165,0.644013	0.000171756	0.000344614
2	rs139279098	13007784	NA,T	NA,C	NA,0.909722	NA,0.0189635	NA,0.0149162	NA,0.691201	0.000171229	0.000391245
2	rs78300246	12936712	NA,A	NA,C	NA,0.924603	NA,-0.0209013	NA,0.0161901	NA,0.706185	0.000171125	0.000398933
2	rs11870813	13341512	G,G	A,A	0.890656,0.797619	0.0147968,0.000595941	0.00633559,0.0106395	1.70959,0.0198456	0.000170731	0.000398377
2	rs12952056	12485205	NA,C	NA,T	NA,0.940476	NA,-0.0208153	NA,0.0180669	NA,0.60333	0.000170724	0.000381004
2	rs57561236	12777711	T,T	A,A	0.810139,0.918651	0.0162333,0.0200448	0.00504129,0.0156369	2.89226,0.699225	0.000170637	0.000351037
2	rs28654204	13066196	NA,T	NA,C	NA,0.947421	NA,-0.0242897	NA,0.0191524	NA,0.688849	0.000170618	0.000381169
2	rs142301022	12644181	NA,T	NA,C	NA,0.962302	NA,-0.0284824	NA,0.0224433	NA,0.689495	0.000170337	0.000386584
2	rs16947012	12936541	NA,C	NA,T	NA,0.924603	NA,-0.0207749	NA,0.0161901	NA,0.700216	0.000169572	0.000395267
2	rs11652201	12642992	A,A	G,G	0.482107,0.375992	-0.00695962,-0.011374	0.00395683,0.00882508	1.1046,0.704522	0.000169445	0.000373542
2	rs139565644	12968046	NA,C	NA,A	NA,0.93254	NA,0.0208462	NA,0.017043	NA,0.655076	0.000169423	0.000397413
2	rs1317990	12832063	T,NA	G,NA	0.673956,NA	0.0120117,NA	0.0042178,NA	2.3564,NA	0.000168609	0.000353677
2	rs76436033	12642833	NA,G	NA,C	NA,0.962302	NA,-0.0281512	NA,0.0224433	NA,0.678354	0.000167446	0.000380062
2	rs72817204	12999373	A,NA	G,NA	0.977137,NA	0.0185861,NA	0.0132281,NA	0.795859,NA	0.000167269	0.000372412
2	rs8079850	12951156	NA,A	NA,G	NA,0.875	NA,0.0149428	NA,0.0129254	NA,0.606165	0.000166777	0.00038748
2	rs76261522	13065048	NA,A	NA,G	NA,0.947421	NA,-0.0239128	NA,0.0191524	NA,0.674013	0.000166769	0.000372717
2	rs147937080	12637867	NA,A	NA,G	NA,0.97123	NA,-0.0312028	NA,0.0255725	NA,0.652863	0.00016644	0.000391543
2	rs80064709	12673182	T,NA	G,NA	0.988072,NA	0.0307346,NA	0.0182119,NA	1.03865,NA	0.000165782	0.000388167
2	rs76510258	13004343	NA,T	NA,C	NA,0.940476	NA,-0.0238493	NA,0.0180669	NA,0.728582	0.000165737	0.000379478
2	rs740413	12939770	NA,T	NA,C	NA,0.877976	NA,0.0153613	NA,0.0130599	NA,0.62068	0.000165713	0.000387383
2	rs148801485	12643372	NA,T	NA,C	NA,0.965278	NA,-0.0289033	NA,0.0233493	NA,0.666019	0.000165358	0.00037722
2	rs72479744	12646055	NA,A	NA,T	NA,0.962302	NA,-0.027903	NA,0.0224433	NA,0.670055	0.000165333	0.000375296
2	rs7207242	13301957	T,T	C,C	0.117296,0.002976	0.0103464,-0.0933966	0.00614455,0.0784755	1.03521,0.630798	0.000165293	0.000373176
2	rs28502191	13067362	NA,A	NA,G	NA,0.947421	NA,-0.0237101	NA,0.0191524	NA,0.666092	0.000164761	0.000368306
2	rs145665430	12817928	G,G	A,A	0.932406,0.972222	-0.016238,0.0460018	0.00787557,0.0260119	1.40644,1.11363	0.000164729	0.000388756
2	rs145639962	12969339	NA,T	NA,G	NA,0.93254	NA,0.0204186	NA,0.017043	NA,0.636593	0.000164601	0.000385911
2	rs145615677	12968947	NA,C	NA,T	NA,0.93254	NA,0.0203754	NA,0.017043	NA,0.634736	0.000164126	0.000384779
2	rs7219332	12635681	NA,A	NA,G	NA,0.926587	NA,0.01898	NA,0.0163898	NA,0.607567	0.000163218	0.000368362
2	rs143090080	12755528	C,NA	T,NA	0.992048,NA	0.034655,NA	0.0222601,NA	0.922586,NA	0.000163151	0.000389991
2	rs929426	12940549	NA,A	NA,G	NA,0.125992	NA,-0.0148847	NA,0.0128817	NA,0.605741	0.000163082	0.000382325
2	rs9912926	12680650	A,NA	G,NA	0.927435,NA	0.0125565,NA	0.00762141,NA	1.0024,NA	0.000163016	0.000360907
2	rs16946773	12800304	C,C	A,A	0.348907,0.426587	-0.011045,0.00780606	0.00414823,0.00864302	2.11046,0.435998	0.000163008	0.000412669
2	rs11078076	12423696	NA,A	NA,G	NA,0.840278	NA,0.0141113	NA,0.0116683	NA,0.644892	0.000162809	0.000383756
2	rs35869703	13080492	A,NA	G,NA	0.974155,NA	-0.0156804,NA	0.0124606,NA	0.681424,NA	0.000162755	0.000379084
2	rs9901453	12464032	NA,T	NA,C	NA,0.926587	NA,-0.0190585	NA,0.0163898	NA,0.611012	0.00016227	0.000362653
2	rs72817205	12999503	A,NA	G,NA	0.977137,NA	0.0182937,NA	0.0132281,NA	0.778114,NA	0.000161978	0.000360781
2	rs57125372	12678153	A,NA	G,NA	0.912525,NA	0.010193,NA	0.00699802,NA	0.837917,NA	0.000161655	0.000353637
2	rs139849409	12967367	NA,C	NA,G	NA,0.93254	NA,0.0201235	NA,0.017043	NA,0.623968	0.000161408	0.000378298
2	rs181458535	13224773	A,NA	T,NA	0.991054,NA	0.0332307,NA	0.0209976,NA	0.944953,NA	0.000161118	0.00041797
2	rs116931960	12895334	NA,C	NA,T	NA,0.840278	NA,-0.0156983	NA,0.0116683	NA,0.748352	0.000161055	0.000361381
2	rs147758395	12967846	NA,T	NA,C	NA,0.93254	NA,0.02009	NA,0.017043	NA,0.622541	0.000161052	0.00037745
2	rs146874972	12987592	NA,C	NA,T	NA,0.980159	NA,-0.0376139	NA,0.0306528	NA,0.657998	0.00016105	0.000366108
2	rs55672355	12453706	G,G	T,T	0.941352,0.987103	0.00458186,0.0846626	0.00841466,0.0378862	0.232035,1.59449	0.000160964	0.000363722
2	rs16946545	12643002	NA,A	NA,G	NA,0.962302	NA,-0.0273661	NA,0.0224433	NA,0.652256	0.000160918	0.000365336
2	rs12452699	12839880	T,T	C,C	0.615308,0.921627	0.0137904,-0.0115965	0.00406384,0.0159053	3.161,0.331668	0.000160747	0.000320561
2	rs147690760	12977759	NA,T	NA,C	NA,0.980159	NA,-0.0374691	NA,0.0306528	NA,0.654495	0.000160201	0.000364189
2	rs1109767	12877530	T,T	C,C	0.967197,0.97619	0.00282012,-0.0623831	0.0111,0.0280389	0.097211,1.58354	0.00016003	0.00034718
2	rs4791508	12734156	C,C	T,T	0.797217,0.618056	-0.0107831,0.00157044	0.0049174,0.00879811	1.54793,0.0663444	0.000159874	0.000216916
2	rs4617903	12817943	C,C	G,G	0.293241,0.016865	-0.0116429,-0.0142038	0.00434302,0.0331973	2.13407,0.174735	0.000159717	0.000366233
2	rs3785728	12754649	G,G	T,T	0.798211,0.550595	-0.0109277,-0.00163643	0.00492643,0.00859346	1.57605,0.0711053	0.000158987	0.000219189
2	rs75569170	12491379	NA,G	NA,A	NA,0.941468	NA,-0.0197724	NA,0.0182098	NA,0.55664	0.000158773	0.000355097
2	rs7218182	12429425	A,A	C,C	0.955268,0.835317	0.0147393,0.0147902	0.00956466,0.0115253	0.908987,0.70029	0.000158547	0.000332159
2	rs188860258	13252618	NA,T	NA,A	NA,0.991071	NA,0.0516756	NA,0.0454422	NA,0.592666	0.00015849	0.000368569
2	rs79471814	12443424	NA,G	NA,T	NA,0.921627	NA,-0.0181084	NA,0.0159053	NA,0.593617	0.000158049	0.000353215
2	rs116706042	12445505	NA,A	NA,C	NA,0.921627	NA,-0.0180813	NA,0.0159053	NA,0.592408	0.000157753	0.000352564
2	rs2322653	12788513	T,T	G,G	0.367793,0.071429	-0.010413,0.0105334	0.00410023,0.0165981	1.95478,0.279279	0.000157569	0.000334964
2	rs12603676	12474292	NA,G	NA,A	NA,0.940476	NA,-0.0195377	NA,0.0180669	NA,0.553593	0.000157549	0.000352118
2	rs3744343	12894832	NA,G	NA,A	NA,0.839286	NA,-0.0154255	NA,0.0116392	NA,0.73267	0.000157534	0.000353562
2	rs80082644	12521143	NA,C	NA,G	NA,0.837302	NA,-0.0141695	NA,0.0115817	NA,0.655287	0.000157384	0.000357435
2	rs115077331	12445504	NA,A	NA,T	NA,0.921627	NA,-0.0180435	NA,0.0159053	NA,0.59072	0.00015734	0.000351659
2	rs79561153	12625567	NA,G	NA,A	NA,0.915675	NA,-0.0178309	NA,0.0153834	NA,0.608331	0.000157276	0.000354383
2	rs9903335	12786654	C,C	T,T	0.348907,0.016865	-0.0100482,-0.0270752	0.00414823,0.0331973	1.81183,0.382226	0.000157139	0.000341668
2	rs2215082	13009500	NA,G	NA,A	NA,0.238095	NA,0.011729	NA,0.0100364	NA,0.615206	0.000156935	0.000355192
2	rs9909624	12722549	A,A	G,G	0.797217,0.619048	-0.0107724,0.000291883	0.0049174,0.0088025	1.54552,0.0116428	0.000156758	0.000214123
2	rs75339286	12521019	NA,T	NA,C	NA,0.837302	NA,-0.014122	NA,0.0115817	NA,0.652251	0.000156677	0.000355838
2	rs11869297	13173708	A,A	G,G	0.363817,0.302579	0.00487655,0.0150632	0.00410967,0.00930543	0.628223,0.976747	0.000156664	0.000330431
2	rs72809157	12455692	G,G	A,A	0.941352,0.987103	0.00408462,0.084673	0.00841466,0.0378862	0.202469,1.59479	0.000156594	0.000354227
2	rs59504726	12777424	G,G	A,A	0.810139,0.917659	0.0160944,0.0194627	0.00504129,0.0155508	2.85067,0.676268	0.000156594	0.000322947
2	rs10521199	12625578	NA,T	NA,C	NA,0.915675	NA,-0.0177358	NA,0.0153834	NA,0.603896	0.000156212	0.000352015
2	rs78054910	12642303	NA,A	NA,C	NA,0.965278	NA,-0.0277038	NA,0.0233493	NA,0.628144	0.000156122	0.000356206
2	rs114526847	13365021	G,NA	A,NA	0.982107,NA	0.0230931,NA	0.014915,NA	0.915258,NA	0.000155959	0.000334579
2	rs9912401	13291606	T,NA	A,NA	0.079523,NA	0.00823875,NA	0.0073078,NA	0.585733,NA	0.000155713	0.000342973
2	rs74714578	12992868	NA,A	NA,C	NA,0.955357	NA,0.024435	NA,0.0206987	NA,0.623791	0.000155304	0.000357564
2	rs1109311	12455025	G,G	A,A	0.941352,0.987103	0.00448137,0.0841235	0.00841466,0.0378862	0.22597,1.57856	0.000155276	0.000350955
2	rs55894957	12451066	T,T	G,G	0.940358,0.987103	0.00459578,0.0836781	0.00834865,0.0378862	0.235085,1.56547	0.000155007	0.000349672
2	rs2108659	12590721	NA,A	NA,G	NA,0.89881	NA,-0.0165276	NA,0.0141743	NA,0.613317	0.000154786	0.000354893
2	rs11651325	13046924	G,NA	T,NA	0.899602,NA	0.00538857,NA	0.00657888,NA	0.384318,NA	0.000154713	0.000320911
2	rs16946604	12697336	T,NA	C,NA	0.926441,NA	0.0118752,NA	0.0075738,NA	0.932194,NA	0.000154655	0.000333544
2	rs145825014	12493387	NA,T	NA,C	NA,0.941468	NA,-0.0193323	NA,0.0182098	NA,0.540007	0.000154616	0.000345968
2	rs12603670	12474137	NA,T	NA,C	NA,0.940476	NA,-0.0191905	NA,0.0180669	NA,0.540383	0.000154274	0.000344936
2	rs141016192	12941288	T,NA	C,NA	0.927435,NA	0.0208496,NA	0.00762141,NA	2.20582,NA	0.000153773	0.000389381
2	rs77429247	12878602	NA,T	NA,C	NA,0.87004	NA,-0.0169349	NA,0.0127124	NA,0.738002	0.000153691	0.000346691
2	rs77459208	12932965	NA,T	NA,C	NA,0.849206	NA,0.013888	NA,0.0119455	NA,0.610857	0.000153681	0.000362168
2	rs181634636	13336922	G,NA	A,NA	0.988072,NA	0.0176143,NA	0.0182119,NA	0.476968,NA	0.000153618	0.00037122
2	rs143525863	13026329	NA,A	NA,G	NA,0.919643	NA,-0.0172906	NA,0.0157247	NA,0.566211	0.000153597	0.000352556
2	rs4792263	12482530	A,A	G,G	0.444334,0.667659	-0.00786715,-0.00517895	0.00397904,0.00907473	1.31854,0.245497	0.00015331	0.000337463
2	rs111398672	12710861	A,NA	G,NA	0.926441,NA	0.0118273,NA	0.0075738,NA	0.926715,NA	0.000153282	0.000330671
2	rs150563918	12445073	NA,T	NA,A	NA,0.921627	NA,-0.0176506	NA,0.0159053	NA,0.573303	0.000153162	0.000342498
2	rs139555955	12445077	NA,T	NA,G	NA,0.921627	NA,-0.0176506	NA,0.0159053	NA,0.573303	0.000153162	0.000342498
2	rs57192323	12443498	A,A	G,G	0.940358,0.987103	0.00629952,0.0810236	0.00834865,0.0378862	0.34629,1.48855	0.00015302	0.000343674
2	rs77181762	12522263	NA,C	NA,G	NA,0.837302	NA,-0.0138688	NA,0.0115817	NA,0.636162	0.000152996	0.000347532
2	rs28582807	12752296	C,C	T,T	0.798211,0.551587	-0.0106129,-0.00198406	0.00492643,0.00859522	1.50558,0.0875417	0.000152544	0.000211565
2	rs17573649	13242722	NA,T	NA,C	NA,0.992063	NA,0.0530465	NA,0.0481747	NA,0.567286	0.000152034	0.000352289
2	rs117205611	13006599	NA,A	NA,G	NA,0.904762	NA,0.0170462	NA,0.0145623	NA,0.616594	0.000151861	0.000345275
2	rs10521208	12934919	NA,T	NA,C	NA,0.989087	NA,0.0467601	NA,0.0411453	NA,0.592163	0.000151275	0.000348897
2	rs72809154	12455617	G,G	A,A	0.941352,0.987103	0.00423023,0.0838934	0.00841466,0.0378862	0.211012,1.57179	0.000151135	0.000341786
2	rs74726423	13289923	G,NA	A,NA	0.964215,NA	-0.0113779,NA	0.0106439,NA	0.545023,NA	0.00015107	0.000358815
2	rs142880626	13253374	G,NA	C,NA	0.988072,NA	0.0309546,NA	0.0182119,NA	1.04969,NA	0.00015096	0.000339972
2	rs117545116	12943903	NA,T	NA,C	NA,0.97619	NA,-0.0352888	NA,0.0280389	NA,0.681546	0.000150944	0.000350742
2	rs79272024	12759497	A,NA	G,NA	0.931412,NA	-0.0146251,NA	0.00782246,NA	1.21088,NA	0.000150907	0.000368092
2	rs75753941	13060897	NA,G	NA,T	NA,0.948413	NA,-0.0222656	NA,0.0193256	NA,0.603333	0.000150652	0.000336824
2	rs12600378	12501600	NA,C	NA,T	NA,0.935516	NA,-0.0180365	NA,0.0174041	NA,0.522816	0.000150516	0.00033643
2	rs17652606	13254497	T,NA	A,NA	0.975149,NA	0.0130829,NA	0.0127009,NA	0.518596,NA	0.00015029	0.000329249
2	rs76689612	13061598	NA,T	NA,C	NA,0.949405	NA,-0.0223644	NA,0.019504	NA,0.599423	0.000150044	0.000335846
2	rs72809161	12456019	G,G	A,A	0.941352,0.987103	0.00473264,0.083217	0.00841466,0.0378862	0.241221,1.55197	0.000149951	0.000338752
2	rs72809160	12455989	G,G	A,A	0.941352,0.987103	0.00468237,0.0832733	0.00841466,0.0378862	0.238147,1.55362	0.00014995	0.000338786
2	rs1029674	13303083	T,T	C,C	0.569583,0.497024	0.00550441,-0.00850578	0.00399316,0.0085495	0.774532,0.495133	0.000149872	0.000380071
2	rs72809158	12455851	T,T	C,C	0.941352,0.987103	0.0043809,0.0835833	0.00841466,0.0378862	0.219952,1.56269	0.00014983	0.000338729
2	rs79924281	12566247	NA,A	NA,G	NA,0.871032	NA,-0.0147456	NA,0.012754	NA,0.606221	0.000149757	0.000353036
3	rs138002092	12391719	A,NA	G,NA	0.983101,NA	0.0616564,NA	0.0153396,NA	4.23401,NA	0.096352	0.11777
3	rs17702872	12576271	G,G	A,A	0.899602,0.991071	-0.00326374,-0.186421	0.00657888,0.0454422	0.207729,4.38836	0.0519322	0.0550443
3	rs8070835	12574746	C,C	A,A	0.898608,0.991071	-0.00329918,-0.181586	0.00655017,0.0454422	0.211487,4.19092	0.0349556	0.037232
3	rs17702998	12584694	C,C	G,G	0.90159,0.992063	-0.00224676,-0.1916	0.00663768,0.0481747	0.133714,4.15656	0.0314554	0.0335831
3	rs41429852	12585152	A,A	G,G	0.902585,0.992063	-0.00276735,-0.19024	0.00666778,0.0481747	0.168695,4.10519	0.0289378	0.0309137
3	rs10491102	12589871	T,T	A,A	0.900596,0.992063	-0.00206896,-0.189766	0.00660805,0.0481747	0.12251,4.08737	0.0270849	0.0289815
3	rs76441872	12585533	T,T	C,C	0.902585,0.992063	-0.00297646,-0.187323	0.00666778,0.0481747	0.183552,3.99611	0.0233398	0.0250009
3	rs72813167	12773330	C,C	T,T	0.815109,0.960318	0.0170379,0.0700965	0.005093,0.0218976	3.08524,2.86359	0.0116074	0.0268754
3	rs12325778	12570822	C,C	A,A	0.899602,0.991071	-0.00341121,-0.162459	0.00657888,0.0454422	0.218889,3.45576	0.00770627	0.00838841
3	rs7223372	12772901	A,A	G,G	0.815109,0.960318	0.0163998,0.0686098	0.005093,0.0218976	2.89226,2.7622	0.00751986	0.0172067
3	rs1044569	12895929	A,A	G,G	0.39662,0.475198	0.0198454,0.0214263	0.00404163,0.00855989	6.04113,1.90971	0.00725404	0.0143621
3	rs145872111	12490370	NA,A	NA,G	NA,0.990079	NA,0.131639	NA,0.0431319	NA,2.64338	0.0067852	0.0141052
3	rs138533829	12490389	NA,C	NA,A	NA,0.990079	NA,0.131258	NA,0.0431319	NA,2.63062	0.00661977	0.0137555
3	rs147188989	12414836	T,NA	G,NA	0.982107,NA	0.0469956,NA	0.014915,NA	2.78842,NA	0.00600575	0.0079834
3	rs2523	12895815	T,T	C,C	0.393638,0.477183	0.0191878,0.0217724	0.00404692,0.00855827	5.67303,1.96024	0.00549842	0.0108912
3	rs9908102	12896553	T,T	C,C	0.393638,0.474206	0.0192353,0.0217264	0.00404692,0.00856075	5.69819,1.95266	0.00548117	0.0110021
3	rs78214430	12942309	NA,G	NA,A	NA,0.947421	NA,-0.054805	NA,0.0191524	NA,2.37508	0.00440716	0.00816735
3	rs8082686	12545054	A,A	G,G	0.261431,0.330357	-0.0128448,-0.0161568	0.00449951,0.00908845	2.36575,1.12235	0.00434735	0.0075269
3	rs7213682	12826135	T,NA	C,NA	0.76839,NA	0.017126,NA	0.00468673,NA	3.5883,NA	0.00408372	0.00785686
3	rs12951579	12772275	G,G	A,A	0.748509,0.960318	0.0133967,0.066383	0.00455701,0.0218976	2.48355,2.61382	0.0040784	0.00967855
3	rs145473016	12915713	A,NA	G,NA	0.986084,NA	-0.056012,NA	0.0168779,NA	3.0436,NA	0.00398376	0.00829157
3	rs1044564	12895984	C,C	G,G	0.392644,0.475198	0.0188786,0.020925	0.00404873,0.00855989	5.50603,1.83852	0.00351328	0.00692844
3	rs34057603	12885144	A,A	G,G	0.445328,0.268849	0.00922055,0.0115233	0.00397815,0.00964152	1.68909,0.634474	0.00346212	0.00625605
3	rs60975711	13216215	C,C	A,A	0.475149,0.448413	-0.00658207,0.0261332	0.00395919,0.00859522	1.01585,2.62664	0.00281819	0.00463255
3	rs724595	13208978	T,T	C,C	0.473161,0.449405	-0.00670432,0.0260766	0.00396001,0.00859346	1.04357,2.61805	0.00270494	0.00443928
3	rs3736481	13209848	T,T	C,C	0.471173,0.454365	-0.00687259,0.0258569	0.00396089,0.00858518	1.08239,2.58552	0.00266319	0.00437199
3	rs3848442	13209267	C,C	T,T	0.473161,0.450397	-0.00682623,0.0257279	0.00396001,0.00859173	1.07188,2.56082	0.00250988	0.00412329
3	rs9915058	12897293	C,C	A,A	0.368787,0.470238	0.0170768,0.021701	0.00409792,0.00856454	4.51089,1.94759	0.00249279	0.00458318
3	rs8067114	12598066	C,C	T,T	0.89165,0.988095	0.000895327,-0.126422	0.00636104,0.0394133	0.0515547,2.87337	0.00210103	0.00241495
3	rs6650596	13236075	A,A	T,T	0.494036,0.438492	-0.00686165,0.0254476	0.00395458,0.00861478	1.08239,2.50342	0.0020882	0.00348383
3	rs56401613	12779042	A,A	C,C	0.741551,0.96131	0.0124637,0.0641578	0.00451629,0.0221651	2.23771,2.42055	0.00198509	0.00425407
3	rs149048042	12849207	A,NA	G,NA	0.919483,NA	0.0374104,NA	0.00726648,NA	6.58041,NA	0.00192998	0.0051369
3	rs7209206	12765646	G,G	A,A	0.763419,0.960318	0.0132255,0.0605245	0.0046523,0.0218976	2.34948,2.24335	0.00183159	0.00430126
3	rs3826373	12886857	C,C	T,T	0.44831,0.264881	0.00799441,0.0119054	0.0039756,0.00968721	1.35321,0.659403	0.00175921	0.00316872
3	rs11658321	12914484	C,C	T,T	0.394632,0.445437	0.0194972,0.0138394	0.00404514,0.00860072	5.84274,0.968209	0.00165576	0.00331205
3	rs2190744	13024381	NA,G	NA,A	NA,0.852183	NA,-0.028288	NA,0.0120441	NA,1.72494	0.00150406	0.00259674
3	rs12103433	13024842	NA,G	NA,A	NA,0.852183	NA,-0.0281034	NA,0.0120441	NA,1.70711	0.00146592	0.00252884
3	rs12600655	12824128	A,A	G,G	0.363817,0.474206	-0.0120988,0.0133411	0.00410967,0.00856075	2.48943,0.923954	0.00140952	0.00224866
3	rs76004682	12797202	G,NA	A,NA	0.958251,NA	0.0186348,NA	0.00988495,NA	1.22616,NA	0.00138632	0.00258955
3	rs12600763	13208484	A,A	G,G	0.474155,0.421627	-0.00684102,0.0238063	0.00395959,0.00865635	1.07551,2.22499	0.00131297	0.00219379
3	rs2072261	12893089	A,A	G,G	0.727634,0.815476	-0.0186277,-0.0204771	0.00444126,0.0110197	4.56259,1.19971	0.00128242	0.00233432
3	rs76860860	13108660	A,A	G,G	0.911531,0.909722	0.0198734,0.000388851	0.00696238,0.0149162	2.36534,0.0091276	0.00124797	0.00237704
3	rs3785711	12880440	NA,T	NA,C	NA,0.979167	NA,-0.0687052	NA,0.0299292	NA,1.66355	0.00124141	0.00229992
3	rs724593	13208992	G,G	A,A	0.473161,0.418651	-0.00674866,0.0236696	0.00396001,0.0086648	1.05383,2.20059	0.00121518	0.00202824
3	rs9303078	13257764	T,NA	G,NA	0.012922,NA	-0.0421447,NA	0.0175065,NA	1.79405,NA	0.00119982	0.00211133
3	rs71364181	12576966	G,NA	A,NA	0.986084,NA	-0.0341411,NA	0.0168779,NA	1.36562,NA	0.00118481	0.00242339
3	rs7213958	13209949	T,T	A,A	0.474155,0.420635	-0.00696448,0.0232422	0.00395959,0.00865913	1.1046,2.13835	0.00116937	0.00195211
3	rs724594	13208985	G,G	A,A	0.473161,0.418651	-0.00670432,0.0235657	0.00396001,0.0086648	1.04357,2.18482	0.00116184	0.00194007
3	rs3887010	13209097	T,T	C,C	0.473161,0.418651	-0.00678138,0.0234671	0.00396001,0.0086648	1.06143,2.1699	0.00115834	0.00193327
3	rs9913399	12784368	A,A	G,G	0.301193,0.018849	-0.0137736,-0.0187755	0.00430962,0.0314334	2.85594,0.2594	0.00114415	0.00199188
3	rs733890	12918054	T,T	C,C	0.654076,0.965278	-0.0147299,-0.0410173	0.00415657,0.0233493	3.40401,1.10253	0.00112649	0.00186945
3	rs4792313	12918296	C,C	T,T	0.684891,0.965278	-0.017431,-0.0488629	0.00425597,0.0233493	4.37577,1.43918	0.00112334	0.00187668
3	rs145494709	13288192	NA,C	NA,T	NA,0.987103	NA,0.0836548	NA,0.0378862	NA,1.56479	0.00110888	0.0019463
3	rs4792314	12918451	A,A	G,G	0.684891,0.965278	-0.0174746,-0.0481972	0.00425597,0.0233493	4.39498,1.40893	0.0010917	0.00182399
3	rs73981621	12914832	T,T	C,C	0.687873,0.965278	-0.0175271,-0.0471436	0.00426697,0.0233493	4.39822,1.3617	0.00108308	0.00178885
3	rs733889	12918118	G,G	A,A	0.684891,0.965278	-0.0173875,-0.0483599	0.00425597,0.0233493	4.3566,1.4163	0.0010568	0.00176617
3	rs7211210	12917352	G,G	A,A	0.684891,0.965278	-0.0173875,-0.0483599	0.00425597,0.0233493	4.3566,1.4163	0.0010568	0.00176617
3	rs76317656	12803889	A,NA	G,NA	0.88171,NA	0.0238966,NA	0.00612213,NA	4.02279,NA	0.00105085	0.00188442
3	rs720049	12850547	A,A	G,G	0.869781,0.941468	0.0291447,-0.015508	0.00587486,0.0182098	6.15391,0.404043	0.00104326	0.00197596
3	rs80226620	12822600	T,NA	C,NA	0.88668,NA	0.0245383,NA	0.00623739,NA	4.0782,NA	0.00104014	0.00186228
3	rs41494747	12914920	G,G	A,A	0.684891,0.965278	-0.017526,-0.0471998	0.00425597,0.0233493	4.4177,1.3642	0.00104012	0.00173813
3	rs8075174	13207830	G,G	A,A	0.473161,0.421627	-0.00674866,0.0231331	0.00396001,0.00865635	1.05383,2.12313	0.00103545	0.00173134
3	rs59287437	12912727	G,G	C,C	0.683897,0.965278	-0.0175595,-0.0461444	0.00425236,0.0233493	4.43917,1.31763	0.00103329	0.00172457
3	rs2286336	12915941	G,G	A,A	0.684891,0.965278	-0.017526,-0.0470877	0.00425597,0.0233493	4.4177,1.35922	0.00103149	0.00172378
3	rs7210890	12917134	G,G	A,A	0.684891,0.965278	-0.0173395,-0.0483599	0.00425597,0.0233493	4.33556,1.4163	0.0010312	0.00172371
3	rs4792311	12915009	A,A	G,G	0.684891,0.965278	-0.0174819,-0.0473632	0.00425597,0.0233493	4.39822,1.37148	0.00102906	0.00171983
3	rs73300518	12914795	C,C	G,G	0.684891,0.965278	-0.0174819,-0.0473121	0.00425597,0.0233493	4.39822,1.3692	0.00102514	0.00171332
3	rs764688	12541629	C,C	T,T	0.33002,0.112103	-0.0118694,-0.0046674	0.00420473,0.0135492	2.32242,0.136388	0.00101874	0.00170087
3	rs6502219	12841616	C,C	T,T	0.691849,0.858135	0.0192902,-0.0128341	0.00428205,0.0122515	5.17779,0.530411	0.00101413	0.00206847
3	rs112409112	12913243	T,T	C,C	0.684891,0.965278	-0.0175744,-0.046423	0.00425597,0.0233493	4.43917,1.32985	0.00100736	0.00168357
3	rs56131975	12912870	C,C	T,T	0.684891,0.965278	-0.0175744,-0.0462542	0.00425597,0.0233493	4.43917,1.32244	0.000995036	0.00166309
3	rs9889794	12876508	T,NA	C,NA	0.937376,NA	0.0468603,NA	0.0081604,NA	8.02992,NA	0.000990024	0.0381167
3	rs58809197	12920260	G,G	A,A	0.683897,0.965278	-0.0172378,-0.0484868	0.00425236,0.0233493	4.29744,1.42205	0.000990013	0.00165329
3	rs11657108	12582693	G,G	T,T	0.925447,0.997024	0.0166453,-0.0706477	0.00752717,0.078473	1.56847,0.434187	0.000989746	0.00181285
3	rs56988654	12912635	G,G	T,T	0.684891,0.965278	-0.0175744,-0.0460321	0.00425597,0.0233493	4.43917,1.31272	0.000979122	0.00163663
3	rs75867529	12913122	G,G	A,A	0.684891,0.965278	-0.017526,-0.0463668	0.00425597,0.0233493	4.4177,1.32738	0.000978191	0.00163517
3	rs113669874	12913132	T,T	C,C	0.684891,0.965278	-0.017526,-0.0463668	0.00425597,0.0233493	4.4177,1.32738	0.000978191	0.00163517
3	rs78254769	13361743	T,NA	C,NA	0.965209,NA	0.0241703,NA	0.0107893,NA	1.60072,NA	0.000974628	0.00180867
3	rs111604768	12913079	C,C	G,G	0.684891,0.965278	-0.017526,-0.0463105	0.00425597,0.0233493	4.4177,1.32491	0.000974186	0.00162851
3	rs112037498	12892187	C,C	T,T	0.682903,0.810516	-0.0180796,-0.0201053	0.00424878,0.0109078	4.68022,1.1851	0.000974183	0.00168591
3	rs17775154	12538520	G,NA	T,NA	0.970179,NA	0.0222657,NA	0.0116239,NA	1.25627,NA	0.000971214	0.00166535
3	rs8073563	12911038	T,T	C,C	0.684891,0.965278	-0.0176185,-0.0455878	0.00425597,0.0233493	4.45874,1.29339	0.000970443	0.00162212
3	rs8073444	12911052	G,G	A,A	0.684891,0.965278	-0.0176185,-0.0455878	0.00425597,0.0233493	4.45874,1.29339	0.000970443	0.00162212
3	rs57227992	12909621	C,C	T,T	0.684891,0.964286	-0.0177109,-0.0443177	0.00425597,0.0230345	4.49996,1.26473	0.000970405	0.00162127
3	rs60713770	12912385	G,G	A,A	0.684891,0.965278	-0.0175744,-0.0458687	0.00425597,0.0233493	4.43917,1.3056	0.000967634	0.00161753
3	rs111859801	12909504	A,A	G,G	0.684891,0.964286	-0.017755,-0.0439897	0.00425597,0.0230345	4.51966,1.25051	0.000965062	0.00161596
3	rs113051167	13022011	NA,C	NA,T	NA,0.950397	NA,-0.0449011	NA,0.0196877	NA,1.6465	0.000964128	0.00168578
3	rs8079600	12910706	C,C	T,T	0.684891,0.965278	-0.0176185,-0.0454805	0.00425597,0.0233493	4.45874,1.28874	0.000963025	0.00160979
3	rs4792309	12908204	C,C	T,T	0.684891,0.965278	-0.0178034,-0.0434842	0.00425597,0.0233493	4.54138,1.20374	0.000960414	0.00158962
3	rs149802259	12448808	A,NA	T,NA	0.975149,NA	0.0310055,NA	0.0127009,NA	1.83452,NA	0.000959488	0.00140783
3	rs7211501	12917479	G,G	A,A	0.684891,0.965278	-0.0173875,-0.0469766	0.00425597,0.0233493	4.3566,1.35429	0.000952371	0.00159249
3	rs56271362	12911603	T,T	C,C	0.684891,0.965278	-0.0175744,-0.045644	0.00425597,0.0233493	4.43917,1.29583	0.000952124	0.00159174
3	rs60875833	12912789	G,G	T,T	0.684891,0.965278	-0.0174819,-0.0462542	0.00425597,0.0233493	4.39822,1.32244	0.000948266	0.00158548
3	rs58985615	12909988	A,A	C,C	0.684891,0.965278	-0.0176185,-0.0452557	0.00425597,0.0233493	4.45874,1.27903	0.000947721	0.00158434
3	rs3944086	13297794	A,NA	C,NA	0.110338,NA	0.0124463,NA	0.00631051,NA	1.31359,NA	0.000944901	0.0016553
3	rs8079762	12910795	C,C	T,T	0.684891,0.965278	-0.0175744,-0.0455316	0.00425597,0.0233493	4.43917,1.29096	0.000944492	0.00157904
3	rs8078710	12910662	A,A	G,G	0.684891,0.965278	-0.0175744,-0.0454805	0.00425597,0.0233493	4.43917,1.28874	0.000941049	0.00157332
3	rs56375019	12909790	A,A	G,G	0.684891,0.965278	-0.0176185,-0.0451432	0.00425597,0.0233493	4.45874,1.27418	0.00094019	0.00157182
3	rs8078394	12910602	T,T	C,C	0.684891,0.965278	-0.0175744,-0.0454243	0.00425597,0.0233493	4.43917,1.28631	0.000937281	0.00156705
3	rs8078508	12910523	A,A	G,G	0.684891,0.965278	-0.0175744,-0.0453681	0.00425597,0.0233493	4.43917,1.28388	0.000933532	0.00156082
3	rs76487159	12913061	G,G	A,A	0.684891,0.965278	-0.0174379,-0.0463105	0.00425597,0.0233493	4.37879,1.32491	0.000930727	0.00155639
3	rs2015334	12660912	NA,G	NA,C	NA,0.847222	NA,-0.0254795	NA,0.0118816	NA,1.4949	0.000926675	0.00152252
3	rs8079636	13213617	C,C	T,T	0.474155,0.417659	-0.00667804,0.0226132	0.00395959,0.00866769	1.03768,2.04176	0.000924577	0.00154598
3	rs55776918	12907892	G,G	A,A	0.684891,0.965278	-0.0178034,-0.0434842	0.00425597,0.0233493	4.54138,1.20374	0.000924266	0.00154509
3	rs16946539	12638478	NA,T	NA,C	NA,0.980159	NA,0.0666215	NA,0.0306528	NA,1.52653	0.000921558	0.00166208
3	rs55883319	12907513	C,C	G,G	0.684891,0.965278	-0.0178034,-0.0434278	0.00425597,0.0233493	4.54138,1.20137	0.000920732	0.00153921
3	rs58578352	12907095	C,C	G,G	0.684891,0.965278	-0.0178034,-0.043315	0.00425597,0.0233493	4.54138,1.19666	0.000913717	0.00152755
3	rs62058361	12995652	A,NA	G,NA	0.890656,NA	0.0108041,NA	0.00633559,NA	1.05483,NA	0.000911431	0.00179411
3	rs7211164	12917212	T,T	C,C	0.684891,0.964286	-0.0173875,-0.045684	0.00425597,0.0230345	4.3566,1.32481	0.000908282	0.0015185
3	rs9905908	12655081	G,G	A,A	0.571571,0.359127	-0.00605982,-0.0201566	0.00399544,0.00891032	0.888245,1.62549	0.000903846	0.00181159
3	rs4792310	12908734	A,A	T,T	0.684891,0.965278	-0.017755,-0.0435355	0.00425597,0.0233493	4.51966,1.20588	0.000903819	0.00151115
3	rs2286339	12898934	NA,A	NA,G	NA,0.947421	NA,-0.0437962	NA,0.0191524	NA,1.6534	0.000897133	0.00162605
3	rs200224806	13082420	NA,T	NA,C	NA,0.960318	NA,0.0468186	NA,0.0218976	NA,1.48797	0.000892107	0.00159403
3	rs7208389	13230556	T,T	A,A	0.540755,0.563492	-0.00583622,0.0239555	0.0039675,0.00861912	0.849891,2.26385	0.00088412	0.00144508
3	rs55787925	12903234	A,A	G,G	0.684891,0.965278	-0.017431,-0.0454761	0.00425597,0.0233493	4.37577,1.28855	0.000873263	0.0014608
3	rs147123889	12945273	NA,T	NA,G	NA,0.97123	NA,-0.0566878	NA,0.0255725	NA,1.57446	0.000870091	0.00154131
3	rs12936683	12677862	A,A	G,G	0.059642,0.250992	0.0292221,-0.0091541	0.00834866,0.00985893	3.33266,0.452048	0.000866889	0.0432675
3	rs12452239	12657844	A,A	G,G	0.272366,0.285714	-0.00478165,-0.025585	0.00444126,0.0094624	0.550305,2.16406	0.000856094	0.00151133
3	rs237364	12410253	G,G	C,C	0.897614,0.988095	0.0123135,0.0962168	0.0065219,0.0394133	1.22897,1.83453	0.000839036	0.00129537
3	rs16947362	13108042	T,T	C,C	0.915507,0.907738	0.0186444,-0.00352539	0.00710883,0.0147711	2.05931,0.0907851	0.000833476	0.00157927
3	rs3744344	12891284	T,T	C,C	0.681909,0.811508	-0.0177476,-0.0203976	0.00424522,0.0109298	4.53649,1.20756	0.000826217	0.00143129
3	rs9892534	12885399	C,C	T,T	0.440358,0.138889	0.00827875,0.00248331	0.00398274,0.0123606	1.42425,0.0753215	0.000808286	0.00144407
3	rs140498547	12658654	NA,A	NA,G	NA,0.97123	NA,-0.0533343	NA,0.0255725	NA,1.43163	0.000790779	0.00115186
3	rs12937121	12408664	T,T	C,C	0.897614,0.988095	0.0120574,0.0959639	0.0065219,0.0394133	1.19049,1.82682	0.0007804	0.00120816
3	rs56266951	12905139	A,A	G,G	0.684891,0.965278	-0.0175661,-0.0427721	0.00425597,0.0233493	4.43546,1.17408	0.000777054	0.00130052
3	rs58842254	12906222	G,G	A,A	0.680915,0.842262	-0.0184275,-0.0170138	0.0042417,0.0117277	4.85489,0.833118	0.000769092	0.00132442
3	rs55825263	12905743	A,A	G,G	0.684891,0.965278	-0.0175225,-0.042936	0.00425597,0.0233493	4.41616,1.18088	0.000767977	0.00128546
3	rs55674356	12905574	A,A	T,T	0.684891,0.965278	-0.0175225,-0.0428796	0.00425597,0.0233493	4.41616,1.17854	0.000765085	0.00128065
3	rs9916579	13230625	T,T	G,G	0.540755,0.564484	-0.00583622,0.0234572	0.0039675,0.00862135	0.849891,2.18629	0.000759076	0.00124394
3	rs56338821	12905125	C,C	T,T	0.684891,0.965278	-0.0175225,-0.0426594	0.00425597,0.0233493	4.41616,1.16942	0.000753923	0.00126207
3	rs11868955	12398217	G,G	T,T	0.942346,0.986111	0.0206597,0.0676557	0.00848241,0.0365264	1.82777,1.19388	0.000751767	0.00110378
3	rs60981613	12904670	A,A	G,G	0.684891,0.965278	-0.0175225,-0.0426031	0.00425597,0.0233493	4.41616,1.1671	0.000751103	0.00125737
3	rs56369392	12904928	T,T	C,C	0.684891,0.965278	-0.0175225,-0.0426031	0.00425597,0.0233493	4.41616,1.1671	0.000751103	0.00125737
3	rs56282307	12904731	G,G	C,C	0.684891,0.965278	-0.0175225,-0.0426031	0.00425597,0.0233493	4.41616,1.1671	0.000751103	0.00125737
3	rs73298508	12904223	G,G	A,A	0.684891,0.965278	-0.0174746,-0.0428796	0.00425597,0.0233493	4.39498,1.17854	0.000746296	0.00124943
3	rs58854608	12904540	T,T	C,C	0.684891,0.965278	-0.0175225,-0.0424955	0.00425597,0.0233493	4.41616,1.16266	0.00074576	0.00124848
3	rs9915944	12848327	T,T	A,A	0.695825,0.921627	0.019202,-0.0110012	0.00429762,0.0159053	5.10275,0.310562	0.000745508	0.00155571
3	rs193046775	13234888	NA,T	NA,C	NA,0.979167	NA,-0.0622087	NA,0.0299292	NA,1.42411	0.0007455	0.0012623
3	rs4792351	13229297	A,A	G,G	0.540755,0.564484	-0.00597577,0.0232576	0.0039675,0.00862135	0.879357,2.15599	0.000742998	0.0012181
3	rs2108537	12847848	A,NA	G,NA	0.735586,NA	0.0181605,NA	0.00448312,NA	4.29217,NA	0.000735891	0.00147505
3	rs59763012	12904636	T,T	C,C	0.686879,0.965278	-0.0175526,-0.0424391	0.00426327,0.0233493	4.41616,1.16034	0.0007316	0.00122803
3	rs142823240	12867117	C,NA	T,NA	0.985089,NA	-0.0503801,NA	0.0163138,NA	2.69598,NA	0.000729737	0.0017084
3	rs4792308	12899726	G,G	A,A	0.681909,0.964286	-0.0175301,-0.0418987	0.00424522,0.0230345	4.43917,1.16166	0.00072929	0.00122194
3	rs9890456	12885270	T,T	C,C	0.440358,0.137897	0.00827875,0.000588393	0.00398274,0.0123978	1.42425,0.0167585	0.000725521	0.00129715
3	rs73298506	12904119	A,A	G,G	0.684891,0.965278	-0.0174746,-0.0423827	0.00425597,0.0233493	4.39498,1.15802	0.000722039	0.00120904
3	rs7223201	13231158	T,T	C,C	0.538767,0.563492	-0.00619879,0.0229997	0.00396624,0.00861912	0.927829,2.11803	0.00072033	0.001181
3	rs73298504	12904102	T,T	C,C	0.684891,0.965278	-0.0174746,-0.0423264	0.00425597,0.0233493	4.39498,1.15571	0.000719357	0.00120458
3	rs73981611	12904084	T,T	C,C	0.684891,0.965278	-0.0174746,-0.0423264	0.00425597,0.0233493	4.39498,1.15571	0.000719357	0.00120458
3	rs73296600	12903988	C,C	G,G	0.684891,0.965278	-0.0174746,-0.0421623	0.00425597,0.0233493	4.39498,1.14898	0.000711631	0.00119171
3	rs73981609	12903938	C,C	T,T	0.684891,0.965278	-0.0174746,-0.0421623	0.00425597,0.0233493	4.39498,1.14898	0.000711631	0.00119171
3	rs77016364	12547644	NA,C	NA,T	NA,0.784722	NA,0.0219456	NA,0.0104003	NA,1.45779	0.000710089	0.00126729
3	rs73981608	12903928	T,T	C,C	0.684891,0.965278	-0.0174746,-0.0421059	0.00425597,0.0233493	4.39498,1.14667	0.000709001	0.00118733
3	rs17639912	12928627	T,NA	A,NA	0.878728,NA	-0.0180312,NA	0.00605664,NA	2.53611,NA	0.000708788	0.00121578
3	rs28759190	13233882	A,A	G,G	0.537773,0.566468	-0.00537872,0.0237835	0.00396563,0.00862591	0.756979,2.23436	0.000707955	0.00117153
3	rs3744345	12891272	A,A	G,G	0.681909,0.811508	-0.0176564,-0.0195171	0.00424522,0.0109298	4.49556,1.12988	0.000698555	0.00120958
3	rs11650119	12894200	A,A	C,C	0.595427,0.554563	0.000716724,0.0160345	0.00402835,0.00860072	0.0661152,1.20568	0.00069461	0.001417
3	rs75618648	12773758	NA,G	NA,C	NA,0.957341	NA,-0.0444032	NA,0.0211527	NA,1.4461	0.000689818	0.0012246
3	rs55986816	12903165	A,A	G,G	0.684891,0.965278	-0.017431,-0.0418854	0.00425597,0.0233493	4.37577,1.13766	0.000683301	0.00114458
3	rs10048194	13229065	C,C	T,T	0.540755,0.564484	-0.00634021,0.022607	0.0039675,0.00862135	0.958468,2.05868	0.00068318	0.00112173
3	rs4791522	12902688	G,G	C,C	0.684891,0.965278	-0.017431,-0.0417725	0.00425597,0.0233493	4.37577,1.13306	0.000678298	0.00113625
3	rs144357347	13231455	NA,T	NA,A	NA,0.973214	NA,-0.0540619	NA,0.0264757	NA,1.38556	0.000670253	0.00112583
3	rs7217535	13228704	A,A	G,G	0.540755,0.564484	-0.00629523,0.0225545	0.0039675,0.00862135	0.948536,2.05093	0.00066479	0.00109179
3	rs8071615	12914535	A,A	C,C	0.686879,0.965278	-0.0172766,-0.0430711	0.00426327,0.0233493	4.2951,1.18649	0.000659705	0.00110872
3	rs16946355	12543548	A,NA	G,NA	0.970179,NA	0.020167,NA	0.0116239,NA	1.08224,NA	0.000656858	0.00112947
3	rs7211778	12901227	G,G	T,T	0.684891,0.965278	-0.0173875,-0.0416083	0.00425597,0.0233493	4.3566,1.12639	0.000656246	0.00109956
3	rs8071445	12914480	G,G	A,A	0.690855,0.967262	-0.017658,-0.0391816	0.00427824,0.0240217	4.43546,0.987706	0.000655558	0.0010991
3	rs6502251	13228128	A,A	G,G	0.540755,0.564484	-0.00638518,0.0224078	0.0039675,0.00862135	0.968448,2.02933	0.000654914	0.00107592
3	rs11652580	12783663	T,T	C,C	0.366799,0.017857	-0.0123527,-0.0252909	0.00410256,0.0322784	2.58435,0.363192	0.00065326	0.00122868
3	rs118063797	13352852	G,NA	A,NA	0.99006,NA	0.0459661,NA	0.01993,NA	1.67593,NA	0.000647215	0.00124629
3	rs8071456	12914458	A,A	C,C	0.686879,0.967262	-0.0175046,-0.0406862	0.00426327,0.0240217	4.39498,1.04423	0.000646227	0.00108911
3	rs56354307	12904810	G,NA	A,NA	0.94831,NA	-0.0246022,NA	0.00893021,NA	2.23134,NA	0.000644392	0.00108734
3	rs7215589	13233497	C,C	G,G	0.537773,0.566468	-0.00555887,0.0232869	0.00396563,0.00862591	0.793211,2.15855	0.000640006	0.0010593
3	rs141080175	12874573	T,NA	C,NA	0.985089,NA	-0.0493446,NA	0.0163138,NA	2.60403,NA	0.000638831	0.0014828
3	rs7216413	12900471	G,G	T,T	0.684891,0.965278	-0.0173395,-0.0415425	0.00425597,0.0233493	4.33556,1.12372	0.000637629	0.00106859
3	rs7216235	12900383	C,C	T,T	0.684891,0.965278	-0.0173395,-0.0414859	0.00425597,0.0233493	4.33556,1.12143	0.000635303	0.00106472
3	rs7215565	12900517	A,A	G,G	0.684891,0.965278	-0.0173395,-0.0414859	0.00425597,0.0233493	4.33556,1.12143	0.000635303	0.00106472
3	rs117342471	12667597	T,NA	A,NA	0.958251,NA	0.0198455,NA	0.00988495,NA	1.34988,NA	0.000634014	0.00124877
3	rs4792352	13232721	C,C	T,T	0.536779,0.566468	-0.00546799,0.0233224	0.00396504,0.00862591	0.775003,2.16394	0.000629348	0.0010408
3	rs79278762	12868123	T,NA	C,NA	0.937376,NA	0.0451407,NA	0.0081604,NA	7.4987,NA	0.00062806	0.0129297
3	rs9303059	12680075	C,C	T,T	0.878728,0.71627	-0.0202219,0.00687686	0.00605664,0.00948227	3.07497,0.329468	0.000622487	0.00775043
3	rs2996008	13341463	G,G	A,A	0.328032,0.189484	0.00560173,-0.0251594	0.00421121,0.0109078	0.736472,1.67614	0.000618846	0.00102305
3	rs141076130	12775064	A,NA	C,NA	0.984095,NA	0.0276271,NA	0.0158037,NA	1.09453,NA	0.000616856	0.00114786
3	rs11545302	12899963	C,C	T,T	0.684891,0.965278	-0.017296,-0.0412646	0.00425597,0.0233493	4.31648,1.11248	0.000612577	0.00102689
3	rs118006565	12759240	A,NA	G,NA	0.992048,NA	-0.0678275,NA	0.0222601,NA	2.6362,NA	0.000609708	0.00190751
3	rs9898604	13231888	G,G	T,T	0.535785,0.56746	-0.00562186,0.023024	0.00396447,0.00862824	0.806395,2.11803	0.000608559	0.00100675
3	rs78308166	12554722	G,G	A,A	0.934394,0.919643	0.0176554,0.010153	0.00798549,0.0157247	1.56799,0.285258	0.000607575	0.000947706
3	rs117402904	12557632	NA,A	NA,C	NA,0.988095	NA,0.0778832	NA,0.0394133	NA,1.31743	0.000607228	0.00105847
3	rs9635687	12826681	G,G	A,A	0.2833,0.018849	-0.0133007,-0.018754	0.00438781,0.0314334	2.61347,0.25904	0.000603951	0.00107613
3	rs9892366	13204472	A,A	G,G	0.10338,0.073413	-0.0155334,-0.0140593	0.00649407,0.0163898	1.77572,0.407824	0.000601485	0.00102941
3	rs62058120	12862523	T,NA	G,NA	0.94334,NA	0.0133742,NA	0.00855199,NA	0.928677,NA	0.000601266	0.00113171
3	rs12450092	13226397	C,C	G,G	0.54175,0.570437	-0.00574711,0.0225442	0.00396816,0.00863547	0.831117,2.04398	0.000595874	0.000979878
3	rs7215456	12900675	C,C	A,A	0.684891,0.965278	-0.0172044,-0.0415425	0.00425597,0.0233493	4.27654,1.12372	0.000595437	0.000998411
3	rs73981604	12898454	A,A	C,C	0.684891,0.967262	-0.0179753,-0.034502	0.00425597,0.0240217	4.61891,0.821248	0.000587059	0.000976643
3	rs7222413	12880146	C,NA	T,NA	0.133201,NA	0.0186112,NA	0.00581871,NA	2.85969,NA	0.000583211	0.00103051
3	rs237363	12411414	T,T	C,C	0.89165,0.989087	0.0122965,0.0899093	0.00636104,0.0411453	1.27388,1.53946	0.000582347	0.000885801
3	rs145475366	12560945	G,G	C,C	0.925447,0.919643	0.016064,0.0123704	0.00752717,0.0157247	1.48371,0.365054	0.00057696	0.000918214
3	rs141913555	13230895	NA,T	NA,C	NA,0.980159	NA,-0.0592605	NA,0.0306528	NA,1.27408	0.000575969	0.000975471
3	rs79454135	13018712	NA,C	NA,A	NA,0.945437	NA,-0.0376872	NA,0.0188207	NA,1.34449	0.000566542	0.000992626
3	rs2286340	12898787	G,G	C,C	0.681909,0.964286	-0.0175695,-0.0362314	0.00424522,0.0230345	4.45674,0.936522	0.00056573	0.00093881
3	rs2106788	13207084	G,G	A,A	0.629225,0.662698	0.00404945,-0.0239517	0.00409337,0.0090414	0.491429,2.09311	0.000565273	0.00100309
3	rs74725544	12772291	NA,C	NA,T	NA,0.957341	NA,-0.0419122	NA,0.0211527	NA,1.32289	0.000556651	0.00098825
3	rs34071331	12926690	A,NA	G,NA	0.957256,NA	0.0143164,NA	0.00977441,NA	0.844643,NA	0.000553706	0.000962992
3	rs2322707	12817948	G,G	C,C	0.366799,0.473214	-0.0111574,0.0123358	0.00410256,0.00856165	2.18472,0.824962	0.000549926	0.000902927
3	rs80311239	13106295	A,A	G,G	0.927435,0.906746	0.0206511,-0.000665568	0.00762141,0.0147003	2.1716,0.0159736	0.000547208	0.00102876
3	rs78885785	12914554	T,NA	C,NA	0.882704,NA	-0.0183857,NA	0.00614455,NA	2.55754,NA	0.000543505	0.000947545
3	rs12949676	12784811	G,G	A,A	0.300199,0.016865	-0.0126149,-0.0220028	0.00431368,0.0331973	2.46201,0.294593	0.000540993	0.000930528
3	rs77864178	12591443	T,T	A,A	0.961233,0.987103	0.00187794,-0.101467	0.0102422,0.0378862	0.0682776,2.13066	0.000533303	0.000658892
3	rs77580162	12767387	NA,C	NA,A	NA,0.699405	NA,-0.0174996	NA,0.00932283	NA,1.21818	0.000531006	0.000975563
3	rs77083948	12772018	NA,C	NA,G	NA,0.958333	NA,-0.0416798	NA,0.0213919	NA,1.2893	0.000529491	0.000938248
3	rs114540695	12715598	T,NA	C,NA	0.991054,NA	0.0358884,NA	0.0209976,NA	1.05839,NA	0.000521625	0.000933381
3	rs9646399	12867115	T,NA	C,NA	0.937376,NA	0.0443634,NA	0.0081604,NA	7.26474,NA	0.000518603	0.00812793
3	rs237292	12403026	G,G	A,A	0.897614,0.988095	0.0120485,0.0886234	0.0065219,0.0394133	1.18915,1.61012	0.000518187	0.000804148
3	rs12601383	12542734	NA,G	NA,C	NA,0.784722	NA,0.0201155	NA,0.0104003	NA,1.27493	0.000516553	0.000921532
3	rs237290	12403936	G,G	C,C	0.89662,0.988095	0.011913,0.0883493	0.00649407,0.0394133	1.1766,1.60229	0.000512519	0.000796028
3	rs3744340	13207014	G,G	C,C	0.473161,0.394841	-0.00665999,0.0205188	0.00396001,0.00874495	1.03336,1.72221	0.000505158	0.000865794
3	rs74847269	12694989	NA,A	NA,G	NA,0.945437	NA,-0.0360049	NA,0.0188207	NA,1.25382	0.00050456	0.000945459
3	rs8071726	12914584	T,T	C,C	0.680915,0.845238	-0.0179718,-0.0153188	0.0042417,0.011819	4.64473,0.710105	0.000503379	0.000865948
3	rs150804601	12806999	NA,C	NA,T	NA,0.959325	NA,-0.0426436	NA,0.0216401	NA,1.31184	0.000500582	0.000891773
3	rs34742830	12404528	G,G	A,A	0.897614,0.988095	0.0118016,0.088915	0.0065219,0.0394133	1.15262,1.61847	0.000498503	0.000775534
3	rs117313319	12383469	NA,A	NA,G	NA,0.975198	NA,0.0500024	NA,0.0274863	NA,1.16188	0.0004983	0.000858505
3	rs117463095	12690702	A,NA	G,NA	0.988072,NA	0.0392758,NA	0.0182119,NA	1.50813,NA	0.000496877	0.000862629
3	rs77589712	12707766	A,NA	G,NA	0.976143,NA	-0.0352618,NA	0.0129561,NA	2.18734,NA	0.000495032	0.00296311
3	rs2322708	12824651	C,C	T,T	0.287276,0.018849	-0.0127905,-0.0188049	0.00436947,0.0314334	2.46598,0.259893	0.000493736	0.000874812
3	rs6502218	12825649	G,G	C,C	0.28827,0.018849	-0.0129143,-0.0174342	0.00436498,0.0314334	2.51002,0.237216	0.000493569	0.000875468
3	rs72815124	12866408	G,NA	A,NA	0.941352,NA	0.0102753,NA	0.00841466,NA	0.653568,NA	0.000492457	0.000872168
3	rs28637913	12865920	C,NA	G,NA	0.936382,NA	0.0434884,NA	0.00810069,NA	7.10016,NA	0.000488371	0.00578657
3	rs75103382	12770250	NA,C	NA,A	NA,0.959325	NA,-0.0420364	NA,0.0216401	NA,1.28339	0.000487139	0.000861735
3	rs1356663	12572583	G,G	T,T	0.900596,0.899802	-0.00340257,-0.0383552	0.00660805,0.0142364	0.217088,2.1514	0.000484366	0.000695663
3	rs117168235	12538894	NA,T	NA,G	NA,0.784722	NA,0.0196713	NA,0.0104003	NA,1.23234	0.000480269	0.000856717
3	rs3744341	13206935	T,T	C,C	0.473161,0.394841	-0.00661565,0.020371	0.00396001,0.00874495	1.0232,1.70258	0.000479926	0.000822809
3	rs75613643	12984815	NA,C	NA,A	NA,0.977182	NA,-0.0546419	NA,0.0286274	NA,1.24951	0.000479077	0.000841871
3	rs4444379	13226515	G,G	T,T	0.540755,0.566468	-0.00606578,0.0213666	0.0039675,0.00862591	0.898606,1.87784	0.000477081	0.000785144
3	rs12602225	13033118	T,T	G,G	0.954274,0.634921	-0.0197555,0.018679	0.00946506,0.00887871	1.43333,1.45104	0.000473605	0.000907233
3	rs12453937	12929023	G,G	C,C	0.849901,0.5	-0.0185264,0.00805405	0.00553562,0.00854935	3.08744,0.460724	0.00047232	0.000806943
3	rs117654863	12474684	G,G	A,A	0.9334,0.998016	-0.0172156,-0.0314386	0.00792989,0.0960615	1.52385,0.128743	0.000470751	0.000881195
3	rs141910629	12532784	T,NA	C,NA	0.961233,NA	0.0155743,NA	0.0102422,NA	0.891578,NA	0.000468773	0.000834513
3	rs6502203	12681221	A,A	C,C	0.942346,0.748016	-0.0279524,0.00908098	0.00848241,0.00984603	3.00742,0.448095	0.00046458	0.0186305
3	rs143447405	13175039	NA,T	NA,C	NA,0.939484	NA,0.0332767	NA,0.0179277	NA,1.1977	0.000461171	0.000813552
3	rs6502202	12680838	C,C	T,T	0.942346,0.749008	-0.0278689,0.00933195	0.00848241,0.00985893	2.99224,0.463606	0.000459268	0.0183118
3	rs79741807	12681956	G,G	A,A	0.942346,0.747024	-0.0279172,0.00902053	0.00848241,0.00983323	3.00102,0.444956	0.000458983	0.0182913
3	rs2139286	12487724	A,NA	G,NA	0.961233,NA	0.0153273,NA	0.0102422,NA	0.871194,NA	0.000451398	0.000811024
3	rs55866001	12871084	T,NA	A,NA	0.883698,NA	-0.0183606,NA	0.00616728,NA	2.53611,NA	0.000450962	0.000814908
3	rs76362481	12871088	C,NA	T,NA	0.883698,NA	-0.0183606,NA	0.00616728,NA	2.53611,NA	0.000450962	0.000814908
3	rs56405144	12901688	A,NA	G,NA	0.879722,NA	-0.0175323,NA	0.00607818,NA	2.40663,NA	0.000450376	0.000781712
3	rs237293	12401752	G,G	A,A	0.89662,0.988095	0.0124705,0.0799819	0.00649407,0.0394133	1.26105,1.37236	0.000448608	0.000690503
3	rs3744342	13206902	G,G	C,C	0.473161,0.394841	-0.00647816,0.0202743	0.00396001,0.00874495	0.99199,1.68978	0.00044842	0.000769603
3	rs12602392	13028297	T,T	C,C	0.94831,0.656746	-0.0156916,0.0208541	0.00893021,0.00900319	1.10295,1.68736	0.000447576	0.00084555
3	rs55925335	12918313	A,NA	G,NA	0.879722,NA	-0.0174923,NA	0.00607818,NA	2.39756,NA	0.000444812	0.000772113
3	rs111318762	12869282	T,NA	C,NA	0.883698,NA	-0.0183157,NA	0.00616728,NA	2.52581,NA	0.000444796	0.000803715
3	rs77703211	12907023	A,NA	G,NA	0.879722,NA	-0.0174873,NA	0.00607818,NA	2.39642,NA	0.000444116	0.000770913
3	rs75426043	12903816	T,NA	C,NA	0.879722,NA	-0.0174873,NA	0.00607818,NA	2.39642,NA	0.000444116	0.000770913
3	rs17639379	12908247	A,NA	T,NA	0.879722,NA	-0.0174873,NA	0.00607818,NA	2.39642,NA	0.000444116	0.000770913
3	rs1808245	12804397	C,C	T,T	0.294235,0.018849	-0.0128288,-0.0143166	0.00433873,0.0314334	2.50748,0.187903	0.000437386	0.000774787
3	rs9900919	13013027	NA,C	NA,T	NA,0.833333	NA,-0.019984	NA,0.0114701	NA,1.08904	0.000436856	0.000760268
3	rs2996019	13344095	A,A	G,G	0.530815,0.553571	0.00278653,-0.0210932	0.00396183,0.00859885	0.317096,1.84875	0.000436696	0.000742654
3	rs12941991	12785875	G,G	A,A	0.687873,0.997024	0.0139341,0.019233	0.00426697,0.078473	2.9616,0.0934571	0.000435064	0.00089229
3	rs2322593	12637726	G,G	A,A	0.45328,0.322421	-0.00821593,-0.0130883	0.00397168,0.00914559	1.41363,0.817016	0.000432812	0.000762761
3	rs138536836	12917550	T,NA	C,NA	0.879722,NA	-0.0173985,NA	0.00607818,NA	2.37636,NA	0.000432094	0.000750175
3	rs56004910	12917856	A,NA	G,NA	0.879722,NA	-0.0173985,NA	0.00607818,NA	2.37636,NA	0.000432094	0.000750175
3	rs74556312	12916606	G,NA	A,NA	0.879722,NA	-0.0173927,NA	0.00607818,NA	2.37505,NA	0.000431324	0.000748847
3	rs9907138	12866090	T,NA	C,NA	0.937376,NA	0.0435589,NA	0.0081604,NA	7.02659,NA	0.000429331	0.00512226
3	rs17573984	13254563	C,C	T,T	0.470179,0.470238	-8.90102e-05,0.0218509	0.00396135,0.00856454	0.00785609,1.96934	0.000428679	0.00069744
3	rs143218793	12911582	T,NA	A,NA	0.969185,NA	0.0171803,NA	0.0114407,NA	0.875556,NA	0.000427555	0.000784982
3	rs74887618	12762947	NA,G	NA,A	NA,0.945437	NA,-0.0351844	NA,0.0188207	NA,1.2107	0.000427455	0.000768257
3	rs59165679	12711740	G,G	A,A	0.936382,0.75496	-0.0266237,0.00841147	0.00810069,0.00993854	2.99393,0.400818	0.000427431	0.0197212
3	rs79328113	12917180	C,NA	A,NA	0.879722,NA	-0.0173538,NA	0.00607818,NA	2.36629,NA	0.000426201	0.000740007
3	rs138505842	12913689	T,NA	C,NA	0.879722,NA	-0.0173476,NA	0.00607818,NA	2.36491,NA	0.000425398	0.000738622
3	rs75913028	12913286	T,NA	C,NA	0.879722,NA	-0.0173476,NA	0.00607818,NA	2.36491,NA	0.000425398	0.000738622
3	rs78214301	12909879	C,NA	T,NA	0.879722,NA	-0.0173476,NA	0.00607818,NA	2.36491,NA	0.000425398	0.000738622
3	rs74677715	12912476	A,NA	G,NA	0.879722,NA	-0.0173476,NA	0.00607818,NA	2.36491,NA	0.000425398	0.000738622
3	rs143874500	12913598	C,NA	T,NA	0.879722,NA	-0.0173476,NA	0.00607818,NA	2.36491,NA	0.000425398	0.000738622
3	rs145072563	12911802	T,NA	C,NA	0.879722,NA	-0.0173476,NA	0.00607818,NA	2.36491,NA	0.000425398	0.000738622
3	rs77632904	12712131	A,A	G,G	0.936382,0.755952	-0.0265744,0.00861297	0.00810069,0.00995218	2.98456,0.412514	0.000424744	0.0195417
3	rs8073841	12571066	A,A	T,T	0.899602,0.899802	-0.00326381,-0.0376555	0.00657888,0.0142364	0.207734,2.08785	0.000424657	0.000612514
3	rs2322598	12682020	G,G	A,A	0.877734,0.71627	-0.0193589,0.00623989	0.00603539,0.00948227	2.87334,0.292004	0.000423561	0.00463054
3	rs2322657	12792948	C,C	T,T	0.299205,0.016865	-0.012211,-0.0209256	0.00431777,0.0331973	2.32948,0.276977	0.0004229	0.000735405
3	rs2996032	13347119	A,A	G,G	0.609344,0.762897	0.00723105,-0.015713	0.00405239,0.0100508	1.12866,0.928228	0.00042269	0.000727163
3	rs76104555	13342822	C,NA	T,NA	0.934394,NA	0.0152327,NA	0.00798549,NA	1.24834,NA	0.000420629	0.000785741
3	rs7221845	12793942	C,C	A,A	0.298211,0.016865	-0.0123132,-0.0190789	0.0043219,0.0331973	2.35799,0.247578	0.000420097	0.000729466
3	rs76738579	12916762	C,NA	A,NA	0.879722,NA	-0.0173046,NA	0.00607818,NA	2.35524,NA	0.000419835	0.000729025
3	rs142088448	12538430	T,NA	C,NA	0.983101,NA	0.0227642,NA	0.0153396,NA	0.860731,NA	0.00041943	0.000717173
3	rs74886662	12916388	T,NA	C,NA	0.879722,NA	-0.0172981,NA	0.00607818,NA	2.35377,NA	0.000418997	0.00072758
3	rs147901874	13271736	C,NA	T,NA	0.958251,NA	0.0201141,NA	0.00988495,NA	1.3781,NA	0.000418652	0.000715608
3	rs4792278	12656815	T,T	C,C	0.455268,0.521825	0.00701214,0.0139832	0.00397022,0.00855751	1.11146,0.990322	0.000418211	0.000769364
3	rs78927793	12869088	C,NA	T,NA	0.883698,NA	-0.0180796,NA	0.00616728,NA	2.47199,NA	0.000414108	0.000748009
3	rs17638387	12870824	A,NA	G,NA	0.883698,NA	-0.0180796,NA	0.00616728,NA	2.47199,NA	0.000414108	0.000748009
3	rs12449980	12664400	NA,G	NA,C	NA,0.834325	NA,-0.019389	NA,0.0114976	NA,1.0375	0.00041408	0.000681305
3	rs77805960	12912897	G,NA	A,NA	0.879722,NA	-0.017253,NA	0.00607818,NA	2.34367,NA	0.000413285	0.000717724
3	rs143116260	12715148	T,NA	C,NA	0.978131,NA	0.0215159,NA	0.0135185,NA	0.952814,NA	0.000412166	0.000732715
3	rs77764993	13304247	G,NA	A,NA	0.951292,NA	0.0116216,NA	0.00918509,NA	0.686604,NA	0.000412059	0.000676916
3	rs73978891	13344284	A,NA	G,NA	0.972167,NA	-0.01839,NA	0.0120196,NA	0.899574,NA	0.000410925	0.000769858
3	rs188025635	12794360	G,NA	C,NA	0.983101,NA	0.0232793,NA	0.0153396,NA	0.889014,NA	0.00040946	0.000761914
3	rs9904647	13297897	G,NA	A,NA	0.071571,NA	0.0132676,NA	0.00767002,NA	1.07745,NA	0.000409312	0.000755571
3	rs11871716	12863481	A,NA	G,NA	0.88171,NA	-0.0176137,NA	0.00612213,NA	2.39642,NA	0.000408837	0.000745729
3	rs77210143	12873159	A,NA	G,NA	0.88171,NA	-0.0177622,NA	0.00612213,NA	2.42991,NA	0.000408466	0.000734274
3	rs78467798	12873040	G,NA	T,NA	0.88171,NA	-0.0177622,NA	0.00612213,NA	2.42991,NA	0.000408466	0.000734274
3	rs75660394	12869586	A,NA	G,NA	0.883698,NA	-0.0180298,NA	0.00616728,NA	2.4607,NA	0.000407979	0.000736886
3	rs56329828	12897669	T,NA	C,NA	0.879722,NA	-0.017208,NA	0.00607818,NA	2.3336,NA	0.000407673	0.000708038
3	rs75306086	12762424	NA,G	NA,A	NA,0.945437	NA,-0.0346193	NA,0.0188207	NA,1.18143	0.000407351	0.000731975
3	rs55648122	12894412	C,C	T,T	0.875746,0.839286	-0.0183526,-0.0183598	0.0059937,0.0116392	2.65782,0.94044	0.000405633	0.000721053
3	rs62060374	12654139	G,G	A,A	0.856859,0.757937	0.00752749,0.0202375	0.00564551,0.00997981	0.738943,1.37083	0.00040329	0.000758502
3	rs75714269	12873166	C,NA	G,NA	0.88171,NA	-0.0177175,NA	0.00612213,NA	2.41981,NA	0.000403028	0.000724464
3	rs55699608	12871092	T,NA	C,NA	0.883698,NA	-0.0179876,NA	0.00616728,NA	2.45118,NA	0.000402885	0.00072764
3	rs56011081	12869632	C,NA	A,NA	0.883698,NA	-0.0179844,NA	0.00616728,NA	2.45047,NA	0.000402508	0.000726957
3	rs11078107	12871746	A,NA	G,NA	0.883698,NA	-0.0179844,NA	0.00616728,NA	2.45047,NA	0.000402508	0.000726957
3	rs113654823	12869343	C,NA	A,NA	0.883698,NA	-0.0179844,NA	0.00616728,NA	2.45047,NA	0.000402508	0.000726957
3	rs76491525	12896573	T,NA	C,NA	0.879722,NA	-0.0171584,NA	0.00607818,NA	2.32253,NA	0.000401611	0.000697577
3	rs57127540	12872468	G,NA	A,NA	0.882704,NA	-0.0179661,NA	0.00614455,NA	2.46134,NA	0.000400146	0.000721028
3	rs117182062	12875598	NA,A	NA,G	NA,0.973214	NA,-0.0469892	NA,0.0264757	NA,1.11959	0.000399365	0.000723717
3	rs12449924	12664170	NA,T	NA,C	NA,0.832341	NA,-0.0190697	NA,0.011443	NA,1.01948	0.000397879	0.000657085
3	rs17551299	12871508	T,NA	C,NA	0.883698,NA	-0.0179426,NA	0.00616728,NA	2.44104,NA	0.000397543	0.000717945
3	rs11078106	12871601	A,NA	G,NA	0.883698,NA	-0.0179426,NA	0.00616728,NA	2.44104,NA	0.000397543	0.000717945
3	rs34232005	12399321	A,A	G,G	0.942346,0.986111	0.0207793,0.0517837	0.00848241,0.0365264	1.84473,0.806107	0.000397388	0.00058601
3	rs141150621	13214255	NA,G	NA,C	NA,0.974206	NA,-0.047553	NA,0.0269663	NA,1.10886	0.000397223	0.000671082
3	rs76047582	12866619	C,NA	T,NA	0.883698,NA	-0.0179391,NA	0.00616728,NA	2.44025,NA	0.000397131	0.000717198
3	rs56378659	12869684	C,NA	T,NA	0.883698,NA	-0.0179391,NA	0.00616728,NA	2.44025,NA	0.000397131	0.000717198
3	rs11871464	12866546	C,NA	T,NA	0.883698,NA	-0.0179391,NA	0.00616728,NA	2.44025,NA	0.000397131	0.000717198
3	rs10521205	12869142	C,NA	T,NA	0.883698,NA	-0.0179391,NA	0.00616728,NA	2.44025,NA	0.000397131	0.000717198
3	rs74937316	12896833	C,NA	G,NA	0.879722,NA	-0.0171133,NA	0.00607818,NA	2.3125,NA	0.0003962	0.000688239
3	rs4792288	12747498	T,T	G,G	0.84493,0.671627	-0.0169819,0.00747162	0.00546217,0.00910239	2.72648,0.385381	0.000396078	0.00366314
3	rs79977836	12759755	NA,G	NA,A	NA,0.944444	NA,-0.0332442	NA,0.0186617	NA,1.12584	0.00039424	0.000709292
3	rs11078105	12870322	C,NA	A,NA	0.883698,NA	-0.0178893,NA	0.00616728,NA	2.42903,NA	0.000391322	0.000706656
3	rs77459168	12868848	T,NA	C,NA	0.883698,NA	-0.0178893,NA	0.00616728,NA	2.42903,NA	0.000391322	0.000706656
3	rs56959902	12873068	T,NA	C,NA	0.879722,NA	-0.0176347,NA	0.00607818,NA	2.42991,NA	0.000390991	0.000699729
3	rs74460427	12794961	NA,G	NA,A	NA,0.675595	NA,-0.014916	NA,0.00913095	NA,0.989909	0.000390585	0.000693551
3	rs237366	12408522	T,T	C,C	0.89165,0.986111	0.0121242,0.0725678	0.00636104,0.0365264	1.2468,1.32834	0.000390033	0.000594652
3	rs117360820	12872076	A,NA	T,NA	0.882704,NA	-0.0178765,NA	0.00614455,NA	2.44104,NA	0.000389647	0.00070203
3	rs11078108	12871941	T,NA	C,NA	0.882704,NA	-0.0178765,NA	0.00614455,NA	2.44104,NA	0.000389647	0.00070203
3	rs117969513	12537326	NA,A	NA,G	NA,0.816468	NA,0.0196881	NA,0.0110428	NA,1.12724	0.000388754	0.000686522
3	rs17653865	13289787	NA,G	NA,C	NA,0.987103	NA,0.0619713	NA,0.0378862	NA,0.991836	0.000388604	0.000684241
3	rs55821063	13346764	C,NA	T,NA	0.954274,NA	0.0186546,NA	0.00946506,NA	1.31214,NA	0.000388275	0.000715465
3	rs149470009	12913540	G,NA	T,NA	0.878728,NA	-0.0170527,NA	0.00605664,NA	2.3125,NA	0.000388202	0.000673324
3	rs80068662	12898791	G,NA	A,NA	0.87674,NA	-0.0170274,NA	0.00601441,NA	2.3336,NA	0.000388112	0.000670424
3	rs77807349	13243450	A,NA	G,NA	0.962227,NA	-0.0199182,NA	0.0103707,NA	1.26138,NA	0.000386282	0.000617796
3	rs78709814	12867225	T,NA	C,NA	0.883698,NA	-0.017844,NA	0.00616728,NA	2.41886,NA	0.000386136	0.000697245
3	rs10521204	12868660	A,NA	C,NA	0.883698,NA	-0.017844,NA	0.00616728,NA	2.41886,NA	0.000386136	0.000697245
3	rs75002189	12866833	T,NA	C,NA	0.883698,NA	-0.017844,NA	0.00616728,NA	2.41886,NA	0.000386136	0.000697245
3	rs77898476	12866788	T,NA	C,NA	0.883698,NA	-0.017844,NA	0.00616728,NA	2.41886,NA	0.000386136	0.000697245
3	rs76901902	12867425	C,NA	T,NA	0.883698,NA	-0.017844,NA	0.00616728,NA	2.41886,NA	0.000386136	0.000697245
3	rs11078103	12870243	T,NA	G,NA	0.883698,NA	-0.017844,NA	0.00616728,NA	2.41886,NA	0.000386136	0.000697245
3	rs11078102	12870225	T,NA	A,NA	0.883698,NA	-0.017844,NA	0.00616728,NA	2.41886,NA	0.000386136	0.000697245
3	rs111329284	12867982	G,NA	T,NA	0.883698,NA	-0.017844,NA	0.00616728,NA	2.41886,NA	0.000386136	0.000697245
3	rs11868803	12866431	G,NA	A,NA	0.883698,NA	-0.017844,NA	0.00616728,NA	2.41886,NA	0.000386136	0.000697245
3	rs11078094	12797461	A,A	G,G	0.294235,0.016865	-0.0123157,-0.0199469	0.00433873,0.0331973	2.34371,0.261272	0.000385949	0.000682654
3	rs76234115	12868530	T,NA	G,NA	0.882704,NA	-0.0177782,NA	0.00614455,NA	2.41886,NA	0.000384495	0.000692224
3	rs17551362	12872642	A,NA	G,NA	0.882704,NA	-0.0178272,NA	0.00614455,NA	2.42991,NA	0.000384023	0.000691855
3	rs61137688	12872721	C,NA	G,NA	0.882704,NA	-0.0178272,NA	0.00614455,NA	2.42991,NA	0.000384023	0.000691855
3	rs58257033	12872591	T,NA	C,NA	0.882704,NA	-0.0178272,NA	0.00614455,NA	2.42991,NA	0.000384023	0.000691855
3	rs12943765	12928230	C,NA	G,NA	0.957256,NA	0.0124308,NA	0.00977441,NA	0.691532,NA	0.00038362	0.000668516
3	rs79382181	12868474	C,NA	G,NA	0.883698,NA	-0.0177941,NA	0.00616728,NA	2.40769,NA	0.000380533	0.000687079
3	rs17638238	12868418	T,NA	C,NA	0.883698,NA	-0.0177941,NA	0.00616728,NA	2.40769,NA	0.000380533	0.000687079
3	rs9896296	12636370	G,G	A,A	0.457256,0.320437	-0.00803078,-0.0134741	0.00396883,0.00916045	1.36628,0.8498	0.000380093	0.000672948
3	rs59927312	13104502	T,T	C,C	0.921471,0.906746	0.018514,0.000569386	0.00734995,0.0147003	1.92917,0.0136299	0.000379153	0.000725434
3	rs4791518	12798730	G,G	A,A	0.294235,0.016865	-0.0121748,-0.0186546	0.00433873,0.0331973	2.29974,0.240964	0.000379034	0.000674441
3	rs28623539	12448866	NA,C	NA,A	NA,0.924603	NA,-0.0263243	NA,0.0161901	NA,0.983134	0.000379019	0.000692488
3	rs57089639	12872361	C,NA	T,NA	0.882704,NA	-0.0177824,NA	0.00614455,NA	2.41981,NA	0.000379001	0.00068277
3	rs2996037	13352884	A,A	G,G	0.615308,0.761905	0.00694278,-0.0155131	0.00406384,0.0100364	1.05771,0.912995	0.000377606	0.000647186
3	rs76050729	12759680	NA,C	NA,G	NA,0.944444	NA,-0.0326764	NA,0.0186617	NA,1.09719	0.000376009	0.000676331
3	rs76197500	12868611	T,NA	C,NA	0.883698,NA	-0.0177488,NA	0.00616728,NA	2.39756,NA	0.00037553	0.000678001
3	rs6502250	13223842	T,T	C,C	0.54175,0.566468	-0.00583719,0.0209115	0.00396816,0.00862591	0.849891,1.81419	0.000375464	0.000620604
3	rs17552022	12898295	C,NA	T,NA	0.879722,NA	-0.016924,NA	0.00607818,NA	2.27059,NA	0.000374473	0.000650737
3	rs78288136	12422621	C,NA	T,NA	0.977137,NA	0.0240413,NA	0.0132281,NA	1.16021,NA	0.000371884	0.000667186
3	rs2996034	13350084	T,T	C,C	0.615308,0.760913	0.00689642,-0.0155223	0.00406384,0.0100221	1.04724,0.915682	0.000370623	0.000635168
3	rs11078111	12872133	C,NA	T,NA	0.88171,NA	-0.0176729,NA	0.00612213,NA	2.40974,NA	0.000366085	0.000658836
3	rs9915080	13237232	T,NA	G,NA	0.048708,NA	-0.0184468,NA	0.00918507,NA	1.3506,NA	0.000366053	0.00064363
3	rs11078095	12797600	G,G	T,T	0.294235,0.016865	-0.0122248,-0.0196225	0.00433873,0.0331973	2.3153,0.256128	0.000365033	0.000645707
3	rs74253581	12758916	NA,C	NA,T	NA,0.943452	NA,-0.0320416	NA,0.018507	NA,1.07886	0.000364499	0.000655179
3	rs1988120	13027653	T,T	C,C	0.593439,0.400794	-0.00559668,0.0192378	0.00402521,0.00872277	0.784084,1.56191	0.000364304	0.000720138
3	rs76752310	12878689	A,NA	G,NA	0.942346,NA	0.0434084,NA	0.00848241,NA	6.50909,NA	0.000364223	0.00225665
3	rs8076181	12781609	G,G	A,A	0.967197,0.97123	0.000307223,0.0646275	0.0111,0.0255725	0.00969701,1.93942	0.00036169	0.000685163
3	rs150362508	12812777	NA,T	NA,A	NA,0.991071	NA,-0.0750313	NA,0.0454422	NA,1.00564	0.000361549	0.000636325
3	rs2996009	13341710	T,T	C,C	0.555666,0.599206	0.000663671,-0.0215657	0.00397904,0.00872277	0.0617136,1.87215	0.000361515	0.000624941
3	rs117632415	13193336	A,NA	G,NA	0.930418,NA	0.0108448,NA	0.00777053,NA	0.788275,NA	0.000360643	0.000670148
3	rs12453535	12562348	NA,A	NA,G	NA,0.884921	NA,-0.021739	NA,0.0133953	NA,0.980405	0.000359858	0.000631574
3	rs7216001	12638749	G,G	A,A	0.461233,0.326389	-0.00774713,-0.0139937	0.00396624,0.00911656	1.29424,0.903822	0.000359263	0.000640872
3	rs12452279	12560521	NA,A	NA,G	NA,0.884921	NA,-0.0216437	NA,0.0133953	NA,0.974104	0.000356012	0.000624856
3	rs16947606	13221852	C,C	T,T	0.54175,0.566468	-0.00551735,0.0210109	0.00396816,0.00862591	0.784084,1.82799	0.000355159	0.00058713
3	rs17652686	13255422	A,NA	C,NA	0.972167,NA	0.0202211,NA	0.0120196,NA	1.03385,NA	0.000353011	0.000600008
3	rs79127596	12709394	G,G	A,A	0.935388,0.659722	-0.026054,0.00616898	0.00804241,0.00902206	2.92189,0.306165	0.000352733	0.0140311
3	rs5009607	13222892	C,C	T,T	0.54175,0.566468	-0.00588221,0.0206136	0.00396816,0.00862591	0.859347,1.77312	0.000352487	0.000583139
3	rs73296883	13222595	A,A	G,G	0.54175,0.566468	-0.00551735,0.0209638	0.00396816,0.00862591	0.784084,1.82145	0.000350927	0.00058022
3	rs146941676	13285207	A,NA	C,NA	0.986084,NA	-0.0225292,NA	0.0168779,NA	0.740094,NA	0.000349033	0.000605364
3	rs148804209	12714400	T,NA	C,NA	0.978131,NA	0.0202595,NA	0.0135185,NA	0.873009,NA	0.000348632	0.000619748
3	rs2052011	13299563	G,NA	C,NA	0.071571,NA	0.0125779,NA	0.00767002,NA	0.995548,NA	0.000348177	0.000641534
3	rs2906919	13350768	C,C	G,G	0.615308,0.761905	0.00680372,-0.0154045	0.00406384,0.0100364	1.02646,0.903722	0.000348009	0.000596744
3	rs12602147	13029603	NA,C	NA,T	NA,0.927579	NA,-0.0250838	NA,0.0164929	NA,0.891813	0.000346464	0.000610246
3	rs56259289	12892616	T,NA	C,NA	0.879722,NA	-0.0166443,NA	0.00607818,NA	2.2094,NA	0.000345141	0.000600092
3	rs11078112	12880767	G,G	A,A	0.255467,0.18254	0.0164099,0.0196155	0.00453346,0.011066	3.53031,1.11749	0.000345057	0.000605025
3	rs57172332	12656997	C,C	G,G	0.841948,0.77381	0.00731427,0.0195211	0.00541997,0.0102176	0.751597,1.25131	0.000344741	0.000637866
3	rs35134090	12530895	G,NA	A,NA	0.986084,NA	-0.0242136,NA	0.0168779,NA	0.819898,NA	0.000344038	0.000686334
3	rs141517108	12621128	NA,A	NA,G	NA,0.983135	NA,-0.0518419	NA,0.0331973	NA,0.92674	0.000341744	0.00060832
3	rs116663126	12880010	G,NA	A,NA	0.93837,NA	0.0406441,NA	0.00822159,NA	6.11521,NA	0.000341736	0.00154426
3	rs12451275	12562245	NA,C	NA,T	NA,0.884921	NA,-0.0212065	NA,0.0133953	NA,0.945416	0.000339081	0.000595285
3	rs9905310	13299164	A,NA	G,NA	0.071571,NA	0.0124471,NA	0.00767002,NA	0.980359,NA	0.000337959	0.000622489
3	rs9893221	12456926	NA,C	NA,A	NA,0.923611	NA,-0.0251865	NA,0.0160932	NA,0.929688	0.00033792	0.000616414
3	rs7225504	12819502	C,NA	T,NA	0.919483,NA	0.0105589,NA	0.00726648,NA	0.83506,NA	0.000337855	0.000624613
3	rs12452218	12560462	NA,G	NA,A	NA,0.884921	NA,-0.021168	NA,0.0133953	NA,0.942907	0.000337645	0.000592775
3	rs57603836	13115504	G,G	T,T	0.951292,0.901786	0.0240205,0.004318	0.00918509,0.0143636	2.04971,0.117075	0.000336778	0.000619994
3	rs11871709	12710859	G,G	A,A	0.936382,0.753968	-0.0258662,0.00811357	0.00810069,0.00992501	2.85152,0.383367	0.00033672	0.013784
3	rs117249523	12560671	NA,T	NA,C	NA,0.884921	NA,-0.0211395	NA,0.0133953	NA,0.941053	0.000336588	0.000590929
3	rs75492698	12891347	C,NA	T,NA	0.88171,NA	-0.0167765,NA	0.00612213,NA	2.21195,NA	0.000336432	0.000583569
3	rs7216140	13219609	T,T	C,C	0.54175,0.566468	-0.00570207,0.0206136	0.00396816,0.00862591	0.8218,1.77312	0.00033636	0.000556606
3	rs75201887	12533270	NA,G	NA,C	NA,0.928571	NA,-0.027402	NA,0.0165981	NA,1.00543	0.000335561	0.000607413
3	rs4791519	12814654	T,T	C,C	0.296223,0.016865	-0.0123369,-0.0108351	0.00433025,0.0331973	2.35799,0.128349	0.0003348	0.000595405
3	rs9303061	12702400	A,A	G,G	0.9334,0.755952	-0.0254212,0.00932568	0.00792989,0.00995218	2.87059,0.457506	0.00033394	0.012467
3	rs118098367	12942925	NA,A	NA,G	NA,0.873016	NA,0.01888	NA,0.0128386	NA,0.849525	0.000333586	0.000577481
3	rs56297814	12883798	T,NA	C,NA	0.870775,NA	-0.0171255,NA	0.00589404,NA	2.43582,NA	0.00033306	0.000591585
3	rs9896722	12636496	G,G	A,A	0.455268,0.320437	-0.00784972,-0.0133514	0.00397022,0.00916045	1.31854,0.838703	0.000327381	0.000579229
3	rs143265724	12941325	NA,T	NA,C	NA,0.873016	NA,0.0188837	NA,0.0128386	NA,0.849761	0.000326991	0.00056671
3	rs117674613	13288970	NA,T	NA,C	NA,0.96131	NA,-0.0346089	NA,0.0221651	NA,0.926553	0.000325961	0.000570327
3	rs2017838	12638156	T,T	C,C	0.460239,0.323413	-0.00793428,-0.0129003	0.00396686,0.00913824	1.34213,0.801224	0.000325375	0.000577412
3	rs2322654	12789452	T,T	C,C	0.299205,0.016865	-0.01184,-0.0189483	0.00431777,0.0331973	2.2144,0.245537	0.000325199	0.000573097
3	rs112526139	13322334	A,NA	C,NA	0.937376,NA	0.0188579,NA	0.0081604,NA	1.68113,NA	0.000324997	0.000562064
3	rs116913378	12944246	NA,G	NA,A	NA,0.873016	NA,0.0186443	NA,0.0128386	NA,0.834326	0.000324772	0.000562393
3	rs72815149	12915392	T,NA	C,NA	0.955268,NA	0.0118058,NA	0.00956466,NA	0.663368,NA	0.000323682	0.000580286
3	rs77342031	12778632	A,NA	G,NA	0.940358,NA	-0.0178336,NA	0.00834865,NA	1.48584,NA	0.000323006	0.000563863
3	rs117586703	12461900	NA,T	NA,C	NA,0.960318	NA,-0.0323334	NA,0.0218976	NA,0.854525	0.000322151	0.000570283
3	rs12451509	12649789	NA,G	NA,A	NA,0.84623	NA,-0.0177303	NA,0.0118501	NA,0.870961	0.000322126	0.000596291
3	rs143291876	13293136	NA,T	NA,C	NA,0.967262	NA,-0.0374313	NA,0.0240217	NA,0.923797	0.000322037	0.000559712
3	rs142268812	12912382	NA,C	NA,T	NA,0.980159	NA,0.0464058	NA,0.0306528	NA,0.8859	0.000321506	0.000569342
3	rs62058146	12921420	T,NA	C,NA	0.975149,NA	0.020165,NA	0.0127009,NA	0.949401,NA	0.000321091	0.000591224
3	rs7223798	13216935	A,A	G,G	0.528827,0.565476	-0.00525265,0.0207544	0.00396089,0.00862361	0.733306,1.79323	0.000319945	0.000529622
3	rs73978073	13029621	NA,A	NA,G	NA,0.926587	NA,-0.0236872	NA,0.0163898	NA,0.82859	0.00031761	0.000559406
3	rs78244833	13053222	C,NA	G,NA	0.988072,NA	-0.035156,NA	0.0182119,NA	1.27117,NA	0.000317507	0.000545687
3	rs2322594	12638186	G,G	A,A	0.459245,0.323413	-0.00789021,-0.0130002	0.0039675,0.00913824	1.33037,0.810099	0.000317104	0.000562492
3	rs28483045	12453454	NA,A	NA,G	NA,0.925595	NA,-0.024454	NA,0.0162889	NA,0.875215	0.000316976	0.00057741
3	rs77623077	12557585	NA,G	NA,A	NA,0.883929	NA,-0.0205195	NA,0.0133454	NA,0.906035	0.000316807	0.000556199
3	rs79125559	13172030	NA,C	NA,A	NA,0.945437	NA,0.0307224	NA,0.0188207	NA,0.988847	0.000316454	0.000561834
3	rs11653172	12643276	G,G	A,A	0.481113,0.386905	-0.00649273,-0.0158089	0.00395712,0.00877682	0.996345,1.14466	0.000315696	0.000603254
3	rs78562724	12865584	A,NA	G,NA	0.883698,NA	-0.0171363,NA	0.00616728,NA	2.26283,NA	0.000315678	0.000569435
3	rs4792350	13217458	G,G	T,T	0.528827,0.565476	-0.00557128,0.0203574	0.00396089,0.00862361	0.797093,1.73891	0.000312871	0.000518371
3	rs7225339	12709923	G,G	T,T	0.936382,0.755952	-0.0255342,0.00856426	0.00810069,0.00995218	2.79021,0.409502	0.000311706	0.012264
3	rs142016210	13315824	NA,G	NA,A	NA,0.94246	NA,-0.0268931	NA,0.0183564	NA,0.844945	0.000311177	0.000537416
3	rs75266617	12802083	NA,G	NA,A	NA,0.945437	NA,-0.0317628	NA,0.0188207	NA,1.03868	0.00031111	0.000556362
3	rs75502053	12553895	NA,G	NA,A	NA,0.882937	NA,-0.0203088	NA,0.0132962	NA,0.897366	0.000310887	0.000546334
3	rs117448249	13008086	NA,C	NA,T	NA,0.951389	NA,0.0283764	NA,0.0198773	NA,0.814139	0.0003108	0.000538484
3	rs9910754	12789451	G,G	A,A	0.299205,0.016865	-0.0117449,-0.0188848	0.00431777,0.0331973	2.18539,0.244547	0.000308696	0.000544039
3	rs79682878	12865582	A,NA	G,NA	0.883698,NA	-0.017041,NA	0.00616728,NA	2.24222,NA	0.000307526	0.000554653
3	rs80223158	12889565	T,NA	C,NA	0.88171,NA	-0.0164517,NA	0.00612213,NA	2.14241,NA	0.000307257	0.000533335
3	rs79744450	12786195	NA,G	NA,T	NA,0.945437	NA,-0.0315486	NA,0.0188207	NA,1.02833	0.000306136	0.000547439
3	rs79062643	13139213	NA,C	NA,T	NA,0.935516	NA,-0.0269254	NA,0.0174041	NA,0.914191	0.000305706	0.000548807
3	rs2996026	13345571	C,C	T,T	0.615308,0.761905	0.00637508,-0.0158391	0.00406384,0.0100364	0.932891,0.941093	0.000305076	0.000523945
3	rs74922076	13020908	A,NA	G,NA	0.979125,NA	0.0327742,NA	0.0138296,NA	1.74971,NA	0.000305013	0.000550766
3	rs72635533	12654183	NA,C	NA,G	NA,0.838294	NA,-0.0169627	NA,0.0116103	NA,0.841596	0.000304998	0.000565016
3	rs11078104	12870264	T,T	C,C	0.841948,0.949405	-0.0114462,-0.0444785	0.00541997,0.019504	1.45968,1.64629	0.000304252	0.000560761
3	rs4632167	13238804	T,T	C,C	0.256461,0.329365	-0.00480422,0.0201686	0.00452769,0.00909539	0.539619,1.57525	0.000304059	0.000518592
3	rs11868820	12866293	A,NA	G,NA	0.883698,NA	-0.0169956,NA	0.00616728,NA	2.23243,NA	0.000303742	0.000547793
3	rs11868795	12866294	A,NA	C,NA	0.883698,NA	-0.0169956,NA	0.00616728,NA	2.23243,NA	0.000303742	0.000547793
3	rs12451534	12649660	NA,A	NA,G	NA,0.849206	NA,-0.0172534	NA,0.0119455	NA,0.827854	0.000302099	0.00055769
3	rs4357979	13341165	G,G	T,T	0.890656,0.842262	0.0149219,-0.00746181	0.00633559,0.0117277	1.73259,0.280164	0.000301919	0.000525545
3	rs78465419	12557714	NA,G	NA,A	NA,0.883929	NA,-0.0200648	NA,0.0133454	NA,0.877091	0.000301874	0.00053012
3	rs77337685	12815191	C,NA	T,NA	0.920477,NA	0.0100157,NA	0.0073078,NA	0.768236,NA	0.000301735	0.000564687
3	rs145337257	12811622	NA,G	NA,T	NA,0.945437	NA,-0.0313541	NA,0.0188207	NA,1.01897	0.000301721	0.000539517
3	rs3744338	13215322	C,C	G,G	0.528827,0.565476	-0.00566683,0.0201068	0.00396089,0.00862361	0.816682,1.70505	0.000301419	0.000499742
3	rs2996039	13354196	A,A	C,C	0.615308,0.761905	0.00648404,-0.0153979	0.00406384,0.0100364	0.956282,0.903165	0.000300415	0.000515592
3	rs12452275	12557173	NA,T	NA,C	NA,0.883929	NA,-0.0200167	NA,0.0133454	NA,0.874053	0.000300355	0.000527467
3	rs35683704	12902379	A,NA	G,NA	0.955268,NA	0.0113702,NA	0.00956466,NA	0.629803,NA	0.000299677	0.000537121
3	rs4792277	12656711	A,A	G,G	0.843936,0.771825	0.00675524,0.0194098	0.00544795,0.0101861	0.667581,1.24631	0.000299338	0.00055937
3	rs7222512	13301558	C,NA	G,NA	0.070577,NA	0.0118395,NA	0.00771971,NA	0.902702,NA	0.000298992	0.000550971
3	rs2215056	12789551	T,T	C,C	0.365805,0.016865	-0.0110693,-0.0261709	0.00410491,0.0331973	2.15458,0.366032	0.000298699	0.000558383
3	rs1990220	12705559	G,G	A,A	0.9334,0.659722	-0.0253361,0.00737866	0.00792989,0.00902206	2.85441,0.383582	0.000298294	0.0109345
3	rs2996040	13354208	T,T	C,C	0.615308,0.761905	0.00648404,-0.0153049	0.00406384,0.0100364	0.956282,0.895256	0.000296304	0.000508576
3	rs183574340	12602528	A,NA	G,NA	0.988072,NA	0.0195142,NA	0.0182119,NA	0.546773,NA	0.000296277	0.000475301
3	rs2996041	13354309	G,G	T,T	0.615308,0.761905	0.00639142,-0.0155796	0.00406384,0.0100364	0.936382,0.918694	0.000296216	0.000508439
3	rs61577701	12783002	NA,G	NA,A	NA,0.944444	NA,-0.030886	NA,0.0186617	NA,1.00915	0.000295887	0.000529738
3	rs9916267	12462495	NA,C	NA,T	NA,0.924603	NA,-0.0237389	NA,0.0161901	NA,0.845951	0.000295036	0.000537129
3	rs10445250	13078746	T,NA	C,NA	0.99006,NA	-0.0380244,NA	0.01993,NA	1.24869,NA	0.000293041	0.000527571
3	rs62061557	12429109	C,C	G,G	0.875746,0.985119	0.00302059,0.084876	0.0059937,0.0353055	0.211627,1.79009	0.000292898	0.000532367
3	rs16946588	12679033	G,NA	A,NA	0.918489,NA	0.0128865,NA	0.00722595,NA	1.12769,NA	0.000292883	0.000539035
3	rs56302608	12886651	G,NA	A,NA	0.88171,NA	-0.0166692,NA	0.00612213,NA	2.18886,NA	0.0002926	0.000513994
3	rs77784121	12937325	NA,A	NA,T	NA,0.924603	NA,-0.0240267	NA,0.0161901	NA,0.860757	0.000292104	0.000510412
3	rs9891086	12456082	NA,G	NA,A	NA,0.925595	NA,-0.0235048	NA,0.0162889	NA,0.826749	0.000292039	0.000531467
3	rs72815185	12973623	C,NA	G,NA	0.977137,NA	0.0216049,NA	0.0132281,NA	0.989636,NA	0.000291735	0.000531393
3	rs55855535	12886443	G,NA	A,NA	0.88171,NA	-0.0166367,NA	0.00612213,NA	2.18188,NA	0.000290041	0.000509516
3	rs2215053	12713416	G,G	A,A	0.936382,0.755952	-0.0253366,0.00823734	0.00810069,0.00995218	2.75406,0.389505	0.000289979	0.0109953
3	rs79126994	12557918	NA,A	NA,T	NA,0.883929	NA,-0.019678	NA,0.0133454	NA,0.852806	0.000289976	0.000509338
3	rs117326948	12537535	NA,G	NA,A	NA,0.87996	NA,-0.0192863	NA,0.0131525	NA,0.846032	0.000289362	0.000517255
3	rs113636621	12588650	G,G	A,A	0.89662,0.894841	-0.00162598,-0.0345095	0.00649407,0.013935	0.0956666,1.87716	0.000289339	0.000430101
3	rs6502214	12809239	A,A	G,G	0.296223,0.016865	-0.0120603,-0.0111498	0.00433025,0.0331973	2.27159,0.132548	0.000289003	0.000513876
3	rs16947052	12947956	NA,C	NA,T	NA,0.874008	NA,0.017593	NA,0.0128817	NA,0.764417	0.000288293	0.000505259
3	rs12950645	12881382	G,G	C,C	0.545726,0.717262	0.000677373,-0.0139282	0.00397094,0.00949232	0.0632089,0.846822	0.000286093	0.000561365
3	rs57389307	12890715	T,T	C,C	0.877734,0.845238	-0.0180608,-0.0169764	0.00603539,0.011819	2.55796,0.821317	0.000285974	0.000506984
3	rs75960348	12552616	NA,T	NA,C	NA,0.884921	NA,-0.0195676	NA,0.0133953	NA,0.841408	0.000285881	0.000509146
3	rs4575574	12792623	A,A	G,G	0.365805,0.016865	-0.0109792,-0.026238	0.00410491,0.0331973	2.12606,0.367223	0.000284972	0.000532415
3	rs146339356	12811580	NA,T	NA,C	NA,0.945437	NA,-0.0305749	NA,0.0188207	NA,0.981878	0.000284953	0.000509438
3	rs9915155	12462085	NA,G	NA,T	NA,0.924603	NA,-0.0233163	NA,0.0161901	NA,0.824426	0.00028465	0.000517991
3	rs76965611	12648444	NA,C	NA,T	NA,0.965278	NA,-0.0343893	NA,0.0233493	NA,0.8514	0.000284106	0.000506092
3	rs11659065	12780998	T,T	C,C	0.71173,0.998016	0.0136787,0.00762367	0.00436498,0.0960615	2.76299,0.0283789	0.000284063	0.000579964
3	rs75208726	13054032	T,NA	C,NA	0.984095,NA	0.0332111,NA	0.0158037,NA	1.44855,NA	0.00028325	0.000505859
3	rs9915247	12705706	C,C	G,G	0.9334,0.755952	-0.0250942,0.0093217	0.00792989,0.00995218	2.8087,0.45725	0.000282732	0.0103775
3	rs4054955	12544477	NA,T	NA,A	NA,0.882937	NA,-0.0191967	NA,0.0132962	NA,0.827387	0.000282283	0.000503691
3	rs2072262	12892943	C,C	G,G	0.874751,0.845238	-0.0181519,-0.0157895	0.00597324,0.011819	2.6244,0.740957	0.000282233	0.000500355
3	rs9913107	12696658	G,G	A,A	0.934394,0.752976	-0.0251767,0.00890122	0.00798549,0.00991158	2.79126,0.432794	0.00028162	0.0105753
3	rs76073053	12814563	NA,T	NA,C	NA,0.945437	NA,-0.0304091	NA,0.0188207	NA,0.974063	0.000281564	0.000503358
3	rs28869522	12462959	NA,T	NA,G	NA,0.924603	NA,-0.023182	NA,0.0161901	NA,0.817636	0.000281463	0.00051212
3	rs79535831	12792443	NA,C	NA,T	NA,0.945437	NA,-0.0303973	NA,0.0188207	NA,0.973511	0.000281326	0.000502932
3	rs9900007	12457293	NA,A	NA,G	NA,0.922619	NA,-0.0230197	NA,0.0159983	NA,0.823374	0.000281304	0.000512621
3	rs3932782	13300233	G,NA	C,NA	0.071571,NA	0.0116116,NA	0.00767002,NA	0.885876,NA	0.000281268	0.000516913
3	rs11078155	13340405	C,C	G,G	0.838966,0.834325	-0.00626856,0.0225944	0.00537909,0.0114976	0.612834,1.30629	0.000281072	0.000463869
3	rs9910783	12747174	A,A	G,G	0.854871,0.671627	-0.0170244,0.00677904	0.00561322,0.00910239	2.61582,0.340635	0.000280495	0.00259208
3	rs8082363	12703657	T,T	G,G	0.9334,0.755952	-0.0251048,0.00908042	0.00792989,0.00995218	2.8107,0.441825	0.000279797	0.0102295
3	rs61583568	12790475	NA,G	NA,A	NA,0.945437	NA,-0.0303106	NA,0.0188207	NA,0.969438	0.000279581	0.000499801
3	rs75981815	12810548	NA,A	NA,G	NA,0.945437	NA,-0.0302607	NA,0.0188207	NA,0.967099	0.000278585	0.000498013
3	rs57940266	12890651	G,G	T,T	0.877734,0.845238	-0.017829,-0.01746	0.00603539,0.011819	2.50362,0.855112	0.000278098	0.000493481
3	rs2159122	13369770	T,T	A,A	0.703777,0.752976	0.00799053,-0.00991039	0.00433025,0.00991158	1.18711,0.498436	0.000277526	0.0004571
3	rs4577129	12885048	NA,A	NA,C	NA,0.87004	NA,-0.0205814	NA,0.0127124	NA,0.976964	0.000277516	0.000497223
3	rs7222357	13299694	A,NA	T,NA	0.071571,NA	0.0115477,NA	0.00767002,NA	0.87884,NA	0.000277483	0.000509869
3	rs2108539	12817193	G,G	A,A	0.297217,0.016865	-0.0120594,-0.0119285	0.00432606,0.0331973	2.27494,0.143057	0.0002774	0.000493596
3	rs78690186	12804931	NA,G	NA,A	NA,0.945437	NA,-0.0302004	NA,0.0188207	NA,0.964277	0.000277388	0.000495867
3	rs74425765	13303171	NA,G	NA,T	NA,0.955357	NA,0.0297062	NA,0.0206987	NA,0.820336	0.000276927	0.000488016
3	rs4792306	12872222	C,C	G,G	0.621272,0.842262	-0.00476104,0.00165071	0.00407601,0.0117277	0.614786,0.0515553	0.00027626	0.000529567
3	rs139258003	12885233	NA,T	NA,C	NA,0.87004	NA,-0.0205369	NA,0.0127124	NA,0.973861	0.000276214	0.00049488
3	rs740411	12884384	NA,T	NA,C	NA,0.875	NA,-0.020981	NA,0.0129254	NA,0.98072	0.000276178	0.000497229
3	rs76490220	12647729	NA,C	NA,T	NA,0.962302	NA,-0.0328742	NA,0.0224433	NA,0.844712	0.00027602	0.000493949
3	rs35221864	12820421	C,C	T,T	0.293241,0.016865	-0.0121967,-0.0146363	0.00434302,0.0331973	2.3028,0.18092	0.00027577	0.000489081
3	rs7212932	12713750	G,G	C,C	0.936382,0.755952	-0.0251045,0.00852328	0.00810069,0.00995218	2.71189,0.406976	0.000275314	0.0101512
3	rs78850963	12642901	NA,T	NA,C	NA,0.912698	NA,-0.021796	NA,0.0151436	NA,0.823713	0.000275065	0.000494623
3	rs60994464	12885832	NA,C	NA,T	NA,0.87004	NA,-0.0204879	NA,0.0127124	NA,0.970452	0.000274793	0.000492321
3	rs74253588	12813572	NA,A	NA,G	NA,0.945437	NA,-0.0300257	NA,0.0188207	NA,0.956118	0.000273963	0.000489724
3	rs12602282	12459656	NA,G	NA,A	NA,0.924603	NA,-0.022794	NA,0.0161901	NA,0.798162	0.000272555	0.000495711
3	rs149937410	13024958	C,NA	T,NA	0.979125,NA	0.0318261,NA	0.0138296,NA	1.6701,NA	0.000272451	0.000491642
3	rs7225794	13300227	T,NA	C,NA	0.071571,NA	0.011438,NA	0.00767002,NA	0.866803,NA	0.000271136	0.00049806
3	rs2322779	12933946	G,G	A,A	0.83996,0.589286	-0.0152012,0.00999373	0.00539257,0.00868901	2.31709,0.601923	0.000271136	0.0004888
3	rs117706612	12537544	NA,G	NA,T	NA,0.87996	NA,-0.0186443	NA,0.0131525	NA,0.805978	0.000270919	0.000484181
3	rs9915615	12714333	A,A	G,G	0.936382,0.755952	-0.0251983,0.00742893	0.00810069,0.00995218	2.72888,0.341618	0.000269337	0.0098204
3	rs7503270	12811378	C,NA	T,NA	0.730616,NA	-0.00824287,NA	0.00445666,NA	1.19127,NA	0.000268882	0.000414868
3	rs9903742	12658101	C,C	T,T	0.075547,0.232143	-0.00325777,-0.0238966	0.0074815,0.0101248	0.178329,1.73839	0.000268788	0.000469991
3	rs28752293	12462803	NA,G	NA,A	NA,0.924603	NA,-0.0226227	NA,0.0161901	NA,0.789632	0.000268759	0.00048872
3	rs1109766	12877674	NA,C	NA,G	NA,0.871032	NA,-0.0205419	NA,0.012754	NA,0.969561	0.000268276	0.000484432
3	rs12938872	12644957	C,C	G,G	0.609344,0.404762	-0.00702311,-0.0146116	0.00405239,0.00870879	1.0805,1.02972	0.00026822	0.000496345
3	rs9896637	12463588	NA,G	NA,T	NA,0.924603	NA,-0.0225977	NA,0.0161901	NA,0.78839	0.000268212	0.000487712
3	rs9913966	12462278	NA,T	NA,C	NA,0.924603	NA,-0.0225828	NA,0.0161901	NA,0.787653	0.000267887	0.000487115
3	rs75119421	12647449	NA,A	NA,C	NA,0.962302	NA,-0.0322371	NA,0.0224433	NA,0.821329	0.000265824	0.00047563
3	rs144665527	12711168	A,A	C,C	0.936382,0.753968	-0.0248186,0.00787096	0.00810069,0.00992501	2.66041,0.368807	0.000265399	0.00895468
3	rs117114239	12947782	NA,T	NA,C	NA,0.874008	NA,0.0167523	NA,0.0128817	NA,0.713454	0.00026417	0.000463257
3	rs79128990	12814577	NA,G	NA,A	NA,0.945437	NA,-0.0294978	NA,0.0188207	NA,0.931656	0.000263999	0.000471851
3	rs77656406	12814828	NA,G	NA,A	NA,0.945437	NA,-0.0294978	NA,0.0188207	NA,0.931656	0.000263999	0.000471851
3	rs4792301	12826825	C,C	T,T	0.291252,0.018849	-0.0126507,-0.0178539	0.0043517,0.0314334	2.43792,0.244094	0.00026334	0.000465256
3	rs67341207	12645377	C,C	G,G	0.750497,0.925595	0.00847691,0.0238774	0.00456906,0.0162889	1.19685,0.845625	0.000263245	0.000531942
3	rs75041184	12815857	NA,A	NA,G	NA,0.945437	NA,-0.0294517	NA,0.0188207	NA,0.929534	0.000263155	0.000470338
3	rs55654981	12884478	C,NA	A,NA	0.875746,NA	-0.0160435,NA	0.0059937,NA	2.12875,NA	0.000263009	0.000461037
3	rs145361949	12530321	NA,C	NA,T	NA,0.948413	NA,-0.0290059	NA,0.0193256	NA,0.874908	0.000262068	0.000481965
3	rs9891349	12466145	NA,G	NA,T	NA,0.924603	NA,-0.022294	NA,0.0161901	NA,0.77338	0.000261701	0.000475721
3	rs34407362	13154263	G,NA	A,NA	0.958251,NA	0.0148718,NA	0.00988495,NA	0.877934,NA	0.000261166	0.000458139
3	rs76491025	12800118	NA,C	NA,A	NA,0.945437	NA,-0.0293374	NA,0.0188207	NA,0.924277	0.00026108	0.000466616
3	rs56842939	12949018	NA,T	NA,C	NA,0.874008	NA,0.0166317	NA,0.0128817	NA,0.706273	0.000260967	0.000457678
3	rs2072260	12893117	G,G	A,A	0.874751,0.844246	-0.0181492,-0.0148099	0.00597324,0.0117882	2.62375,0.679859	0.000259286	0.000459028
3	rs117283050	13158788	A,NA	G,NA	0.978131,NA	0.0182299,NA	0.0135185,NA	0.750818,NA	0.000259117	0.000487288
3	rs79743707	12816034	NA,T	NA,C	NA,0.945437	NA,-0.0292215	NA,0.0188207	NA,0.918966	0.000259004	0.000462893
3	rs9892861	12933241	T,T	C,C	0.83996,0.589286	-0.0150617,0.010043	0.00539257,0.00868901	2.28222,0.605985	0.000258885	0.000466645
3	rs143120745	12643710	NA,C	NA,T	NA,0.962302	NA,-0.0317617	NA,0.0224433	NA,0.804072	0.000258589	0.000462632
3	rs9900125	12698111	G,G	C,C	0.934394,0.75496	-0.0247535,0.00955491	0.00798549,0.00993854	2.713,0.473207	0.0002585	0.00924232
3	rs12601683	12465273	NA,G	NA,A	NA,0.924603	NA,-0.0221338	NA,0.0161901	NA,0.765517	0.000258366	0.000469581
3	rs3826377	12822787	C,C	T,T	0.287276,0.018849	-0.0121418,-0.00873689	0.00436947,0.0314334	2.26311,0.107321	0.000258248	0.000456544
3	rs75961628	12466915	NA,A	NA,G	NA,0.924603	NA,-0.022125	NA,0.0161901	NA,0.765086	0.000258185	0.000469247
3	rs78174247	12793129	NA,A	NA,T	NA,0.945437	NA,-0.0291391	NA,0.0188207	NA,0.915197	0.000257543	0.000460272
3	rs12601711	12465410	NA,G	NA,A	NA,0.924603	NA,-0.0220938	NA,0.0161901	NA,0.763558	0.000257543	0.000468066
3	rs75804263	12809824	G,NA	C,NA	0.936382,NA	-0.017646,NA	0.00810069,NA	1.53194,NA	0.000257485	0.00044642
3	rs6502210	12807337	T,T	C,C	0.361829,0.016865	-0.0111103,-0.0155971	0.00411452,0.0331973	2.15935,0.194855	0.000257448	0.000484475
3	rs80217730	12467288	NA,A	NA,G	NA,0.924603	NA,-0.0220808	NA,0.0161901	NA,0.76292	0.000257276	0.000467574
3	rs146431634	12643460	NA,T	NA,G	NA,0.962302	NA,-0.0316585	NA,0.0224433	NA,0.800348	0.00025706	0.000459884
3	rs78313655	12648509	NA,A	NA,T	NA,0.960318	NA,-0.0309685	NA,0.0218976	NA,0.803296	0.000256886	0.000459241
3	rs181458535	13224773	A,NA	T,NA	0.991054,NA	0.0332307,NA	0.0209976,NA	0.944953,NA	0.000256851	0.00041797
3	rs142810158	13374140	A,NA	G,NA	0.982107,NA	0.0267795,NA	0.014915,NA	1.13919,NA	0.000255891	0.000483974
3	rs3785734	12707495	A,A	G,G	0.936382,0.755952	-0.0248678,0.00831693	0.00810069,0.00995218	2.66923,0.39434	0.000255141	0.00903905
3	rs7221396	12815323	G,G	A,A	0.296223,0.016865	-0.0117789,-0.0131419	0.00433025,0.0331973	2.18539,0.159769	0.000254813	0.000452836
3	rs16946230	12467809	NA,C	NA,A	NA,0.924603	NA,-0.0219561	NA,0.0161901	NA,0.756829	0.000254741	0.000462907
3	rs16946229	12467684	NA,A	NA,G	NA,0.924603	NA,-0.0219561	NA,0.0161901	NA,0.756829	0.000254741	0.000462907
3	rs77913540	12467223	NA,A	NA,G	NA,0.924603	NA,-0.0219389	NA,0.0161901	NA,0.755991	0.000254395	0.000462269
3	rs55708868	12884589	T,NA	C,NA	0.875746,NA	-0.0159055,NA	0.0059937,NA	2.099,NA	0.000253606	0.000444635
3	rs2106790	13218950	G,NA	A,NA	0.082505,NA	-0.0127331,NA	0.00718617,NA	1.11683,NA	0.000253392	0.000458362
3	rs16946231	12467922	NA,C	NA,G	NA,0.924603	NA,-0.0218846	NA,0.0161901	NA,0.753347	0.000253305	0.000460264
3	rs116843324	13197480	C,C	T,T	0.968191,0.968254	-0.02457,0.0257704	0.0112664,0.0243817	1.53468,0.536808	0.000253201	0.00039964
3	rs2108543	12933743	T,T	C,C	0.83996,0.589286	-0.0150167,0.01	0.00539257,0.00868901	2.27103,0.602439	0.000253196	0.000456364
3	rs34231114	12820676	A,A	C,C	0.931412,0.97123	-0.0168136,0.0453241	0.00782246,0.0255725	1.50028,1.11729	0.000252737	0.000438191
3	rs77860178	12846760	T,NA	C,NA	0.981113,NA	0.0487448,NA	0.0145245,NA	3.10199,NA	0.000252456	0.000469464
3	rs8067753	12703937	A,A	C,C	0.9334,0.755952	-0.0247228,0.00917889	0.00792989,0.00995218	2.73924,0.448095	0.00025245	0.00873081
3	rs78020648	12691753	T,NA	C,NA	0.965209,NA	0.0205746,NA	0.0107893,NA	1.24774,NA	0.000252405	0.000458585
3	rs74199785	13342350	A,A	C,C	0.892644,0.801587	0.0153201,0.00324471	0.00638686,0.0107187	1.78373,0.117984	0.000252129	0.000442032
3	rs73288392	12703376	A,A	G,G	0.934394,0.755952	-0.0248471,0.00865458	0.00798549,0.00995218	2.73021,0.415092	0.000252065	0.00895238
3	rs79216768	12467569	NA,G	NA,A	NA,0.924603	NA,-0.0218104	NA,0.0161901	NA,0.749744	0.000251831	0.000457548
3	rs8066062	13031460	G,G	A,A	0.882704,0.943452	0.00272456,-0.043547	0.00614455,0.018507	0.182125,1.72996	0.000251695	0.000460426
3	rs4791511	12787403	A,A	G,G	0.367793,0.016865	-0.0106427,-0.0263602	0.00410023,0.0331973	2.02495,0.369401	0.000251569	0.000470888
3	rs56164999	12884676	G,NA	A,NA	0.875746,NA	-0.0158609,NA	0.0059937,NA	2.08945,NA	0.000250672	0.000439517
3	rs147965427	13031828	NA,C	NA,G	NA,0.970238	NA,-0.0359817	NA,0.0251555	NA,0.816413	0.000250157	0.000443585
3	rs183862475	12699921	G,NA	T,NA	0.965209,NA	0.0205118,NA	0.0107893,NA	1.24196,NA	0.00025012	0.000454396
3	rs117108415	13168563	NA,T	NA,C	NA,0.945437	NA,0.0274178	NA,0.0188207	NA,0.838111	0.000249771	0.000443361
3	rs16946773	12800304	C,C	A,A	0.348907,0.426587	-0.011045,0.00780606	0.00414823,0.00864302	2.11046,0.435998	0.00024963	0.000412669
3	rs1984481	12637742	C,C	G,G	0.471173,0.322421	-0.00696676,-0.0125007	0.00396089,0.00914559	1.1046,0.765308	0.000248733	0.000447815
3	rs12452347	12645344	NA,G	NA,C	NA,0.965278	NA,-0.0319985	NA,0.0233493	NA,0.76814	0.00024841	0.00044241
3	rs75841939	12648412	NA,G	NA,A	NA,0.962302	NA,-0.0310165	NA,0.0224433	NA,0.777354	0.000247855	0.000443348
3	rs28366707	12468008	NA,C	NA,G	NA,0.924603	NA,-0.0216016	NA,0.0161901	NA,0.739638	0.000247749	0.000450034
3	rs28445444	12468003	NA,A	NA,G	NA,0.924603	NA,-0.0216016	NA,0.0161901	NA,0.739638	0.000247749	0.000450034
3	rs56340929	12714835	C,NA	T,NA	0.935388,NA	0.0255713,NA	0.00804241,NA	2.83121,NA	0.000247262	0.000466214
3	rs16947245	13038035	NA,G	NA,A	NA,0.985119	NA,-0.0453058	NA,0.0353055	NA,0.700265	0.000247146	0.000442247
3	rs7222249	12815852	T,T	A,A	0.296223,0.016865	-0.0117335,-0.0124836	0.00433025,0.0331973	2.17164,0.150651	0.000246885	0.000438804
3	rs118046698	13060422	T,NA	C,NA	0.989066,NA	-0.0333509,NA	0.0190121,NA	1.10019,NA	0.000246747	0.000459855
3	rs74253585	12791661	NA,T	NA,C	NA,0.945437	NA,-0.0284681	NA,0.0188207	NA,0.884781	0.000246118	0.000439781
3	rs72479743	12552315	NA,G	NA,A	NA,0.885913	NA,-0.0180824	NA,0.0134459	NA,0.74792	0.000245971	0.000438081
3	rs74326398	13350784	A,A	T,T	0.973161,0.998016	-0.0282643,-0.116253	0.0122339,0.0960615	1.68048,0.645495	0.000245966	0.000440439
3	rs7225709	12636735	C,C	T,T	0.593439,0.345238	-0.00754868,-0.0147432	0.00402521,0.00899088	1.21649,0.995469	0.000245082	0.000442056
3	rs9908504	12949730	NA,C	NA,A	NA,0.875	NA,0.0160245	NA,0.0129254	NA,0.66744	0.000244418	0.000428764
3	rs149102417	13287676	A,NA	G,NA	0.964215,NA	-0.0125267,NA	0.0106439,NA	0.621167,NA	0.000244076	0.000420685
3	rs149563331	12636922	NA,T	NA,C	NA,0.926587	NA,0.0214248	NA,0.0163898	NA,0.718641	0.000244055	0.000439473
3	rs9913485	12689586	G,G	A,A	0.877734,0.720238	-0.0177309,0.0077725	0.00603539,0.00952293	2.48078,0.382588	0.000244037	0.00222691
3	rs118183893	13050825	NA,T	NA,C	NA,0.974206	NA,0.0336557	NA,0.0269663	NA,0.67365	0.000243378	0.000426387
3	rs2190704	12786782	G,NA	A,NA	0.831014,NA	0.0153413,NA	0.00527606,NA	2.4388,NA	0.000242914	0.000461427
3	rs551891787	12555227	NA,T	NA,A	NA,0.860119	NA,0.0170855	NA,0.0123238	NA,0.780862	0.000242664	0.000437132
3	rs185533808	13372104	G,NA	A,NA	0.986084,NA	0.0301827,NA	0.0168779,NA	1.13237,NA	0.000242486	0.000452862
3	rs143012732	12644878	NA,G	NA,T	NA,0.965278	NA,-0.031543	NA,0.0233493	NA,0.752711	0.000242408	0.000431702
3	rs142550870	12647010	NA,A	NA,G	NA,0.962302	NA,-0.0306139	NA,0.0224433	NA,0.763086	0.000242347	0.000433454
3	rs79026613	12646184	NA,T	NA,C	NA,0.965278	NA,-0.0314947	NA,0.0233493	NA,0.751083	0.000241785	0.000430591
3	rs12939494	12665764	T,NA	C,NA	0.972167,NA	0.0199669,NA	0.0120196,NA	1.01469,NA	0.000241182	0.000449057
3	rs140790238	12643509	NA,C	NA,T	NA,0.962302	NA,-0.0305268	NA,0.0224433	NA,0.760013	0.000241181	0.000431359
3	rs112001922	12840883	T,NA	C,NA	0.975149,NA	0.00210184,NA	0.0127009,NA	0.0612002,NA	0.000239892	0.000414638
3	rs28470740	12468520	NA,T	NA,C	NA,0.924603	NA,-0.0211766	NA,0.0161901	NA,0.719255	0.000239761	0.000435331
3	rs80211270	12567731	NA,C	NA,T	NA,0.893849	NA,-0.0187253	NA,0.0138774	NA,0.751466	0.000239503	0.000411481
3	rs57729844	12635700	NA,A	NA,C	NA,0.97123	NA,-0.032509	NA,0.0255725	NA,0.691136	0.000239481	0.000416179
3	rs138421187	12664422	NA,C	NA,A	NA,0.984127	NA,-0.04311	NA,0.0342017	NA,0.682977	0.000238434	0.000359135
3	rs143189164	12646081	NA,A	NA,G	NA,0.965278	NA,-0.0312245	NA,0.0233493	NA,0.742005	0.000238348	0.00042446
3	rs28368691	12468621	NA,G	NA,A	NA,0.924603	NA,-0.0210766	NA,0.0161901	NA,0.714493	0.00023794	0.00043198
3	rs116919874	12540764	NA,T	NA,C	NA,0.882937	NA,-0.0174325	NA,0.0132962	NA,0.721638	0.000237797	0.000424126
3	rs237267	12469806	NA,A	NA,G	NA,0.747024	NA,-0.0134334	NA,0.00983323	NA,0.764724	0.000237784	0.000428547
3	rs3785736	12707098	T,T	A,A	0.936382,0.755952	-0.0245862,0.00846371	0.00810069,0.00995218	2.61894,0.403313	0.00023778	0.00810617
3	rs74579950	12467382	NA,A	NA,G	NA,0.924603	NA,-0.0210658	NA,0.0161901	NA,0.713979	0.000237745	0.000431621
3	rs77394927	12646246	NA,G	NA,A	NA,0.962302	NA,-0.0302601	NA,0.0224433	NA,0.750643	0.000237667	0.000425047
3	rs9908228	12949568	NA,T	NA,C	NA,0.875	NA,0.0157205	NA,0.0129254	NA,0.649966	0.000237394	0.000416534
3	rs12450245	12550806	NA,A	NA,T	NA,0.885913	NA,-0.0176675	NA,0.0134459	NA,0.723868	0.00023673	0.000421595
3	rs72813173	12781150	T,NA	C,NA	0.980119,NA	-0.0250318,NA	0.0141639,NA	1.1125,NA	0.000236549	0.000423713
3	rs9905820	12637371	G,G	T,T	0.593439,0.348214	-0.00795792,-0.0131676	0.00402521,0.00897279	1.3184,0.846984	0.000236169	0.000423386
3	rs7219847	12753384	A,A	T,T	0.854871,0.757937	-0.0156809,0.0120055	0.00561322,0.00997981	2.28292,0.640191	0.000236154	0.00202184
3	rs4792290	12747696	G,G	A,A	0.854871,0.671627	-0.0165591,0.00702484	0.00561322,0.00910239	2.49791,0.356293	0.000236098	0.00206118
3	rs4792291	12747733	T,T	C,C	0.854871,0.671627	-0.0165591,0.00702484	0.00561322,0.00910239	2.49791,0.356293	0.000236098	0.00206118
3	rs7220143	12748291	T,T	C,C	0.854871,0.670635	-0.0165591,0.00700739	0.00561322,0.00909539	2.49791,0.355519	0.000236045	0.00206031
3	rs142957290	12991173	NA,T	NA,C	NA,0.979167	NA,-0.0404502	NA,0.0299292	NA,0.753189	0.000235653	0.000421471
3	rs9902289	12658023	A,A	G,G	0.077535,0.233135	-0.00125932,-0.0236983	0.00739291,0.0101097	0.0631136,1.71958	0.000235426	0.000418353
3	rs141016192	12941288	T,NA	C,NA	0.927435,NA	0.0208496,NA	0.00762141,NA	2.20582,NA	0.000235324	0.000389381
3	rs77507532	12645948	NA,T	NA,C	NA,0.965278	NA,-0.0309499	NA,0.0233493	NA,0.732829	0.000234936	0.000418373
3	rs28709636	12468141	NA,A	NA,G	NA,0.923611	NA,-0.0208411	NA,0.0160932	NA,0.70927	0.000234899	0.000426647
3	rs28538084	12468158	NA,T	NA,C	NA,0.923611	NA,-0.0208411	NA,0.0160932	NA,0.70927	0.000234899	0.000426647
3	rs12452325	12645292	NA,T	NA,C	NA,0.965278	NA,-0.0309076	NA,0.0233493	NA,0.731421	0.000234418	0.000417448
3	rs117326964	13004705	NA,A	NA,G	NA,0.900794	NA,0.0192669	NA,0.0142995	NA,0.749927	0.000234285	0.000418064
3	rs12603345	12637602	C,C	T,T	0.592445,0.348214	-0.00782005,-0.0132626	0.00402367,0.00897279	1.28438,0.855785	0.000233527	0.000418199
3	rs76216779	12961770	NA,T	NA,C	NA,0.876984	NA,0.0158317	NA,0.0130145	NA,0.650127	0.000233312	0.000412045
3	rs117714091	12989417	T,NA	C,NA	0.977137,NA	0.0266453,NA	0.0132281,NA	1.35676,NA	0.000233099	0.000438237
3	rs11871870	12552832	NA,G	NA,A	NA,0.751984	NA,0.0138573	NA,0.00989826	NA,0.791772	0.000233092	0.000418055
3	rs9902503	13031128	A,A	G,G	0.882704,0.943452	0.00258516,-0.0430331	0.00614455,0.018507	0.171368,1.69768	0.000233088	0.000426016
3	rs73977989	12669154	G,NA	C,NA	0.904573,NA	0.0156497,NA	0.00672948,NA	1.69804,NA	0.000232902	0.000452024
3	rs192070065	13315645	A,NA	T,NA	0.979125,NA	-0.0240076,NA	0.0138296,NA	1.08317,NA	0.000232871	0.000411345
3	rs28495244	12468150	NA,C	NA,T	NA,0.923611	NA,-0.0206632	NA,0.0160932	NA,0.700812	0.000231764	0.000420873
3	rs28458851	12468165	NA,C	NA,T	NA,0.923611	NA,-0.0206193	NA,0.0160932	NA,0.698732	0.000231001	0.000419468
3	rs72479748	13026444	NA,C	NA,T	NA,0.926587	NA,-0.0197359	NA,0.0163898	NA,0.641056	0.000230979	0.000407357
3	rs143951776	12645919	NA,A	NA,G	NA,0.962302	NA,-0.0296742	NA,0.0224433	NA,0.730241	0.000230235	0.000411697
3	rs1029674	13303083	T,T	C,C	0.569583,0.497024	0.00550441,-0.00850578	0.00399316,0.0085495	0.774532,0.495133	0.000230222	0.000380071
3	rs12944149	12553548	NA,G	NA,T	NA,0.75	NA,0.0137742	NA,0.00987194	NA,0.788002	0.000230219	0.000412309
3	rs7216369	12860315	T,NA	C,NA	0.929423,NA	-0.0184804,NA	0.00771974,NA	1.77807,NA	0.000229866	0.000432192
3	rs78263758	13368274	T,NA	C,NA	0.982107,NA	0.0257209,NA	0.014915,NA	1.07254,NA	0.000229391	0.000432644
3	rs117232197	12972479	G,NA	T,NA	0.972167,NA	0.0160533,NA	0.0120196,NA	0.740689,NA	0.000228869	0.000402397
3	rs142846925	12988857	T,NA	A,NA	0.979125,NA	0.0351053,NA	0.0138296,NA	1.9533,NA	0.000228827	0.000360514
3	rs59393114	12451737	A,A	G,G	0.940358,0.987103	0.00464565,0.0864825	0.00834865,0.0378862	0.238147,1.64881	0.000228492	0.000410498
3	rs11650537	12882087	T,T	C,C	0.55169,0.840278	0.00176082,-0.00235253	0.0039756,0.0116683	0.181885,0.0756087	0.000228417	0.000444833
3	rs185357929	12644808	NA,C	NA,T	NA,0.965278	NA,-0.0303963	NA,0.0233493	NA,0.714483	0.000228295	0.000406526
3	rs139565644	12968046	NA,C	NA,A	NA,0.93254	NA,0.0208462	NA,0.017043	NA,0.655076	0.000228	0.000397413
3	rs78300246	12936712	NA,A	NA,C	NA,0.924603	NA,-0.0209013	NA,0.0161901	NA,0.706185	0.000227817	0.000398933
3	rs80284507	12642850	NA,G	NA,A	NA,0.962302	NA,-0.0294731	NA,0.0224433	NA,0.723292	0.00022777	0.000407271
3	rs11870813	13341512	G,G	A,A	0.890656,0.797619	0.0147968,0.000595941	0.00633559,0.0106395	1.70959,0.0198456	0.000227654	0.000398377
3	rs141621904	12450285	T,T	C,C	0.940358,0.987103	0.00410239,0.0869332	0.00834865,0.0378862	0.205404,1.66241	0.000227332	0.000407993
3	rs117154734	13344536	T,NA	C,NA	0.907555,NA	-0.0112548,NA	0.00682591,NA	1.00357,NA	0.000227211	0.00042028
3	rs143090080	12755528	C,NA	T,NA	0.992048,NA	0.034655,NA	0.0222601,NA	0.922586,NA	0.000226847	0.000389991
3	rs114565208	13363185	C,NA	T,NA	0.982107,NA	0.0255788,NA	0.014915,NA	1.06373,NA	0.000226134	0.000426342
3	rs16947012	12936541	NA,C	NA,T	NA,0.924603	NA,-0.0207749	NA,0.0161901	NA,0.700216	0.000225704	0.000395267
3	rs35835556	12882295	G,G	A,A	0.552684,0.840278	0.00171583,-0.00300391	0.00397643,0.0116683	0.176457,0.0986297	0.000225407	0.000449767
3	rs62058690	13254167	A,A	C,C	0.49006,0.469246	-0.000488562,0.0199198	0.00395508,0.00856557	0.0449431,1.69807	0.000225335	0.000369894
3	rs147937080	12637867	NA,A	NA,G	NA,0.97123	NA,-0.0312028	NA,0.0255725	NA,0.652863	0.000225114	0.000391543
3	rs75869794	12646692	NA,A	NA,C	NA,0.965278	NA,-0.030119	NA,0.0233493	NA,0.705371	0.000225085	0.0004008
3	rs72809152	12449987	G,G	T,T	0.940358,0.987103	0.00469552,0.0861478	0.00834865,0.0378862	0.241221,1.63875	0.000224867	0.000404021
3	rs117626848	12553486	NA,G	NA,A	NA,0.75	NA,0.0135522	NA,0.00987194	NA,0.770022	0.000224118	0.000401322
3	rs145665430	12817928	G,G	A,A	0.932406,0.972222	-0.016238,0.0460018	0.00787557,0.0260119	1.40644,1.11363	0.000224004	0.000388756
3	rs9916516	12753278	A,A	G,G	0.854871,0.757937	-0.0155419,0.0119536	0.00561322,0.00997981	2.24977,0.636381	0.000223304	0.0018764
3	rs12944722	12636154	C,C	G,G	0.595427,0.34623	-0.00764772,-0.0134289	0.00402835,0.0089848	1.23933,0.869624	0.000223274	0.000401649
3	rs8064282	12690902	G,G	A,A	0.877734,0.719246	-0.0175438,0.00733031	0.00603539,0.00951265	2.43757,0.355608	0.000223054	0.00197459
3	rs114769076	13361837	T,NA	A,NA	0.982107,NA	0.0254389,NA	0.014915,NA	1.0551,NA	0.000222992	0.000420263
3	rs79994050	12646752	NA,A	NA,G	NA,0.962302	NA,-0.0290654	NA,0.0224433	NA,0.709298	0.000222908	0.000398538
3	rs12938016	13010603	NA,T	NA,C	NA,0.236111	NA,0.0128309	NA,0.0100654	NA,0.693802	0.000222445	0.00039939
3	rs55688720	12900901	T,NA	C,NA	0.963221,NA	0.0117449,NA	0.0105045,NA	0.579167,NA	0.000222405	0.000402823
3	rs80064709	12673182	T,NA	G,NA	0.988072,NA	0.0307346,NA	0.0182119,NA	1.03865,NA	0.000222391	0.000388167
3	rs144323466	12643338	NA,T	NA,C	NA,0.965278	NA,-0.0298667	NA,0.0233493	NA,0.697125	0.00022223	0.000395705
3	rs72819075	13260240	T,NA	C,NA	0.974155,NA	0.0144536,NA	0.0124606,NA	0.608943,NA	0.000221883	0.000411187
3	rs740413	12939770	NA,T	NA,C	NA,0.877976	NA,0.0153613	NA,0.0130599	NA,0.62068	0.000221681	0.000387383
3	rs8065509	13062739	NA,C	NA,T	NA,0.940476	NA,-0.0245037	NA,0.0180669	NA,0.756934	0.000221494	0.000405629
3	rs145639962	12969339	NA,T	NA,G	NA,0.93254	NA,0.0204186	NA,0.017043	NA,0.636593	0.00022132	0.000385911
3	rs11078076	12423696	NA,A	NA,G	NA,0.840278	NA,0.0141113	NA,0.0116683	NA,0.644892	0.000220954	0.000383756
3	rs8079850	12951156	NA,A	NA,G	NA,0.875	NA,0.0149428	NA,0.0129254	NA,0.606165	0.000220713	0.00038748
3	rs11871914	13064361	NA,T	NA,C	NA,0.946429	NA,-0.024919	NA,0.0189842	NA,0.722822	0.000220695	0.000400231
3	rs145615677	12968947	NA,C	NA,T	NA,0.93254	NA,0.0203754	NA,0.017043	NA,0.634736	0.000220662	0.000384779
3	rs12601836	13090912	NA,C	NA,A	NA,0.952381	NA,-0.0267238	NA,0.0200728	NA,0.737371	0.000220133	0.000396945
3	rs139279098	13007784	NA,T	NA,C	NA,0.909722	NA,0.0189635	NA,0.0149162	NA,0.691201	0.000220025	0.000391245
3	rs9914020	12696930	T,T	C,C	0.934394,0.75496	-0.0242854,0.00897458	0.00798549,0.00993854	2.62774,0.4359	0.000219907	0.00722925
3	rs4792286	12743753	T,T	C,C	0.855865,0.673611	-0.0167501,0.0057459	0.00562927,0.00911656	2.53391,0.276941	0.000219718	0.00189646
3	rs11655929	12886075	T,T	C,C	0.588469,0.900794	9.02942e-05,0.0183174	0.00401769,0.0142995	0.00785768,0.698534	0.000219366	0.000422792
3	rs929426	12940549	NA,A	NA,G	NA,0.125992	NA,-0.0148847	NA,0.0128817	NA,0.605741	0.000219253	0.000382325
3	rs72809166	12456314	A,A	G,G	0.941352,0.986111	0.00443113,0.0829043	0.00841466,0.0365264	0.222955,1.63404	0.000219154	0.00039132
3	rs7224689	12636610	C,C	G,G	0.592445,0.349206	-0.00782005,-0.0128424	0.00402367,0.00896686	1.28438,0.817916	0.000218918	0.000394442
3	rs181634636	13336922	G,NA	A,NA	0.988072,NA	0.0176143,NA	0.0182119,NA	0.476968,NA	0.000217618	0.00037122
3	rs144532934	13158498	G,NA	A,NA	0.982107,NA	0.0229921,NA	0.014915,NA	0.909443,NA	0.000217315	0.000407148
3	rs79272024	12759497	A,NA	G,NA	0.931412,NA	-0.0146251,NA	0.00782246,NA	1.21088,NA	0.000217169	0.000368092
3	rs3785729	12754410	A,A	G,G	0.852883,0.672619	-0.0161009,0.00735745	0.00558166,0.00910944	2.40682,0.377497	0.000216953	0.00180722
3	rs139849409	12967367	NA,C	NA,G	NA,0.93254	NA,0.0201235	NA,0.017043	NA,0.623968	0.000216899	0.000378298
3	rs147758395	12967846	NA,T	NA,C	NA,0.93254	NA,0.02009	NA,0.017043	NA,0.622541	0.000216406	0.00037745
3	rs35869703	13080492	A,NA	G,NA	0.974155,NA	-0.0156804,NA	0.0124606,NA	0.681424,NA	0.000216345	0.000379084
3	rs142301022	12644181	NA,T	NA,C	NA,0.962302	NA,-0.0284824	NA,0.0224433	NA,0.689495	0.000216253	0.000386584
3	rs118036443	12692911	T,T	A,A	0.94334,0.752976	-0.0252371,0.00856315	0.00855199,0.00991158	2.49932,0.411601	0.000215799	0.00599532
3	rs78152379	12988313	A,NA	G,NA	0.977137,NA	0.0259408,NA	0.0132281,NA	1.30212,NA	0.000215316	0.000404009
3	rs237303	12435914	T,T	A,A	0.821074,0.520833	0.00852054,0.0091699	0.00515836,0.00855678	1.00623,0.546871	0.000214898	0.000417901
3	rs72815202	12996333	A,NA	G,NA	0.977137,NA	0.0189867,NA	0.0132281,NA	0.820473,NA	0.000214341	0.000389266
3	rs720048	12850696	A,A	G,G	0.895626,0.831349	4.61927e-05,0.00644874	0.00646666,0.0114161	0.0024823,0.242487	0.000214024	0.000474424
3	rs117564825	13284663	A,NA	G,NA	0.974155,NA	0.0223382,NA	0.0124606,NA	1.13656,NA	0.00021395	0.00039441
3	rs76510258	13004343	NA,T	NA,C	NA,0.940476	NA,-0.0238493	NA,0.0180669	NA,0.728582	0.000213747	0.000379478
3	rs7221153	12748202	A,A	T,T	0.854871,0.670635	-0.0162815,0.00710821	0.00561322,0.00909539	2.42888,0.362012	0.000213163	0.00179765
3	rs76436033	12642833	NA,G	NA,C	NA,0.962302	NA,-0.0281512	NA,0.0224433	NA,0.678354	0.000212621	0.000380062
3	rs28627390	12483893	NA,C	NA,T	NA,0.938492	NA,-0.0206813	NA,0.0177919	NA,0.610703	0.000212341	0.000384141
3	rs2108658	12656814	A,A	C,C	0.586481,0.545635	-0.00657302,-0.0108376	0.00401481,0.00858518	0.993149,0.684405	0.000212197	0.000398001
3	rs148801485	12643372	NA,T	NA,C	NA,0.965278	NA,-0.0289033	NA,0.0233493	NA,0.666019	0.000211867	0.00037722
3	rs9899583	13034683	C,C	G,G	0.883698,0.94246	0.00340457,-0.0406755	0.00616728,0.0183564	0.235881,1.57349	0.000211766	0.000387366
3	rs9913797	12689430	C,C	G,G	0.877734,0.624008	-0.0173038,0.00670133	0.00603539,0.00882508	2.38267,0.349068	0.000211379	0.00180066
3	rs28654204	13066196	NA,T	NA,C	NA,0.947421	NA,-0.0242897	NA,0.0191524	NA,0.688849	0.000210556	0.000381169
3	rs12952056	12485205	NA,C	NA,T	NA,0.940476	NA,-0.0208153	NA,0.0180669	NA,0.60333	0.000210288	0.000381004
3	rs188860258	13252618	NA,T	NA,A	NA,0.991071	NA,0.0516756	NA,0.0454422	NA,0.592666	0.000210087	0.000368569
3	rs237302	12436485	T,T	C,C	0.821074,0.521825	0.00865662,0.00855801	0.00515836,0.00855751	1.03006,0.498554	0.000209999	0.000409855
3	rs72479744	12646055	NA,A	NA,T	NA,0.962302	NA,-0.027903	NA,0.0224433	NA,0.670055	0.000209968	0.000375296
3	rs77459208	12932965	NA,T	NA,C	NA,0.849206	NA,0.013888	NA,0.0119455	NA,0.610857	0.000208494	0.000362168
3	rs7207242	13301957	T,T	C,C	0.117296,0.002976	0.0103464,-0.0933966	0.00614455,0.0784755	1.03521,0.630798	0.000207902	0.000373176
3	rs74726423	13289923	G,NA	A,NA	0.964215,NA	-0.0113779,NA	0.0106439,NA	0.545023,NA	0.000207758	0.000358815
3	rs4617903	12817943	C,C	G,G	0.293241,0.016865	-0.0116429,-0.0142038	0.00434302,0.0331973	2.13407,0.174735	0.000206504	0.000366233
3	rs76261522	13065048	NA,A	NA,G	NA,0.947421	NA,-0.0239128	NA,0.0191524	NA,0.674013	0.000205952	0.000372717
3	rs72817204	12999373	A,NA	G,NA	0.977137,NA	0.0185861,NA	0.0132281,NA	0.795859,NA	0.000205153	0.000372412
3	rs7219332	12635681	NA,A	NA,G	NA,0.926587	NA,0.01898	NA,0.0163898	NA,0.607567	0.00020515	0.000368362
3	rs146874972	12987592	NA,C	NA,T	NA,0.980159	NA,-0.0376139	NA,0.0306528	NA,0.657998	0.000205062	0.000366108
3	rs117361232	13159898	G,NA	C,NA	0.982107,NA	0.0223719,NA	0.014915,NA	0.874112,NA	0.000204599	0.000382755
3	rs8068301	12695772	T,T	C,C	0.937376,0.753968	-0.024577,0.00809434	0.0081604,0.00992501	2.58544,0.382206	0.000204478	0.00617578
3	rs16946545	12643002	NA,A	NA,G	NA,0.962302	NA,-0.0273661	NA,0.0224433	NA,0.652256	0.000204422	0.000365336
3	rs9913330	12749400	A,A	G,G	0.854871,0.670635	-0.0161919,0.00696931	0.00561322,0.00909539	2.40682,0.353077	0.000204347	0.00170006
3	rs9905046	12755779	G,G	A,A	0.843936,0.762897	-0.0141009,0.0153463	0.00544795,0.0100508	2.01569,0.896902	0.000204329	0.00138655
3	rs11652201	12642992	A,A	G,G	0.482107,0.375992	-0.00695962,-0.011374	0.00395683,0.00882508	1.1046,0.704522	0.000204109	0.000373542
3	rs147690760	12977759	NA,T	NA,C	NA,0.980159	NA,-0.0374691	NA,0.0306528	NA,0.654495	0.000203991	0.000364189
3	rs28502191	13067362	NA,A	NA,G	NA,0.947421	NA,-0.0237101	NA,0.0191524	NA,0.666092	0.000203549	0.000368306
3	rs79924281	12566247	NA,A	NA,G	NA,0.871032	NA,-0.0147456	NA,0.012754	NA,0.606221	0.000203284	0.000353036
3	rs1233851	12568476	G,NA	C,NA	0.974155,NA	0.012459,NA	0.0124606,NA	0.498432,NA	0.000202767	0.000349587
3	rs55672355	12453706	G,G	T,T	0.941352,0.987103	0.00458186,0.0846626	0.00841466,0.0378862	0.232035,1.59449	0.000202765	0.000363722
3	rs74714578	12992868	NA,A	NA,C	NA,0.955357	NA,0.024435	NA,0.0206987	NA,0.623791	0.000202265	0.000357564
3	rs57413351	12685096	T,T	C,C	0.94334,0.750992	-0.0249597,0.00868679	0.00855199,0.00988505	2.45392,0.420765	0.000201752	0.00540275
3	rs7220848	12748807	G,G	A,A	0.854871,0.670635	-0.0161919,0.00672371	0.00561322,0.00909539	2.40682,0.33747	0.000201597	0.00167117
3	rs7220976	12748781	T,T	C,C	0.854871,0.670635	-0.0161919,0.00672371	0.00561322,0.00909539	2.40682,0.33747	0.000201597	0.00167117
3	rs66848233	13177679	T,T	C,C	0.743539,0.935516	0.00946804,-0.00923765	0.00452769,0.0174041	1.43752,0.225064	0.000201529	0.000379392
3	rs4054884	13226804	G,G	A,A	0.26839,0.339286	-0.00332512,0.0193471	0.00446187,0.00902845	0.34091,1.49321	0.000200403	0.00034282
3	rs9901453	12464032	NA,T	NA,C	NA,0.926587	NA,-0.0190585	NA,0.0163898	NA,0.611012	0.000200387	0.000362653
3	rs116931960	12895334	NA,C	NA,T	NA,0.840278	NA,-0.0156983	NA,0.0116683	NA,0.748352	0.000200325	0.000361381
3	rs17573649	13242722	NA,T	NA,C	NA,0.992063	NA,0.0530465	NA,0.0481747	NA,0.567286	0.000200261	0.000352289
3	rs2108659	12590721	NA,A	NA,G	NA,0.89881	NA,-0.0165276	NA,0.0141743	NA,0.613317	0.000200112	0.000354893
3	rs78054910	12642303	NA,A	NA,C	NA,0.965278	NA,-0.0277038	NA,0.0233493	NA,0.628144	0.000200087	0.000356206
3	rs80082644	12521143	NA,C	NA,G	NA,0.837302	NA,-0.0141695	NA,0.0115817	NA,0.655287	0.000200054	0.000357435
3	rs148219020	12983759	A,NA	T,NA	0.963221,NA	-0.01481,NA	0.0105045,NA	0.799756,NA	0.000200051	0.000332473
3	rs117545116	12943903	NA,T	NA,C	NA,0.97619	NA,-0.0352888	NA,0.0280389	NA,0.681546	0.000199799	0.000350742
3	rs2530192	12570798	A,NA	G,NA	0.976143,NA	0.0134414,NA	0.0129561,NA	0.523567,NA	0.00019974	0.000342314
3	rs74970575	12421433	NA,A	NA,T	NA,0.839286	NA,0.013174	NA,0.0116392	NA,0.588905	0.000199355	0.000347153
3	rs75339286	12521019	NA,T	NA,C	NA,0.837302	NA,-0.014122	NA,0.0115817	NA,0.652251	0.000199164	0.000355838
3	rs143525863	13026329	NA,A	NA,G	NA,0.919643	NA,-0.0172906	NA,0.0157247	NA,0.566211	0.000198964	0.000352556
3	rs79925634	12938632	NA,A	NA,T	NA,0.949405	NA,-0.0235382	NA,0.019504	NA,0.643031	0.000198953	0.000344077
3	rs72817205	12999503	A,NA	G,NA	0.977137,NA	0.0182937,NA	0.0132281,NA	0.778114,NA	0.000198812	0.000360781
3	rs2215082	13009500	NA,G	NA,A	NA,0.238095	NA,0.011729	NA,0.0100364	NA,0.615206	0.000198261	0.000355192
3	rs9912926	12680650	A,NA	G,NA	0.927435,NA	0.0125565,NA	0.00762141,NA	1.0024,NA	0.000197896	0.000360907
3	rs72809157	12455692	G,G	A,A	0.941352,0.987103	0.00408462,0.084673	0.00841466,0.0378862	0.202469,1.59479	0.000197639	0.000354227
3	rs10521208	12934919	NA,T	NA,C	NA,0.989087	NA,0.0467601	NA,0.0411453	NA,0.592163	0.000197626	0.000348897
3	rs16946696	12755470	A,A	G,G	0.842942,0.672619	-0.0152898,0.0089186	0.00543389,0.00910944	2.31014,0.484715	0.000197216	0.00141094
3	rs79561153	12625567	NA,G	NA,A	NA,0.915675	NA,-0.0178309	NA,0.0153834	NA,0.608331	0.000197112	0.000354383
3	rs8065267	13253236	G,G	A,A	0.488072,0.547619	-0.00296575,0.0199896	0.00395543,0.00858839	0.343539,1.70032	0.000196952	0.000326242
3	rs79852102	12960685	NA,C	NA,A	NA,0.864087	NA,0.0135562	NA,0.0124737	NA,0.557317	0.000196797	0.000346277
3	rs75569170	12491379	NA,G	NA,A	NA,0.941468	NA,-0.0197724	NA,0.0182098	NA,0.55664	0.000196329	0.000355097
3	rs3744343	12894832	NA,G	NA,A	NA,0.839286	NA,-0.0154255	NA,0.0116392	NA,0.73267	0.000196026	0.000353562
3	rs10521199	12625578	NA,T	NA,C	NA,0.915675	NA,-0.0177358	NA,0.0153834	NA,0.603896	0.000195808	0.000352015
3	rs1109311	12455025	G,G	A,A	0.941352,0.987103	0.00448137,0.0841235	0.00841466,0.0378862	0.22597,1.57856	0.000195685	0.000350955
3	rs12449347	12566613	NA,A	NA,T	NA,0.866071	NA,-0.0141709	NA,0.0125513	NA,0.586901	0.000195608	0.000338662
3	rs79471814	12443424	NA,G	NA,T	NA,0.921627	NA,-0.0181084	NA,0.0159053	NA,0.593617	0.000195169	0.000353215
3	rs116706042	12445505	NA,A	NA,C	NA,0.921627	NA,-0.0180813	NA,0.0159053	NA,0.592408	0.000194815	0.000352564
3	rs55894957	12451066	T,T	G,G	0.940358,0.987103	0.00459578,0.0836781	0.00834865,0.0378862	0.235085,1.56547	0.00019467	0.000349672
3	rs12603676	12474292	NA,G	NA,A	NA,0.940476	NA,-0.0195377	NA,0.0180669	NA,0.553593	0.000194574	0.000352118
3	rs114647197	13316120	A,NA	G,NA	0.984095,NA	-0.0172511,NA	0.0158037,NA	0.56064,NA	0.000194553	0.000334529
3	rs77181762	12522263	NA,C	NA,G	NA,0.837302	NA,-0.0138688	NA,0.0115817	NA,0.636162	0.000194538	0.000347532
3	rs16946417	12578500	NA,G	NA,T	NA,0.907738	NA,-0.017285	NA,0.0147711	NA,0.616323	0.000194507	0.000344122
3	rs7222526	13234836	C,C	T,T	0.256461,0.329365	-0.00425176,0.018883	0.00452769,0.00909539	0.458793,1.42155	0.000194432	0.000332639
3	rs115077331	12445504	NA,A	NA,T	NA,0.921627	NA,-0.0180435	NA,0.0159053	NA,0.59072	0.000194323	0.000351659
3	rs79348663	12421632	NA,A	NA,G	NA,0.839286	NA,0.0128965	NA,0.0116392	NA,0.572107	0.00019431	0.000338506
3	rs117205611	13006599	NA,A	NA,G	NA,0.904762	NA,0.0170462	NA,0.0145623	NA,0.616594	0.000193417	0.000345275
3	rs3967152	12590507	NA,C	NA,T	NA,0.89881	NA,-0.0160681	NA,0.0141743	NA,0.590138	0.000193264	0.000342761
3	rs77429247	12878602	NA,T	NA,C	NA,0.87004	NA,-0.0169349	NA,0.0127124	NA,0.738002	0.000192996	0.000346691
3	rs76165470	12954571	NA,A	NA,G	NA,0.866071	NA,0.0134259	NA,0.0125513	NA,0.545516	0.000192234	0.000338542
3	rs72813143	12743457	G,NA	T,NA	0.870775,NA	0.01611,NA	0.00589404,NA	2.20267,NA	0.000192156	0.000383976
3	rs76742888	12943097	NA,T	NA,C	NA,0.943452	NA,-0.0210356	NA,0.018507	NA,0.592281	0.000192133	0.000332909
3	rs57125372	12678153	A,NA	G,NA	0.912525,NA	0.010193,NA	0.00699802,NA	0.837917,NA	0.000191992	0.000353637
3	rs12451496	12566674	NA,G	NA,A	NA,0.866071	NA,-0.0139343	NA,0.0125513	NA,0.573622	0.000191735	0.000332098
3	rs74736006	12414871	NA,A	NA,G	NA,0.832341	NA,0.0123203	NA,0.011443	NA,0.550327	0.000191569	0.000333941
3	rs76651996	12417626	NA,C	NA,A	NA,0.834325	NA,0.0123834	NA,0.0114976	NA,0.550584	0.00019136	0.000333607
3	rs145825014	12493387	NA,T	NA,C	NA,0.941468	NA,-0.0193323	NA,0.0182098	NA,0.540007	0.000191356	0.000345968
3	rs10432008	12416901	NA,A	NA,G	NA,0.835317	NA,0.0124567	NA,0.0115253	NA,0.553184	0.000191349	0.000333691
3	rs79701185	12426457	NA,C	NA,G	NA,0.835317	NA,0.0124223	NA,0.0115253	NA,0.551122	0.000190819	0.000332829
3	rs12603670	12474137	NA,T	NA,C	NA,0.940476	NA,-0.0191905	NA,0.0180669	NA,0.540383	0.000190667	0.000344936
3	rs57192323	12443498	A,A	G,G	0.940358,0.987103	0.00629952,0.0810236	0.00834865,0.0378862	0.34629,1.48855	0.000190659	0.000343674
3	rs72809154	12455617	G,G	A,A	0.941352,0.987103	0.00423023,0.0838934	0.00841466,0.0378862	0.211012,1.57179	0.000190655	0.000341786
3	rs150563918	12445073	NA,T	NA,A	NA,0.921627	NA,-0.0176506	NA,0.0159053	NA,0.573303	0.000189339	0.000342498
3	rs139555955	12445077	NA,T	NA,G	NA,0.921627	NA,-0.0176506	NA,0.0159053	NA,0.573303	0.000189339	0.000342498
3	rs11655993	12939138	NA,T	NA,C	NA,0.123016	NA,-0.0134417	NA,0.0130145	NA,0.520448	0.000189204	0.000331413
3	rs9635686	12523877	NA,G	NA,T	NA,0.838294	NA,-0.0135616	NA,0.0116103	NA,0.614787	0.000189125	0.000337611
3	rs117225300	12868273	NA,C	NA,A	NA,0.875992	NA,-0.0171869	NA,0.0129696	NA,0.732553	0.000189066	0.000338661
3	rs142880626	13253374	G,NA	C,NA	0.988072,NA	0.0309546,NA	0.0182119,NA	1.04969,NA	0.000189004	0.000339972
3	rs72809158	12455851	T,T	C,C	0.941352,0.987103	0.0043809,0.0835833	0.00841466,0.0378862	0.219952,1.56269	0.000188903	0.000338729
3	rs72809160	12455989	G,G	A,A	0.941352,0.987103	0.00468237,0.0832733	0.00841466,0.0378862	0.238147,1.55362	0.00018884	0.000338786
3	rs149649428	12580444	NA,C	NA,T	NA,0.90873	NA,-0.0171989	NA,0.014843	NA,0.608061	0.000188818	0.000334168
3	rs72809161	12456019	G,G	A,A	0.941352,0.987103	0.00473264,0.083217	0.00841466,0.0378862	0.241221,1.55197	0.000188805	0.000338752
3	rs76452780	12861599	NA,G	NA,A	NA,0.877976	NA,-0.0172503	NA,0.0130599	NA,0.729213	0.000188521	0.000337557
3	rs1541351	13265438	G,G	A,A	0.520875,0.52877	-0.00759696,0.0148718	0.00395775,0.00856354	1.26028,1.08381	0.000188417	0.000317704
3	rs74253573	12685431	A,A	C,C	0.94334,0.643849	-0.0239808,0.00934552	0.00855199,0.00892676	2.2971,0.52997	0.000188327	0.0045105
3	rs79579464	13061027	NA,A	NA,G	NA,0.984127	NA,-0.0360569	NA,0.0342017	NA,0.534956	0.000188282	0.000336968
3	rs117393962	12919868	A,A	G,G	0.848907,0.97123	-0.013431,-0.0526666	0.00552061,0.0255725	1.82452,1.40399	0.000188202	0.000331348
3	rs72809156	12455672	G,G	T,T	0.941352,0.987103	0.00403443,0.0838137	0.00841466,0.0378862	0.199546,1.56945	0.000187972	0.000336864
3	rs180723256	13306288	C,NA	T,NA	0.983101,NA	-0.0148234,NA	0.0153396,NA	0.476421,NA	0.000187833	0.000316476
3	rs12452107	12627170	NA,T	NA,G	NA,0.915675	NA,-0.0171168	NA,0.0153834	NA,0.575369	0.000187697	0.000337286
3	rs2286334	12921091	NA,T	NA,C	NA,0.949405	NA,0.0199685	NA,0.019504	NA,0.514391	0.00018764	0.000326645
3	rs117899439	12579640	NA,G	NA,A	NA,0.90873	NA,-0.0171092	NA,0.014843	NA,0.603723	0.000187639	0.000332088
3	rs9908990	12956973	NA,A	NA,G	NA,0.866071	NA,0.0131133	NA,0.0125513	NA,0.528522	0.000187308	0.000329928
3	rs9912401	13291606	T,NA	A,NA	0.079523,NA	0.00823875,NA	0.0073078,NA	0.585733,NA	0.000187272	0.000342973
3	rs1109767	12877530	T,T	C,C	0.967197,0.97619	0.00282012,-0.0623831	0.0111,0.0280389	0.097211,1.58354	0.000187155	0.00034718
3	rs12449382	12619703	NA,C	NA,T	NA,0.90377	NA,-0.0166862	NA,0.014495	NA,0.602648	0.000186942	0.000328622
3	rs74898653	12426525	NA,T	NA,C	NA,0.837302	NA,0.0122156	NA,0.0115817	NA,0.535294	0.000186829	0.000325387
3	rs4791526	12956236	NA,A	NA,G	NA,0.866071	NA,0.0130698	NA,0.0125513	NA,0.526174	0.000186642	0.000328762
3	rs117227193	12788734	C,NA	T,NA	0.984095,NA	-0.0295779,NA	0.0158037,NA	1.21278,NA	0.000186213	0.000330762
3	rs75753941	13060897	NA,G	NA,T	NA,0.948413	NA,-0.0222656	NA,0.0193256	NA,0.603333	0.000186172	0.000336824
3	rs12600378	12501600	NA,C	NA,T	NA,0.935516	NA,-0.0180365	NA,0.0174041	NA,0.522816	0.000185918	0.00033643
3	rs12150538	13267237	A,A	T,T	0.521869,0.52877	-0.00759761,0.0147222	0.00395809,0.00856354	1.26028,1.06762	0.000185855	0.000313828
3	rs77601369	12682178	NA,A	NA,G	NA,0.899802	NA,-0.0131	NA,0.0142364	NA,0.446746	0.000185814	0.000310962
3	rs76689612	13061598	NA,T	NA,C	NA,0.949405	NA,-0.0223644	NA,0.019504	NA,0.599423	0.000185803	0.000335846
3	rs116988829	12415273	NA,G	NA,A	NA,0.833333	NA,0.0119964	NA,0.0114701	NA,0.529271	0.000185155	0.000323051
3	rs1317990	12832063	T,NA	G,NA	0.673956,NA	0.0120117,NA	0.0042178,NA	2.3564,NA	0.000184834	0.000353677
3	rs79432419	12626781	NA,A	NA,C	NA,0.915675	NA,-0.0168861	NA,0.0153834	NA,0.564884	0.000184833	0.000332086
3	rs16947625	13237086	G,G	A,A	0.256461,0.330357	-0.00448278,0.0182276	0.00452769,0.00908845	0.491963,1.34774	0.00018476	0.000316611
3	rs2188889	13237647	A,A	G,G	0.256461,0.330357	-0.00448278,0.0182276	0.00452769,0.00908845	0.491963,1.34774	0.00018476	0.000316611
3	rs8064232	12749660	A,A	G,G	0.854871,0.670635	-0.0159141,0.00701944	0.00561322,0.00909539	2.33904,0.356293	0.00018456	0.00148269
3	rs9903335	12786654	C,C	T,T	0.348907,0.016865	-0.0100482,-0.0270752	0.00414823,0.0331973	1.81183,0.382226	0.000184528	0.000341668
3	rs79853809	12421029	NA,G	NA,C	NA,0.837302	NA,0.0122561	NA,0.0115817	NA,0.537676	0.00018443	0.000321744
3	rs114858164	12999374	A,NA	C,NA	0.979125,NA	0.0192149,NA	0.0138296,NA	0.783282,NA	0.000184422	0.000332511
3	rs17573398	13237537	A,A	G,G	0.709742,0.974206	-0.00277211,0.0597379	0.00435609,0.0269663	0.280228,1.57283	0.000184286	0.000327262
3	rs4792263	12482530	A,A	G,G	0.444334,0.667659	-0.00786715,-0.00517895	0.00397904,0.00907473	1.31854,0.245497	0.000184164	0.000337463
3	rs79539222	12935977	G,NA	C,NA	0.99006,NA	-0.0323036,NA	0.01993,NA	0.978604,NA	0.00018387	0.000321164
3	rs76245818	12939546	NA,C	NA,T	NA,0.946429	NA,-0.0215382	NA,0.0189842	NA,0.590793	0.000183584	0.000318308
3	rs35720696	12881183	T,T	C,C	0.529821,0.840278	0.00108167,-0.00393766	0.00396135,0.0116683	0.105235,0.13326	0.000183526	0.000368828
3	rs12451569	12957939	NA,A	NA,G	NA,0.866071	NA,0.012833	NA,0.0125513	NA,0.513469	0.000183321	0.000322765
3	rs16946506	12621121	NA,G	NA,A	NA,0.90377	NA,-0.0163548	NA,0.014495	NA,0.586378	0.000182641	0.000321128
3	rs75618893	12442025	NA,A	NA,T	NA,0.921627	NA,-0.0170835	NA,0.0159053	NA,0.548537	0.000182553	0.000330027
3	rs77830355	12851454	T,NA	C,NA	0.93837,NA	0.0367918,NA	0.00822159,NA	5.1169,NA	0.000182243	0.000422802
3	rs3859241	13218406	C,C	G,G	0.50497,0.534722	-0.00595618,0.0170395	0.00395449,0.00857004	0.879357,1.32992	0.000181966	0.000302829
3	rs75529412	12959214	NA,A	NA,G	NA,0.868056	NA,0.0128636	NA,0.0126309	NA,0.510777	0.000181166	0.000319628
3	rs7220540	12748654	G,G	A,A	0.854871,0.668651	-0.0158648,0.00695871	0.00561322,0.00908156	2.32711,0.353077	0.000180948	0.00144219
3	rs57853299	13267975	A,A	G,G	0.521869,0.52877	-0.00759761,0.0145727	0.00395809,0.00856354	1.26028,1.05154	0.000180823	0.000305459
3	rs118090984	12436974	NA,C	NA,G	NA,0.970238	NA,0.028615	NA,0.0251555	NA,0.592916	0.000180318	0.000320782
3	rs76467047	12621354	NA,A	NA,G	NA,0.90377	NA,-0.0161639	NA,0.014495	NA,0.577094	0.000180249	0.000316963
3	rs57561236	12777711	T,T	A,A	0.810139,0.918651	0.0162333,0.0200448	0.00504129,0.0156369	2.89226,0.699225	0.000180212	0.000351037
3	rs9912853	13227997	T,T	C,C	0.606362,0.803571	-0.00314557,0.0230287	0.00404692,0.0107594	0.359522,1.49042	0.000180067	0.000320818
3	rs181662662	12624156	NA,G	NA,A	NA,0.915675	NA,-0.016753	NA,0.0153834	NA,0.558867	0.000179982	0.000323242
3	rs79988355	12892846	NA,A	NA,C	NA,0.980159	NA,0.0308639	NA,0.0306528	NA,0.503086	0.000179551	0.000324585
3	rs73978580	13273873	A,NA	G,NA	0.986084,NA	-0.00863086,NA	0.0168779,NA	0.215318,NA	0.00017941	0.000351223
3	rs17652606	13254497	T,NA	A,NA	0.975149,NA	0.0130829,NA	0.0127009,NA	0.518596,NA	0.000178969	0.000329249
3	rs72809168	12456371	G,G	A,A	0.941352,0.987103	0.00468237,0.0822882	0.00841466,0.0378862	0.238147,1.52496	0.000178962	0.000321054
3	rs16946604	12697336	T,NA	C,NA	0.926441,NA	0.0118752,NA	0.0075738,NA	0.932194,NA	0.000178893	0.000333544
3	rs148057378	12539145	NA,G	NA,T	NA,0.988095	NA,-0.0437077	NA,0.0394133	NA,0.57276	0.000178878	0.000320917
3	rs114526847	13365021	G,NA	A,NA	0.982107,NA	0.0230931,NA	0.014915,NA	0.915258,NA	0.000178623	0.000334579
3	rs12452558	12934247	C,C	A,A	0.161034,0.486111	0.0153498,-0.00413357	0.00537909,0.00855265	2.36426,0.201434	0.000178602	0.000327224
3	rs76589096	12779736	NA,T	NA,C	NA,0.978175	NA,-0.0343971	NA,0.0292559	NA,0.620328	0.000178576	0.000316385
3	rs79646267	12960046	NA,A	NA,G	NA,0.868056	NA,0.0126778	NA,0.0126309	NA,0.50098	0.00017854	0.000315025
3	rs74448135	12588306	NA,C	NA,G	NA,0.907738	NA,-0.0162846	NA,0.0147711	NA,0.56822	0.000178135	0.000315236
3	rs7501977	12852069	A,A	C,C	0.342942,0.255952	0.0136055,0.00878126	0.00416512,0.00979543	2.96307,0.431793	0.000177818	0.000318825
3	rs72809163	12456222	C,C	T,T	0.941352,0.987103	0.00468237,0.0821687	0.00841466,0.0378862	0.238147,1.5215	0.000177807	0.000318981
3	rs72809162	12456172	C,C	T,T	0.941352,0.987103	0.00468237,0.0821687	0.00841466,0.0378862	0.238147,1.5215	0.000177807	0.000318981
3	rs72809164	12456245	T,T	C,C	0.941352,0.987103	0.00468237,0.0821687	0.00841466,0.0378862	0.238147,1.5215	0.000177807	0.000318981
3	rs7221664	12748510	G,G	T,T	0.854871,0.670635	-0.0158199,0.00696931	0.00561322,0.00909539	2.31629,0.353077	0.000177716	0.00140958
3	rs111398672	12710861	A,NA	G,NA	0.926441,NA	0.0118273,NA	0.0075738,NA	0.926715,NA	0.000177392	0.000330671
3	rs2322653	12788513	T,T	G,G	0.367793,0.071429	-0.010413,0.0105334	0.00410023,0.0165981	1.95478,0.279279	0.00017739	0.000334964
3	rs1029675	13303162	G,G	C,C	0.45328,0.362103	0.00646301,-0.00429669	0.00397168,0.0088943	0.984311,0.201324	0.000177302	0.00028984
3	rs72809165	12456266	C,C	T,T	0.941352,0.987103	0.00468237,0.0821055	0.00841466,0.0378862	0.238147,1.51967	0.000177199	0.00031789
3	rs77191529	12466610	NA,T	NA,C	NA,0.974206	NA,0.0306424	NA,0.0269663	NA,0.592063	0.000176974	0.000312373
3	rs80240039	13021381	C,NA	G,NA	0.988072,NA	-0.0269999,NA	0.0182119,NA	0.859509,NA	0.000176701	0.000298424
3	rs74933312	13347606	NA,C	NA,T	NA,0.921627	NA,-0.0170866	NA,0.0159053	NA,0.548672	0.000176319	0.000314633
3	rs7504018	12448334	A,A	G,G	0.940358,0.987103	0.00469552,0.0817463	0.00834865,0.0378862	0.241221,1.5093	0.000176281	0.000316682
3	rs7220741	12748466	T,T	G,G	0.854871,0.670635	-0.0157706,0.00711973	0.00561322,0.00909539	2.30442,0.362757	0.000176027	0.00139044
3	rs77857134	12384852	NA,T	NA,C	NA,0.933532	NA,0.0176371	NA,0.0171606	NA,0.517042	0.000175895	0.000309973
3	rs113362332	13287718	A,NA	G,NA	0.922465,NA	-0.00847577,NA	0.00739292,NA	0.599289,NA	0.000175351	0.000322095
3	rs78984675	12421402	NA,G	NA,A	NA,0.9375	NA,0.0180575	NA,0.0176595	NA,0.513534	0.000175055	0.000307849
3	rs78710738	12619065	NA,A	NA,G	NA,0.90377	NA,-0.0157049	NA,0.014495	NA,0.555018	0.000174743	0.00030737
3	rs11870196	12590394	NA,C	NA,A	NA,0.902778	NA,-0.0152151	NA,0.0144288	NA,0.535127	0.000174605	0.000309231
3	rs10491100	12586596	NA,G	NA,A	NA,0.907738	NA,-0.0159766	NA,0.0147711	NA,0.553736	0.000174555	0.000308921
3	rs7221515	12748429	C,C	T,T	0.854871,0.670635	-0.0157706,0.00691917	0.00561322,0.00909539	2.30442,0.349871	0.000174021	0.0013706
3	rs60959465	12748349	A,A	G,G	0.854871,0.670635	-0.0157706,0.00691917	0.00561322,0.00909539	2.30442,0.349871	0.000174021	0.0013706
3	rs78010720	13057259	NA,A	NA,G	NA,0.985119	NA,-0.034108	NA,0.0353055	NA,0.47625	0.000173834	0.000310498
3	rs11869297	13173708	A,A	G,G	0.363817,0.302579	0.00487655,0.0150632	0.00410967,0.00930543	0.628223,0.976747	0.000173779	0.000330431
3	rs7218182	12429425	A,A	C,C	0.955268,0.835317	0.0147393,0.0147902	0.00956466,0.0115253	0.908987,0.70029	0.000173625	0.000332159
3	rs12602078	12501752	NA,C	NA,A	NA,0.935516	NA,-0.0168152	NA,0.0174041	NA,0.476304	0.000173433	0.000313458
3	rs143425927	12628685	NA,C	NA,T	NA,0.915675	NA,-0.0158923	NA,0.0153834	NA,0.520614	0.000173405	0.000311337
3	rs73980310	13104186	C,C	T,T	0.859841,0.537698	0.00400471,-0.0183606	0.00569534,0.00857375	0.31699,1.49168	0.000173345	0.000305969
3	rs148628289	12724012	C,NA	T,NA	0.987078,NA	0.0278257,NA	0.0175062,NA	0.95097,NA	0.000173291	0.000304275
3	rs80085427	12519690	NA,C	NA,T	NA,0.831349	NA,-0.0124834	NA,0.0114161	NA,0.561965	0.000173231	0.000309712
3	rs11657401	12762029	A,A	G,G	0.258449,0.318452	-0.0113119,0.0110857	0.00451629,0.00917557	1.91165,0.644013	0.000172836	0.000344614
3	rs79152308	12933933	NA,A	NA,G	NA,0.859127	NA,0.0121929	NA,0.0122874	NA,0.49343	0.000172472	0.000300875
3	rs74943249	12946710	NA,A	NA,G	NA,0.944444	NA,-0.0190389	NA,0.0186617	NA,0.511973	0.000171979	0.000302406
3	rs74875511	12682916	G,NA	C,NA	0.889662,NA	0.00666329,NA	0.00631051,NA	0.536089,NA	0.00017189	0.000306401
3	rs112451470	12456641	G,G	A,A	0.941352,0.987103	0.00443113,0.0817963	0.00841466,0.0378862	0.222955,1.51074	0.000171842	0.000308145
3	rs74253566	12563151	NA,C	NA,T	NA,0.868056	NA,-0.013498	NA,0.0126309	NA,0.544807	0.000171715	0.000304577
3	rs9902124	13031120	G,G	C,C	0.414513,0.485119	0.00170538,-0.0181005	0.00401339,0.00855314	0.173347,1.4644	0.000171702	0.000302981
3	rs11651155	13289968	C,NA	A,NA	0.079523,NA	0.00832449,NA	0.0073078,NA	0.594053,NA	0.000171413	0.000317597
3	rs76589815	13086270	NA,A	NA,G	NA,0.987103	NA,-0.0356463	NA,0.0378862	NA,0.459963	0.00017135	0.000306697
3	rs118042625	13072043	NA,T	NA,A	NA,0.963294	NA,-0.025128	NA,0.0227328	NA,0.570243	0.000171123	0.000307657
3	rs76876417	12628486	NA,T	NA,C	NA,0.915675	NA,-0.0156154	NA,0.0153834	NA,0.508544	0.00017047	0.000306007
3	rs142819410	13068037	NA,T	NA,C	NA,0.962302	NA,-0.0248001	NA,0.0224433	NA,0.57	0.000170173	0.000306183
3	rs140919292	12909446	NA,T	NA,C	NA,0.951389	NA,0.0180053	NA,0.0198773	NA,0.437673	0.000170111	0.000296577
3	rs72635534	12657151	NA,A	NA,T	NA,0.819444	NA,-0.0111131	NA,0.0111132	NA,0.498512	0.000170004	0.000308261
3	rs58484694	13060634	NA,T	NA,C	NA,0.948413	NA,-0.0204252	NA,0.0193256	NA,0.536767	0.000169583	0.000306313
3	rs8065277	13288126	G,NA	A,NA	0.078529,NA	0.00838244,NA	0.00734994,NA	0.595017,NA	0.000169224	0.000310335
3	rs60338854	12640042	NA,C	NA,A	NA,0.969246	NA,-0.0237589	NA,0.0247591	NA,0.472041	0.000169093	0.000295906
3	rs79013474	12734150	T,NA	C,NA	0.987078,NA	0.027476,NA	0.0175062,NA	0.933563,NA	0.000168843	0.000296514
3	rs149261671	12628919	NA,A	NA,T	NA,0.915675	NA,-0.0154306	NA,0.0153834	NA,0.500549	0.000168566	0.000302551
3	rs28372971	13284569	A,NA	G,NA	0.897614,NA	-0.00875869,NA	0.0065219,NA	0.746461,NA	0.000168461	0.000304516
3	rs60578341	12448036	T,T	C,C	0.940358,0.987103	0.00464565,0.0809449	0.00834865,0.0378862	0.238147,1.4863	0.000168357	0.000302411
3	rs4792320	12936413	G,G	A,A	0.158052,0.462302	0.0139387,-0.00295353	0.00541997,0.00857375	1.99485,0.136391	0.000167924	0.00029279
3	rs75222123	13168099	C,NA	A,NA	0.987078,NA	0.0236498,NA	0.0175062,NA	0.75273,NA	0.000167874	0.000315659
3	rs72817203	12997585	T,T	C,C	0.7833,0.998016	-0.000583811,0.20544	0.00479895,0.0960615	0.044229,1.48858	0.000167777	0.00030435
3	rs75442964	12517716	NA,G	NA,A	NA,0.832341	NA,-0.0120799	NA,0.011443	NA,0.53592	0.000167644	0.00029951
3	rs6502233	13003355	NA,C	NA,T	NA,0.137897	NA,0.0125588	NA,0.0123978	NA,0.507144	0.000167451	0.000297918
3	rs4792321	12936513	C,C	T,T	0.158052,0.463294	0.0139387,-0.00281108	0.00541997,0.00857248	1.99485,0.129027	0.000167075	0.000291276
3	rs17572446	13206478	T,NA	A,NA	0.88171,NA	0.00337456,NA	0.00612213,NA	0.235456,NA	0.000166984	0.000300309
3	rs117939640	12629033	NA,A	NA,G	NA,0.915675	NA,-0.0152435	NA,0.0153834	NA,0.492506	0.000166684	0.000299133
3	rs59491962	13160661	NA,T	NA,C	NA,0.902778	NA,0.0148879	NA,0.0144288	NA,0.519768	0.000166508	0.000294341
3	rs181501634	12910535	A,NA	T,NA	0.983101,NA	0.0193928,NA	0.0153396,NA	0.685822,NA	0.000166443	0.00029556
3	rs11651325	13046924	G,NA	T,NA	0.899602,NA	0.00538857,NA	0.00657888,NA	0.384318,NA	0.000166211	0.000320911
3	rs59504726	12777424	G,G	A,A	0.810139,0.917659	0.0160944,0.0194627	0.00504129,0.0155508	2.85067,0.676268	0.000166184	0.000322947
3	rs740853	12449293	G,G	C,C	0.940358,0.987103	0.00459578,0.0807158	0.00834865,0.0378862	0.235085,1.47975	0.000165817	0.000297817
3	rs117444548	13063825	NA,A	NA,G	NA,0.962302	NA,-0.0241601	NA,0.0224433	NA,0.550204	0.000165742	0.000298099
3	rs77836863	13155295	NA,C	NA,T	NA,0.904762	NA,0.0150403	NA,0.0145623	NA,0.520443	0.000165679	0.000293288
3	rs79549900	13327603	A,NA	T,NA	0.93837,NA	0.0139035,NA	0.00822159,NA	1.04182,NA	0.00016564	0.000285106
3	rs1541349	13270798	C,C	T,T	0.520875,0.52877	-0.00755222,0.0142369	0.00395775,0.00856354	1.249,1.01586	0.000165129	0.000278949
3	rs79102605	12755200	NA,T	NA,G	NA,0.814484	NA,-0.012243	NA,0.0109969	NA,0.575816	0.000164924	0.000299544
3	rs79306792	13056053	NA,T	NA,C	NA,0.973214	NA,0.0234834	NA,0.0264757	NA,0.425865	0.0001649	0.00029032
3	rs1106626	12622006	NA,A	NA,G	NA,0.90377	NA,-0.0147708	NA,0.014495	NA,0.511179	0.00016453	0.00028958
3	rs78215492	13307038	T,NA	C,NA	0.99006,NA	-0.0120954,NA	0.01993,NA	0.264465,NA	0.000164447	0.000284463
3	rs12946540	13268310	T,T	C,C	0.895626,0.661706	0.00905372,-0.01102	0.00646666,0.0090349	0.79184,0.652526	0.000164257	0.000276255
3	rs60286961	12558127	C,NA	G,NA	0.902585,NA	-0.00796486,NA	0.00666778,NA	0.634004,NA	0.000164087	0.0002838
3	rs1106625	12622026	NA,G	NA,A	NA,0.90377	NA,-0.0147262	NA,0.014495	NA,0.509124	0.000164074	0.000288786
3	rs62058694	13259549	T,T	C,C	0.459245,0.524802	-0.00423608,0.0182941	0.0039675,0.00855989	0.544154,1.48701	0.000163935	0.000278027
3	rs76294532	13248611	NA,A	NA,G	NA,0.853175	NA,0.0118707	NA,0.0120777	NA,0.487214	0.000163933	0.000283748
3	rs34542632	13168561	A,A	G,G	0.748509,0.326389	0.00604696,0.0125857	0.00455701,0.00911656	0.733951,0.776186	0.000163882	0.00028725
3	rs28398867	12989436	NA,T	NA,C	NA,0.941468	NA,-0.018714	NA,0.0182098	NA,0.516989	0.000163761	0.000289473
3	rs2322860	13172788	G,G	C,C	0.361829,0.304563	0.00474978,0.0149718	0.00411452,0.00928829	0.604956,0.970684	0.00016361	0.000308974
3	rs74424192	12622081	NA,A	NA,G	NA,0.90377	NA,-0.0146772	NA,0.014495	NA,0.506867	0.000163576	0.000287918
3	rs11657113	12642890	C,C	T,T	0.478131,0.375	-0.00664361,-0.0112459	0.00395809,0.00882973	1.03034,0.69295	0.000163224	0.000296729
3	rs62054005	13271505	A,A	G,G	0.521869,0.527778	-0.00750811,0.0141379	0.00395809,0.00856258	1.23777,1.00563	0.000162091	0.000274234
3	rs117488976	13074902	NA,T	NA,C	NA,0.96131	NA,-0.0225687	NA,0.0221651	NA,0.510635	0.00016207	0.000290684
3	rs115061799	13310761	G,NA	C,NA	0.983101,NA	-0.013348,NA	0.0153396,NA	0.415431,NA	0.000162031	0.000278675
3	rs77855568	12719732	NA,A	NA,G	NA,0.918651	NA,-0.0160335	NA,0.0156369	NA,0.515427	0.000161939	0.00028923
3	rs145845251	13059672	NA,A	NA,T	NA,0.984127	NA,-0.0306781	NA,0.0342017	NA,0.432114	0.00016187	0.000289375
3	rs12603333	13211982	G,G	A,A	0.527833,0.535714	-0.00537168,0.0174944	0.00396044,0.00857124	0.756979,1.38463	0.000161733	0.000273382
3	rs17548714	12726097	C,NA	T,NA	0.972167,NA	0.0123634,NA	0.0120196,NA	0.517603,NA	0.000161705	0.000299724
3	rs7219673	12936208	C,C	T,T	0.158052,0.462302	0.0138448,-0.00290619	0.00541997,0.00857375	1.97318,0.133927	0.000161692	0.000281957
3	rs9896703	13231701	T,T	C,C	0.26839,0.326389	-0.0036414,0.0182325	0.00446187,0.00911656	0.382544,1.34192	0.000161517	0.0002745
3	rs72635529	12649998	NA,A	NA,G	NA,0.811508	NA,-0.0101423	NA,0.0109298	NA,0.451694	0.000161493	0.000293037
3	rs4792347	13176131	A,A	G,G	0.403579,0.33631	0.006672,0.00620206	0.00402994,0.00904796	1.00965,0.307109	0.000161489	0.000291034
3	rs12150137	12670125	T,NA	C,NA	0.90159,NA	0.0130852,NA	0.00663768,NA	1.31262,NA	0.000161443	0.000302535
3	rs76972496	13053780	NA,G	NA,A	NA,0.985119	NA,-0.0312641	NA,0.0353055	NA,0.424961	0.000161395	0.000288146
3	rs73297892	13103899	C,C	G,G	0.857853,0.558532	0.00437863,-0.0185126	0.00566193,0.00860854	0.357222,1.50147	0.000161356	0.000285338
3	rs3899359	13179734	NA,G	NA,A	NA,0.986111	NA,0.0339941	NA,0.0365264	NA,0.453429	0.000160419	0.00029109
3	rs138490199	13048393	A,NA	G,NA	0.928429,NA	0.0077592,NA	0.00767004,NA	0.506238,NA	0.000160224	0.000286019
3	rs9912730	12749348	T,T	C,C	0.855865,0.670635	-0.0155863,0.00716988	0.00562927,0.00909539	2.24977,0.366004	0.000159971	0.00118686
3	rs9910547	12747086	T,T	G,G	0.89662,0.674603	-0.0211187,0.00407349	0.00649407,0.00912373	2.94084,0.183589	0.000159825	0.00169019
3	rs12452699	12839880	T,T	C,C	0.615308,0.921627	0.0137904,-0.0115965	0.00406384,0.0159053	3.161,0.331668	0.000159543	0.000320561
3	rs78556525	12887552	NA,A	NA,T	NA,0.845238	NA,-0.0131342	NA,0.011819	NA,0.574386	0.000159308	0.000286697
3	rs7220942	12748635	A,A	G,G	0.854871,0.669643	-0.0154925,0.00711429	0.00561322,0.00908845	2.23807,0.362757	0.0001592	0.00121311
3	rs58620328	12892742	NA,C	NA,T	NA,0.845238	NA,-0.013105	NA,0.011819	NA,0.572655	0.000158921	0.000285987
3	rs141388072	12566104	NA,A	NA,G	NA,0.871032	NA,-0.0115388	NA,0.012754	NA,0.436978	0.000158715	0.000276969
3	rs78467078	12719780	NA,G	NA,T	NA,0.918651	NA,-0.0156352	NA,0.0156369	NA,0.498443	0.000158368	0.000282809
3	rs77071193	13163591	NA,C	NA,A	NA,0.90377	NA,0.0141828	NA,0.014495	NA,0.484328	0.000158332	0.000280105
3	rs74321559	12792749	NA,A	NA,G	NA,0.845238	NA,-0.0111762	NA,0.011819	NA,0.463004	0.000158317	0.000281391
3	rs1401538	12529247	NA,A	NA,G	NA,0.83631	NA,-0.0112197	NA,0.0115534	NA,0.479531	0.000158291	0.000282118
3	rs34889067	13033724	T,NA	C,NA	0.977137,NA	-0.0123925,NA	0.0132281,NA	0.457368,NA	0.000158286	0.000268265
3	rs8064225	13062567	NA,G	NA,C	NA,0.950397	NA,-0.0193151	NA,0.0196877	NA,0.48604	0.000158152	0.000285867
3	rs143359088	13354305	NA,T	NA,G	NA,0.960318	NA,-0.0205303	NA,0.0218976	NA,0.457834	0.000158041	0.000276943
3	rs142071944	12464658	T,NA	C,NA	0.985089,NA	0.0195769,NA	0.0163138,NA	0.638023,NA	0.000157952	0.000297058
3	rs17775328	12543702	C,C	T,T	0.683897,0.743056	-0.00782018,-0.00645342	0.00425236,0.00978302	1.18104,0.292877	0.000157681	0.000269993
3	rs77605675	13061955	NA,T	NA,C	NA,0.948413	NA,-0.0188012	NA,0.0193256	NA,0.48067	0.000157291	0.000283704
3	rs117995791	13289673	C,NA	T,NA	0.972167,NA	-0.0152804,NA	0.0120196,NA	0.69117,NA	0.000157219	0.000289603
3	rs140523924	12731071	NA,C	NA,G	NA,0.960318	NA,0.0191262	NA,0.0218976	NA,0.417456	0.000157102	0.000274039
3	rs80016613	13092073	G,G	A,A	0.940358,0.987103	0.00794921,-0.0751863	0.00834865,0.0378862	0.467222,1.32609	0.000156971	0.000279976
3	rs4792264	12482543	G,G	A,A	0.442346,0.66369	-0.0075513,-0.00483086	0.00398085,0.00904796	1.23777,0.226653	0.000156661	0.000286139
3	rs79947277	12918548	NA,C	NA,T	NA,0.918651	NA,0.012346	NA,0.0156369	NA,0.366737	0.000156563	0.000274565
3	rs9897334	13275317	T,T	C,C	0.522863,0.53869	-0.00800976,0.0128391	0.00395844,0.00857506	1.36628,0.871841	0.000156406	0.000266428
3	rs77055965	13056470	NA,T	NA,C	NA,0.985119	NA,-0.0299641	NA,0.0353055	NA,0.402258	0.000156328	0.00027904
3	rs144912667	13072554	NA,A	NA,G	NA,0.962302	NA,-0.0225446	NA,0.0224433	NA,0.501508	0.00015623	0.0002806
3	rs7218406	12935986	A,A	G,G	0.158052,0.462302	0.0138025,-0.00234604	0.00541997,0.00857375	1.96346,0.10548	0.000156099	0.000271992
3	rs111817104	13361984	C,NA	T,NA	0.970179,NA	0.00889634,NA	0.0116239,NA	0.352555,NA	0.000155924	0.000265304
3	rs76723948	13142301	NA,C	NA,T	NA,0.904762	NA,0.0140316	NA,0.0145623	NA,0.474605	0.000155897	0.000276032
3	rs28758577	13338932	C,C	T,T	0.858847,0.643849	-0.000986389,0.0191807	0.00567854,0.00892676	0.0644436,1.49948	0.000155648	0.000281866
3	rs8064354	13062516	NA,A	NA,G	NA,0.950397	NA,-0.0188914	NA,0.0196877	NA,0.472007	0.00015528	0.000280559
3	rs191358622	13313545	A,NA	G,NA	0.983101,NA	-0.0128041,NA	0.0153396,NA	0.393746,NA	0.000155043	0.000266891
3	rs1548663	13363072	G,NA	A,NA	0.010934,NA	0.0230384,NA	0.0190124,NA	0.64665,NA	0.000154917	0.000272741
3	rs80019612	12530724	NA,T	NA,C	NA,0.988095	NA,-0.0358994	NA,0.0394133	NA,0.440839	0.000154883	0.000275956
3	rs9915141	13029654	G,G	A,A	0.882704,0.94246	0.00258516,-0.0388762	0.00614455,0.0183564	0.171368,1.46613	0.000154866	0.000282437
3	rs76462925	13056919	NA,A	NA,G	NA,0.985119	NA,-0.0295424	NA,0.0353055	NA,0.394992	0.000154761	0.000276224
3	rs62060548	13211656	A,NA	G,NA	0.89662,NA	-0.00489045,NA	0.00649407,NA	0.345427,NA	0.000154734	0.000277456
3	rs16947464	13164965	NA,T	NA,C	NA,0.926587	NA,0.0164705	NA,0.0163898	NA,0.501779	0.000154681	0.000274306
3	rs9908982	12935540	G,G	A,A	0.162028,0.463294	0.015117,-0.00351725	0.00536574,0.00857248	2.31493,0.166477	0.000154305	0.000282881
3	rs111948004	12887715	A,NA	G,NA	0.975149,NA	0.0122511,NA	0.0127009,NA	0.475279,NA	0.000154202	0.00027655
3	rs78750508	12930329	NA,C	NA,G	NA,0.853175	NA,0.0103255	NA,0.0120777	NA,0.406057	0.000154023	0.00026946
3	rs139671982	12729216	NA,A	NA,G	NA,0.960318	NA,0.0186034	NA,0.0218976	NA,0.40278	0.000153971	0.000268705
3	rs77921683	12677444	C,NA	T,NA	0.887674,NA	0.00621963,NA	0.00626142,NA	0.494103,NA	0.000153747	0.000274753
3	rs9909810	12935625	A,A	G,G	0.162028,0.463294	0.015117,-0.00342163	0.00536574,0.00857248	2.31493,0.161283	0.000153659	0.000281652
3	rs150659334	13315844	C,NA	G,NA	0.984095,NA	-0.0143915,NA	0.0158037,NA	0.44071,NA	0.000153585	0.000265165
3	rs4791523	12936460	T,T	C,C	0.154076,0.246032	0.0137833,-0.00356246	0.00547654,0.00992501	1.92654,0.142884	0.000153352	0.000266451
3	rs117819658	13111226	T,NA	C,NA	0.982107,NA	-0.0223202,NA	0.014915,NA	0.871196,NA	0.000152845	0.000264264
3	rs9905156	12938607	NA,G	NA,C	NA,0.121032	NA,-0.0104751	NA,0.0131059	NA,0.372494	0.000152723	0.000268085
3	rs61505032	12935354	NA,G	NA,C	NA,0.859127	NA,0.0105048	NA,0.0122874	NA,0.406057	0.000152681	0.000267003
3	rs74253563	12528042	NA,G	NA,A	NA,0.835317	NA,-0.0107064	NA,0.0115253	NA,0.452325	0.000152616	0.000272063
3	rs117202331	13000300	NA,C	NA,G	NA,0.96131	NA,-0.0202245	NA,0.0221651	NA,0.441853	0.000152143	0.000268673
3	rs77647415	13310948	T,NA	C,NA	0.983101,NA	-0.0125541,NA	0.0153396,NA	0.383921,NA	0.000151996	0.000261751
3	rs77797715	13359217	C,C	T,T	0.974155,0.998016	-0.0260125,-0.106191	0.0124606,0.0960615	1.43373,0.570305	0.000151732	0.000272716
3	rs10445273	13211083	C,C	T,T	0.530815,0.535714	-0.00505392,0.0176917	0.00396183,0.00857124	0.694481,1.40881	0.000151713	0.000256816
3	rs59597018	12891624	NA,C	NA,T	NA,0.84623	NA,-0.0124668	NA,0.0118501	NA,0.533459	0.000151618	0.000272692
3	rs59087901	13104514	T,T	C,C	0.859841,0.53869	0.00382516,-0.0178552	0.00569534,0.00857506	0.299452,1.42804	0.000151409	0.000267072
3	rs9895311	12745389	T,T	C,C	0.89662,0.676587	-0.0208793,0.00488668	0.00649407,0.00913824	2.88477,0.227075	0.000151304	0.00157074
3	rs73288396	12716154	NA,C	NA,A	NA,0.919643	NA,-0.0153314	NA,0.0157247	NA,0.482058	0.000151281	0.000270873
3	rs2302069	12914024	C,C	T,T	0.848907,0.97123	-0.0137118,-0.0485171	0.00552061,0.0255725	1.88602,1.23809	0.000151274	0.000267036
3	rs62058695	13259584	G,G	A,A	0.459245,0.524802	-0.00441917,0.0178069	0.0039675,0.00855989	0.576185,1.42596	0.000150691	0.000256069
3	rs138793434	12603876	NA,G	NA,A	NA,0.904762	NA,-0.0131014	NA,0.0145623	NA,0.433807	0.000150566	0.000264606
3	rs72815163	12944249	A,NA	G,NA	0.967197,NA	0.00928493,NA	0.0111,NA	0.394818,NA	0.000150379	0.000262398
3	rs73980309	13104045	T,T	C,C	0.859841,0.537698	0.00413942,-0.0176119	0.00569534,0.00857375	0.330364,1.39838	0.000150356	0.000265622
3	rs79529149	13044508	G,NA	A,NA	0.928429,NA	0.00735777,NA	0.00767004,NA	0.471837,NA	0.000150262	0.000268179
3	rs6502213	12808558	A,A	G,G	0.345924,0.016865	-0.0102795,-0.0174972	0.00415657,0.0331973	1.87302,0.223191	0.000150214	0.000283988
3	rs79838201	13161737	NA,C	NA,T	NA,0.90377	NA,0.0132588	NA,0.014495	NA,0.443284	0.000150144	0.00026569
3	rs58726868	12717652	NA,G	NA,A	NA,0.921627	NA,-0.0152704	NA,0.0159053	NA,0.472352	0.000150051	0.000268309
3	rs77072610	12717838	NA,A	NA,G	NA,0.921627	NA,-0.0152326	NA,0.0159053	NA,0.470812	0.000149766	0.000267794
3	rs139863456	12911567	A,A	G,G	0.849901,0.97123	-0.0137959,-0.0477877	0.00553562,0.0255725	1.89636,1.20998	0.000149436	0.000263075
3	rs12603774	12562530	T,T	C,C	0.33499,0.131944	-0.00777212,0.0172816	0.00418899,0.0126309	1.19693,0.766372	0.000149414	0.000261438
3	rs56408120	12604972	G,NA	A,NA	0.993042,NA	0.0411671,NA	0.0237851,NA	1.07837,NA	0.000149362	0.000274887
3	rs2106791	13221454	T,T	C,C	0.26839,0.33631	-0.00282315,0.0186869	0.00446187,0.00904796	0.278263,1.41013	0.000149335	0.000256043
3	rs16947344	13104312	T,T	G,G	0.859841,0.53869	0.00404961,-0.0176206	0.00569534,0.00857506	0.321427,1.39911	0.000148934	0.000262859
3	rs146420785	13074258	NA,C	NA,T	NA,0.977182	NA,0.0240745	NA,0.0286274	NA,0.397539	0.000148905	0.00026932
3	rs111563356	13184364	A,NA	G,NA	0.977137,NA	0.0113016,NA	0.0132281,NA	0.405713,NA	0.000148888	0.00025123
3	rs78593183	13046980	NA,C	NA,T	NA,0.934524	NA,-0.0149951	NA,0.0172809	NA,0.413927	0.000148791	0.000265305
3	rs75706370	12892094	NA,A	NA,G	NA,0.84623	NA,-0.0121805	NA,0.0118501	NA,0.517117	0.000148705	0.000267359
3	rs117290806	12718465	NA,C	NA,T	NA,0.921627	NA,-0.0150763	NA,0.0159053	NA,0.464464	0.0001486	0.000265688
3	rs112127421	12596685	NA,C	NA,G	NA,0.877976	NA,0.0108964	NA,0.0130599	NA,0.393523	0.000148596	0.000258439
3	rs76972684	12538648	A,NA	G,NA	0.981113,NA	-0.0180849,NA	0.0145245,NA	0.67145,NA	0.000148374	0.000257532
3	rs74400865	13008500	NA,G	NA,A	NA,0.872024	NA,-0.00910556	NA,0.012796	NA,0.32174	0.000148311	0.00026315
3	rs7221294	12776737	G,G	A,A	0.749503,0.916667	0.0136446,0.0183055	0.00456301,0.0154664	2.55481,0.626015	0.000148292	0.000324879
3	rs12603217	13105459	A,A	G,G	0.966203,0.723214	-0.0105621,-0.0203888	0.0109412,0.00955427	0.475771,1.48355	0.000148099	0.000260231
3	rs8073006	13219410	A,A	G,G	0.54175,0.534722	-0.00570207,0.0168903	0.00396816,0.00857004	0.8218,1.31211	0.000148087	0.000250417
3	rs9635676	12828102	NA,T	NA,C	NA,0.936508	NA,-0.0172215	NA,0.0175302	NA,0.486904	0.00014806	0.000262676
3	rs16947360	13106316	T,T	C,C	0.966203,0.722222	-0.010043,-0.02041	0.0109412,0.00954375	0.445307,1.48851	0.000147943	0.000259461
3	rs148263967	12788106	NA,G	NA,A	NA,0.978175	NA,0.0260677	NA,0.0292559	NA,0.428388	0.000147933	0.000258897
3	rs1024435	13168836	T,T	C,C	0.361829,0.306548	0.00471016,0.0143922	0.00411452,0.00927141	0.598072,0.918709	0.000147659	0.000278411
3	rs4792355	13255025	A,A	G,G	0.267396,0.378968	-0.00318874,0.0171287	0.00446712,0.0088114	0.322999,1.28479	0.000147377	0.00024882
3	rs75827634	12861283	NA,T	NA,C	NA,0.945437	NA,0.0150578	NA,0.0188207	NA,0.37297	0.000147294	0.000261824
3	rs139663089	12958124	NA,T	NA,C	NA,0.97619	NA,-0.0261776	NA,0.0280389	NA,0.455311	0.000147286	0.000259466
3	rs9910725	12430091	NA,C	NA,T	NA,0.912698	NA,-0.0126705	NA,0.0151436	NA,0.394945	0.000147191	0.000265332
3	rs80024537	12605937	NA,G	NA,A	NA,0.904762	NA,-0.01267	NA,0.0145623	NA,0.415363	0.000147074	0.000258563
3	rs4792289	12747554	G,G	A,A	0.89662,0.675595	-0.0207319,0.00537129	0.00649407,0.00913095	2.85053,0.254641	0.00014698	0.00150685
3	rs4792292	12747785	G,G	A,A	0.89662,0.675595	-0.0207319,0.00537129	0.00649407,0.00913095	2.85053,0.254641	0.00014698	0.00150685
3	rs73978017	12950974	NA,T	NA,A	NA,0.944444	NA,-0.0160147	NA,0.0186617	NA,0.408041	0.000146925	0.00025881
3	rs9911975	12747140	G,G	T,T	0.89662,0.675595	-0.0207319,0.00532192	0.00649407,0.00913095	2.85053,0.251813	0.000146712	0.00150297
3	rs146980742	12867480	G,NA	T,NA	0.991054,NA	0.0521737,NA	0.0209976,NA	1.88725,NA	0.000146698	0.000269594
3	rs10521198	12609471	NA,C	NA,T	NA,0.904762	NA,-0.0126651	NA,0.0145623	NA,0.415155	0.000146629	0.00025805
3	rs117515375	12931277	NA,T	NA,G	NA,0.854167	NA,0.00964407	NA,0.0121117	NA,0.370713	0.000146548	0.000256766
3	rs76105530	12529645	NA,G	NA,A	NA,0.919643	NA,-0.0118853	NA,0.0157247	NA,0.347032	0.000146528	0.000263203
3	rs113703555	13013114	NA,T	NA,C	NA,0.924603	NA,0.0120425	NA,0.0161901	NA,0.340096	0.000146515	0.000258827
3	rs112250599	13279083	C,NA	T,NA	0.974155,NA	-0.0158286,NA	0.0124606,NA	0.690413,NA	0.000146482	0.000264589
3	rs3826379	12707069	C,C	T,T	0.895626,0.659722	-0.0202122,0.00410377	0.00646666,0.00902206	2.75094,0.187615	0.000146242	0.00191853
3	rs150179984	13041495	T,NA	C,NA	0.928429,NA	0.00717543,NA	0.00767004,NA	0.456523,NA	0.000146073	0.000260677
3	rs8072593	13017998	NA,A	NA,T	NA,0.119048	NA,0.0107267	NA,0.0131998	NA,0.380467	0.000146065	0.000260994
3	rs4792356	13280818	A,A	G,G	0.521869,0.539683	-0.00791803,0.0124067	0.00395809,0.0085764	1.34247,0.829722	0.00014604	0.00024878
3	rs150197198	12610832	NA,G	NA,C	NA,0.904762	NA,-0.0125681	NA,0.0145623	NA,0.41105	0.000145878	0.000256747
3	rs10521197	12609281	NA,T	NA,C	NA,0.904762	NA,-0.0125681	NA,0.0145623	NA,0.41105	0.000145878	0.000256747
3	rs10521217	13279256	C,C	T,T	0.521869,0.537698	-0.00787045,0.0124944	0.00395809,0.00857375	1.33011,0.838517	0.000145852	0.000248303
3	rs16946548	12643042	NA,T	NA,C	NA,0.96627	NA,-0.0199435	NA,0.023678	NA,0.398342	0.000145664	0.000259221
3	rs721416	13308763	C,NA	T,NA	0.982107,NA	-0.012289,NA	0.014915,NA	0.387239,NA	0.000145565	0.00025044
3	rs9893094	13243524	G,G	A,A	0.261431,0.380952	-0.00257311,0.0182953	0.00449951,0.0088025	0.2461,1.424	0.000145536	0.000241229
3	rs73978018	12951322	NA,C	NA,T	NA,0.944444	NA,-0.0157815	NA,0.0186617	NA,0.400398	0.000145516	0.000256359
3	rs7223656	12715517	T,T	C,C	0.898608,0.748016	-0.020388,0.00223779	0.00655017,0.00984603	2.73176,0.0860763	0.000145395	0.00191743
3	rs117359095	12689678	G,NA	C,NA	0.958251,NA	0.0133858,NA	0.00988495,NA	0.755265,NA	0.000145086	0.000263947
3	rs80023606	12444218	NA,T	NA,C	NA,0.718254	NA,-0.00777381	NA,0.00950244	NA,0.383726	0.000145027	0.000263247
3	rs76186227	12444217	NA,G	NA,A	NA,0.718254	NA,-0.00777381	NA,0.00950244	NA,0.383726	0.000145027	0.000263247
3	rs147071577	12440437	NA,G	NA,C	NA,0.719246	NA,-0.00774306	NA,0.00951265	NA,0.381262	0.0001449	0.000262893
3	rs117488645	13162703	NA,T	NA,G	NA,0.90377	NA,0.0125964	NA,0.014495	NA,0.414723	0.000144879	0.00025642
3	rs61260343	12952312	NA,A	NA,T	NA,0.944444	NA,-0.0156528	NA,0.0186617	NA,0.396205	0.000144753	0.000255033
3	rs73978019	12951839	NA,A	NA,G	NA,0.944444	NA,-0.0156528	NA,0.0186617	NA,0.396205	0.000144753	0.000255033
3	rs72479746	12720194	NA,A	NA,T	NA,0.91369	NA,-0.0133139	NA,0.0152221	NA,0.4182	0.00014459	0.000257194
3	rs74368341	12934633	C,C	T,T	0.845924,0.730159	-0.015025,0.00571349	0.00547654,0.00963031	2.21622,0.257281	0.000144561	0.000261998
3	rs16946453	12608769	NA,C	NA,T	NA,0.904762	NA,-0.0123892	NA,0.0145623	NA,0.403515	0.000144517	0.000254387
3	rs57694456	12598789	NA,C	NA,G	NA,0.877976	NA,0.0104235	NA,0.0130599	NA,0.371822	0.000144492	0.000251533
3	rs73978020	12952049	NA,A	NA,T	NA,0.944444	NA,-0.0156035	NA,0.0186617	NA,0.394604	0.000144464	0.00025453
3	rs10445251	13212561	A,A	G,G	0.530815,0.53373	-0.00509896,0.0173889	0.00396183,0.00856887	0.703144,1.37236	0.000144362	0.000245773
3	rs72635530	12650924	NA,A	NA,G	NA,0.813492	NA,-0.00890658	NA,0.0109743	NA,0.379832	0.000144266	0.000260915
3	rs5013424	13218014	G,G	A,A	0.529821,0.53373	-0.00550789,0.0167895	0.00396135,0.00856887	0.784084,1.30042	0.000144251	0.000243195
3	rs117907093	12729456	NA,T	NA,G	NA,0.970238	NA,0.0225398	NA,0.0251555	NA,0.431514	0.000144249	0.000257319
3	rs16947339	13103518	G,G	C,C	0.856859,0.554563	0.00463717,-0.017707	0.00564551,0.00860072	0.385711,1.40324	0.00014415	0.000254259
3	rs79754102	13267400	NA,A	NA,G	NA,0.940476	NA,-0.0153884	NA,0.0180669	NA,0.40411	0.00014403	0.00025098
3	rs77767158	12650863	NA,A	NA,G	NA,0.813492	NA,-0.00887022	NA,0.0109743	NA,0.377853	0.000143907	0.000260246
3	rs61040170	12452326	NA,G	NA,A	NA,0.722222	NA,-0.00770421	NA,0.00954375	NA,0.377246	0.000143773	0.000260504
3	rs77638458	12444896	NA,G	NA,A	NA,0.717262	NA,-0.00767118	NA,0.00949232	NA,0.377779	0.000143716	0.000260882
3	rs12603122	13105144	T,T	C,C	0.859841,0.540675	0.00391492,-0.0175323	0.00569534,0.00857778	0.308179,1.38763	0.000143624	0.000253453
3	rs112250086	12646178	NA,A	NA,C	NA,0.970238	NA,-0.0191537	NA,0.0251555	NA,0.350265	0.000143571	0.00025177
3	rs113549207	12677570	A,NA	G,NA	0.925447,NA	0.0102303,NA	0.00752717,NA	0.759172,NA	0.000143562	0.000261688
3	rs147004564	12603977	NA,T	NA,C	NA,0.904762	NA,-0.0122067	NA,0.0145623	NA,0.395887	0.000143546	0.000252459
3	rs77894595	13184188	C,NA	T,NA	0.966203,NA	-0.0140914,NA	0.0109412,NA	0.703829,NA	0.000143358	0.000253995
3	rs16946594	12683280	C,NA	T,NA	0.887674,NA	0.00551663,NA	0.00626142,NA	0.422175,NA	0.000143357	0.000255911
3	rs77260345	12985554	G,NA	A,NA	0.964215,NA	-0.0142782,NA	0.0106439,NA	0.745266,NA	0.000143179	0.000243078
3	rs118028806	12997601	NA,A	NA,G	NA,0.974206	NA,0.023474	NA,0.0269663	NA,0.415635	0.000143049	0.000251917
3	rs12452783	12651209	NA,A	NA,G	NA,0.813492	NA,-0.00876986	NA,0.0109743	NA,0.372411	0.000142927	0.000258421
3	rs75315217	12483119	NA,C	NA,G	NA,0.821429	NA,-0.00929297	NA,0.0111612	NA,0.392476	0.000142896	0.000255539
3	rs4792298	12781006	T,T	G,G	0.936382,0.944444	-0.0185559,0.0213294	0.00810069,0.0186617	1.65791,0.596779	0.000142872	0.000251389
3	rs150640284	12602311	NA,A	NA,G	NA,0.904762	NA,-0.0121103	NA,0.0145623	NA,0.391876	0.000142839	0.000251237
3	rs16946446	12601748	NA,C	NA,T	NA,0.90377	NA,-0.0120655	NA,0.014495	NA,0.392344	0.000142839	0.000251198
3	rs57012216	12599073	NA,G	NA,A	NA,0.904762	NA,-0.0120644	NA,0.0145623	NA,0.38997	0.000142506	0.000250661
3	rs182462541	12973812	NA,C	NA,G	NA,0.968254	NA,-0.019545	NA,0.0243817	NA,0.373895	0.000142484	0.000249201
3	rs73306306	13347468	NA,G	NA,A	NA,0.921627	NA,-0.0131209	NA,0.0159053	NA,0.387843	0.000142434	0.000253866
3	rs77406508	13348023	NA,G	NA,A	NA,0.921627	NA,-0.0131137	NA,0.0159053	NA,0.387574	0.000142387	0.000253782
3	rs147311490	12748642	NA,A	NA,T	NA,0.975198	NA,-0.024257	NA,0.0274863	NA,0.423083	0.000142214	0.000256279
3	rs9903941	12746783	T,T	C,C	0.89662,0.675595	-0.0206351,0.00527256	0.00649407,0.00913095	2.82817,0.248995	0.000142117	0.0014365
3	rs2322505	12466191	C,C	T,T	0.957256,0.986111	9.87412e-05,0.0770113	0.00977441,0.0365264	0.00351464,1.45595	0.000142	0.000251672
3	rs75936430	12858072	G,NA	T,NA	0.871769,NA	0.0173079,NA	0.00591347,NA	2.46545,NA	0.000141936	0.000252277
3	rs60500717	12744380	C,C	G,G	0.89662,0.675595	-0.0206858,0.00473485	0.00649407,0.00913095	2.83987,0.218909	0.000141733	0.00143134
3	rs74593176	12599146	NA,G	NA,T	NA,0.904762	NA,-0.0119338	NA,0.0145623	NA,0.384576	0.000141571	0.000249043
3	rs79477454	12445574	NA,C	NA,T	NA,0.717262	NA,-0.0074777	NA,0.00949232	NA,0.365689	0.000141565	0.000256835
3	rs8078078	12806713	A,A	G,G	0.345924,0.016865	-0.0101136,-0.0186362	0.00415657,0.0331973	1.82485,0.240678	0.000141517	0.000267115
3	rs9912707	12659096	G,G	A,A	0.688867,0.549603	-0.00390855,-0.0148697	0.0042707,0.00859173	0.443594,1.07828	0.000141455	0.000269018
3	rs7207571	13300250	C,NA	T,NA	0.961233,NA	-0.0101977,NA	0.0102422,NA	0.495642,NA	0.000141112	0.000240485
3	rs7221657	12982647	A,NA	C,NA	0.976143,NA	0.0033186,NA	0.0129561,NA	0.0980832,NA	0.000141097	0.000245361
3	rs7224121	12745175	A,A	T,T	0.89662,0.761905	-0.0201997,0.00927421	0.00649407,0.0100364	2.72866,0.449214	0.000141069	0.0014216
3	rs10445274	13211312	T,T	A,A	0.530815,0.535714	-0.00505392,0.0173439	0.00396183,0.00857124	0.694481,1.36631	0.000140853	0.000238652
3	rs11654218	13103264	G,NA	C,NA	0.960239,NA	0.0070165,NA	0.0101186,NA	0.311544,NA	0.000140774	0.000254544
3	rs8068024	13276546	T,T	C,C	0.522863,0.539683	-0.00773697,0.0128411	0.00395844,0.0085764	1.29554,0.871841	0.000140748	0.000239815
3	rs112647928	13302170	T,NA	C,NA	0.964215,NA	-0.0087499,NA	0.0106439,NA	0.386112,NA	0.000140479	0.0002407
3	rs73980306	13103583	T,T	A,A	0.857853,0.552579	0.00395035,-0.0181151	0.00566193,0.00859702	0.313934,1.45462	0.000140426	0.000247597
3	rs2996010	13341940	A,A	G,G	0.434394,0.391865	-0.00162319,-0.0185213	0.00398879,0.00875659	0.16491,1.4632	0.000140341	0.00025356
3	rs150012495	13354637	NA,C	NA,A	NA,0.921627	NA,-0.0127889	NA,0.0159053	NA,0.375347	0.000140285	0.000250011
3	rs12051719	12501776	NA,T	NA,A	NA,0.822421	NA,-0.00932056	NA,0.0111856	NA,0.39287	0.000140242	0.000250076
3	rs12452810	12651615	NA,G	NA,A	NA,0.813492	NA,-0.00848197	NA,0.0109743	NA,0.356956	0.000140215	0.000253368
3	rs11870798	12658370	G,G	A,A	0.922465,0.755952	0.000222734,0.0209479	0.00739292,0.00995218	0.0105658,1.45218	0.00014018	0.000249028
3	rs148721081	12829865	NA,G	NA,A	NA,0.936508	NA,-0.0159415	NA,0.0175302	NA,0.439909	0.000140152	0.000248665
3	rs192173498	13286890	NA,G	NA,A	NA,0.939484	NA,0.015247	NA,0.0179277	NA,0.403335	0.00014014	0.000248559
3	rs75336165	12439981	NA,A	NA,G	NA,0.72123	NA,-0.00742508	NA,0.0095333	NA,0.36045	0.000140041	0.000254005
3	rs149430006	12822827	A,NA	C,NA	0.986084,NA	0.022641,NA	0.0168779,NA	0.745281,NA	0.000139999	0.000229246
3	rs10445252	13212694	G,G	A,A	0.530815,0.534722	-0.00505392,0.0172921	0.00396183,0.00857004	0.694481,1.36033	0.000139891	0.000236867
3	rs10445253	13212898	A,A	G,G	0.530815,0.534722	-0.00505392,0.0172921	0.00396183,0.00857004	0.694481,1.36033	0.000139891	0.000236867
3	rs9635684	12477403	NA,C	NA,T	NA,0.820437	NA,-0.00895685	NA,0.0111371	NA,0.375448	0.000139872	0.000250018
3	rs79134975	13048682	NA,T	NA,A	NA,0.985119	NA,-0.024868	NA,0.0353055	NA,0.31767	0.000139664	0.00024909
3	rs150763489	12624105	T,NA	C,NA	0.977137,NA	0.0169346,NA	0.0132281,NA	0.69794,NA	0.000139599	0.000233792
3	rs882653	12832979	G,G	A,A	0.62326,0.858135	0.0132155,-0.0135091	0.00408022,0.0122515	2.92086,0.568352	0.000139593	0.000279687
3	rs78017442	12445589	NA,G	NA,A	NA,0.717262	NA,-0.00728887	NA,0.00949232	NA,0.354024	0.000139549	0.000253041
3	rs55711448	12391713	G,NA	A,NA	0.968191,NA	-0.0116895,NA	0.0112664,NA	0.523636,NA	0.00013952	0.000253405
3	rs73978872	13343618	A,A	G,G	0.973161,0.998016	-0.0197397,-0.106443	0.0122339,0.0960615	0.972118,0.57214	0.000139471	0.000257944
3	rs80072374	12858168	G,NA	A,NA	0.871769,NA	0.0172132,NA	0.00591347,NA	2.44315,NA	0.000139355	0.000247679
3	rs9901378	13214663	G,G	A,A	0.527833,0.525794	-0.00566619,0.0164663	0.00396044,0.00856075	0.816682,1.26422	0.000139353	0.000235653
3	rs4792269	12547664	T,T	C,C	0.683897,0.743056	-0.00790518,-0.00598848	0.00425236,0.00978302	1.20048,0.267243	0.000139344	0.0002376
3	rs12603757	13212064	G,G	A,A	0.530815,0.535714	-0.00505392,0.017292	0.00396183,0.00857124	0.694481,1.36002	0.00013932	0.000236086
3	rs10445275	13211515	C,C	T,T	0.530815,0.535714	-0.00505392,0.017292	0.00396183,0.00857124	0.694481,1.36002	0.00013932	0.000236086
3	rs10445276	13211717	T,T	C,C	0.530815,0.535714	-0.00505392,0.017292	0.00396183,0.00857124	0.694481,1.36002	0.00013932	0.000236086
3	rs12603349	13211813	A,A	G,G	0.530815,0.535714	-0.00509896,0.0172453	0.00396183,0.00857124	0.703144,1.35438	0.000139319	0.000236104
3	rs9901677	12429204	NA,G	NA,C	NA,0.688492	NA,-0.00711761	NA,0.00923037	NA,0.355913	0.000139264	0.000250949
3	rs74710749	12484069	NA,A	NA,G	NA,0.822421	NA,-0.00901823	NA,0.0111856	NA,0.376639	0.000139182	0.000248715
3	rs74253596	13009953	NA,T	NA,C	NA,0.87996	NA,-0.00873976	NA,0.0131525	NA,0.295528	0.000139101	0.000246446
3	rs78427820	12562734	NA,A	NA,G	NA,0.927579	NA,-0.0133135	NA,0.0164929	NA,0.377232	0.000138961	0.000245816
3	rs147548952	12479532	NA,G	NA,A	NA,0.962302	NA,0.0180777	NA,0.0224433	NA,0.376192	0.000138937	0.000248471
3	rs74814180	12740986	NA,T	NA,C	NA,0.915675	NA,-0.0124983	NA,0.0153834	NA,0.380353	0.000138604	0.000246343
3	rs79209322	12438890	NA,A	NA,T	NA,0.91369	NA,-0.0114762	NA,0.0152221	NA,0.345922	0.000138536	0.000249418
3	rs73977962	12623650	NA,T	NA,G	NA,0.973214	NA,-0.0205521	NA,0.0264757	NA,0.358928	0.000138508	0.000247496
3	rs12451612	12857344	G,G	A,A	0.83499,0.943452	0.0156472,-0.0272512	0.00532652,0.018507	2.48049,0.851116	0.000138487	0.000245959
3	rs146074673	13250719	C,NA	T,NA	0.99503,NA	0.020699,NA	0.0281148,NA	0.335744,NA	0.000138425	0.000241528
3	rs9914791	12640579	NA,A	NA,G	NA,0.969246	NA,-0.0176323	NA,0.0247591	NA,0.322055	0.000138341	0.000242991
3	rs7223268	12463724	T,T	C,C	0.957256,0.986111	-0.000148075,0.0764725	0.00977441,0.0365264	0.00528125,1.44017	0.00013816	0.000244773
3	rs77491878	12963502	NA,C	NA,T	NA,0.939484	NA,-0.0146429	NA,0.0179277	NA,0.38294	0.000138085	0.000244214
3	rs118093912	12652605	NA,A	NA,G	NA,0.813492	NA,-0.00823998	NA,0.0109743	NA,0.344144	0.000138045	0.000249322
3	rs34584763	13029238	G,NA	A,NA	0.977137,NA	-0.010856,NA	0.0132281,NA	0.385282,NA	0.000137918	0.000234749
3	rs4791548	13215468	T,T	C,C	0.528827,0.53373	-0.00561678,0.016534	0.00396089,0.00856887	0.806395,1.27032	0.00013782	0.000233392
3	rs10445277	13212078	C,C	T,T	0.530815,0.535714	-0.00509896,0.0171934	0.00396183,0.00857124	0.703144,1.34812	0.000137812	0.000233581
3	rs7207538	12536407	G,G	T,T	0.987078,0.75	0.0309032,0.0037552	0.0175062,0.00987194	1.1106,0.15264	0.000137798	0.000216026
3	rs11870499	13034361	T,T	G,G	0.89662,0.835317	0.00815078,-0.0162576	0.00649407,0.0115253	0.678944,0.800343	0.000137593	0.000237292
3	rs61674600	12744352	T,T	C,C	0.89662,0.676587	-0.020589,0.00473862	0.00649407,0.00913824	2.81755,0.218909	0.00013752	0.0013713
3	rs2322875	13248353	T,T	C,C	0.261431,0.380952	-0.00257311,0.0181046	0.00449951,0.0088025	0.2461,1.40111	0.000137367	0.000227822
3	rs113358534	13334508	C,C	G,G	0.857853,0.646825	-0.00093579,0.0185982	0.00566193,0.00894365	0.0611174,1.42513	0.000137284	0.000248267
```
