## Supplementary material for "Characterization of shared and ancestry-specific signals driving complex traits using multi-ancestry fine-mapping": susiex_nc3.cs80.snp

```
BP	SNP	PIP(CS1)	LogBF(CS1,Pop1)	LogBF(CS1,Pop2)	PIP(CS2)	LogBF(CS2,Pop1)	LogBF(CS2,Pop2)	PIP(CS3)	LogBF(CS3,Pop1)	LogBF(CS3,Pop2)
12375914	rs66740863	5.47841e-09	-1.61698	-0.786761	3.327e-05	-1.58887	-0.762905	4.42209e-05	-1.58356	-0.737783
12376810	rs7209008	4.61883e-09	-1.76168	-0.812736	2.39689e-05	-1.69306	-0.986623	2.87996e-05	-1.70978	-1.0404
12376811	rs58378464	1.56373e-08	-1.50376e-10	-1.3549	8.96185e-05	-1.50376e-10	-1.36087	0.000115139	-1.50376e-10	-1.3644
12377543	rs149106438	9.98449e-09	-1.80352	-3.07523e-10	6.0404e-05	-1.75538	-3.07523e-10	8.06422e-05	-1.72052	-3.07523e-10
12377548	rs113698197	5.20327e-09	-1.65514	-0.800132	2.39674e-05	-1.83749	-0.842248	3.11824e-05	-1.8304	-0.840285
12377795	rs7214904	2.62391e-09	-1.82926	-1.31063	1.51998e-05	-1.83787	-1.29729	1.92823e-05	-1.83579	-1.31556
12377804	rs7214636	9.97372e-09	-1.8046	-3.07523e-10	5.7706e-05	-1.80107	-3.07523e-10	7.41792e-05	-1.80406	-3.07523e-10
12378783	rs7220413	3.58096e-09	-1.83358	-0.995349	2.1446e-05	-1.80303	-0.987866	2.78349e-05	-1.77538	-1.00887
12378991	rs75419951	1.4684e-08	-1.50376e-10	-1.4178	8.48162e-05	-1.50376e-10	-1.41595	0.000109364	-1.50376e-10	-1.41586
12379845	rs16946090	3.75795e-09	-1.83358	-0.947104	2.14588e-05	-1.80303	-0.987266	2.66505e-05	-1.77538	-1.05235
12379980	rs2534733	9.00572e-09	-1.68702	-0.21968	4.51854e-05	-1.76832	-0.277345	5.34784e-05	-1.79354	-0.337721
12380155	rs237259	3.28163e-09	-1.83473	-1.08149	1.86024e-05	-1.83161	-1.10154	2.30526e-05	-1.82229	-1.15047
12380183	rs115758020	5.32672e-09	-1.00109	-1.43073	3.25462e-05	-0.964947	-1.40883	3.97894e-05	-1.03189	-1.39505
12380955	rs6502196	4.32654e-09	-1.83086	-0.808925	2.60215e-05	-1.79591	-0.801605	3.30675e-05	-1.76595	-0.846038
12381019	rs145346063	1.45689e-08	-1.50376e-10	-1.42567	8.41169e-05	-1.50376e-10	-1.42423	0.000108435	-1.50376e-10	-1.42439
12381118	rs145269057	1.62392e-08	-1.50376e-10	-1.31713	9.74486e-05	-1.50376e-10	-1.27711	0.000124923	-1.50376e-10	-1.28285
12381130	rs237260	3.75864e-09	-1.83538	-0.945121	2.20761e-05	-1.8306	-0.93134	2.78253e-05	-1.82073	-0.963872
12381886	rs237261	1.43624e-08	-1.50376e-10	-1.43994	8.2829e-05	-1.50376e-10	-1.43966	0.000106788	-1.50376e-10	-1.43969
12381952	rs117550428	1.44593e-08	-1.50376e-10	-1.43322	8.34485e-05	-1.50376e-10	-1.43221	0.000107579	-1.50376e-10	-1.43232
12382463	rs8069430	3.98927e-09	-1.83237	-0.888577	2.26149e-05	-1.80454	-0.93329	2.79497e-05	-1.77679	-1.00335
12382505	rs117974997	1.76723e-08	-1.23256	-3.07523e-10	9.25653e-05	-1.32852	-3.07523e-10	0.000126853	-1.26751	-3.07523e-10
12383469	rs117313319	6.77455e-08	-1.50376e-10	0.111203	0.000360316	-1.50376e-10	0.0305455	0.0004983	-1.50376e-10	0.100661
12383548	rs1380737	4.12579e-09	-1.83777	-0.849525	2.32855e-05	-1.82433	-0.88428	2.89748e-05	-1.80357	-0.940542
12383955	rs7222561	1.4357e-08	-1.50376e-10	-1.44032	8.27676e-05	-1.50376e-10	-1.4404	0.000106713	-1.50376e-10	-1.4404
12383975	rs12937475	5.04706e-09	-1.81923	-0.666517	2.65596e-05	-1.83637	-0.740673	3.32684e-05	-1.83338	-0.772557
12384809	rs11870286	7.08163e-09	-1.80844	-0.338605	3.89587e-05	-1.83785	-0.356081	5.08767e-05	-1.83684	-0.344294
12384852	rs77857134	2.31438e-08	-1.50376e-10	-0.962828	0.000134078	-1.50376e-10	-0.958016	0.000175895	-1.50376e-10	-0.940652
12386332	rs17645571	1.53364e-08	-1.37432	-3.07523e-10	0.000107808	-1.17609	-3.07523e-10	0.000134548	-1.20862	-3.07523e-10
12388183	rs143027166	1.27274e-08	-1.56079	-3.07523e-10	6.66341e-05	-1.65722	-3.07523e-10	8.81661e-05	-1.63132	-3.07523e-10
12388239	rs189185986	1.60228e-08	-1.50376e-10	-1.33054	9.17063e-05	-1.50376e-10	-1.33785	0.000116878	-1.50376e-10	-1.34941
12391713	rs55711448	1.47887e-08	-1.41069	-3.07523e-10	0.000113887	-1.12123	-3.07523e-10	0.00013952	-1.17234	-3.07523e-10
12391719	rs138002092	4.39769e-06	4.28428	-3.07523e-10	0.0236978	4.2167	-3.07523e-10	0.096352	5.36522	-3.07523e-10
12391738	rs11653489	4.25066e-09	-1.69978	-0.957702	2.18392e-05	-1.80569	-0.967038	2.69183e-05	-1.81196	-1.00578
12392251	rs77668816	1.48494e-08	-1.50376e-10	-1.4066	8.54985e-05	-1.50376e-10	-1.40794	0.000110195	-1.50376e-10	-1.40829
12392723	rs79705233	1.50087e-08	-1.50376e-10	-1.39593	8.64072e-05	-1.50376e-10	-1.39737	0.000111403	-1.50376e-10	-1.39739
12392892	rs60636888	1.48757e-08	-1.50376e-10	-1.40483	8.56548e-05	-1.50376e-10	-1.40611	0.000110433	-1.50376e-10	-1.40613
12393396	rs139774475	1.03103e-08	-1.77141	-3.07523e-10	8.79424e-05	-1.37975	-3.07523e-10	9.56627e-05	-1.54971	-3.07523e-10
12394245	rs79185380	1.54144e-08	-1.50376e-10	-1.36925	8.76178e-05	-1.50376e-10	-1.38345	0.000113035	-1.50376e-10	-1.38285
12394656	rs588856	4.78301e-09	-1.56845	-0.971033	2.43346e-05	-1.71688	-0.947654	3.09001e-05	-1.72329	-0.956491
12394980	rs171084	3.01967e-09	-1.80702	-1.19239	1.72691e-05	-1.83086	-1.17666	2.18739e-05	-1.82378	-1.20147
12395228	rs11871802	4.67638e-09	-1.83042	-0.731613	2.58797e-05	-1.83611	-0.766863	3.2624e-05	-1.83408	-0.791408
12395293	rs12947666	4.58375e-09	-1.78327	-0.79877	2.55191e-05	-1.82081	-0.796198	3.24606e-05	-1.80509	-0.825423
12395558	rs237298	4.85537e-09	-1.75923	-0.765242	2.63897e-05	-1.81082	-0.772641	3.38364e-05	-1.79099	-0.798019
12395912	rs75684513	1.46827e-08	-1.50376e-10	-1.41788	8.4371e-05	-1.50376e-10	-1.42121	0.000108642	-1.50376e-10	-1.42249
12396164	rs11654876	5.01053e-09	-1.78554	-0.707474	2.73549e-05	-1.82211	-0.725436	3.47523e-05	-1.81035	-0.751944
12396219	rs11654944	9.7644e-09	-1.45063	-0.375184	5.71168e-05	-1.4139	-0.397437	7.70928e-05	-1.35225	-0.413283
12396365	rs11655045	8.89964e-09	-1.56487	-0.353677	5.1748e-05	-1.5339	-0.376155	6.92004e-05	-1.48137	-0.392162
12396655	rs34587195	9.343e-09	-1.5703	-0.299627	5.31494e-05	-1.56067	-0.32266	7.07535e-05	-1.51227	-0.339066
12396711	rs142814580	9.78503e-09	-1.8237	-3.07523e-10	5.62445e-05	-1.82673	-3.07523e-10	7.43098e-05	-1.8023	-3.07523e-10
12396800	rs16946141	7.41912e-09	-1.474	-0.626496	4.4082e-05	-1.4279	-0.642489	5.83059e-05	-1.38837	-0.65647
12396862	rs192953452	9.96412e-09	-1.80556	-3.07523e-10	5.92528e-05	-1.77462	-3.07523e-10	8.09031e-05	-1.71729	-3.07523e-10
12397375	rs11870663	6.50821e-09	-1.70355	-0.527938	3.69032e-05	-1.70423	-0.543904	4.75599e-05	-1.67712	-0.571435
12397477	rs237297	1.50588e-08	-1.50376e-10	-1.39259	8.58247e-05	-1.50376e-10	-1.40413	0.000110699	-1.50376e-10	-1.40372
12397996	rs72809115	5.66844e-09	-1.76001	-0.609632	3.17694e-05	-1.80153	-0.596405	4.01485e-05	-1.77375	-0.644203
12398162	rs72809118	4.9604e-09	-1.73578	-0.767286	2.75665e-05	-1.78446	-0.755374	3.51827e-05	-1.75162	-0.798367
12398217	rs11868955	1.08601e-07	0.465135	0.117988	0.000352169	-0.0862949	0.0939701	0.000751767	0.349522	0.162362
12399321	rs34232005	5.8059e-08	0.495108	-0.538203	0.00018864	-0.0601428	-0.556456	0.000397388	0.378736	-0.504366
12399686	rs12936152	1.00169e-08	-1.80028	-3.07523e-10	5.61479e-05	-1.82845	-3.07523e-10	7.3223e-05	-1.81703	-3.07523e-10
12399717	rs10491191	1.15419e-08	-1.61545	-0.0431229	6.46771e-05	-1.66182	-0.025211	8.59982e-05	-1.61871	-0.037506
12400224	rs72809120	1.00504e-08	-1.79694	-3.07523e-10	5.5957e-05	-1.83185	-3.07523e-10	7.20646e-05	-1.83298	-3.07523e-10
12400260	rs35729392	1.12093e-08	-1.68781	-3.07523e-10	6.10612e-05	-1.74456	-3.07523e-10	8.09803e-05	-1.71634	-3.07523e-10
12400419	rs720866	4.32044e-09	-1.52018	-1.12102	2.26854e-05	-1.61196	-1.12276	2.95692e-05	-1.55938	-1.16443
12400687	rs72809123	1.01666e-08	-1.78544	-3.07523e-10	5.99334e-05	-1.7632	-3.07523e-10	7.81663e-05	-1.7517	-3.07523e-10
12400752	rs62061553	1.69409e-08	-1.83581	0.560982	0.000101	-1.80299	0.561669	0.000121172	-1.81749	0.504163
12401109	rs16946148	2.7399e-09	-1.71486	-1.38178	1.52872e-05	-1.7433	-1.38613	2.00159e-05	-1.71438	-1.39964
12401309	rs62061554	2.42553e-09	-1.77825	-1.44026	1.37808e-05	-1.79303	-1.44013	1.80951e-05	-1.77524	-1.43966
12401480	rs75392792	1.43598e-08	-1.50376e-10	-1.44012	8.27982e-05	-1.50376e-10	-1.44003	0.00010674	-1.50376e-10	-1.44015
12401675	rs237294	4.71512e-09	-1.41617	-1.13761	2.37756e-05	-1.53878	-1.14899	3.31167e-05	-1.45894	-1.15156
12401752	rs237293	6.35496e-08	-0.388974	0.436241	0.00024194	-0.758979	0.391233	0.000448608	-0.462293	0.457899
12401811	rs876522	2.49646e-09	-1.76759	-1.42209	1.39614e-05	-1.79483	-1.42531	1.84063e-05	-1.77045	-1.4274
12402091	rs76297448	1.47363e-08	-1.50376e-10	-1.41424	8.51382e-05	-1.50376e-10	-1.41216	0.000110112	-1.50376e-10	-1.40905
12403026	rs237292	8.67869e-08	-0.5127	0.871601	0.000286022	-1.02198	0.821615	0.000518187	-0.755839	0.895634
12403854	rs56882051	2.50777e-09	-1.75062	-1.43454	1.41092e-05	-1.77329	-1.43632	1.85e-05	-1.75544	-1.43733
12403936	rs237290	8.34233e-08	-0.537719	0.857092	0.000283571	-1.01624	0.807264	0.000512519	-0.752254	0.88105
12404347	rs75783813	1.67002e-08	-1.50376e-10	-1.28913	9.1282e-05	-1.50376e-10	-1.34248	0.000119028	-1.50376e-10	-1.33119
12404433	rs72809125	2.56615e-09	-1.72504	-1.4371	1.45938e-05	-1.73727	-1.43857	1.9415e-05	-1.70511	-1.43938
12404528	rs34742830	8.29952e-08	-0.572853	0.88708	0.000277087	-1.06903	0.836926	0.000498503	-0.810127	0.911193
12404654	rs237289	4.40006e-09	-1.55114	-1.0718	2.1579e-05	-1.69211	-1.0926	2.96595e-05	-1.62746	-1.09329
12405055	rs237288	4.55173e-09	-1.51406	-1.07499	2.20956e-05	-1.66535	-1.09571	3.0527e-05	-1.59553	-1.0964
12405152	rs16946155	9.66809e-09	-1.83572	-3.07523e-10	5.60284e-05	-1.83058	-3.07523e-10	7.18319e-05	-1.83621	-3.07523e-10
12405634	rs237287	4.70003e-09	-1.48275	-1.07423	2.26227e-05	-1.6423	-1.09518	3.13939e-05	-1.56835	-1.09557
12406483	rs62061556	2.46844e-09	-1.76886	-1.43211	1.40056e-05	-1.78272	-1.43426	1.8421e-05	-1.76153	-1.43552
12407321	rs237286	4.23434e-09	-1.45082	-1.2105	2.05492e-05	-1.61844	-1.21518	2.89055e-05	-1.54045	-1.20606
12407536	rs188461138	1.41635e-08	-1.45389	-3.07523e-10	7.63663e-05	-1.52089	-3.07523e-10	0.000100536	-1.50003	-3.07523e-10
12407615	rs11653267	2.53349e-09	-1.74467	-1.43028	1.44326e-05	-1.75576	-1.43119	1.912e-05	-1.72649	-1.43332
12407951	rs237367	5.53818e-09	-1.48429	-0.908602	2.66752e-05	-1.65278	-0.919928	3.66507e-05	-1.58714	-0.921974
12407966	rs77857379	1.4408e-08	-1.50376e-10	-1.43677	8.30712e-05	-1.50376e-10	-1.43674	0.000107136	-1.50376e-10	-1.43644
12408522	rs237366	5.90892e-08	-0.376775	0.351268	0.00020464	-0.860476	0.325292	0.000390033	-0.545967	0.401655
12408606	rs237365	4.36493e-09	-1.44241	-1.18854	2.11346e-05	-1.61209	-1.19343	2.97724e-05	-1.53308	-1.18389
12408660	rs77206210	1.44993e-08	-1.50376e-10	-1.43046	8.35903e-05	-1.50376e-10	-1.43051	0.000107538	-1.50376e-10	-1.4327
12408664	rs12937121	1.30467e-07	-0.510485	1.27705	0.00042796	-1.02024	1.22284	0.0007804	-0.753837	1.3031
12408724	rs189111242	1.49e-08	-1.40319	-3.07523e-10	9.25919e-05	-1.32824	-3.07523e-10	0.000113436	-1.3793	-3.07523e-10
12408797	rs74347787	1.44121e-08	-1.50376e-10	-1.43649	8.30893e-05	-1.50376e-10	-1.43652	0.000106986	-1.50376e-10	-1.43784
12408811	rs181053435	1.55482e-08	-1.50376e-10	-1.36061	9.4179e-05	-1.50376e-10	-1.31124	0.000122925	-1.50376e-10	-1.29896
12409335	rs116177	5.16101e-09	-1.47683	-0.986588	2.50079e-05	-1.62803	-1.00921	3.48312e-05	-1.55297	-1.00706
12409746	rs75991897	1.43755e-08	-1.50376e-10	-1.43903	8.28826e-05	-1.50376e-10	-1.43901	0.000106848	-1.50376e-10	-1.43914
12410016	rs117946571	9.64741e-09	-1.83787	-3.07523e-10	6.08405e-05	-1.74818	-3.07523e-10	8.14401e-05	-1.71067	-3.07523e-10
12410253	rs237364	1.41116e-07	-0.446578	1.2916	0.000456576	-0.969926	1.23724	0.000839036	-0.696012	1.31772
12410949	rs77669394	1.4555e-08	-1.50376e-10	-1.42662	8.29534e-05	-1.50376e-10	-1.43816	0.000107196	-1.50376e-10	-1.43588
12411160	rs111579132	9.81864e-09	-1.82027	-3.07523e-10	5.5905e-05	-1.83278	-3.07523e-10	7.27492e-05	-1.82352	-3.07523e-10
12411414	rs237363	9.23168e-08	-0.330701	0.751372	0.000303539	-0.822727	0.681802	0.000582347	-0.502621	0.759145
12412043	rs237362	8.50566e-09	-0.721854	-1.24197	2.70747e-05	-1.30964	-1.2482	3.88212e-05	-1.19739	-1.25418
12412303	rs147231396	1.46025e-08	-1.50376e-10	-1.42336	8.39179e-05	-1.50376e-10	-1.4266	0.000108716	-1.50376e-10	-1.4218
12412306	rs11652778	8.80426e-09	-0.592503	-1.33682	2.63098e-05	-1.23716	-1.34934	4.17312e-05	-1.0332	-1.34609
12412583	rs4791499	6.76023e-09	-0.757095	-1.4364	2.25202e-05	-1.30302	-1.43901	3.28218e-05	-1.18211	-1.43734
12413185	rs237361	1.17339e-08	-0.532484	-1.10959	3.77846e-05	-1.10845	-1.11608	5.77896e-05	-0.94559	-1.10814
12413255	rs75656030	1.51858e-08	-1.50376e-10	-1.38419	8.84225e-05	-1.50376e-10	-1.37431	0.000113777	-1.50376e-10	-1.3763
12413877	rs77922826	1.36878e-08	-1.48805	-3.07523e-10	7.93523e-05	-1.48254	-3.07523e-10	9.8914e-05	-1.51629	-3.07523e-10
12414260	rs237360	1.0352e-08	-1.76738	-3.07523e-10	6.62981e-05	-1.66228	-3.07523e-10	8.49533e-05	-1.66844	-3.07523e-10
12414632	rs237359	1.0507e-08	-1.75252	-3.07523e-10	6.78438e-05	-1.63923	-3.07523e-10	8.68994e-05	-1.64579	-3.07523e-10
12414748	rs8081214	1.10746e-08	-0.26375	-1.43615	3.22221e-05	-0.955235	-1.42855	5.0111e-05	-0.768558	-1.42774
12414836	rs147188989	3.24584e-07	1.67799	-3.07523e-10	0.00198928	1.73909	-3.07523e-10	0.00600575	2.58993	-3.07523e-10
12414871	rs74736006	2.40314e-08	-1.50376e-10	-0.925195	0.000142375	-1.50376e-10	-0.897972	0.000191569	-1.50376e-10	-0.855294
12415011	rs78742276	9.80907e-09	-1.82125	-3.07523e-10	5.87401e-05	-1.78331	-3.07523e-10	7.43175e-05	-1.80219	-3.07523e-10
12415273	rs116988829	2.33111e-08	-1.50376e-10	-0.955625	0.000137898	-1.50376e-10	-0.929922	0.000185155	-1.50376e-10	-0.88935
12415520	rs72809128	9.9904e-09	-1.80293	-3.07523e-10	5.73001e-05	-1.80813	-3.07523e-10	7.37082e-05	-1.81043	-3.07523e-10
12416363	rs17713682	2.73873e-09	-1.76576	-1.33131	1.41448e-05	-1.8378	-1.36929	1.84047e-05	-1.83764	-1.3603
12416901	rs10432008	2.40953e-08	-1.50376e-10	-0.922539	0.000142345	-1.50376e-10	-0.89818	0.000191349	-1.50376e-10	-0.856444
12417238	rs237358	1.01542e-08	-0.53059	-1.25608	3.45058e-05	-1.0552	-1.26011	5.26336e-05	-0.89201	-1.25518
12417397	rs237357	1.13632e-08	-0.467033	-1.20714	3.80151e-05	-1.00585	-1.2126	5.82761e-05	-0.837835	-1.20752
12417554	rs237356	9.49979e-09	-0.652979	-1.20031	3.31985e-05	-1.14922	-1.20471	5.01543e-05	-0.995665	-1.19977
12417626	rs76651996	2.41006e-08	-1.50376e-10	-0.922317	0.00014225	-1.50376e-10	-0.89885	0.00019136	-1.50376e-10	-0.856385
12417749	rs237355	2.575e-09	-1.82878	-1.32993	1.50336e-05	-1.83775	-1.3084	1.91297e-05	-1.8369	-1.3224
12418235	rs8064359	9.36238e-09	-0.458844	-1.40901	2.95864e-05	-1.07852	-1.3906	4.51233e-05	-0.912122	-1.38902
12418790	rs8082548	9.15418e-09	-0.477906	-1.41244	2.90408e-05	-1.09265	-1.39509	4.42106e-05	-0.927728	-1.39385
12419096	rs237354	1.03018e-08	-0.518314	-1.25392	3.49043e-05	-1.0457	-1.25813	5.32912e-05	-0.881563	-1.25321
12419463	rs237353	1.09602e-08	-1.71029	-3.07523e-10	7.21975e-05	-1.57703	-3.07523e-10	9.23868e-05	-1.58456	-3.07523e-10
12419680	rs4791500	5.32018e-09	-1.5504	-0.88265	2.60728e-05	-1.77763	-0.817914	3.3303e-05	-1.77017	-0.834723
12419759	rs4791501	1.33701e-08	-0.0761729	-1.43536	4.34674e-05	-0.646928	-1.4375	6.80104e-05	-0.451927	-1.43896
12420641	rs114440685	9.64869e-09	-1.83773	-3.07523e-10	5.69935e-05	-1.8135	-3.07523e-10	7.32586e-05	-1.81655	-3.07523e-10
12421029	rs79853809	2.36639e-08	-1.50376e-10	-0.940604	0.000137315	-1.50376e-10	-0.934156	0.00018443	-1.50376e-10	-0.89327
12421146	rs237352	9.64965e-09	-1.83763	-3.07523e-10	5.56708e-05	-1.83698	-3.07523e-10	7.19093e-05	-1.83514	-3.07523e-10
12421402	rs78984675	2.31947e-08	-1.50376e-10	-0.960632	0.000132795	-1.50376e-10	-0.967633	0.000175055	-1.50376e-10	-0.945443
12421433	rs74970575	2.56252e-08	-1.50376e-10	-0.86098	0.000147802	-1.50376e-10	-0.860562	0.000199355	-1.50376e-10	-0.815455
12421632	rs79348663	2.50007e-08	-1.50376e-10	-0.885649	0.000144199	-1.50376e-10	-0.885241	0.00019431	-1.50376e-10	-0.841086
12421681	rs75875469	1.63012e-08	-1.50376e-10	-1.31332	8.95812e-05	-1.50376e-10	-1.36129	0.000117006	-1.50376e-10	-1.34832
12421992	rs11657971	1.14595e-08	-0.227502	-1.43824	3.34114e-05	-0.912422	-1.43512	5.22986e-05	-0.717305	-1.43627
12422621	rs78288136	4.67596e-08	-0.259536	-3.07523e-10	0.000295365	-0.168226	-3.07523e-10	0.000371884	-0.191959	-3.07523e-10
12423312	rs10491190	2.64274e-09	-1.75682	-1.37591	1.72079e-05	-1.6468	-1.36427	2.16911e-05	-1.65919	-1.37445
12423390	rs73289380	9.65013e-09	-1.83758	-3.07523e-10	5.69013e-05	-1.81512	-3.07523e-10	7.31479e-05	-1.81806	-3.07523e-10
12423543	rs73289381	4.02273e-09	-1.39159	-1.321	3.44095e-05	-1.01859	-1.29951	4.05276e-05	-1.09532	-1.31323
12423680	rs17646290	9.80101e-09	-1.82207	-3.07523e-10	5.61137e-05	-1.82906	-3.07523e-10	7.17599e-05	-1.83722	-3.07523e-10
12423696	rs11078076	2.79584e-08	-1.50376e-10	-0.773839	0.000162809	-1.50376e-10	-0.763856	0.000220954	-1.50376e-10	-0.712586
12424539	rs7210285	2.85591e-09	-1.69169	-1.36348	1.83545e-05	-1.59489	-1.35167	2.34247e-05	-1.59472	-1.36203
12424711	rs73289382	9.64942e-09	-1.83766	-3.07523e-10	5.7497e-05	-1.8047	-3.07523e-10	7.3867e-05	-1.80828	-3.07523e-10
12424819	rs4792259	1.1283e-08	-0.250287	-1.43097	3.60871e-05	-0.850705	-1.4198	5.67508e-05	-0.653325	-1.41855
12424919	rs117675281	1.09476e-08	-1.71143	-3.07523e-10	7.34478e-05	-1.55986	-3.07523e-10	0.000101304	-1.49242	-3.07523e-10
12425094	rs237351	1.35675e-08	-1.49688	-3.07523e-10	8.56364e-05	-1.40633	-3.07523e-10	0.0001114	-1.39741	-3.07523e-10
12425225	rs237350	1.33003e-08	-0.350806	-1.16596	4.74474e-05	-0.824323	-1.17249	7.48886e-05	-0.625821	-1.16872
12425299	rs7215484	1.13674e-08	-0.245389	-1.42842	3.50823e-05	-0.882601	-1.41614	5.53102e-05	-0.683149	-1.41444
12425843	rs4792260	8.81384e-09	-0.488324	-1.43991	3.51679e-05	-0.855913	-1.44039	5.4973e-05	-0.66346	-1.44024
12426349	rs56130357	3.95979e-09	-1.38788	-1.34049	3.38741e-05	-1.01356	-1.32023	3.99753e-05	-1.09053	-1.33175
12426457	rs79701185	2.40459e-08	-1.50376e-10	-0.92459	0.000142013	-1.50376e-10	-0.900515	0.000190819	-1.50376e-10	-0.859219
12426525	rs74898653	2.36731e-08	-1.50376e-10	-0.940215	0.00013856	-1.50376e-10	-0.925133	0.000186829	-1.50376e-10	-0.880348
12426724	rs237349	7.02982e-09	-0.976929	-1.17746	2.86821e-05	-1.31675	-1.18342	4.27545e-05	-1.17648	-1.17858
12426753	rs237348	6.71884e-09	-1.00432	-1.19531	2.76033e-05	-1.33801	-1.20049	4.10392e-05	-1.20047	-1.19555
12426798	rs237347	7.16279e-09	-0.934995	-1.20066	2.89523e-05	-1.28401	-1.20678	4.3298e-05	-1.13967	-1.20277
12426893	rs183188254	1.52383e-08	-1.50376e-10	-1.38074	8.72727e-05	-1.50376e-10	-1.3874	0.000112222	-1.50376e-10	-1.39006
12427214	rs237346	6.61513e-09	-1.00432	-1.21087	2.71553e-05	-1.33801	-1.21685	4.03318e-05	-1.20047	-1.21293
12427270	rs237345	8.2051e-09	-0.778201	-1.2216	3.23337e-05	-1.15289	-1.22744	4.92834e-05	-0.989343	-1.22361
12427332	rs12950008	1.14781e-08	-0.270356	-1.39376	3.62678e-05	-0.89362	-1.37189	6.04442e-05	-0.639805	-1.36902
12428237	rs427488	2.9396e-09	-1.70755	-1.31873	2.36012e-05	-1.39756	-1.29758	2.87238e-05	-1.44267	-1.31015
12428335	rs173160	5.92284e-09	-0.886032	-1.43971	2.54346e-05	-1.18097	-1.43936	3.8067e-05	-1.03347	-1.43773
12428464	rs7213121	4.06356e-09	-1.40605	-1.29645	1.78618e-05	-1.70086	-1.27291	2.46232e-05	-1.62218	-1.28467
12428474	rs113696947	1.02982e-08	-1.77259	-3.07523e-10	6.35098e-05	-1.70524	-3.07523e-10	8.31048e-05	-1.69044	-3.07523e-10
12428515	rs237344	9.29527e-09	-0.843386	-1.03166	3.86348e-05	-1.17674	-1.02554	5.7861e-05	-1.03645	-1.01604
12428567	rs73291052	1.09406e-08	-1.71208	-3.07523e-10	6.89417e-05	-1.62318	-3.07523e-10	9.05673e-05	-1.60445	-3.07523e-10
12428694	rs77559023	1.44439e-08	-1.50376e-10	-1.43428	8.3981e-05	-1.50376e-10	-1.42585	0.000109423	-1.50376e-10	-1.41532
12428788	rs237343	6.34129e-09	-1.07807	-1.1794	6.49787e-05	-0.559406	-1.12297	7.32877e-05	-0.679605	-1.13655
12428982	rs237342	4.13774e-09	-1.24471	-1.4397	1.62928e-05	-1.62837	-1.43734	2.23811e-05	-1.56211	-1.44022
12429109	rs62061557	3.48686e-08	-1.74405	1.19108	0.000239504	-1.68861	1.31075	0.000292898	-1.74803	1.31731
12429204	rs9901677	1.86856e-08	-1.50376e-10	-1.1768	0.000111682	-1.50376e-10	-1.14078	0.000139264	-1.50376e-10	-1.17417
12429425	rs7218182	1.43417e-08	-0.749231	-0.692153	0.000158547	-0.18363	-0.606754	0.000173625	-0.313069	-0.640574
12429474	rs9903797	1.73674e-08	-1.50376e-10	-1.24996	0.000101899	-1.50376e-10	-1.23246	0.000125959	-1.50376e-10	-1.27459
12429759	rs9904471	1.67744e-08	-1.50376e-10	-1.2847	9.81973e-05	-1.50376e-10	-1.26946	0.000121931	-1.50376e-10	-1.30709
12429891	rs114996794	8.38745e-09	-1.73867	-0.239147	5.81667e-05	-1.63526	-0.157867	7.12657e-05	-1.69074	-0.153384
12430017	rs9908825	1.69591e-08	-1.50376e-10	-1.27375	9.93794e-05	-1.50376e-10	-1.25749	0.000123289	-1.50376e-10	-1.29601
12430091	rs9910725	2.02104e-08	-1.50376e-10	-1.09836	0.000118138	-1.50376e-10	-1.08458	0.000147191	-1.50376e-10	-1.11881
12430160	rs9909281	1.70022e-08	-1.50376e-10	-1.27121	9.99473e-05	-1.50376e-10	-1.25179	0.000123819	-1.50376e-10	-1.29173
12430365	rs4514709	1.68621e-08	-1.50376e-10	-1.27949	9.90772e-05	-1.50376e-10	-1.26054	0.000122862	-1.50376e-10	-1.29948
12430674	rs372481895	1.45132e-08	-1.50376e-10	-1.4295	8.41598e-05	-1.50376e-10	-1.42372	0.000107405	-1.50376e-10	-1.43394
12430986	rs2726534	2.92639e-09	-1.59134	-1.43945	2.05931e-05	-1.39296	-1.43852	2.43583e-05	-1.47729	-1.44038
12431003	rs2726533	3.66334e-09	-1.43799	-1.36819	1.75296e-05	-1.629	-1.36355	2.26909e-05	-1.61549	-1.37308
12431651	rs77301979	1.48337e-08	-1.50376e-10	-1.40765	8.61483e-05	-1.50376e-10	-1.40037	0.000109633	-1.50376e-10	-1.4134
12431712	rs78111757	1.68119e-08	-1.50376e-10	-1.28247	9.87651e-05	-1.50376e-10	-1.26369	0.00012252	-1.50376e-10	-1.30227
12431834	rs75664076	1.65486e-08	-1.50376e-10	-1.29825	9.71273e-05	-1.50376e-10	-1.28041	0.000120728	-1.50376e-10	-1.317
12432015	rs17714307	1.1025e-08	-1.70439	-3.07523e-10	5.99809e-05	-1.76241	-3.07523e-10	7.55218e-05	-1.78612	-3.07523e-10
12432017	rs28624881	1.64647e-08	-1.50376e-10	-1.30333	9.66051e-05	-1.50376e-10	-1.28581	0.000120158	-1.50376e-10	-1.32173
12432368	rs17714331	1.95472e-08	-1.13172	-3.07523e-10	9.36203e-05	-1.31719	-3.07523e-10	0.000122674	-1.30101	-3.07523e-10
12432404	rs146768488	1.51366e-08	-1.50376e-10	-1.38744	8.63979e-05	-1.50376e-10	-1.39747	0.000112629	-1.50376e-10	-1.38644
12432699	rs9898511	1.64869e-08	-1.50376e-10	-1.30199	9.67433e-05	-1.50376e-10	-1.28438	0.000120309	-1.50376e-10	-1.32048
12433150	rs73291057	1.06641e-08	-1.73768	-3.07523e-10	7.04712e-05	-1.60123	-3.07523e-10	9.15838e-05	-1.59329	-3.07523e-10
12433801	rs113738803	1.08311e-08	-1.72213	-3.07523e-10	7.21528e-05	-1.57765	-3.07523e-10	9.38052e-05	-1.56932	-3.07523e-10
12434120	rs28627178	1.56416e-08	-1.50376e-10	-1.35462	9.16149e-05	-1.50376e-10	-1.33884	0.000114917	-1.50376e-10	-1.36633
12434464	rs9913991	1.71283e-08	-1.50376e-10	-1.26382	9.97384e-05	-1.50376e-10	-1.25389	0.000125476	-1.50376e-10	-1.27843
12434494	rs9915437	1.56416e-08	-1.50376e-10	-1.35462	9.16149e-05	-1.50376e-10	-1.33884	0.000114917	-1.50376e-10	-1.36633
12434522	rs9913622	1.7014e-08	-1.50376e-10	-1.27052	9.9054e-05	-1.50376e-10	-1.26077	0.000124674	-1.50376e-10	-1.28484
12434544	rs9915470	1.56416e-08	-1.50376e-10	-1.35462	9.16149e-05	-1.50376e-10	-1.33884	0.000114917	-1.50376e-10	-1.36633
12434765	rs11658751	1.28053e-08	-1.72017	0.165478	9.1026e-05	-1.60454	0.259247	0.000111378	-1.66202	0.264407
12434837	rs28408734	1.55797e-08	-1.50376e-10	-1.35858	9.12201e-05	-1.50376e-10	-1.34316	0.000114495	-1.50376e-10	-1.37001
12434896	rs73291059	1.07662e-08	-1.72814	-3.07523e-10	7.15032e-05	-1.58669	-3.07523e-10	9.29472e-05	-1.57851	-3.07523e-10
12434948	rs77174313	1.44558e-08	-1.50376e-10	-1.43346	8.36887e-05	-1.50376e-10	-1.42933	0.000107259	-1.50376e-10	-1.43529
12435573	rs237304	8.73718e-09	-1.66187	-0.275094	6.22259e-05	-1.53065	-0.195019	7.59312e-05	-1.59011	-0.190602
12435914	rs237303	1.3211e-08	-0.586951	-0.936555	0.000203033	0.360098	-0.903164	0.000214898	0.109172	-0.84955
12436485	rs237302	1.28678e-08	-0.545413	-1.00442	0.000199886	0.415049	-0.973739	0.000209999	0.160911	-0.924352
12436497	rs114478624	1.83912e-08	-1.50376e-10	-1.19268	0.000107286	-1.50376e-10	-1.18094	0.000134357	-1.50376e-10	-1.21004
12436974	rs118090984	2.55585e-08	-1.50376e-10	-0.863585	0.000140464	-1.50376e-10	-0.911483	0.000180318	-1.50376e-10	-0.915822
12437402	rs138488703	1.73777e-08	-1.50376e-10	-1.24937	0.000101205	-1.50376e-10	-1.23928	0.000127088	-1.50376e-10	-1.26566
12437481	rs28464428	1.55494e-08	-1.50376e-10	-1.36053	9.10266e-05	-1.50376e-10	-1.34529	0.000114289	-1.50376e-10	-1.37181
12437601	rs28645648	3.93763e-09	-1.30733	-1.42664	3.10913e-05	-0.989291	-1.43022	3.54889e-05	-1.12265	-1.41867
12437817	rs76913626	1.44161e-08	-1.50376e-10	-1.43621	8.33908e-05	-1.50376e-10	-1.4329	0.000107011	-1.50376e-10	-1.43761
12437956	rs28516475	1.56105e-08	-1.50376e-10	-1.35661	9.14162e-05	-1.50376e-10	-1.34101	0.000114705	-1.50376e-10	-1.36818
12438144	rs76093488	1.549e-08	-1.50376e-10	-1.36436	9.0647e-05	-1.50376e-10	-1.34946	0.000113885	-1.50376e-10	-1.37536
12438153	rs78749433	1.05944e-08	-1.74423	-3.07523e-10	6.80726e-05	-1.63586	-3.07523e-10	8.89657e-05	-1.62229	-3.07523e-10
12438253	rs79837432	1.44575e-08	-1.50376e-10	-1.43334	8.37097e-05	-1.50376e-10	-1.42908	0.000107286	-1.50376e-10	-1.43504
12438577	rs74345420	1.55615e-08	-1.50376e-10	-1.35975	9.11041e-05	-1.50376e-10	-1.34443	0.000114371	-1.50376e-10	-1.37109
12438700	rs62061558	1.30141e-08	-1.52028	-0.0182414	9.35737e-05	-1.38777	0.0700798	0.000112133	-1.4658	0.0749445
12438730	rs113766603	1.06074e-08	-1.743	-3.07523e-10	5.65976e-05	-1.82047	-3.07523e-10	7.23245e-05	-1.82938	-3.07523e-10
12438890	rs79209322	1.89498e-08	-1.50376e-10	-1.16276	0.000110878	-1.50376e-10	-1.14801	0.000138536	-1.50376e-10	-1.17941
12439134	rs79067006	1.56232e-08	-1.50376e-10	-1.35579	9.14978e-05	-1.50376e-10	-1.34012	0.000114792	-1.50376e-10	-1.36742
12439147	rs118126867	1.56232e-08	-1.50376e-10	-1.35579	9.14978e-05	-1.50376e-10	-1.34012	0.000114792	-1.50376e-10	-1.36742
12439161	rs139339945	1.8452e-08	-1.50376e-10	-1.18938	0.000107888	-1.50376e-10	-1.17534	0.000135009	-1.50376e-10	-1.2052
12439981	rs75336165	1.93062e-08	-1.50376e-10	-1.14413	0.000113961	-1.50376e-10	-1.12058	0.000140041	-1.50376e-10	-1.16861
12440437	rs147071577	1.99007e-08	-1.50376e-10	-1.1138	0.00011799	-1.50376e-10	-1.08584	0.0001449	-1.50376e-10	-1.1345
12440911	rs16946207	9.01673e-09	-0.854392	-1.05108	9.59405e-05	-0.313883	-0.978826	0.000107408	-0.438016	-0.99589
12440947	rs78935759	1.84996e-08	-1.50376e-10	-1.18681	0.00010479	-1.50376e-10	-1.20448	0.000136492	-1.50376e-10	-1.19427
12441089	rs55937021	4.47347e-09	-1.19838	-1.40801	3.03868e-05	-1.03846	-1.40397	3.6686e-05	-1.08997	-1.41817
12441424	rs55859209	9.87668e-09	-1.81438	-3.07523e-10	5.62023e-05	-1.82748	-3.07523e-10	7.2123e-05	-1.83217	-3.07523e-10
12441578	rs74253552	1.50121e-08	-1.50376e-10	-1.3957	8.74049e-05	-1.50376e-10	-1.38589	0.00011113	-1.50376e-10	-1.39984
12442025	rs75618893	2.51603e-08	-1.50376e-10	-0.879285	0.000147476	-1.50376e-10	-0.862773	0.000182553	-1.50376e-10	-0.903504
12442831	rs16946208	9.09261e-09	-0.570282	-1.32681	0.000112487	0.176621	-1.31022	0.00012564	0.0101942	-1.28732
12443402	rs78399808	1.5054e-08	-1.50376e-10	-1.39291	8.76159e-05	-1.50376e-10	-1.38347	0.000111388	-1.50376e-10	-1.39752
12443424	rs79471814	2.69382e-08	-1.50376e-10	-0.81101	0.000158049	-1.50376e-10	-0.793529	0.000195169	-1.50376e-10	-0.836676
12443498	rs57192323	2.46581e-08	-1.53846	0.639008	0.00015302	-1.5591	0.733228	0.000190659	-1.58659	0.726532
12443878	rs72809149	4.36533e-09	-1.2182	-1.41266	2.85132e-05	-1.09913	-1.40694	3.44085e-05	-1.15167	-1.42057
12444062	rs4792261	4.11849e-09	-1.35675	-1.33232	2.07142e-05	-1.5046	-1.32102	2.74603e-05	-1.48724	-1.31056
12444149	rs138534930	1.33234e-08	-1.50846	-0.00658001	8.13568e-05	-1.52943	0.071836	0.000102829	-1.54373	0.0662517
12444217	rs76186227	1.99292e-08	-1.50376e-10	-1.11237	0.000118217	-1.50376e-10	-1.08391	0.000145027	-1.50376e-10	-1.13362
12444218	rs80023606	1.99292e-08	-1.50376e-10	-1.11237	0.000118217	-1.50376e-10	-1.08391	0.000145027	-1.50376e-10	-1.13362
12444681	rs72809151	1.76836e-08	-1.53505	0.303135	0.000108866	-1.55582	0.389499	0.000135697	-1.58347	0.383356
12444896	rs77638458	1.97622e-08	-1.50376e-10	-1.12078	0.000117163	-1.50376e-10	-1.09287	0.000143716	-1.50376e-10	-1.1427
12445073	rs150563918	2.61165e-08	-1.50376e-10	-0.841986	0.000153162	-1.50376e-10	-0.824937	0.000189339	-1.50376e-10	-0.867006
12445077	rs139555955	2.61165e-08	-1.50376e-10	-0.841986	0.000153162	-1.50376e-10	-0.824937	0.000189339	-1.50376e-10	-0.867006
12445504	rs115077331	2.68189e-08	-1.50376e-10	-0.815448	0.00015734	-1.50376e-10	-0.798027	0.000194323	-1.50376e-10	-0.841022
12445505	rs116706042	2.68883e-08	-1.50376e-10	-0.812864	0.000157753	-1.50376e-10	-0.795408	0.000194815	-1.50376e-10	-0.838491
12445574	rs79477454	1.94556e-08	-1.50376e-10	-1.13642	0.000115267	-1.50376e-10	-1.10918	0.000141565	-1.50376e-10	-1.15779
12445589	rs78017442	1.91682e-08	-1.50376e-10	-1.1513	0.00011349	-1.50376e-10	-1.12473	0.000139549	-1.50376e-10	-1.17213
12446163	rs79923257	1.43582e-08	-1.50376e-10	-1.44024	8.28261e-05	-1.50376e-10	-1.43969	0.000106714	-1.50376e-10	-1.44039
12446217	rs9303057	3.28801e-09	-1.49005	-1.42422	2.13224e-05	-1.37684	-1.41983	2.60505e-05	-1.42023	-1.43027
12447360	rs12051753	3.80465e-09	-1.53285	-1.23548	2.33321e-05	-1.4678	-1.23881	2.93981e-05	-1.51674	-1.21287
12447535	rs12051552	3.43267e-09	-1.46021	-1.411	2.12734e-05	-1.39521	-1.40377	2.59196e-05	-1.43797	-1.41758
12447601	rs12051555	3.45619e-09	-1.58253	-1.28186	2.10923e-05	-1.52275	-1.28478	2.65989e-05	-1.56778	-1.2619
12447821	rs12051756	1.44837e-08	-1.50376e-10	-1.43153	8.37203e-05	-1.50376e-10	-1.42896	0.000107358	-1.50376e-10	-1.43437
12447859	rs12051559	1.44237e-08	-1.50376e-10	-1.43568	8.33188e-05	-1.50376e-10	-1.43376	0.000107003	-1.50376e-10	-1.43768
12448036	rs60578341	2.14785e-08	-1.6724	0.634895	0.000134054	-1.68722	0.729024	0.000168357	-1.70679	0.722334
12448334	rs7504018	2.24782e-08	-1.66899	0.676975	0.000140403	-1.68396	0.772042	0.000176281	-1.70375	0.765287
12448559	rs74424994	1.44752e-08	-1.50376e-10	-1.43212	8.3664e-05	-1.50376e-10	-1.42963	0.000107306	-1.50376e-10	-1.43486
12448808	rs149802259	9.1582e-08	0.41268	-3.07523e-10	0.000448681	0.249876	-3.07523e-10	0.000959488	0.755857	-3.07523e-10
12448866	rs28623539	5.06238e-08	-1.50376e-10	-0.180134	0.000313537	-1.50376e-10	-0.108518	0.000379019	-1.50376e-10	-0.172955
12448948	rs2013875	3.23865e-09	-1.50359	-1.4258	1.99582e-05	-1.44254	-1.42026	2.40969e-05	-1.49829	-1.43018
12449192	rs740854	3.3744e-09	-1.46554	-1.4228	2.08707e-05	-1.40097	-1.41712	2.5516e-05	-1.44344	-1.4278
12449293	rs740853	2.11519e-08	-1.67577	0.622944	0.000132	-1.69044	0.716804	0.000165817	-1.70979	0.710134
12449987	rs72809152	2.85364e-08	-1.66899	0.91561	0.000179166	-1.68396	1.01583	0.000224867	-1.70375	1.00872
12450285	rs141621904	2.8697e-08	-1.70729	0.959529	0.000180673	-1.72042	1.06067	0.000227332	-1.73762	1.05349
12450319	rs1986029	1.43655e-08	-1.50376e-10	-1.43973	8.28901e-05	-1.50376e-10	-1.43892	0.000106721	-1.50376e-10	-1.44033
12450873	rs75696894	9.6654e-09	-1.836	-3.07523e-10	5.69149e-05	-1.81488	-3.07523e-10	7.31851e-05	-1.81755	-3.07523e-10
12450992	rs9902200	3.20195e-09	-1.50586	-1.43493	2.02444e-05	-1.41687	-1.43168	2.49433e-05	-1.45629	-1.43765
12451066	rs55894957	2.47524e-08	-1.67577	0.780138	0.000155007	-1.69044	0.877469	0.00019467	-1.70979	0.870554
12451354	rs10491189	3.17181e-09	-1.52056	-1.4297	1.94706e-05	-1.46076	-1.42677	2.39491e-05	-1.50014	-1.43447
12451737	rs59393114	2.8975e-08	-1.6724	0.934275	0.000182019	-1.68722	1.03489	0.000228492	-1.70679	1.02775
12452276	rs62063961	1.03509e-08	-1.76748	-3.07523e-10	5.77345e-05	-1.80058	-3.07523e-10	7.33623e-05	-1.81513	-3.07523e-10
12452326	rs61040170	1.98318e-08	-1.50376e-10	-1.11727	0.000116728	-1.50376e-10	-1.09659	0.000143773	-1.50376e-10	-1.14231
12453058	rs117182460	1.83392e-08	-1.50376e-10	-1.19551	0.000103863	-1.50376e-10	-1.21337	0.000135367	-1.50376e-10	-1.20255
12453454	rs28483045	4.22429e-08	-1.50376e-10	-0.361117	0.000260474	-1.50376e-10	-0.293932	0.000316976	-1.50376e-10	-0.351716
12453641	rs77684371	1.44285e-08	-1.50376e-10	-1.43535	8.31966e-05	-1.50376e-10	-1.43523	0.000106914	-1.50376e-10	-1.43852
12453706	rs55672355	2.59611e-08	-1.68162	0.833663	0.000160964	-1.70741	0.932148	0.000202765	-1.72364	0.925152
12453840	rs887487	1.68521e-08	-1.68162	0.401543	0.000104538	-1.70741	0.500521	0.000131412	-1.72364	0.491438
12454365	rs78568419	1.44009e-08	-1.50376e-10	-1.43726	8.30638e-05	-1.50376e-10	-1.43683	0.00010679	-1.50376e-10	-1.43968
12454498	rs11868488	3.62624e-09	-1.55835	-1.25801	2.19821e-05	-1.51252	-1.25369	2.79281e-05	-1.55548	-1.22543
12455025	rs1109311	2.50453e-08	-1.68814	0.804272	0.000155276	-1.71336	0.902125	0.000195685	-1.72921	0.895173
12455617	rs72809154	2.43494e-08	-1.70383	0.791788	0.000151135	-1.72763	0.88937	0.000190655	-1.74251	0.882438
12455672	rs72809156	2.39642e-08	-1.71547	0.787473	0.000148896	-1.73815	0.884963	0.000187972	-1.75228	0.878037
12455692	rs72809157	2.5185e-08	-1.71253	0.834229	0.000156594	-1.73551	0.932725	0.000197639	-1.74983	0.925728
12455851	rs72809158	2.41685e-08	-1.69452	0.775018	0.00014983	-1.71917	0.872238	0.000188903	-1.73464	0.865331
12455913	rs9913594	3.26924e-09	-1.4886	-1.4314	1.97483e-05	-1.44395	-1.42942	2.43713e-05	-1.48103	-1.43611
12455927	rs8076862	3.33595e-09	-1.70094	-1.19886	1.75838e-05	-1.80352	-1.18594	2.27109e-05	-1.7946	-1.19309
12455989	rs72809160	2.42379e-08	-1.67496	0.75832	0.00014995	-1.70131	0.855177	0.00018884	-1.71794	0.848295
12456019	rs72809161	2.42465e-08	-1.67157	0.755292	0.000149951	-1.69821	0.852083	0.000188805	-1.71503	0.845206
12456082	rs9891086	3.89337e-08	-1.50376e-10	-0.442693	0.000239458	-1.50376e-10	-0.378058	0.000292039	-1.50376e-10	-0.433653
12456159	rs2052102	2.81046e-09	-1.75267	-1.31854	1.50546e-05	-1.83553	-1.30922	1.90978e-05	-1.83781	-1.32316
12456172	rs72809162	2.28493e-08	-1.67496	0.699322	0.000141176	-1.70131	0.794884	0.000177807	-1.71794	0.788094
12456222	rs72809163	2.28493e-08	-1.67496	0.699322	0.000141176	-1.70131	0.794884	0.000177807	-1.71794	0.788094
12456245	rs72809164	2.28493e-08	-1.67496	0.699322	0.000141176	-1.70131	0.794884	0.000177807	-1.71794	0.788094
12456266	rs72809165	2.27728e-08	-1.67496	0.695967	0.000140693	-1.70131	0.791456	0.000177199	-1.71794	0.78467
12456314	rs72809166	2.75513e-08	-1.69135	0.902844	0.000172176	-1.71628	1.00836	0.000219154	-1.73194	1.01117
12456371	rs72809168	2.29947e-08	-1.67496	0.705667	0.000142095	-1.70131	0.801369	0.000178962	-1.71794	0.794569
12456641	rs112451470	2.2039e-08	-1.69135	0.67961	0.000136304	-1.71628	0.774736	0.000171842	-1.73194	0.767976
12456926	rs9893221	4.67893e-08	-1.50376e-10	-0.2589	0.000278542	-1.50376e-10	-0.226867	0.00033792	-1.50376e-10	-0.287734
12457050	rs72809169	1.19706e-08	-1.81251	0.190407	7.5563e-05	-1.80382	0.272354	9.57585e-05	-1.81574	0.267032
12457067	rs72809170	1.22587e-08	-1.81011	0.211795	7.74517e-05	-1.80105	0.294271	9.8097e-05	-1.8135	0.288916
12457079	rs72809171	1.24774e-08	-1.81436	0.233727	7.88228e-05	-1.80598	0.316742	9.99251e-05	-1.81747	0.311352
12457129	rs72809172	1.21734e-08	-1.7839	0.178596	7.71051e-05	-1.77152	0.260249	9.7205e-05	-1.78867	0.254947
12457132	rs72809173	1.22166e-08	-1.79143	0.189662	7.7334e-05	-1.77989	0.271591	9.76092e-05	-1.79584	0.26627
12457271	rs72809174	1.18567e-08	-1.78491	0.153249	7.5043e-05	-1.77264	0.234268	9.46241e-05	-1.78964	0.229006
12457293	rs9900007	3.90042e-08	-1.50376e-10	-0.440885	0.000231343	-1.50376e-10	-0.412534	0.000281304	-1.50376e-10	-0.471106
12457593	rs72809175	1.1089e-08	-1.80159	0.102992	6.79008e-05	-1.82047	0.182081	8.72828e-05	-1.82565	0.184261
12458367	rs16946219	2.6247e-09	-1.74521	-1.39438	1.4838e-05	-1.76552	-1.39372	1.88572e-05	-1.76952	-1.40413
12459633	rs61392671	1.06759e-08	-1.81121	0.0746404	6.55324e-05	-1.8269	0.153009	8.43345e-05	-1.83092	0.155169
12459656	rs12602282	3.75285e-08	-1.50376e-10	-0.479455	0.00022318	-1.50376e-10	-0.448459	0.000272555	-1.50376e-10	-0.502702
12459944	rs10491188	8.10079e-09	-0.962233	-1.05036	5.15661e-05	-0.83027	-1.0833	5.84313e-05	-0.944447	-1.09824
12460129	rs72809176	2.51814e-09	-1.76598	-1.41506	1.42634e-05	-1.78418	-1.41457	1.80596e-05	-1.79472	-1.42214
12460291	rs72809177	2.93252e-09	-1.73472	-1.29397	1.75682e-05	-1.68919	-1.30116	2.1519e-05	-1.71705	-1.32456
12461563	rs75550629	1.58441e-08	-1.50376e-10	-1.34176	9.02355e-05	-1.50376e-10	-1.35401	0.000115124	-1.50376e-10	-1.36453
12461900	rs117586703	3.99992e-08	-1.50376e-10	-0.415694	0.000248172	-1.50376e-10	-0.342316	0.000322151	-1.50376e-10	-0.335521
12462037	rs9913289	2.8389e-09	-1.78267	-1.27847	1.64775e-05	-1.76354	-1.2909	2.03357e-05	-1.7841	-1.31406
12462085	rs9915155	3.92145e-08	-1.50376e-10	-0.435507	0.000233369	-1.50376e-10	-0.403817	0.00028465	-1.50376e-10	-0.459283
12462110	rs12603865	2.82446e-09	-1.7907	-1.27554	1.63614e-05	-1.7729	-1.28861	2.02058e-05	-1.79202	-1.31255
12462278	rs9913966	3.68779e-08	-1.50376e-10	-0.496942	0.000219249	-1.50376e-10	-0.466227	0.000267887	-1.50376e-10	-0.519975
12462293	rs192526859	1.89849e-08	-1.50376e-10	-1.16091	0.000103211	-1.50376e-10	-1.21966	0.000128412	-1.50376e-10	-1.2553
12462495	rs9916267	4.06628e-08	-1.50376e-10	-0.39924	0.000242124	-1.50376e-10	-0.366987	0.000295036	-1.50376e-10	-0.423444
12462803	rs28752293	3.69994e-08	-1.50376e-10	-0.493654	0.000219983	-1.50376e-10	-0.462886	0.000268759	-1.50376e-10	-0.516728
12462813	rs28863812	2.67791e-09	-1.83522	-1.2843	1.56146e-05	-1.82161	-1.28662	1.96072e-05	-1.83087	-1.30377
12462959	rs28869522	3.87702e-08	-1.50376e-10	-0.446902	0.000230683	-1.50376e-10	-0.41539	0.000281463	-1.50376e-10	-0.470543
12463313	rs7223735	2.65957e-09	-1.83701	-1.28939	1.53753e-05	-1.82675	-1.29692	1.93662e-05	-1.83408	-1.31293
12463588	rs9896637	3.69231e-08	-1.50376e-10	-0.495717	0.000219522	-1.50376e-10	-0.464983	0.000268212	-1.50376e-10	-0.518765
12463724	rs7223268	1.68846e-08	-1.83726	0.559104	0.000106611	-1.83624	0.648988	0.00013816	-1.83359	0.651461
12464032	rs9901453	2.80207e-08	-1.50376e-10	-0.771611	0.00016227	-1.50376e-10	-0.767173	0.000200387	-1.50376e-10	-0.810291
12464656	rs72809181	1.23627e-08	-1.83663	0.246763	7.7522e-05	-1.83528	0.329409	0.000100496	-1.83211	0.331685
12464658	rs142071944	1.74994e-08	-1.24239	-3.07523e-10	0.000139111	-0.921168	-3.07523e-10	0.000157952	-1.04825	-3.07523e-10
12465273	rs12601683	3.5551e-08	-1.50376e-10	-0.533586	0.000211234	-1.50376e-10	-0.503469	0.000258366	-1.50376e-10	-0.556164
12465410	rs12601711	3.54364e-08	-1.50376e-10	-0.536816	0.000210542	-1.50376e-10	-0.506752	0.000257543	-1.50376e-10	-0.559354
12466145	rs9891349	3.60157e-08	-1.50376e-10	-0.5206	0.000214041	-1.50376e-10	-0.49027	0.000261701	-1.50376e-10	-0.543341
12466191	rs2322505	1.73675e-08	-1.83782	0.587862	0.000109669	-1.83735	0.678383	0.000142	-1.83559	0.680873
12466610	rs77191529	2.51177e-08	-1.50376e-10	-0.880983	0.000135398	-1.50376e-10	-0.948221	0.000176974	-1.50376e-10	-0.934537
12466859	rs112243719	1.28724e-08	-1.54947	-3.07523e-10	6.02947e-05	-1.75719	-3.07523e-10	7.84551e-05	-1.74802	-3.07523e-10
12466915	rs75961628	3.55258e-08	-1.50376e-10	-0.534297	0.000211082	-1.50376e-10	-0.504191	0.000258185	-1.50376e-10	-0.556867
12467223	rs77913540	3.49977e-08	-1.50376e-10	-0.549274	0.000207892	-1.50376e-10	-0.519416	0.000254395	-1.50376e-10	-0.571655
12467288	rs80217730	3.53991e-08	-1.50376e-10	-0.537868	0.000210317	-1.50376e-10	-0.507822	0.000257276	-1.50376e-10	-0.560393
12467382	rs74579950	3.26782e-08	-1.50376e-10	-0.617846	0.000193889	-1.50376e-10	-0.589151	0.000237745	-1.50376e-10	-0.639344
12467464	rs74343308	1.66474e-08	-1.50376e-10	-1.2923	9.50765e-05	-1.50376e-10	-1.30176	0.000121976	-1.50376e-10	-1.30672
12467569	rs79216768	3.46404e-08	-1.50376e-10	-0.559534	0.000205735	-1.50376e-10	-0.529848	0.000251831	-1.50376e-10	-0.581785
12467684	rs16946229	3.50459e-08	-1.50376e-10	-0.547896	0.000208184	-1.50376e-10	-0.518016	0.000254741	-1.50376e-10	-0.570295
12467809	rs16946230	3.50459e-08	-1.50376e-10	-0.547896	0.000208184	-1.50376e-10	-0.518016	0.000254741	-1.50376e-10	-0.570295
12467922	rs16946231	3.48459e-08	-1.50376e-10	-0.55362	0.000206976	-1.50376e-10	-0.523835	0.000253305	-1.50376e-10	-0.575946
12468003	rs28445444	3.40717e-08	-1.50376e-10	-0.576087	0.000202301	-1.50376e-10	-0.546678	0.000247749	-1.50376e-10	-0.598127
12468008	rs28366707	3.40717e-08	-1.50376e-10	-0.576087	0.000202301	-1.50376e-10	-0.546678	0.000247749	-1.50376e-10	-0.598127
12468095	rs7210683	2.5441e-09	-1.73263	-1.43814	1.54539e-05	-1.67863	-1.43995	1.98301e-05	-1.68374	-1.4396
12468141	rs28709636	3.2366e-08	-1.50376e-10	-0.627447	0.000191761	-1.50376e-10	-0.600186	0.000234899	-1.50376e-10	-0.651387
12468150	rs28495244	3.19275e-08	-1.50376e-10	-0.641086	0.000189121	-1.50376e-10	-0.614052	0.000231764	-1.50376e-10	-0.664822
12468158	rs28538084	3.2366e-08	-1.50376e-10	-0.627447	0.000191761	-1.50376e-10	-0.600186	0.000234899	-1.50376e-10	-0.651387
12468165	rs28458851	3.18209e-08	-1.50376e-10	-0.644432	0.000188478	-1.50376e-10	-0.617455	0.000231001	-1.50376e-10	-0.668118
12468520	rs28470740	3.2959e-08	-1.50376e-10	-0.60929	0.000195584	-1.50376e-10	-0.580448	0.000239761	-1.50376e-10	-0.6309
12468621	rs28368691	3.27054e-08	-1.50376e-10	-0.617014	0.000194053	-1.50376e-10	-0.588304	0.00023794	-1.50376e-10	-0.638522
12468793	rs7212228	5.32587e-09	-1.05148	-1.3805	3.59388e-05	-0.894377	-1.38024	4.06049e-05	-1.04064	-1.36601
12468825	rs77674635	1.66531e-08	-1.50376e-10	-1.29196	9.52067e-05	-1.50376e-10	-1.30039	0.000122218	-1.50376e-10	-1.30474
12469654	rs237265	9.37115e-09	-1.81258	-0.0543402	5.539e-05	-1.79788	-0.0441592	7.15071e-05	-1.79587	-0.0448738
12469806	rs237267	3.34093e-08	-1.50376e-10	-0.59572	0.000190775	-1.50376e-10	-0.605342	0.000237784	-1.50376e-10	-0.639178
12469830	rs1903296	1.02869e-08	-0.877994	-0.895689	7.0466e-05	-0.668372	-0.932934	8.7185e-05	-0.733608	-0.908901
12470384	rs10459904	1.7663e-08	-1.50376e-10	-1.23308	0.000100363	-1.50376e-10	-1.24764	0.000127412	-1.50376e-10	-1.26312
12470863	rs60778832	5.06843e-09	-1.24476	-1.23677	3.36903e-05	-1.10372	-1.23551	3.90376e-05	-1.20783	-1.23819
12471200	rs79156723	1.81657e-08	-1.50376e-10	-1.20502	0.000103399	-1.50376e-10	-1.21784	0.000131406	-1.50376e-10	-1.23225
12471329	rs1401540	1.00335e-08	-1.79862	-3.07523e-10	5.88891e-05	-1.78078	-3.07523e-10	7.43323e-05	-1.802	-3.07523e-10
12471843	rs11078077	8.99739e-09	-1.76903	-0.138592	4.87457e-05	-1.79482	-0.174999	6.70025e-05	-1.78233	-0.12348
12471886	rs11078078	1.14201e-08	-1.27768	-0.391496	6.58582e-05	-1.2715	-0.397429	8.51004e-05	-1.29337	-0.373344
12472726	rs67324548	4.51669e-09	-1.17635	-1.42042	3.14337e-05	-0.989286	-1.41927	3.5198e-05	-1.13423	-1.41532
12473060	rs73291076	4.46197e-09	-1.16858	-1.44038	3.07907e-05	-0.988925	-1.4403	3.54468e-05	-1.10254	-1.43997
12473066	rs139193920	1.00334e-08	-1.79863	-3.07523e-10	5.78707e-05	-1.79823	-3.07523e-10	7.3287e-05	-1.81616	-3.07523e-10
12473218	rs16946241	4.47621e-09	-1.16554	-1.44024	3.02723e-05	-1.0058	-1.4404	3.49398e-05	-1.11687	-1.44004
12473296	rs74684305	9.7112e-09	-1.83128	-3.07523e-10	5.57339e-05	-1.83585	-3.07523e-10	7.18384e-05	-1.83612	-3.07523e-10
12473309	rs4791503	5.27843e-09	-1.04506	-1.39587	3.64637e-05	-0.870783	-1.38934	3.97989e-05	-1.02732	-1.39939
12473371	rs16946248	4.4379e-09	-1.1747	-1.43968	2.99628e-05	-1.01652	-1.43996	3.46058e-05	-1.12623	-1.44029
12473392	rs16946251	4.34251e-09	-1.19643	-1.43968	3.04205e-05	-1.00136	-1.43996	3.4931e-05	-1.11688	-1.44029
12473434	rs79564577	1.00341e-08	-1.79857	-3.07523e-10	5.74193e-05	-1.80606	-3.07523e-10	7.62651e-05	-1.77633	-3.07523e-10
12473502	rs67976356	4.33935e-09	-1.1968	-1.44004	2.98288e-05	-1.02074	-1.44022	3.43989e-05	-1.13212	-1.44039
12473518	rs72809189	4.25995e-09	-1.21526	-1.44004	2.92129e-05	-1.0416	-1.44022	3.37386e-05	-1.15151	-1.44039
12473954	rs112145852	1.44832e-08	-1.50376e-10	-1.43157	8.41161e-05	-1.50376e-10	-1.42424	0.000108906	-1.50376e-10	-1.42006
12474027	rs9910395	5.17657e-09	-1.05478	-1.40563	3.63467e-05	-0.863664	-1.39967	3.96186e-05	-1.02296	-1.40829
12474041	rs11658075	4.60758e-09	-1.13685	-1.44	3.04014e-05	-1.00226	-1.43969	3.61435e-05	-1.08882	-1.43422
12474054	rs113278855	4.33062e-09	-1.19867	-1.44017	2.97633e-05	-1.02285	-1.44031	3.43311e-05	-1.13409	-1.4404
12474137	rs12603670	2.50334e-08	-1.50376e-10	-0.884343	0.000154274	-1.50376e-10	-0.817707	0.000190667	-1.50376e-10	-0.860016
12474292	rs12603676	2.55356e-08	-1.50376e-10	-0.864482	0.000157549	-1.50376e-10	-0.7967	0.000194574	-1.50376e-10	-0.839729
12474675	rs11078079	4.14075e-09	-1.24344	-1.44024	2.92238e-05	-1.04139	-1.44007	3.30299e-05	-1.17355	-1.43958
12474684	rs117654863	2.20342e-08	0.375086	-1.38704	0.000410616	1.55678	-1.39556	0.000470751	1.44155	-1.39776
12474802	rs66495449	4.1022e-09	-1.25279	-1.44024	2.83925e-05	-1.07025	-1.44007	3.22534e-05	-1.19734	-1.43958
12475097	rs67055462	4.16698e-09	-1.23735	-1.44001	2.8894e-05	-1.05257	-1.44023	3.2752e-05	-1.18119	-1.44039
12475362	rs73291088	4.96066e-09	-1.10828	-1.39474	4.8248e-05	-0.596429	-1.38365	5.79565e-05	-0.673088	-1.37776
12475390	rs79009619	4.97671e-09	-1.10345	-1.39634	4.84663e-05	-0.590131	-1.38544	5.82018e-05	-0.666987	-1.37964
12476227	rs9899110	2.46906e-09	-1.81665	-1.38407	1.41046e-05	-1.8138	-1.39614	1.85085e-05	-1.8087	-1.38361
12476829	rs73977929	3.69224e-09	-1.79069	-1.00763	1.96026e-05	-1.80915	-1.07163	2.43919e-05	-1.78609	-1.1302
12477036	rs11078080	8.19186e-09	-0.653654	-1.34776	6.28435e-05	-0.36789	-1.3479	7.66823e-05	-0.46348	-1.30739
12477288	rs9635682	4.31971e-09	-1.20377	-1.43759	3.11278e-05	-0.981817	-1.43652	3.50189e-05	-1.11958	-1.43507
12477301	rs9635683	4.4049e-09	-1.18513	-1.4367	3.18416e-05	-0.96018	-1.43548	3.57633e-05	-1.09975	-1.43387
12477403	rs9635684	1.92427e-08	-1.50376e-10	-1.14742	0.000110142	-1.50376e-10	-1.15466	0.000139872	-1.50376e-10	-1.16981
12477433	rs12450765	7.50203e-09	-1.36944	-0.719941	5.96741e-05	-1.09048	-0.677061	7.38633e-05	-1.129	-0.679325
12477573	rs12450832	5.86317e-09	-1.14967	-1.1862	3.97856e-05	-0.990928	-1.182	4.53535e-05	-1.11266	-1.18339
12477729	rs8070913	4.36897e-09	-1.19242	-1.4376	3.15424e-05	-0.968637	-1.43647	3.545e-05	-1.1075	-1.43492
12477946	rs8073590	4.41233e-09	-1.18298	-1.43718	3.1906e-05	-0.95768	-1.43596	3.58293e-05	-1.09745	-1.43432
12478046	rs8074135	5.39754e-09	-1.24759	-1.17102	3.45064e-05	-1.14859	-1.1667	4.01886e-05	-1.24882	-1.16813
12478520	rs9635685	4.82955e-09	-1.14156	-1.38824	4.6523e-05	-0.639964	-1.37653	5.59661e-05	-0.715245	-1.37055
12478629	rs117255171	9.96929e-09	-1.80504	-3.07523e-10	5.60942e-05	-1.8294	-3.07523e-10	7.29507e-05	-1.82076	-3.07523e-10
12479532	rs147548952	1.9796e-08	-1.50376e-10	-1.11908	0.000109529	-1.50376e-10	-1.16025	0.000138937	-1.50376e-10	-1.17652
12479653	rs73291099	4.30099e-09	-1.2061	-1.43961	3.02534e-05	-1.00844	-1.43839	3.45247e-05	-1.13155	-1.43732
12480037	rs73977930	3.38181e-09	-1.79127	-1.09488	1.84041e-05	-1.79207	-1.15179	2.25854e-05	-1.78992	-1.20332
12480934	rs11867280	9.29333e-09	-1.11006	-0.765201	8.54676e-05	-0.684629	-0.72367	0.000104808	-0.732548	-0.725865
12481539	rs12945974	1.26966e-08	-0.242202	-1.32102	0.000100125	0.066742	-1.31676	0.000122778	-0.0204472	-1.27972
12481572	rs148905289	1.51952e-08	-1.50376e-10	-1.38358	8.69686e-05	-1.50376e-10	-1.39089	0.000110616	-1.50376e-10	-1.40448
12482060	rs62063984	4.88198e-09	-1.77555	-0.743456	2.71917e-05	-1.77247	-0.781059	3.4225e-05	-1.79571	-0.781872
12482408	rs78356609	1.15444e-08	-1.65836	-3.07523e-10	6.20087e-05	-1.72916	-3.07523e-10	7.86763e-05	-1.7452	-3.07523e-10
12482530	rs4792263	1.83751e-08	0.119594	-1.31315	0.00015331	0.485988	-1.30996	0.000184164	0.377947	-1.27267
12482543	rs4792264	1.55151e-08	-0.032411	-1.33033	0.000129483	0.331463	-1.32435	0.000156661	0.234262	-1.29072
12482587	rs12450651	8.47483e-09	-1.20578	-0.761671	7.36339e-05	-0.837299	-0.720033	9.10656e-05	-0.876729	-0.722233
12483119	rs75315217	1.96553e-08	-1.50376e-10	-1.12621	0.000112639	-1.50376e-10	-1.13225	0.000142896	-1.50376e-10	-1.14842
12483262	rs72809192	3.19313e-09	-1.57499	-1.36857	1.77913e-05	-1.60085	-1.37688	2.16194e-05	-1.66115	-1.3758
12483893	rs28627390	2.8052e-08	-1.50376e-10	-0.770496	0.000171808	-1.50376e-10	-0.710057	0.000212341	-1.50376e-10	-0.752347
12484018	rs56836705	4.22484e-09	-1.26592	-1.39765	3.90307e-05	-0.804982	-1.38711	4.71715e-05	-0.874799	-1.38195
12484069	rs74710749	1.92761e-08	-1.50376e-10	-1.14569	0.000109529	-1.50376e-10	-1.16024	0.000139182	-1.50376e-10	-1.17476
12485205	rs12952056	2.75546e-08	-1.50376e-10	-0.788387	0.000170724	-1.50376e-10	-0.716386	0.000210288	-1.50376e-10	-0.762066
12485296	rs11870642	9.81566e-09	-1.4852	-0.335373	5.87605e-05	-1.44794	-0.335029	8.00357e-05	-1.41282	-0.315252
12485533	rs72809193	1.46957e-08	-1.417	-3.07523e-10	8.75823e-05	-1.38386	-3.07523e-10	0.000107847	-1.42983	-3.07523e-10
12485612	rs76810816	3.18927e-09	-1.82437	-1.12039	1.76692e-05	-1.8185	-1.16612	2.17144e-05	-1.81851	-1.21405
12486656	rs60573332	5.13779e-09	-1.24592	-1.22201	2.64556e-05	-1.35478	-1.22619	3.07729e-05	-1.46144	-1.22247
12486862	rs72809195	9.64951e-09	-1.83765	-3.07523e-10	5.58239e-05	-1.83423	-3.07523e-10	7.22186e-05	-1.83084	-3.07523e-10
12487382	rs62063985	1.53022e-08	-1.37656	-3.07523e-10	7.34642e-05	-1.55964	-3.07523e-10	9.56968e-05	-1.54936	-3.07523e-10
12487724	rs2139286	3.12458e-08	-0.66267	-3.07523e-10	0.000359757	0.0289912	-3.07523e-10	0.000451398	0.0018083	-3.07523e-10
12488114	rs12150051	4.87724e-09	-1.12376	-1.39621	2.82489e-05	-1.11897	-1.39641	3.47117e-05	-1.19617	-1.36729
12488317	rs16946253	1.5251e-08	-1.31217	-0.0677419	6.72969e-05	-1.58946	-0.0578661	8.61175e-05	-1.60061	-0.0542157
12488938	rs1519253	8.0338e-09	-0.766193	-1.2547	4.64119e-05	-0.744541	-1.27434	5.80506e-05	-0.805569	-1.24366
12490108	rs9897731	4.76716e-09	-1.10344	-1.43936	2.54236e-05	-1.18052	-1.44024	2.83088e-05	-1.32778	-1.43959
12490233	rs74877355	3.04081e-09	-1.58659	-1.40584	1.5575e-05	-1.69475	-1.41602	1.97743e-05	-1.69772	-1.42844
12490351	rs117510821	1.98377e-08	-0.0291198	-1.08785	5.67789e-05	-0.682323	-1.13495	7.65765e-05	-0.65207	-1.12018
12490370	rs145872111	1.24093e-06	-1.50376e-10	3.01906	0.00736881	-1.50376e-10	3.04857	0.0067852	-1.50376e-10	2.71196
12490389	rs138533829	1.20959e-06	-1.50376e-10	2.99348	0.00718208	-1.50376e-10	3.02291	0.00661977	-1.50376e-10	2.68727
12490401	rs112399404	1.43901e-08	-1.43801	-3.07523e-10	8.56906e-05	-1.40569	-3.07523e-10	0.000105639	-1.45052	-3.07523e-10
12491379	rs75569170	2.56819e-08	-1.50376e-10	-0.858769	0.000158773	-1.50376e-10	-0.788963	0.000196329	-1.50376e-10	-0.830749
12491909	rs11871262	2.27452e-08	-1.17256	0.19236	0.000106383	-1.38951	0.20012	0.000130649	-1.43812	0.200091
12492340	rs73292969	1.1255e-08	-1.40255	-0.281188	4.96942e-05	-1.67912	-0.271431	6.33493e-05	-1.69147	-0.270407
12492780	rs56184311	6.39027e-09	-1.37858	-0.871193	3.08266e-05	-1.53346	-0.894598	3.70327e-05	-1.60317	-0.895572
12492835	rs115884725	3.1898e-09	-1.83569	-1.10891	1.75426e-05	-1.83785	-1.15395	2.16141e-05	-1.83698	-1.20022
12493228	rs57817267	1.48228e-08	-1.40839	-3.07523e-10	8.83689e-05	-1.37492	-3.07523e-10	0.000108765	-1.42135	-3.07523e-10
12493387	rs145825014	2.50465e-08	-1.50376e-10	-0.883821	0.000154616	-1.50376e-10	-0.815491	0.000191356	-1.50376e-10	-0.856404
12493560	rs66817166	5.84303e-09	-1.4363	-0.903005	2.85498e-05	-1.58009	-0.924698	3.45811e-05	-1.64388	-0.923361
12493710	rs72809197	1.48808e-08	-1.40448	-3.07523e-10	8.87277e-05	-1.37086	-3.07523e-10	0.000109184	-1.41751	-3.07523e-10
12494132	rs76234158	1.88139e-08	-1.50376e-10	-1.16996	0.000106259	-1.50376e-10	-1.19056	0.000134743	-1.50376e-10	-1.20717
12495081	rs76965564	1.38469e-08	-1.47649	-3.07523e-10	6.17912e-05	-1.73268	-3.07523e-10	8.08974e-05	-1.71736	-3.07523e-10
12495107	rs68044864	1.37777e-08	-1.4815	-3.07523e-10	8.18982e-05	-1.45096	-3.07523e-10	0.000101214	-1.4933	-3.07523e-10
12495124	rs61394075	2.1038e-08	-1.10132	0.0431015	9.71476e-05	-1.3307	0.0504986	0.000118929	-1.38249	0.0504711
12495199	rs11653182	4.95051e-09	-1.10096	-1.4041	2.76685e-05	-1.1356	-1.40054	3.55541e-05	-1.16615	-1.37334
12496423	rs72479742	1.83686e-08	-1.50376e-10	-1.19391	0.000103842	-1.50376e-10	-1.21356	0.000131784	-1.50376e-10	-1.22938
12497838	rs116886566	1.58718e-08	-1.50376e-10	-1.34001	8.91831e-05	-1.50376e-10	-1.36575	0.000116263	-1.50376e-10	-1.35469
12497950	rs4643363	9.78966e-09	-0.99818	-0.825048	7.17708e-05	-0.719505	-0.863453	8.29567e-05	-0.744222	-0.948001
12498319	rs4054988	1.04725e-08	-0.90775	-0.848047	8.60048e-05	-0.527476	-0.874557	9.91394e-05	-0.556316	-0.957699
12498400	rs78866673	1.88619e-08	-1.50376e-10	-1.16741	0.000104903	-1.50376e-10	-1.2034	0.000134172	-1.50376e-10	-1.21142
12499436	rs11868139	7.34803e-09	-1.32782	-0.782306	5.34747e-05	-1.06719	-0.810035	6.22118e-05	-1.07951	-0.900488
12499464	rs11868093	7.34803e-09	-1.32782	-0.782306	5.34747e-05	-1.06719	-0.810035	6.22118e-05	-1.07951	-0.900488
12500137	rs12941259	9.19192e-09	-1.02821	-0.858019	7.20587e-05	-0.696132	-0.882824	8.34261e-05	-0.719272	-0.967309
12500658	rs758186	4.8817e-09	-1.19649	-1.32257	3.44792e-05	-0.976295	-1.33978	4.46548e-05	-0.982419	-1.32916
12501600	rs12600378	2.42659e-08	-1.50376e-10	-0.915484	0.000150516	-1.50376e-10	-0.84237	0.000185918	-1.50376e-10	-0.885236
12501752	rs12602078	2.26813e-08	-1.50376e-10	-0.983014	0.000140026	-1.50376e-10	-0.914606	0.000173433	-1.50376e-10	-0.95475
12501776	rs12051719	1.9816e-08	-1.50376e-10	-1.11807	0.00010983	-1.50376e-10	-1.1575	0.000140242	-1.50376e-10	-1.16717
12502672	rs12452207	7.7579e-09	-0.675327	-1.38052	5.95193e-05	-0.392671	-1.37747	7.75612e-05	-0.418248	-1.34123
12502708	rs12452223	4.30497e-09	-1.34017	-1.30462	3.12518e-05	-1.09242	-1.32194	4.26004e-05	-1.00528	-1.3534
12503764	rs112950819	2.79365e-09	-1.81431	-1.2629	1.57019e-05	-1.80671	-1.29594	1.95806e-05	-1.80673	-1.32927
12503944	rs758188	3.83735e-09	-1.51878	-1.24099	2.65198e-05	-1.3132	-1.26534	3.46226e-05	-1.25823	-1.30781
12504462	rs1878990	3.84813e-09	-1.53779	-1.21917	2.59565e-05	-1.35482	-1.24519	3.366e-05	-1.30413	-1.2901
12504611	rs4054990	3.91579e-09	-1.52724	-1.2123	2.61674e-05	-1.3541	-1.23783	3.40116e-05	-1.3016	-1.28224
12505338	rs79048111	5.72301e-09	-1.74022	-0.619839	3.29608e-05	-1.7523	-0.608819	3.92733e-05	-1.73598	-0.704013
12506155	rs117018977	1.13861e-08	-1.67216	-3.07523e-10	7.34218e-05	-1.56022	-3.07523e-10	9.22729e-05	-1.58579	-3.07523e-10
12506634	rs9901432	5.54241e-09	-1.0768	-1.31533	3.92995e-05	-0.849889	-1.33533	5.18736e-05	-0.837403	-1.32433
12506916	rs9902133	8.50767e-09	-0.932726	-1.03086	7.15752e-05	-0.547417	-1.03827	8.43142e-05	-0.570744	-1.10525
12508016	rs12601969	8.82309e-09	-0.876441	-1.05074	7.21456e-05	-0.519783	-1.05797	8.67034e-05	-0.524841	-1.12321
12508683	rs1914904	6.88025e-09	-0.951041	-1.22486	5.29444e-05	-0.633941	-1.25325	6.39536e-05	-0.64111	-1.31128
12510584	rs144111637	1.59556e-08	-1.50376e-10	-1.33475	9.38231e-05	-1.50376e-10	-1.31503	0.000122491	-1.50376e-10	-1.30251
12510729	rs1961550	6.27236e-09	-1.00939	-1.25901	4.85423e-05	-0.69415	-1.27985	6.03266e-05	-0.682092	-1.32868
12510744	rs1961549	7.41186e-09	-0.890644	-1.21083	5.7566e-05	-0.565523	-1.23798	7.1574e-05	-0.543297	-1.29651
12510838	rs1074724	5.22584e-09	-1.07879	-1.37215	3.57218e-05	-0.896448	-1.38423	4.82692e-05	-0.861051	-1.3727
12511054	rs7224880	6.78994e-09	-1.03771	-1.1514	5.1718e-05	-0.727468	-1.18316	6.31253e-05	-0.715587	-1.24983
12511316	rs1074719	1.86519e-08	-1.50376e-10	-1.17861	0.00010358	-1.50376e-10	-1.21609	0.000131883	-1.50376e-10	-1.22863
12511344	rs1074720	7.54951e-09	-0.951074	-1.132	5.77473e-05	-0.635239	-1.16512	6.98743e-05	-0.628804	-1.23504
12511427	rs1074721	8.07591e-09	-0.906216	-1.10945	6.22347e-05	-0.583092	-1.14243	7.5094e-05	-0.576519	-1.21528
12511477	rs1989503	8.07225e-09	-0.906216	-1.10991	6.21892e-05	-0.583092	-1.14316	7.50112e-05	-0.576519	-1.21639
12511568	rs1989504	7.78523e-09	-0.951074	-1.10125	5.95159e-05	-0.635239	-1.13495	7.16996e-05	-0.628804	-1.20925
12511761	rs1989505	6.53025e-09	-0.982187	-1.24592	4.41165e-05	-0.797924	-1.27168	5.94842e-05	-0.766426	-1.25841
12512076	rs12450472	7.51068e-09	-0.906216	-1.18201	5.82597e-05	-0.583092	-1.20843	7.12622e-05	-0.576519	-1.26766
12512952	rs75327740	1.93016e-08	-1.50376e-10	-1.14436	0.000107044	-1.50376e-10	-1.1832	0.000136554	-1.50376e-10	-1.19382
12513002	rs6502197	6.09876e-09	-0.999012	-1.29746	4.25962e-05	-0.789469	-1.3152	5.68027e-05	-0.772705	-1.29825
12513444	rs7217115	9.24602e-09	-0.906216	-0.974146	7.1605e-05	-0.583092	-1.00218	8.47437e-05	-0.576519	-1.09439
12513631	rs1519250	9.1985e-09	-0.906353	-0.979161	6.99965e-05	-0.600951	-1.00704	8.31342e-05	-0.591375	-1.09871
12513814	rs143966865	1.14795e-08	-1.66399	-3.07523e-10	6.98267e-05	-1.61042	-3.07523e-10	9.35421e-05	-1.57213	-3.07523e-10
12513995	rs11078084	8.60504e-09	-0.845783	-1.10642	7.14421e-05	-0.498571	-1.08898	8.69567e-05	-0.508836	-1.13629
12514255	rs7221414	8.73745e-09	-0.849518	-1.08742	7.02954e-05	-0.534241	-1.06949	8.68797e-05	-0.527871	-1.11815
12514811	rs1233861	2.97169e-09	-1.57559	-1.43983	1.76824e-05	-1.54374	-1.44013	2.49091e-05	-1.45629	-1.43902
12515798	rs9901558	8.60148e-09	-0.834066	-1.11855	7.05936e-05	-0.498282	-1.10122	8.72425e-05	-0.494983	-1.14687
12515947	rs9901652	8.69097e-09	-0.818659	-1.12361	7.14736e-05	-0.480493	-1.10661	8.82951e-05	-0.477173	-1.15268
12516184	rs12453211	9.96654e-09	-0.811237	-0.994085	7.81402e-05	-0.473745	-1.02419	9.39279e-05	-0.450735	-1.11728
12516279	rs12453228	8.59875e-09	-0.803137	-1.1498	7.09056e-05	-0.462589	-1.1325	8.78043e-05	-0.459247	-1.17618
12516720	rs11078085	9.68476e-09	-0.794369	-1.03963	7.59871e-05	-0.459451	-1.06642	9.13822e-05	-0.442377	-1.15311
12516795	rs11078086	8.84854e-09	-0.770164	-1.15414	7.33614e-05	-0.424615	-1.13642	9.09412e-05	-0.421227	-1.1791
12517283	rs1519249	8.94767e-09	-0.789816	-1.12335	7.48521e-05	-0.43632	-1.1046	9.09069e-05	-0.45191	-1.1488
12517596	rs9889474	2.35599e-09	-1.82959	-1.41801	1.34255e-05	-1.82992	-1.42936	1.71974e-05	-1.82902	-1.43677
12517716	rs75442964	2.38724e-08	-1.50376e-10	-0.931831	0.000131864	-1.50376e-10	-0.974665	0.000167644	-1.50376e-10	-0.9887
12517879	rs62063987	2.43783e-09	-1.79787	-1.41558	1.40211e-05	-1.78823	-1.42764	1.81347e-05	-1.77696	-1.43576
12518265	rs74704327	1.4818e-08	-1.50376e-10	-1.40871	8.62525e-05	-1.50376e-10	-1.39916	0.000112164	-1.50376e-10	-1.39058
12518767	rs75586024	1.42079e-08	-1.54262	0.0918596	6.07275e-05	-1.73869	-0.0113508	7.52788e-05	-1.74635	-0.0429983
12519333	rs1544510	5.50706e-09	-1.00263	-1.39589	4.60755e-05	-0.625387	-1.40077	5.9603e-05	-0.611528	-1.41131
12519690	rs80085427	2.47695e-08	-1.50376e-10	-0.89494	0.00013648	-1.50376e-10	-0.94026	0.000173231	-1.50376e-10	-0.955915
12519871	rs2176664	5.38174e-09	-1.02753	-1.39401	4.5653e-05	-0.637992	-1.39737	5.98899e-05	-0.610908	-1.40713
12520680	rs78755500	9.6781e-09	-1.83469	-3.07523e-10	5.59597e-05	-1.8318	-3.07523e-10	7.19928e-05	-1.83398	-3.07523e-10
12521019	rs75339286	2.83656e-08	-1.50376e-10	-0.759379	0.000156677	-1.50376e-10	-0.802253	0.000199164	-1.50376e-10	-0.816413
12521143	rs80082644	2.84979e-08	-1.50376e-10	-0.754723	0.000157384	-1.50376e-10	-0.797746	0.000200054	-1.50376e-10	-0.811957
12521291	rs145605454	1.33199e-08	-1.5153	-3.07523e-10	8.88871e-05	-1.36907	-3.07523e-10	0.000110796	-1.40286	-3.07523e-10
12521615	rs4054954	3.08396e-09	-1.54231	-1.43603	2.00125e-05	-1.42938	-1.4307	2.58726e-05	-1.42776	-1.4296
12522250	rs4584860	2.83511e-09	-1.79425	-1.26823	1.58811e-05	-1.79236	-1.29895	2.00463e-05	-1.78673	-1.32577
12522263	rs77181762	2.76773e-08	-1.50376e-10	-0.783942	0.000152996	-1.50376e-10	-0.826023	0.000194538	-1.50376e-10	-0.839916
12523159	rs79701751	1.43591e-08	-1.50376e-10	-1.44017	8.28604e-05	-1.50376e-10	-1.43928	0.000106957	-1.50376e-10	-1.43812
12523877	rs9635686	2.68251e-08	-1.50376e-10	-0.815217	0.000148487	-1.50376e-10	-0.855936	0.000189125	-1.50376e-10	-0.868134
12523979	rs8065176	3.83036e-09	-1.32173	-1.43987	2.6121e-05	-1.15339	-1.44031	3.41455e-05	-1.13974	-1.44017
12523986	rs8066032	1.54326e-08	-1.33115	-0.0369257	9.74497e-05	-1.27892	0.00182237	0.000128924	-1.24099	-0.0103319
12524319	rs62064007	4.60842e-09	-1.73796	-0.838711	2.4424e-05	-1.76271	-0.898161	3.01366e-05	-1.7447	-0.960098
12524364	rs79120538	1.31098e-08	-1.53119	-3.07523e-10	6.20348e-05	-1.72874	-3.07523e-10	7.91513e-05	-1.73918	-3.07523e-10
12524376	rs8065807	4.50089e-09	-1.26525	-1.33503	3.06904e-05	-1.08857	-1.34392	3.9702e-05	-1.07429	-1.35486
12524540	rs12952039	4.27603e-09	-1.29923	-1.3523	3.01993e-05	-1.08821	-1.36041	3.85477e-05	-1.08831	-1.37034
12524793	rs62064008	2.81645e-09	-1.79284	-1.27624	1.59422e-05	-1.7827	-1.30477	2.01421e-05	-1.77775	-1.32998
12524856	rs35250902	7.49299e-09	-1.12221	-0.968374	4.14274e-05	-1.11021	-1.02229	5.18662e-05	-1.08087	-1.08101
12524898	rs73295087	3.01507e-09	-1.79434	-1.20659	1.69359e-05	-1.78437	-1.24264	2.12518e-05	-1.77949	-1.27461
12524987	rs62064009	3.11043e-09	-1.76037	-1.20942	1.76842e-05	-1.73852	-1.24524	2.22342e-05	-1.73192	-1.27699
12525652	rs1401536	4.73209e-09	-1.18537	-1.36482	3.30058e-05	-0.958181	-1.40157	3.81638e-05	-1.0689	-1.39976
12525899	rs1401537	5.0762e-09	-1.1659	-1.31409	3.63584e-05	-0.939031	-1.32398	4.67682e-05	-0.928836	-1.3365
12526734	rs62064011	3.17581e-09	-1.80148	-1.14751	1.77903e-05	-1.79232	-1.18546	2.21982e-05	-1.78782	-1.22271
12526793	rs62064012	3.17371e-09	-1.80011	-1.14955	1.78377e-05	-1.79078	-1.18434	2.2248e-05	-1.7862	-1.22209
12527994	rs79105368	1.44169e-08	-1.50376e-10	-1.43615	8.29978e-05	-1.50376e-10	-1.43762	0.000106854	-1.50376e-10	-1.43908
12528042	rs74253563	2.12628e-08	-1.50376e-10	-1.0476	0.000119443	-1.50376e-10	-1.0736	0.000152616	-1.50376e-10	-1.08262
12528063	rs77304088	3.18237e-09	-1.81728	-1.12965	1.77465e-05	-1.81534	-1.16491	2.20915e-05	-1.81244	-1.20291
12528757	rs62064013	3.21723e-09	-1.80578	-1.13025	1.79537e-05	-1.80234	-1.1663	2.24648e-05	-1.79291	-1.20569
12528872	rs67663108	4.73387e-09	-1.19258	-1.35723	3.40498e-05	-0.937739	-1.39087	3.95133e-05	-1.05264	-1.38126
12528945	rs76760383	1.00046e-08	-1.80151	-3.07523e-10	6.44584e-05	-1.69042	-3.07523e-10	8.39489e-05	-1.68033	-3.07523e-10
12529097	rs75597872	1.01762e-08	-1.78451	-3.07523e-10	6.38339e-05	-1.70015	-3.07523e-10	8.38861e-05	-1.68108	-3.07523e-10
12529186	rs66561507	4.57867e-09	-1.22913	-1.35402	3.26893e-05	-0.981005	-1.38838	3.80529e-05	-1.09302	-1.37855
12529247	rs1401538	2.20602e-08	-1.50376e-10	-1.01078	0.000123825	-1.50376e-10	-1.03757	0.000158291	-1.50376e-10	-1.04611
12529409	rs28544877	2.58114e-09	-1.83308	-1.32324	1.44069e-05	-1.83424	-1.35449	1.82912e-05	-1.8304	-1.37372
12529642	rs67379637	4.16804e-09	-1.29899	-1.37812	2.95474e-05	-1.06428	-1.40616	3.45309e-05	-1.17052	-1.39817
12529645	rs76105530	1.95313e-08	-1.50376e-10	-1.13254	0.000116672	-1.50376e-10	-1.09707	0.000146528	-1.50376e-10	-1.12332
12529728	rs60901712	4.34637e-09	-1.27227	-1.36294	3.04587e-05	-1.04537	-1.39469	3.601e-05	-1.14122	-1.38553
12530321	rs145361949	4.2044e-08	-1.50376e-10	-0.365839	0.000219913	-1.50376e-10	-0.463206	0.000262068	-1.50376e-10	-0.541937
12530415	rs62064014	9.65201e-09	-1.83739	-3.07523e-10	5.68528e-05	-1.81597	-3.07523e-10	7.24543e-05	-1.82759	-3.07523e-10
12530513	rs60911820	4.1319e-09	-1.39369	-1.29213	3.10082e-05	-1.11015	-1.31204	3.77413e-05	-1.19409	-1.2857
12530724	rs80019612	2.13331e-08	-1.50376e-10	-1.04429	0.00012107	-1.50376e-10	-1.06007	0.000154883	-1.50376e-10	-1.06787
12530895	rs35134090	2.07534e-08	-1.07185	-3.07523e-10	0.000342393	-0.0204788	-3.07523e-10	0.000344038	-0.269789	-3.07523e-10
12531339	rs111561098	9.79202e-09	-1.82299	-3.07523e-10	5.58832e-05	-1.83317	-3.07523e-10	7.24337e-05	-1.82787	-3.07523e-10
12531685	rs1519252	7.25797e-09	-1.31519	-0.807265	4.43827e-05	-1.25603	-0.807553	6.0439e-05	-1.22661	-0.782301
12531983	rs1401539	4.48391e-09	-1.37802	-1.22604	3.52827e-05	-1.04441	-1.24863	3.9299e-05	-1.15645	-1.28289
12532151	rs11655347	2.92518e-09	-1.83586	-1.19534	1.88517e-05	-1.72867	-1.19116	2.42908e-05	-1.74874	-1.17171
12532256	rs11655394	2.90043e-09	-1.83511	-1.20459	1.87624e-05	-1.72354	-1.20105	2.41329e-05	-1.74409	-1.18288
12532592	rs11870215	5.00274e-09	-1.39777	-1.0968	3.88785e-05	-1.07042	-1.12557	4.29511e-05	-1.18054	-1.16994
12532617	rs11870234	1.80352e-08	-1.50376e-10	-1.21223	0.000106693	-1.50376e-10	-1.18649	0.000134787	-1.50376e-10	-1.20685
12532784	rs141910629	3.14548e-08	-0.656002	-3.07523e-10	0.00036588	0.0458691	-3.07523e-10	0.000468773	0.0395772	-3.07523e-10
12533270	rs75201887	5.43941e-08	-1.50376e-10	-0.108299	0.000271889	-1.50376e-10	-0.251045	0.000335561	-1.50376e-10	-0.294738
12533690	rs34756025	3.45154e-09	-1.42564	-1.44009	3.8765e-05	-0.758601	-1.44032	4.6192e-05	-0.837341	-1.44039
12533696	rs721635	2.99035e-09	-1.837	-1.17216	1.83781e-05	-1.77574	-1.16954	2.36973e-05	-1.79434	-1.15084
12533807	rs28480397	1.53931e-08	-1.50376e-10	-1.37063	9.00599e-05	-1.50376e-10	-1.35596	0.000114859	-1.50376e-10	-1.36684
12534219	rs1233853	9.60942e-09	-0.935045	-0.906765	6.14855e-05	-0.866659	-0.870976	8.8063e-05	-0.79291	-0.83958
12534475	rs1233854	8.79089e-09	-0.508754	-1.42209	6.44554e-05	-0.278451	-1.41201	8.65205e-05	-0.246019	-1.40414
12534892	rs7219494	4.76553e-09	-1.12504	-1.41811	2.8108e-05	-1.09197	-1.42841	4.20423e-05	-0.940481	-1.43138
12534956	rs7219803	4.99379e-09	-1.07224	-1.42412	2.77886e-05	-1.10829	-1.42352	4.01424e-05	-0.995973	-1.42214
12536218	rs141059580	1.26093e-08	-1.57012	-3.07523e-10	6.76469e-05	-1.64214	-3.07523e-10	8.53551e-05	-1.66372	-3.07523e-10
12536407	rs7207538	1.5537e-08	-0.00165235	-1.35968	7.82233e-05	-0.148128	-1.34874	0.000137798	0.139628	-1.32438
12536891	rs7211342	1.1512e-08	-0.300897	-1.36027	5.85403e-05	-0.434647	-1.35207	0.000100499	-0.171417	-1.32898
12537112	rs7211273	3.42826e-09	-1.79561	-1.0769	1.84898e-05	-1.82504	-1.11418	2.28516e-05	-1.82978	-1.15174
12537250	rs193269265	1.78136e-08	-1.50376e-10	-1.22459	0.000103838	-1.50376e-10	-1.2136	0.000131202	-1.50376e-10	-1.2338
12537325	rs12940351	3.24258e-09	-1.49815	-1.43003	1.63456e-05	-1.63123	-1.43124	2.13082e-05	-1.61365	-1.4378
12537326	rs117969513	6.12164e-08	-1.50376e-10	0.00986077	0.000297822	-1.50376e-10	-0.15994	0.000388754	-1.50376e-10	-0.147596
12537535	rs117326948	4.22215e-08	-1.50376e-10	-0.361624	0.000227916	-1.50376e-10	-0.427458	0.000289362	-1.50376e-10	-0.442863
12537544	rs117706612	3.94249e-08	-1.50376e-10	-0.430156	0.00021328	-1.50376e-10	-0.493831	0.000270919	-1.50376e-10	-0.508721
12537978	rs6502198	5.34825e-09	-1.01911	-1.40868	2.88329e-05	-1.07997	-1.41495	3.81414e-05	-1.06845	-1.40079
12538430	rs142088448	3.29885e-08	-0.608397	-3.07523e-10	0.000297836	-0.159894	-3.07523e-10	0.00041943	-0.0716466	-3.07523e-10
12538520	rs17775154	5.25964e-08	-0.141907	-3.07523e-10	0.000694754	0.687121	-3.07523e-10	0.000971214	0.768005	-3.07523e-10
12538648	rs76972684	2.06673e-08	-1.076	-3.07523e-10	0.000109154	-1.16368	-3.07523e-10	0.000148374	-1.11081	-3.07523e-10
12538710	rs9889434	4.48141e-09	-1.17763	-1.42698	2.82294e-05	-1.08497	-1.43111	3.44629e-05	-1.13942	-1.43124
12538851	rs13341772	7.79268e-09	-0.731108	-1.32026	5.33292e-05	-0.557598	-1.32236	6.69064e-05	-0.585405	-1.32184
12538894	rs117168235	7.39454e-08	-1.50376e-10	0.198772	0.000376555	-1.50376e-10	0.074628	0.000480269	-1.50376e-10	0.0638039
12538993	rs9889936	8.0239e-09	-0.702271	-1.31986	5.60861e-05	-0.507036	-1.32251	7.03711e-05	-0.535456	-1.3213
12539145	rs148057378	2.63729e-08	-1.50376e-10	-0.832217	0.000142039	-1.50376e-10	-0.900337	0.000178878	-1.50376e-10	-0.92384
12539840	rs7224726	1.0347e-08	-0.357806	-1.41005	5.73785e-05	-0.392077	-1.41469	6.71897e-05	-0.480554	-1.42247
12540731	rs11078087	3.62522e-09	-1.3956	-1.42104	1.90334e-05	-1.48357	-1.42667	2.58938e-05	-1.43101	-1.42553
12540762	rs79571873	5.66646e-09	-1.6727	-0.697291	3.91852e-05	-1.44311	-0.745032	4.5119e-05	-1.54671	-0.754529
12540764	rs116919874	3.40286e-08	-1.50376e-10	-0.577353	0.00018634	-1.50376e-10	-0.628865	0.000237797	-1.50376e-10	-0.639127
12541629	rs764688	1.01271e-07	1.92009	-1.40684	0.000682723	2.06914	-1.39949	0.00101874	2.21734	-1.40157
12542734	rs12601383	7.97836e-08	-1.50376e-10	0.274763	0.000405109	-1.50376e-10	0.147719	0.000516553	-1.50376e-10	0.136636
12543548	rs16946355	3.84832e-08	-0.454334	-3.07523e-10	0.000472881	0.302408	-3.07523e-10	0.000656858	0.376926	-3.07523e-10
12543702	rs17775328	1.23523e-08	-0.301636	-1.28907	0.000112318	0.153774	-1.28888	0.000157681	0.207883	-1.25785
12543715	rs8074227	3.6073e-09	-1.41227	-1.40932	1.91917e-05	-1.48695	-1.41501	2.44949e-05	-1.48582	-1.42625
12544279	rs9891950	1.27866e-08	-1.55616	-3.07523e-10	6.76293e-05	-1.64239	-3.07523e-10	9.18489e-05	-1.5904	-3.07523e-10
12544477	rs4054955	4.06447e-08	-1.50376e-10	-0.399687	0.00022143	-1.50376e-10	-0.45633	0.000282283	-1.50376e-10	-0.467634
12544696	rs72811234	1.54584e-08	-1.36641	-3.07523e-10	0.000101786	-1.23356	-3.07523e-10	0.000126189	-1.27276	-3.07523e-10
12545054	rs8082686	4.30926e-07	2.02955	-0.0681692	0.00319301	2.36473	-0.152448	0.00434735	2.42925	-0.162476
12545581	rs9900525	1.27866e-08	-1.55616	-3.07523e-10	6.76293e-05	-1.64239	-3.07523e-10	9.18489e-05	-1.5904	-3.07523e-10
12545724	rs9901143	4.59556e-09	-1.19262	-1.38685	2.55453e-05	-1.22011	-1.39588	3.24407e-05	-1.21976	-1.41137
12546348	rs9909644	7.9372e-09	-0.7001	-1.33289	5.81115e-05	-0.449012	-1.34506	7.15784e-05	-0.469857	-1.36989
12546940	rs11871444	6.33806e-09	-0.84982	-1.40816	3.25404e-05	-0.964792	-1.40916	4.51896e-05	-0.889582	-1.41009
12547231	rs9915536	5.09308e-09	-1.05143	-1.42524	3.00104e-05	-1.03505	-1.41984	3.92814e-05	-1.01443	-1.42536
12547644	rs77016364	1.11113e-07	-1.50376e-10	0.605992	0.000557483	-1.50376e-10	0.466995	0.000710089	-1.50376e-10	0.454848
12547664	rs4792269	1.23045e-08	-0.279651	-1.31494	9.82569e-05	0.0453844	-1.31424	0.000139344	0.111796	-1.28539
12547725	rs9889499	8.29368e-09	-0.589295	-1.39977	4.59739e-05	-0.623199	-1.40516	5.33173e-05	-0.719891	-1.41439
12549420	rs4792270	8.27661e-09	-0.628563	-1.36256	5.72329e-05	-0.447303	-1.362	7.88138e-05	-0.404501	-1.33895
12549476	rs4791505	7.63737e-09	-0.712638	-1.35886	5.35667e-05	-0.516468	-1.35904	7.33723e-05	-0.477783	-1.33721
12549720	rs71364172	1.20965e-08	-1.61164	-3.07523e-10	6.46076e-05	-1.6881	-3.07523e-10	8.72113e-05	-1.64221	-3.07523e-10
12549946	rs8071414	7.7588e-09	-0.700448	-1.35528	5.57336e-05	-0.481086	-1.35477	7.63429e-05	-0.444378	-1.33093
12550227	rs8072245	3.61276e-09	-1.81198	-1.00811	2.27233e-05	-1.66864	-1.06441	2.73048e-05	-1.68869	-1.11479
12550806	rs12450245	3.43072e-08	-1.50376e-10	-0.569199	0.000184874	-1.50376e-10	-0.636764	0.00023673	-1.50376e-10	-0.64362
12550845	rs8072823	4.56703e-09	-1.18322	-1.40247	2.94793e-05	-1.06569	-1.40705	3.76281e-05	-1.06334	-1.41945
12551348	rs62061660	1.02374e-08	-0.451165	-1.32734	8.13296e-05	-0.131254	-1.32667	0.000115566	-0.0614919	-1.29921
12551432	rs17775638	8.65096e-09	-0.595907	-1.35098	6.07901e-05	-0.398683	-1.35033	8.59091e-05	-0.331959	-1.32529
12551490	rs62061661	9.24357e-09	-0.646468	-1.23416	6.43449e-05	-0.453151	-1.23903	9.16174e-05	-0.387687	-1.20523
12551707	rs17775667	8.1237e-09	-0.68205	-1.32772	6.11352e-05	-0.425049	-1.3183	8.57629e-05	-0.368876	-1.29008
12552315	rs72479743	3.5708e-08	-1.50376e-10	-0.529179	0.000192121	-1.50376e-10	-0.598309	0.000245971	-1.50376e-10	-0.605328
12552370	rs1233862	1.15175e-08	-0.225162	-1.43552	6.24452e-05	-0.28986	-1.43229	7.05127e-05	-0.418736	-1.43601
12552616	rs75960348	4.18779e-08	-1.50376e-10	-0.369797	0.000223288	-1.50376e-10	-0.447976	0.000285881	-1.50376e-10	-0.454967
12552832	rs11871870	3.52368e-08	-1.50376e-10	-0.542465	0.000184971	-1.50376e-10	-0.636239	0.000233092	-1.50376e-10	-0.659107
12553039	rs12941004	1.18155e-08	-1.63515	-3.07523e-10	6.33913e-05	-1.70711	-3.07523e-10	8.53294e-05	-1.66402	-3.07523e-10
12553486	rs117626848	3.40802e-08	-1.50376e-10	-0.575838	0.00017721	-1.50376e-10	-0.679104	0.000224118	-1.50376e-10	-0.698369
12553548	rs12944149	3.50821e-08	-1.50376e-10	-0.546865	0.000182096	-1.50376e-10	-0.651901	0.000230219	-1.50376e-10	-0.67151
12553583	rs78058618	1.49402e-08	-1.4005	-3.07523e-10	7.05953e-05	-1.59947	-3.07523e-10	9.6023e-05	-1.54595	-3.07523e-10
12553895	rs75502053	4.42184e-08	-1.50376e-10	-0.315414	0.000235476	-1.50376e-10	-0.394828	0.000310887	-1.50376e-10	-0.371114
12553913	rs9895152	6.41427e-09	-1.60874	-0.637287	3.21447e-05	-1.6534	-0.732784	4.22655e-05	-1.61472	-0.751854
12553924	rs9895594	3.19347e-09	-1.51614	-1.42731	1.91228e-05	-1.47333	-1.43223	2.52446e-05	-1.4467	-1.43523
12554402	rs1233863	1.01581e-08	-0.413793	-1.37249	5.36621e-05	-0.498304	-1.37543	5.80291e-05	-0.658522	-1.39108
12554470	rs34302734	6.4926e-09	-0.860638	-1.37325	5.24401e-05	-0.514158	-1.38261	7.1716e-05	-0.447705	-1.39012
12554722	rs78308166	3.40185e-08	0.708724	-1.28637	0.000340304	1.25808	-1.28468	0.000607575	1.60206	-1.30313
12555227	rs551891787	3.6684e-08	-1.50376e-10	-0.502215	0.000194479	-1.50376e-10	-0.586111	0.000242664	-1.50376e-10	-0.618866
12555817	rs12601765	4.51534e-09	-1.36045	-1.23662	2.44207e-05	-1.4061	-1.2549	3.37507e-05	-1.32125	-1.27029
12555879	rs12601724	4.44417e-09	-1.37035	-1.24261	2.40541e-05	-1.41552	-1.26061	3.32227e-05	-1.33155	-1.27576
12556260	rs9889266	4.39513e-09	-1.77958	-0.844481	2.65046e-05	-1.67749	-0.901629	3.19007e-05	-1.67458	-0.973331
12556576	rs4792271	4.35088e-09	-1.38015	-1.25403	2.35734e-05	-1.42483	-1.27149	3.25453e-05	-1.34175	-1.28616
12556726	rs4792272	1.25335e-08	-1.40588	-0.170272	5.89446e-05	-1.4778	-0.302039	7.87173e-05	-1.39195	-0.352729
12556761	rs114133620	1.59274e-08	-1.50376e-10	-1.33651	9.19169e-05	-1.50376e-10	-1.33555	0.000116614	-1.50376e-10	-1.35167
12557173	rs12452275	4.25402e-08	-1.50376e-10	-0.354106	0.000227137	-1.50376e-10	-0.430882	0.000300355	-1.50376e-10	-0.405577
12557499	rs11870377	1.43975e-08	-1.36618	-0.071316	6.7087e-05	-1.44148	-0.208961	8.96259e-05	-1.35164	-0.263263
12557585	rs77623077	4.49284e-08	-1.50376e-10	-0.299485	0.000239423	-1.50376e-10	-0.378203	0.000316807	-1.50376e-10	-0.35225
12557632	rs117402904	9.00958e-08	-1.50376e-10	0.396319	0.000451428	-1.50376e-10	0.255978	0.000607228	-1.50376e-10	0.298362
12557714	rs78465419	4.27606e-08	-1.50376e-10	-0.348937	0.000228272	-1.50376e-10	-0.425899	0.000301874	-1.50376e-10	-0.400531
12557723	rs34728414	1.20351e-08	-1.61673	-3.07523e-10	6.33256e-05	-1.70815	-3.07523e-10	8.50573e-05	-1.66722	-3.07523e-10
12557918	rs79126994	4.10344e-08	-1.50376e-10	-0.390144	0.000219384	-1.50376e-10	-0.465613	0.000289976	-1.50376e-10	-0.440744
12558127	rs60286961	1.81858e-08	-1.20391	-3.07523e-10	0.000119714	-1.07133	-3.07523e-10	0.000164087	-1.01014	-3.07523e-10
12559765	rs8074911	3.17852e-09	-1.67896	-1.26918	1.73002e-05	-1.71208	-1.29364	2.24426e-05	-1.68216	-1.31742
12559770	rs8074912	3.15943e-09	-1.68498	-1.26918	1.72078e-05	-1.71743	-1.29364	2.23092e-05	-1.68812	-1.31742
12559781	rs8074917	3.24732e-09	-1.66365	-1.26308	1.77834e-05	-1.68679	-1.29139	2.32205e-05	-1.64978	-1.31572
12559919	rs12451614	5.93003e-09	-1.67186	-0.652662	2.94277e-05	-1.7442	-0.730298	3.86019e-05	-1.71002	-0.747218
12560197	rs12449987	3.53001e-09	-1.58179	-1.26146	2.0156e-05	-1.57634	-1.27659	2.74857e-05	-1.54129	-1.25558
12560462	rs12452218	4.77863e-08	-1.50376e-10	-0.237816	0.000255169	-1.50376e-10	-0.314512	0.000337645	-1.50376e-10	-0.288548
12560479	rs2024081	1.01104e-08	-0.682443	-1.10855	6.8702e-05	-0.486196	-1.14046	8.0032e-05	-0.550426	-1.17769
12560521	rs12452279	5.04433e-08	-1.50376e-10	-0.183705	0.00026889	-1.50376e-10	-0.262136	0.000356012	-1.50376e-10	-0.235578
12560590	rs2024082	9.64752e-09	-1.83785	-3.07523e-10	5.6251e-05	-1.82661	-3.07523e-10	7.21493e-05	-1.8318	-3.07523e-10
12560671	rs117249523	4.76334e-08	-1.50376e-10	-0.24102	0.000254379	-1.50376e-10	-0.317612	0.000336588	-1.50376e-10	-0.291683
12560945	rs145475366	3.07157e-08	0.522511	-1.20229	0.000341421	1.17637	-1.19969	0.00057696	1.47058	-1.22335
12561060	rs34768418	3.29181e-09	-1.58181	-1.33131	1.97862e-05	-1.53339	-1.33806	2.58351e-05	-1.51117	-1.34763
12561079	rs34609292	3.28181e-09	-1.58181	-1.33435	1.9728e-05	-1.53339	-1.34101	2.57628e-05	-1.51117	-1.35044
12561088	rs35341785	1.25151e-08	-1.57762	-3.07523e-10	6.26907e-05	-1.71822	-3.07523e-10	8.47671e-05	-1.67063	-3.07523e-10
12561804	rs72811248	4.6434e-09	-1.28905	-1.28005	2.55736e-05	-1.32527	-1.28961	3.54505e-05	-1.24199	-1.30041
12561985	rs34242502	3.02887e-09	-1.76994	-1.22642	1.77009e-05	-1.74328	-1.23954	2.37651e-05	-1.72432	-1.218
12562036	rs72811249	9.70389e-09	-1.83203	-3.07523e-10	5.75431e-05	-1.8039	-3.07523e-10	7.33496e-05	-1.8153	-3.07523e-10
12562178	rs34613899	1.21715e-08	-1.60546	-3.07523e-10	6.23568e-05	-1.72356	-3.07523e-10	8.41152e-05	-1.67835	-3.07523e-10
12562205	rs12453518	4.10757e-09	-1.49983	-1.1919	2.41881e-05	-1.46683	-1.20375	3.28499e-05	-1.42503	-1.19357
12562245	rs12451275	4.79941e-08	-1.50376e-10	-0.233478	0.000256242	-1.50376e-10	-0.310314	0.000339081	-1.50376e-10	-0.284302
12562348	rs12453535	5.09999e-08	-1.50376e-10	-0.172731	0.000271762	-1.50376e-10	-0.251508	0.000359858	-1.50376e-10	-0.224832
12562365	rs7215265	1.30448e-08	-1.53616	-3.07523e-10	6.62142e-05	-1.66354	-3.07523e-10	9.04299e-05	-1.60597	-3.07523e-10
12562437	rs8072360	6.103e-09	-1.34117	-0.954601	3.31933e-05	-1.3809	-0.973193	4.1491e-05	-1.42054	-0.96453
12562530	rs12603774	2.368e-08	-0.351453	-0.588472	0.000112018	-0.478097	-0.659683	0.000149414	-0.467162	-0.63666
12562734	rs78427820	1.98273e-08	-1.50376e-10	-1.11749	0.00010685	-1.50376e-10	-1.18501	0.000138961	-1.50376e-10	-1.17635
12563142	rs34796729	4.86342e-09	-1.65976	-0.863053	2.33076e-05	-1.80517	-0.902481	3.16026e-05	-1.75012	-0.907178
12563151	rs74253566	2.5082e-08	-1.50376e-10	-0.882404	0.00013286	-1.50376e-10	-0.967142	0.000171715	-1.50376e-10	-0.964705
12564611	rs1548660	2.38146e-09	-1.83715	-1.39969	1.44965e-05	-1.77574	-1.40679	1.79608e-05	-1.81205	-1.4103
12564659	rs35215498	1.86153e-08	-1.04457	-0.135997	7.10919e-05	-1.3742	-0.218268	0.000119604	-1.17808	-0.148269
12565821	rs11868847	3.54729e-09	-1.70447	-1.1339	2.01338e-05	-1.66382	-1.19022	2.59384e-05	-1.64703	-1.20778
12566104	rs141388072	2.01686e-08	-1.50376e-10	-1.10043	0.000118253	-1.50376e-10	-1.08361	0.000158715	-1.50376e-10	-1.04343
12566247	rs79924281	2.54162e-08	-1.50376e-10	-0.869166	0.000149757	-1.50376e-10	-0.847423	0.000203284	-1.50376e-10	-0.795939
12566457	rs988442	2.83358e-09	-1.836	-1.22702	1.66238e-05	-1.78929	-1.25631	2.05103e-05	-1.81968	-1.26993
12566500	rs12951717	3.6746e-09	-1.70699	-1.09613	2.12504e-05	-1.6479	-1.15216	2.73885e-05	-1.62758	-1.17283
12566613	rs12449347	2.45645e-08	-1.50376e-10	-0.903251	0.000143057	-1.50376e-10	-0.893191	0.000195608	-1.50376e-10	-0.83443
12566674	rs12451496	2.41066e-08	-1.50376e-10	-0.922069	0.000140366	-1.50376e-10	-0.912186	0.000191735	-1.50376e-10	-0.854427
12566717	rs1233867	1.26667e-08	-1.81467	0.249087	7.58352e-05	-1.80639	0.278518	0.000103007	-1.83012	0.354378
12567635	rs1233849	3.077e-09	-1.61626	-1.36434	1.84263e-05	-1.55094	-1.39172	2.4303e-05	-1.51366	-1.40628
12567731	rs80211270	3.06589e-08	-1.50376e-10	-0.681632	0.000171989	-1.50376e-10	-0.709006	0.000239503	-1.50376e-10	-0.631978
12567774	rs1233850	6.05047e-09	-1.7775	-0.526921	3.14818e-05	-1.74628	-0.66075	4.02799e-05	-1.74092	-0.673771
12568100	rs976906	3.69044e-09	-1.62088	-1.17793	1.9498e-05	-1.6669	-1.21922	2.51067e-05	-1.64663	-1.24078
12568329	rs143682269	1.35312e-08	-1.49956	-3.07523e-10	7.12216e-05	-1.59064	-3.07523e-10	9.73292e-05	-1.53244	-3.07523e-10
12568340	rs72811258	2.83328e-09	-1.67688	-1.38623	1.5244e-05	-1.71756	-1.41469	1.93947e-05	-1.70948	-1.43606
12568437	rs72811260	3.24498e-09	-1.75608	-1.17136	1.68524e-05	-1.79454	-1.2374	2.12294e-05	-1.79256	-1.26259
12568476	rs1233851	1.69579e-08	-1.27382	-3.07523e-10	0.000146832	-0.867145	-3.07523e-10	0.000202767	-0.798482	-3.07523e-10
12568877	rs8071072	4.1594e-09	-1.44447	-1.23471	1.98416e-05	-1.67056	-1.1981	3.00734e-05	-1.60622	-1.10068
12569071	rs758187	4.27695e-09	-1.4512	-1.20012	2.1888e-05	-1.61283	-1.15767	3.33576e-05	-1.5526	-1.05066
12569442	rs76148496	3.78081e-09	-1.65611	-1.1185	1.88323e-05	-1.73213	-1.18873	2.38911e-05	-1.72322	-1.21382
12570735	rs60545652	2.78444e-09	-1.64506	-1.43545	1.54565e-05	-1.68804	-1.43037	2.02715e-05	-1.66886	-1.43247
12570798	rs2530192	1.77017e-08	-1.23089	-3.07523e-10	0.000142585	-0.896497	-3.07523e-10	0.00019974	-0.813527	-3.07523e-10
12570822	rs12325778	1.04135e-07	-1.72	2.26113	0.000687335	-1.81535	2.49174	0.00770627	-1.78242	4.62166
12571066	rs8073841	3.71847e-08	-1.73049	1.24184	0.000187899	-1.8198	1.19927	0.000424657	-1.78954	1.73028
12571315	rs118111160	9.67059e-09	-1.83546	-3.07523e-10	5.59041e-05	-1.8328	-3.07523e-10	7.20098e-05	-1.83374	-3.07523e-10
12571765	rs6502200	6.96526e-09	-1.54373	-0.619894	4.42252e-05	-1.49719	-0.569954	7.62713e-05	-1.39148	-0.384764
12571770	rs72811261	2.80866e-09	-1.65618	-1.41566	1.54853e-05	-1.69012	-1.42642	2.00721e-05	-1.6819	-1.42932
12572392	rs72811262	2.81077e-09	-1.67166	-1.39944	1.522e-05	-1.7197	-1.41413	1.97938e-05	-1.70633	-1.41885
12572583	rs1356663	4.1912e-08	-1.72254	1.35356	0.000211358	-1.813	1.31011	0.000484366	-1.77935	1.85165
12573396	rs8065091	2.67855e-09	-1.75461	-1.36467	2.01956e-05	-1.46272	-1.38825	2.71627e-05	-1.43253	-1.37617
12573670	rs114592958	3.15437e-09	-1.82994	-1.12583	1.75188e-05	-1.83785	-1.15531	2.22471e-05	-1.83772	-1.17061
12573716	rs8065821	2.83985e-09	-1.6742	-1.38661	2.844e-05	-1.10251	-1.40613	3.60779e-05	-1.12864	-1.39622
12574475	rs140119984	1.44785e-08	-1.50376e-10	-1.43189	8.35691e-05	-1.50376e-10	-1.43076	0.00010794	-1.50376e-10	-1.42896
12574501	rs1519251	5.88451e-09	-0.944093	-1.38814	3.90398e-05	-0.781861	-1.40999	5.56984e-05	-0.668039	-1.42255
12574746	rs8070835	3.42229e-07	-1.72642	3.45735	0.00235845	-1.81277	3.7221	0.0349556	-1.77783	6.12912
12574864	rs16946408	2.60985e-09	-1.76618	-1.37909	2.01234e-05	-1.45464	-1.39992	2.70841e-05	-1.42285	-1.38875
12575327	rs17702842	1.26379e-08	-1.56785	-3.07523e-10	9.235e-05	-1.33085	-3.07523e-10	0.000128165	-1.25722	-3.07523e-10
12575374	rs78127607	2.65039e-09	-1.75393	-1.37592	2.00417e-05	-1.46129	-1.39733	2.69414e-05	-1.43104	-1.38584
12575697	rs12600400	2.62612e-09	-1.75796	-1.38109	1.9787e-05	-1.46987	-1.40154	2.65755e-05	-1.43996	-1.39059
12575782	rs12600404	2.77781e-09	-1.7018	-1.38109	2.21319e-05	-1.35787	-1.40154	2.98491e-05	-1.3238	-1.39059
12576271	rs17702872	4.73568e-07	-1.7305	3.78624	0.00328213	-1.8198	4.05961	0.0519322	-1.78954	6.53669
12576352	rs146248321	9.86391e-09	-1.81567	-3.07523e-10	5.87592e-05	-1.78299	-3.07523e-10	7.6339e-05	-1.77536	-3.07523e-10
12576704	rs72811264	3.31261e-09	-1.74364	-1.16317	1.69565e-05	-1.79551	-1.23028	2.14304e-05	-1.78981	-1.25593
12576966	rs71364181	5.026e-08	-0.187345	-3.07523e-10	0.00123999	1.26642	-3.07523e-10	0.00118481	0.966796	-3.07523e-10
12577664	rs138986209	9.92064e-09	-1.80994	-3.07523e-10	5.92803e-05	-1.77416	-3.07523e-10	7.706e-05	-1.76596	-3.07523e-10
12578066	rs72811265	3.24423e-09	-1.7363	-1.19138	1.66643e-05	-1.79054	-1.25263	2.11537e-05	-1.78452	-1.27421
12578121	rs2159112	5.28394e-09	-1.00183	-1.43805	3.19402e-05	-0.952268	-1.4403	4.55233e-05	-0.853534	-1.43878
12578500	rs16946417	2.69265e-08	-1.50376e-10	-0.811445	0.000149617	-1.50376e-10	-0.848356	0.000194507	-1.50376e-10	-0.840075
12578664	rs16946420	2.45345e-09	-1.78024	-1.42682	1.81986e-05	-1.51978	-1.43531	2.42511e-05	-1.49193	-1.43015
12579032	rs59281938	2.50576e-09	-1.76294	-1.42303	1.89722e-05	-1.48065	-1.43281	2.5351e-05	-1.45118	-1.42655
12579033	rs118154375	1.00568e-08	-1.7963	-3.07523e-10	7.14485e-05	-1.58746	-3.07523e-10	9.3837e-05	-1.56898	-3.07523e-10
12579108	rs59501843	2.42905e-09	-1.78343	-1.43362	1.79926e-05	-1.52734	-1.43914	2.39028e-05	-1.49982	-1.43673
12579132	rs148907705	1.11014e-08	-1.69748	-3.07523e-10	6.4452e-05	-1.69052	-3.07523e-10	8.58688e-05	-1.65772	-3.07523e-10
12579200	rs57514385	2.6157e-09	-1.70828	-1.43474	2.10491e-05	-1.37011	-1.43947	2.81461e-05	-1.33646	-1.43667
12579640	rs117899439	2.63697e-08	-1.50376e-10	-0.832338	0.00014445	-1.50376e-10	-0.883505	0.000187639	-1.50376e-10	-0.876021
12579697	rs1519254	2.73671e-09	-1.7453	-1.3525	1.49124e-05	-1.78011	-1.37413	1.92836e-05	-1.77066	-1.38063
12579819	rs12150222	2.44928e-09	-1.76959	-1.43917	1.85558e-05	-1.49535	-1.44031	2.46334e-05	-1.46648	-1.43996
12580010	rs12150632	2.70277e-09	-1.67151	-1.43877	2.25051e-05	-1.30231	-1.44038	3.00985e-05	-1.26636	-1.43971
12580444	rs149649428	2.65417e-08	-1.50376e-10	-0.825839	0.000145351	-1.50376e-10	-0.877286	0.000188818	-1.50376e-10	-0.869759
12580733	rs115950603	2.64042e-09	-1.7453	-1.38831	1.44646e-05	-1.78011	-1.40462	1.87377e-05	-1.77066	-1.40934
12580743	rs12150350	5.42724e-09	-0.976359	-1.43677	3.33257e-05	-0.909735	-1.44037	4.7462e-05	-0.810834	-1.43978
12580770	rs551199702	1.94796e-08	-1.50376e-10	-1.13519	0.000108464	-1.50376e-10	-1.17002	0.000135292	-1.50376e-10	-1.20311
12580786	rs12150352	2.6051e-09	-1.71203	-1.43506	2.08966e-05	-1.37726	-1.43959	2.79315e-05	-1.34387	-1.43692
12580857	rs12150663	2.6104e-09	-1.70961	-1.43544	2.09902e-05	-1.37264	-1.43974	2.80565e-05	-1.33909	-1.43723
12581309	rs57293147	2.42001e-09	-1.78782	-1.43297	1.78099e-05	-1.53793	-1.43875	2.36707e-05	-1.51088	-1.43543
12581645	rs59185675	2.41428e-09	-1.78895	-1.43421	1.77508e-05	-1.54071	-1.4393	2.35786e-05	-1.51377	-1.43643
12582052	rs111562949	8.27817e-09	-1.37409	-0.616846	5.044e-05	-1.3944	-0.541252	8.72771e-05	-1.28362	-0.357829
12582267	rs12150135	2.41517e-09	-1.78775	-1.43503	1.94429e-05	-1.44932	-1.43963	2.6003e-05	-1.41525	-1.43709
12582294	rs73299032	2.40421e-09	-1.79191	-1.43542	1.76119e-05	-1.54809	-1.43977	2.33751e-05	-1.52148	-1.43739
12582530	rs12150142	2.89107e-09	-1.76109	-1.28184	2.24002e-05	-1.47663	-1.27074	2.92793e-05	-1.44699	-1.28667
12582693	rs11657108	4.68288e-08	0.76904	-1.0271	0.000823875	1.93012	-1.07254	0.000989746	1.85544	-1.06853
12582787	rs16946427	1.27958e-08	-1.61324	0.0578028	6.59557e-05	-1.7435	0.0760492	0.000131412	-1.69033	0.458128
12582872	rs73299039	2.39355e-09	-1.79757	-1.43421	1.73669e-05	-1.56257	-1.4393	2.30459e-05	-1.53662	-1.43643
12583018	rs150234542	1.27265e-08	-1.56087	-3.07523e-10	9.63607e-05	-1.28834	-3.07523e-10	0.000133494	-1.21649	-3.07523e-10
12583672	rs1519255	2.79711e-09	-1.67636	-1.39961	1.53992e-05	-1.70826	-1.41386	1.99272e-05	-1.70055	-1.41791
12583871	rs16946434	2.56016e-09	-1.73298	-1.4315	2.00895e-05	-1.41822	-1.43802	2.68429e-05	-1.38632	-1.43422
12583898	rs34321139	2.43215e-09	-1.78185	-1.43393	1.80597e-05	-1.52357	-1.43918	2.40094e-05	-1.49589	-1.43621
12584385	rs7220994	2.36469e-09	-1.8125	-1.43141	1.668e-05	-1.60436	-1.43787	2.21145e-05	-1.58042	-1.43389
12584694	rs17702998	2.92607e-07	-1.78472	3.359	0.00219658	-1.83556	3.67378	0.0314554	-1.8173	6.06308
12585152	rs41429852	2.76168e-07	-1.75796	3.27442	0.00203449	-1.8249	3.58646	0.0289378	-1.79488	5.95724
12585459	rs72811270	3.07561e-09	-1.76777	-1.21328	1.70307e-05	-1.79753	-1.22389	2.23744e-05	-1.78957	-1.21306
12585533	rs76441872	2.33914e-07	-1.74511	3.0955	0.00170049	-1.81943	3.40167	0.0233398	-1.78532	5.73269
12585568	rs61526426	2.34162e-09	-1.81771	-1.436	1.63799e-05	-1.62079	-1.43959	2.16748e-05	-1.59769	-1.4367
12585866	rs2030302	2.34336e-09	-1.81771	-1.43526	1.63854e-05	-1.62079	-1.43925	2.16896e-05	-1.59769	-1.43602
12585990	rs2030303	2.34113e-09	-1.81866	-1.43526	1.63338e-05	-1.62395	-1.43925	2.16178e-05	-1.60101	-1.43602
12586332	rs2052003	5.79081e-09	-1.61483	-0.733451	3.63398e-05	-1.5936	-0.669925	5.93206e-05	-1.5146	-0.512986
12586596	rs10491100	2.45016e-08	-1.50376e-10	-0.905815	0.000134365	-1.50376e-10	-0.955874	0.000174555	-1.50376e-10	-0.948304
12586798	rs1519256	5.97575e-09	-1.5693	-0.747542	3.68502e-05	-1.56494	-0.684638	6.09569e-05	-1.47124	-0.529135
12587592	rs734466	2.83482e-09	-1.831	-1.23158	1.89318e-05	-1.68501	-1.23059	2.4471e-05	-1.6606	-1.25245
12587689	rs78883880	2.51799e-09	-1.83348	-1.34761	1.42341e-05	-1.8375	-1.36329	1.82241e-05	-1.83665	-1.37115
12587814	rs734465	1.08157e-08	-1.65369	-0.0698633	5.62705e-05	-1.77563	-0.0506329	0.00010668	-1.73659	0.29588
12588306	rs74448135	2.50254e-08	-1.50376e-10	-0.884662	0.0001371	-1.50376e-10	-0.935726	0.000178135	-1.50376e-10	-0.928
12588648	rs137985354	5.41803e-09	-1.62358	-0.791239	2.7163e-05	-1.7204	-0.834177	3.51669e-05	-1.7156	-0.834837
12588650	rs113636621	2.49351e-08	-1.81201	0.923735	0.000140778	-1.83785	0.928595	0.000289339	-1.83059	1.38765
12588799	rs7224232	2.35138e-09	-1.83416	-1.4154	1.34604e-05	-1.83063	-1.42605	1.75051e-05	-1.83085	-1.4172
12588825	rs139910819	9.64972e-09	-1.83763	-3.07523e-10	5.61894e-05	-1.82771	-3.07523e-10	7.26939e-05	-1.82428	-3.07523e-10
12588864	rs146269877	9.64972e-09	-1.83763	-3.07523e-10	5.61894e-05	-1.82771	-3.07523e-10	7.26939e-05	-1.82428	-3.07523e-10
12588976	rs79509572	9.65034e-09	-1.83756	-3.07523e-10	5.62116e-05	-1.82731	-3.07523e-10	7.27271e-05	-1.82383	-3.07523e-10
12589427	rs10491101	4.90465e-09	-1.63112	-0.883249	2.47171e-05	-1.72597	-0.922973	3.19983e-05	-1.72128	-0.923583
12589705	rs75343388	1.01008e-08	-1.79194	-3.07523e-10	5.61166e-05	-1.829	-3.07523e-10	7.24497e-05	-1.82765	-3.07523e-10
12589871	rs10491102	2.59179e-07	-1.79215	3.24511	0.00194918	-1.83747	3.5562	0.0270849	-1.82433	5.92051
12590252	rs75432983	1.01458e-08	-1.7875	-3.07523e-10	5.62294e-05	-1.827	-3.07523e-10	7.26054e-05	-1.8255	-3.07523e-10
12590281	rs117785637	2.5095e-09	-1.79271	-1.39176	1.37933e-05	-1.82934	-1.40291	1.77113e-05	-1.82801	-1.40832
12590394	rs11870196	2.40159e-08	-1.50376e-10	-0.925837	0.000134625	-1.50376e-10	-0.953943	0.000174605	-1.50376e-10	-0.948016
12590507	rs3967152	2.59298e-08	-1.50376e-10	-0.849163	0.0001495	-1.50376e-10	-0.84914	0.000193264	-1.50376e-10	-0.846486
12590721	rs2108659	2.68465e-08	-1.50376e-10	-0.81442	0.000154786	-1.50376e-10	-0.814396	0.000200112	-1.50376e-10	-0.811665
12590935	rs144703431	2.42219e-09	-1.81461	-1.40528	1.35308e-05	-1.83682	-1.41464	1.73766e-05	-1.83632	-1.41909
12591033	rs74430425	2.41085e-09	-1.81564	-1.40893	1.35326e-05	-1.83358	-1.41776	1.73825e-05	-1.83316	-1.42192
12591221	rs59132234	9.45327e-09	-0.738315	-1.11988	5.7411e-05	-0.678772	-1.12743	8.71548e-05	-0.57234	-1.07052
12591317	rs56710681	3.06225e-09	-1.54538	-1.44002	1.49306e-05	-1.71519	-1.43783	1.89641e-05	-1.72949	-1.4385
12591443	rs77864178	1.66133e-08	-1.8291	0.534751	0.000125639	-1.68935	0.666328	0.000533303	-1.70252	1.87106
12591550	rs79564274	2.43764e-09	-1.83464	-1.37888	1.38599e-05	-1.83592	-1.39151	1.77747e-05	-1.83504	-1.39772
12592227	rs78481929	1.81422e-08	-1.50376e-10	-1.20632	0.000103896	-1.50376e-10	-1.21304	0.000136593	-1.50376e-10	-1.19354
12592857	rs7215825	2.44413e-09	-1.78234	-1.42853	1.39243e-05	-1.7976	-1.4252	1.77265e-05	-1.80667	-1.42881
12593743	rs6502201	3.56632e-09	-1.83724	-0.995778	2.13914e-05	-1.83301	-0.960436	3.49871e-05	-1.82878	-0.726785
12593770	rs7221712	4.92433e-09	-1.285	-1.22537	3.14235e-05	-1.16996	-1.23892	4.05692e-05	-1.18285	-1.22469
12593809	rs7222635	5.06789e-09	-1.24976	-1.23187	3.12686e-05	-1.16861	-1.24522	4.06177e-05	-1.17514	-1.2312
12593949	rs76151615	1.74428e-08	-1.50376e-10	-1.24563	9.98655e-05	-1.50376e-10	-1.25261	0.000131134	-1.50376e-10	-1.23432
12593967	rs7225528	5.06148e-09	-1.25753	-1.22537	3.12063e-05	-1.17689	-1.23892	4.05473e-05	-1.18339	-1.22469
12594054	rs7225841	5.07044e-09	-1.25365	-1.22747	3.12718e-05	-1.17276	-1.24096	4.06287e-05	-1.17927	-1.2268
12594224	rs7225754	2.55702e-09	-1.83153	-1.33418	1.56444e-05	-1.8027	-1.30362	2.21277e-05	-1.78973	-1.22398
12594781	rs79110537	1.73079e-08	-1.50376e-10	-1.25339	9.91067e-05	-1.50376e-10	-1.26024	0.00013009	-1.50376e-10	-1.24231
12594859	rs78465189	1.74428e-08	-1.50376e-10	-1.24563	9.98655e-05	-1.50376e-10	-1.25261	0.000131134	-1.50376e-10	-1.23432
12595075	rs72811277	4.45344e-09	-1.63483	-0.976048	2.3078e-05	-1.65629	-1.06127	2.80665e-05	-1.68376	-1.09221
12595079	rs8068741	2.33529e-09	-1.83787	-1.41855	1.3364e-05	-1.83772	-1.42615	1.71805e-05	-1.83786	-1.42891
12595325	rs75041196	1.76891e-08	-1.50376e-10	-1.23161	0.00010125	-1.50376e-10	-1.23885	0.000133038	-1.50376e-10	-1.21991
12595601	rs116955901	1.77596e-08	-1.50376e-10	-1.22763	0.000101646	-1.50376e-10	-1.23494	0.000133583	-1.50376e-10	-1.21582
12596212	rs72811279	4.54401e-09	-1.62487	-0.965875	2.38169e-05	-1.63397	-1.05207	2.88521e-05	-1.66497	-1.08339
12596305	rs8074297	3.75495e-09	-1.83785	-0.943627	2.25697e-05	-1.83553	-0.904295	3.68843e-05	-1.83239	-0.670362
12596349	rs8074321	3.79966e-09	-1.83785	-0.93179	2.28489e-05	-1.83553	-0.892001	3.74313e-05	-1.83239	-0.655643
12596405	rs8074610	9.70939e-09	-1.83146	-3.07523e-10	5.57658e-05	-1.83528	-3.07523e-10	7.26836e-05	-1.82443	-3.07523e-10
12596631	rs116867386	1.78707e-08	-1.50376e-10	-1.22139	0.000102272	-1.50376e-10	-1.2288	0.000134442	-1.50376e-10	-1.20941
12596685	rs112127421	1.9479e-08	-1.50376e-10	-1.13522	0.00010984	-1.50376e-10	-1.15741	0.000148596	-1.50376e-10	-1.10931
12596994	rs139712322	2.36842e-09	-1.83781	-1.40452	1.35244e-05	-1.83745	-1.41449	1.73666e-05	-1.83774	-1.41826
12597626	rs28730816	1.79071e-08	-1.50376e-10	-1.21936	0.000102476	-1.50376e-10	-1.22681	0.000134722	-1.50376e-10	-1.20733
12597632	rs28730817	5.50644e-09	-1.22296	-1.17568	3.39436e-05	-1.14003	-1.1917	4.41889e-05	-1.14671	-1.17536
12597689	rs28730818	5.3921e-09	-1.2393	-1.18032	3.32079e-05	-1.15745	-1.1962	4.32284e-05	-1.16404	-1.18001
12597864	rs79302570	1.79841e-08	-1.50376e-10	-1.21506	0.00010291	-1.50376e-10	-1.22258	0.000135318	-1.50376e-10	-1.20292
12598066	rs8067114	4.74636e-08	-1.82256	1.57797	0.000314535	-1.83781	1.73247	0.00210103	-1.83265	3.37229
12598789	rs57694456	1.89627e-08	-1.50376e-10	-1.16208	0.000107037	-1.50376e-10	-1.18326	0.000144492	-1.50376e-10	-1.13732
12599002	rs56875752	2.36434e-09	-1.83574	-1.40831	1.37188e-05	-1.83725	-1.40042	1.79623e-05	-1.83486	-1.3874
12599073	rs57012216	1.89154e-08	-1.50376e-10	-1.16458	0.000108151	-1.50376e-10	-1.17291	0.000142506	-1.50376e-10	-1.15116
12599146	rs74593176	1.87942e-08	-1.50376e-10	-1.17101	0.000107469	-1.50376e-10	-1.17924	0.000141571	-1.50376e-10	-1.15774
12599445	rs111276775	9.71486e-09	-1.8309	-3.07523e-10	5.66065e-05	-1.82031	-3.07523e-10	7.45014e-05	-1.79972	-3.07523e-10
12599505	rs114024072	9.73132e-09	-1.82921	-3.07523e-10	5.58798e-05	-1.83323	-3.07523e-10	7.29343e-05	-1.82098	-3.07523e-10
12599589	rs113787222	9.69487e-09	-1.83296	-3.07523e-10	5.59497e-05	-1.83198	-3.07523e-10	7.3137e-05	-1.81821	-3.07523e-10
12600028	rs12937774	4.6277e-09	-1.48962	-1.08287	2.00136e-05	-1.71777	-1.14225	2.58133e-05	-1.67977	-1.17988
12600080	rs72811281	4.21754e-09	-1.68432	-0.980984	2.21686e-05	-1.69203	-1.06572	2.70048e-05	-1.71805	-1.09648
12600301	rs8076744	4.22516e-09	-1.83658	-0.826917	2.54361e-05	-1.83698	-0.783292	4.24732e-05	-1.8351	-0.526564
12600326	rs8077137	2.56468e-09	-1.82673	-1.33599	1.51905e-05	-1.78084	-1.35492	2.01104e-05	-1.77404	-1.33526
12600970	rs114288593	2.36554e-09	-1.82443	-1.41912	1.33699e-05	-1.83682	-1.42661	1.71949e-05	-1.83661	-1.42932
12601100	rs115441965	2.36196e-09	-1.82594	-1.41912	1.33647e-05	-1.83721	-1.42661	1.71875e-05	-1.83704	-1.42932
12601235	rs116803883	2.35887e-09	-1.82725	-1.41912	1.3361e-05	-1.83749	-1.42661	1.7182e-05	-1.83736	-1.42932
12601314	rs16946442	3.63729e-09	-1.67917	-1.13415	1.97024e-05	-1.73277	-1.14293	2.51875e-05	-1.76418	-1.12001
12601374	rs16946444	9.65738e-09	-1.83683	-3.07523e-10	5.63568e-05	-1.82473	-3.07523e-10	7.40247e-05	-1.80614	-3.07523e-10
12601748	rs16946446	1.89996e-08	-1.50376e-10	-1.16014	0.000108355	-1.50376e-10	-1.17102	0.000142839	-1.50376e-10	-1.14882
12602305	rs143929096	2.68303e-09	-1.83701	-1.28059	1.89608e-05	-1.75357	-1.16049	2.42459e-05	-1.74741	-1.17489
12602311	rs150640284	1.89586e-08	-1.50376e-10	-1.1623	0.000108394	-1.50376e-10	-1.17066	0.000142839	-1.50376e-10	-1.14882
12602338	rs9674555	3.23461e-09	-1.66355	-1.2671	1.99186e-05	-1.55992	-1.30486	2.55638e-05	-1.58408	-1.28529
12602528	rs183574340	2.21076e-08	-1.00863	-3.07523e-10	0.000179055	-0.668745	-3.07523e-10	0.000296277	-0.419248	-3.07523e-10
12602629	rs12941146	2.95229e-09	-1.60104	-1.42094	1.72304e-05	-1.58022	-1.42954	2.21402e-05	-1.57573	-1.43742
12603383	rs146673210	4.96643e-09	-1.64936	-0.852494	2.75434e-05	-1.59175	-0.948921	3.29322e-05	-1.63185	-0.984241
12603414	rs189870093	1.63081e-08	-1.31289	-3.07523e-10	7.63426e-05	-1.52121	-3.07523e-10	9.49669e-05	-1.55701	-3.07523e-10
12603416	rs12452604	3.08435e-09	-1.55082	-1.4274	1.67501e-05	-1.61248	-1.42555	2.19718e-05	-1.58143	-1.43935
12603461	rs142583543	5.15307e-09	-1.64775	-0.817214	3.01188e-05	-1.58395	-0.867334	3.89962e-05	-1.62198	-0.8251
12603517	rs140753052	9.68654e-09	-1.83382	-3.07523e-10	5.68831e-05	-1.81544	-3.07523e-10	7.41518e-05	-1.80443	-3.07523e-10
12603876	rs138793434	1.99604e-08	-1.50376e-10	-1.1108	0.000114037	-1.50376e-10	-1.11991	0.000150566	-1.50376e-10	-1.09614
12603966	rs113671963	1.56328e-08	-1.50376e-10	-1.35518	9.12205e-05	-1.50376e-10	-1.34316	0.000116077	-1.50376e-10	-1.35629
12603977	rs147004564	1.90501e-08	-1.50376e-10	-1.15748	0.00010891	-1.50376e-10	-1.16591	0.000143546	-1.50376e-10	-1.14389
12604046	rs72811284	4.72968e-09	-1.65919	-0.891503	2.59224e-05	-1.6168	-0.98453	3.11609e-05	-1.65285	-1.01852
12604062	rs10491103	3.29641e-09	-1.48559	-1.42613	1.77529e-05	-1.55431	-1.42558	2.33731e-05	-1.51961	-1.43935
12604197	rs7212891	3.4926e-09	-1.65062	-1.20329	2.12243e-05	-1.55219	-1.2491	2.78031e-05	-1.56592	-1.21947
12604312	rs62058696	3.39622e-09	-1.45794	-1.42395	1.82402e-05	-1.52944	-1.42336	2.40118e-05	-1.49329	-1.4387
12604972	rs56408120	3.92809e-08	-0.433816	-3.07523e-10	0.000125504	-1.0241	-3.07523e-10	0.000149362	-1.10417	-3.07523e-10
12605064	rs717797	4.92192e-09	-1.3351	-1.17576	2.79819e-05	-1.30298	-1.2219	3.52889e-05	-1.28693	-1.26004
12605138	rs9915736	3.12232e-09	-1.7348	-1.23118	1.83117e-05	-1.67627	-1.27263	2.38467e-05	-1.68847	-1.25043
12605289	rs12451665	3.2853e-09	-1.49302	-1.42208	1.76982e-05	-1.56097	-1.42201	2.32495e-05	-1.52666	-1.4376
12605431	rs76907492	1.52614e-08	-1.50376e-10	-1.37923	8.8743e-05	-1.50376e-10	-1.37069	0.000113806	-1.50376e-10	-1.37604
12605711	rs9889694	5.82096e-09	-1.16301	-1.18008	3.47975e-05	-1.08087	-1.22602	4.43163e-05	-1.05992	-1.25926
12605750	rs9891389	5.86654e-09	-1.16301	-1.17228	3.50449e-05	-1.08087	-1.21894	4.4606e-05	-1.05992	-1.25275
12605937	rs80024537	1.95076e-08	-1.50376e-10	-1.13375	0.000111486	-1.50376e-10	-1.14254	0.000147074	-1.50376e-10	-1.11961
12606170	rs8081392	6.98623e-09	-1.0977	-1.06292	4.17902e-05	-1.01178	-1.11199	5.28336e-05	-0.98991	-1.15349
12606181	rs8080245	6.65021e-09	-1.12418	-1.08572	3.9595e-05	-1.03977	-1.13796	5.01258e-05	-1.01827	-1.17773
12606434	rs9284346	7.1581e-09	-1.08428	-1.05203	4.27292e-05	-0.997606	-1.10395	5.39781e-05	-0.97555	-1.14641
12606676	rs9303058	6.33713e-09	-1.1599	-1.09823	3.83773e-05	-1.05712	-1.15185	4.86619e-05	-1.0341	-1.19155
12606826	rs62058697	3.4894e-09	-1.48559	-1.36923	1.87845e-05	-1.55431	-1.36909	2.41557e-05	-1.51961	-1.40642
12607408	rs12938217	1.3142e-08	-1.52874	-3.07523e-10	0.000125155	-1.02689	-3.07523e-10	0.000135265	-1.2033	-3.07523e-10
12608009	rs7215392	2.85674e-09	-1.64084	-1.41403	1.70685e-05	-1.59438	-1.42482	2.19785e-05	-1.58509	-1.43539
12608271	rs8073609	4.40489e-09	-1.78324	-0.838599	2.36206e-05	-1.75811	-0.93621	2.86797e-05	-1.78236	-0.971992
12608769	rs16946453	1.916e-08	-1.50376e-10	-1.15173	0.000109867	-1.50376e-10	-1.15717	0.000144517	-1.50376e-10	-1.13714
12608940	rs79284115	1.7399e-08	-1.50376e-10	-1.24814	9.52605e-05	-1.50376e-10	-1.29982	0.000124428	-1.50376e-10	-1.28682
12608977	rs2013165	3.66226e-09	-1.39368	-1.4128	1.97083e-05	-1.46294	-1.41246	2.5955e-05	-1.42028	-1.4339
12609005	rs117968974	1.02275e-08	-1.77947	-3.07523e-10	5.60945e-05	-1.8294	-3.07523e-10	7.36011e-05	-1.81188	-3.07523e-10
12609119	rs726486	3.69126e-09	-1.36273	-1.43586	1.97941e-05	-1.43446	-1.43659	2.65901e-05	-1.39025	-1.43975
12609152	rs2013153	3.69755e-09	-1.36273	-1.43416	1.98253e-05	-1.43446	-1.43502	2.65779e-05	-1.39025	-1.44021
12609228	rs75061075	1.44787e-08	-1.50376e-10	-1.43187	8.35316e-05	-1.50376e-10	-1.43121	0.000107359	-1.50376e-10	-1.43437
12609238	rs726484	3.71101e-09	-1.36273	-1.43053	1.98928e-05	-1.43446	-1.43162	2.6574e-05	-1.39025	-1.44036
12609281	rs10521197	1.9336e-08	-1.50376e-10	-1.14259	0.000110866	-1.50376e-10	-1.14811	0.000145878	-1.50376e-10	-1.12777
12609471	rs10521198	1.94332e-08	-1.50376e-10	-1.13757	0.000111418	-1.50376e-10	-1.14314	0.000146629	-1.50376e-10	-1.12264
12609597	rs9908661	3.63538e-09	-1.40444	-1.4094	2.22395e-05	-1.36787	-1.38669	2.98923e-05	-1.3524	-1.36054
12610344	rs4141222	2.78384e-09	-1.64378	-1.43694	1.63556e-05	-1.62312	-1.43874	2.19351e-05	-1.58206	-1.4404
12610402	rs12185281	1.36752e-08	-1.48897	-3.07523e-10	8.12303e-05	-1.45915	-3.07523e-10	0.000113579	-1.37804	-3.07523e-10
12610565	rs75446798	3.72759e-09	-1.37056	-1.41823	1.99829e-05	-1.44168	-1.41988	2.64545e-05	-1.39786	-1.43726
12610832	rs150197198	1.9336e-08	-1.50376e-10	-1.14259	0.000110866	-1.50376e-10	-1.14811	0.000145878	-1.50376e-10	-1.12777
12610846	rs7207892	3.52215e-09	-1.4952	-1.35029	2.12273e-05	-1.43135	-1.3698	2.70015e-05	-1.42086	-1.39379
12610923	rs7221838	4.94368e-09	-1.27738	-1.22907	2.92432e-05	-1.23154	-1.24925	3.94733e-05	-1.15791	-1.27701
12610934	rs12326035	2.44734e-09	-1.76954	-1.44001	1.36348e-05	-1.80477	-1.43904	1.74289e-05	-1.81228	-1.44013
12611008	rs7222263	3.82315e-09	-1.36353	-1.39995	2.00623e-05	-1.4554	-1.40219	2.62465e-05	-1.41433	-1.42868
12611010	rs7221863	3.82768e-09	-1.36353	-1.39876	2.00854e-05	-1.4554	-1.40104	2.62633e-05	-1.41433	-1.42804
12611062	rs55907406	4.47341e-09	-1.79737	-0.809035	2.35862e-05	-1.78665	-0.90912	2.87082e-05	-1.80749	-0.945868
12611254	rs7222630	3.67807e-09	-1.4793	-1.32286	2.17843e-05	-1.42868	-1.34656	2.75729e-05	-1.4191	-1.37461
12611309	rs9894334	2.90731e-09	-1.61908	-1.41824	1.71164e-05	-1.59288	-1.42353	2.29051e-05	-1.54635	-1.43284
12611343	rs9894153	2.96626e-09	-1.59783	-1.41943	1.74872e-05	-1.57041	-1.42456	2.34562e-05	-1.52189	-1.43352
12611446	rs9894992	3.58583e-09	-1.48857	-1.33899	2.12623e-05	-1.43859	-1.36091	2.69746e-05	-1.42912	-1.38653
12611483	rs9894428	3.56402e-09	-1.49772	-1.33595	2.11146e-05	-1.44837	-1.3581	2.67758e-05	-1.43902	-1.38402
12612279	rs1014574	3.35459e-09	-1.50078	-1.39345	1.97622e-05	-1.4677	-1.40497	2.52292e-05	-1.45982	-1.42272
12612360	rs1014575	2.9365e-09	-1.59144	-1.43589	1.72295e-05	-1.5722	-1.43761	2.3265e-05	-1.52329	-1.44031
12612549	rs10852811	2.34137e-09	-1.81642	-1.4374	1.32693e-05	-1.83572	-1.43526	1.70438e-05	-1.83693	-1.43782
12612563	rs76038293	1.7972e-08	-1.50376e-10	-1.21574	0.000101492	-1.50376e-10	-1.23645	0.000132121	-1.50376e-10	-1.22682
12612632	rs55986665	5.36674e-09	-1.75674	-0.667597	2.88117e-05	-1.71687	-0.778785	3.45404e-05	-1.74854	-0.81987
12612818	rs79323032	1.44062e-08	-1.50376e-10	-1.4369	8.32567e-05	-1.50376e-10	-1.43451	0.000107068	-1.50376e-10	-1.43708
12612931	rs55941572	5.67246e-09	-1.74869	-0.620238	3.00927e-05	-1.71724	-0.734912	3.60754e-05	-1.74757	-0.777359
12613035	rs12601657	3.05619e-09	-1.7309	-1.25649	1.91781e-05	-1.62666	-1.27601	2.59942e-05	-1.60224	-1.25043
12613063	rs1233855	8.19322e-09	-1.08495	-0.916297	3.1486e-05	-1.39921	-1.00768	4.13626e-05	-1.33827	-1.04989
12613180	rs12450974	3.63811e-09	-1.38604	-1.42705	1.95798e-05	-1.45592	-1.42602	2.60058e-05	-1.41287	-1.43935
12613186	rs12453456	3.60801e-09	-1.39368	-1.42772	1.94294e-05	-1.46294	-1.42671	2.58092e-05	-1.42028	-1.43953
12613337	rs16946486	3.67939e-09	-1.37833	-1.42348	1.97923e-05	-1.44883	-1.42232	2.62312e-05	-1.4054	-1.4382
12613622	rs117606672	9.64992e-09	-1.83761	-3.07523e-10	6.13294e-05	-1.74018	-3.07523e-10	7.6751e-05	-1.76998	-3.07523e-10
12613649	rs35230112	1.26146e-08	-1.5697	-3.07523e-10	0.000100771	-1.24359	-3.07523e-10	0.000114951	-1.36603	-3.07523e-10
12613734	rs112352971	1.44553e-08	-1.50376e-10	-1.43349	8.33912e-05	-1.50376e-10	-1.43289	0.000107214	-1.50376e-10	-1.43571
12614024	rs76159933	9.8486e-09	-1.81723	-3.07523e-10	5.79067e-05	-1.7976	-3.07523e-10	7.49685e-05	-1.79347	-3.07523e-10
12614243	rs8076064	3.69727e-09	-1.39368	-1.40328	1.98473e-05	-1.46294	-1.40543	2.60449e-05	-1.42028	-1.43044
12614901	rs2176665	2.41266e-09	-1.80346	-1.42037	1.3593e-05	-1.82943	-1.41745	1.73704e-05	-1.83271	-1.42306
12614947	rs72811289	4.37365e-09	-1.74077	-0.888188	2.32648e-05	-1.72799	-0.981509	2.82181e-05	-1.75496	-1.01562
12615033	rs72811292	7.23142e-09	-1.73286	-0.393265	3.78683e-05	-1.69892	-0.523399	4.50161e-05	-1.73164	-0.571884
12615430	rs7503928	2.44035e-09	-1.79293	-1.41949	1.46897e-05	-1.74039	-1.4289	1.87548e-05	-1.75229	-1.4268
12615971	rs7210857	3.88573e-09	-1.37833	-1.36891	2.09162e-05	-1.44883	-1.36709	2.70598e-05	-1.4054	-1.4071
12616113	rs9906839	3.00062e-09	-1.74976	-1.25598	1.84666e-05	-1.66586	-1.27461	2.5007e-05	-1.64165	-1.24973
12617282	rs55831402	5.51966e-09	-1.72478	-0.671459	2.95009e-05	-1.68966	-0.782358	3.52934e-05	-1.72352	-0.82333
12617701	rs1714984	2.43506e-09	-1.83365	-1.38093	1.41879e-05	-1.80763	-1.39642	1.82358e-05	-1.81424	-1.39292
12618066	rs1233856	2.62669e-09	-1.80323	-1.3356	1.5755e-05	-1.75086	-1.34842	2.10623e-05	-1.73538	-1.32768
12618334	rs75324032	2.42739e-09	-1.78097	-1.43677	1.41582e-05	-1.77361	-1.43253	1.84992e-05	-1.76259	-1.43022
12618380	rs75689683	1.01278e-08	-1.78927	-3.07523e-10	5.87904e-05	-1.78246	-3.07523e-10	7.65811e-05	-1.77219	-3.07523e-10
12618437	rs1233857	7.05699e-09	-1.33458	-0.81596	4.15126e-05	-1.29139	-0.839048	5.30945e-05	-1.2264	-0.912063
12618680	rs72811294	2.53826e-09	-1.73507	-1.43801	1.56726e-05	-1.66413	-1.4404	1.957e-05	-1.69633	-1.44022
12619065	rs78710738	2.29868e-08	-1.50376e-10	-0.969637	0.000132627	-1.50376e-10	-0.968893	0.000174743	-1.50376e-10	-0.947228
12619623	rs11078089	1.78119e-08	-1.04563	-0.17906	0.000107244	-0.921214	-0.260118	0.000132034	-0.89333	-0.334154
12619703	rs12449382	2.45547e-08	-1.50376e-10	-0.903651	0.000141681	-1.50376e-10	-0.902857	0.000186942	-1.50376e-10	-0.879741
12619794	rs11654373	5.55805e-09	-1.4686	-0.920711	3.25286e-05	-1.40217	-0.972146	3.98996e-05	-1.39454	-1.02963
12619842	rs11078090	8.83231e-09	-1.07623	-0.849911	4.25769e-05	-1.27131	-0.833817	5.21526e-05	-1.20925	-0.947115
12619916	rs11654418	5.2916e-09	-1.43163	-1.0068	3.04088e-05	-1.38145	-1.06026	3.77632e-05	-1.36866	-1.11055
12620161	rs4791507	3.17712e-09	-1.5591	-1.38947	1.62413e-05	-1.68335	-1.38553	2.09688e-05	-1.65208	-1.41543
12620761	rs12944823	3.05683e-09	-1.5583	-1.42888	1.56792e-05	-1.67591	-1.42819	2.06343e-05	-1.64437	-1.43922
12620897	rs12602716	8.20981e-09	-1.04058	-0.958645	3.89782e-05	-1.24051	-0.952929	4.83891e-05	-1.17683	-1.05444
12621121	rs16946506	2.40019e-08	-1.50376e-10	-0.926423	0.000138489	-1.50376e-10	-0.925646	0.000182641	-1.50376e-10	-0.903021
12621128	rs141517108	4.73722e-08	-1.50376e-10	-0.24652	0.00026662	-1.50376e-10	-0.270613	0.000341744	-1.50376e-10	-0.276479
12621354	rs76467047	2.36945e-08	-1.50376e-10	-0.939312	0.000136714	-1.50376e-10	-0.938545	0.000180249	-1.50376e-10	-0.916201
12621782	rs10445272	4.12779e-09	-1.26697	-1.41985	1.854e-05	-1.51757	-1.41894	2.44364e-05	-1.47901	-1.43545
12622006	rs1106626	2.16743e-08	-1.50376e-10	-1.02843	0.000125049	-1.50376e-10	-1.02773	0.00016453	-1.50376e-10	-1.00745
12622026	rs1106625	2.16157e-08	-1.50376e-10	-1.03113	0.000124711	-1.50376e-10	-1.03044	0.000164074	-1.50376e-10	-1.01022
12622081	rs74424192	2.15517e-08	-1.50376e-10	-1.0341	0.000124341	-1.50376e-10	-1.03341	0.000163576	-1.50376e-10	-1.01327
12622455	rs118032939	2.20836e-08	-0.121343	-0.888377	5.41525e-05	-0.974357	-0.890276	7.48955e-05	-0.928519	-0.86593
12623650	rs73977962	1.94719e-08	-1.50376e-10	-1.13558	0.000108984	-1.50376e-10	-1.16524	0.000138508	-1.50376e-10	-1.17961
12624105	rs150763489	2.22742e-08	-1.00112	-3.07523e-10	9.41839e-05	-1.31119	-3.07523e-10	0.000139599	-1.17177	-3.07523e-10
12624156	rs181662662	2.4282e-08	-1.50376e-10	-0.91482	0.000143261	-1.50376e-10	-0.891769	0.000179982	-1.50376e-10	-0.917684
12625567	rs79561153	2.61468e-08	-1.50376e-10	-0.840828	0.000157276	-1.50376e-10	-0.798436	0.000197112	-1.50376e-10	-0.826771
12625578	rs10521199	2.59758e-08	-1.50376e-10	-0.847389	0.000156212	-1.50376e-10	-0.805225	0.000195808	-1.50376e-10	-0.833408
12625926	rs10521200	5.47422e-09	-1.34116	-1.06335	3.2326e-05	-1.35098	-1.02958	3.98808e-05	-1.37246	-1.05219
12626614	rs72811298	1.19061e-08	-1.62751	-3.07523e-10	5.83784e-05	-1.78949	-3.07523e-10	7.44847e-05	-1.79995	-3.07523e-10
12626781	rs79432419	2.45367e-08	-1.50376e-10	-0.904386	0.000147256	-1.50376e-10	-0.864265	0.000184833	-1.50376e-10	-0.891091
12627170	rs12452107	2.49122e-08	-1.50376e-10	-0.889196	0.000149593	-1.50376e-10	-0.84852	0.000187697	-1.50376e-10	-0.875715
12628486	rs76876417	2.26531e-08	-1.50376e-10	-0.984256	0.000135538	-1.50376e-10	-0.947188	0.00017047	-1.50376e-10	-0.971985
12628560	rs75475562	9.67045e-09	-1.83548	-3.07523e-10	5.56217e-05	-1.83786	-3.07523e-10	7.17357e-05	-1.83755	-3.07523e-10
12628685	rs143425927	2.30381e-08	-1.50376e-10	-0.967405	0.000137933	-1.50376e-10	-0.929672	0.000173405	-1.50376e-10	-0.954911
12628919	rs149261671	2.24036e-08	-1.50376e-10	-0.995335	0.000133985	-1.50376e-10	-0.958711	0.000168566	-1.50376e-10	-0.983213
12629033	rs117939640	2.21567e-08	-1.50376e-10	-1.00641	0.000132449	-1.50376e-10	-0.97024	0.000166684	-1.50376e-10	-0.994443
12629514	rs117076077	1.20092e-08	-1.61888	-3.07523e-10	7.46302e-05	-1.54389	-3.07523e-10	9.15205e-05	-1.59398	-3.07523e-10
12631489	rs117597536	9.64876e-09	-1.83773	-3.07523e-10	5.58169e-05	-1.83436	-3.07523e-10	7.2155e-05	-1.83173	-3.07523e-10
12631819	rs147731196	1.58908e-08	-1.50376e-10	-1.33881	9.28319e-05	-1.50376e-10	-1.32565	0.000120483	-1.50376e-10	-1.31903
12633108	rs370001420	9.71438e-09	-1.83095	-3.07523e-10	5.5693e-05	-1.83658	-3.07523e-10	7.17332e-05	-1.83759	-3.07523e-10
12633567	rs142574179	9.65169e-09	-1.83742	-3.07523e-10	5.566e-05	-1.83717	-3.07523e-10	7.18616e-05	-1.8358	-3.07523e-10
12633581	rs145985495	1.53815e-08	-1.50376e-10	-1.37139	9.0481e-05	-1.50376e-10	-1.3513	0.000117284	-1.50376e-10	-1.34594
12633723	rs117340919	2.61262e-09	-1.74797	-1.39623	1.4728e-05	-1.75672	-1.40997	1.88835e-05	-1.76818	-1.40408
12633890	rs113108378	1.0849e-08	-1.72048	-3.07523e-10	6.11197e-05	-1.7436	-3.07523e-10	8.25759e-05	-1.69682	-3.07523e-10
12634150	rs2322592	4.81099e-09	-1.7996	-0.734048	2.63359e-05	-1.83311	-0.752395	3.39025e-05	-1.83432	-0.752729
12634791	rs12453295	1.45912e-08	-1.50376e-10	-1.42413	8.43879e-05	-1.50376e-10	-1.42101	0.000108602	-1.50376e-10	-1.42285
12635049	rs4792274	2.27378e-08	-0.980525	-3.07523e-10	8.72818e-05	-1.38729	-3.07523e-10	0.00012042	-1.31956	-3.07523e-10
12635088	rs740463	3.25681e-09	-1.8331	-1.09071	1.94327e-05	-1.83775	-1.05173	2.36519e-05	-1.83738	-1.10971
12635215	rs758185	8.0195e-09	-1.40756	-0.615119	5.21888e-05	-1.35038	-0.551187	6.00265e-05	-1.39195	-0.623808
12635656	rs12453968	1.48867e-08	-1.50376e-10	-1.40409	8.6373e-05	-1.50376e-10	-1.39776	0.000111004	-1.50376e-10	-1.40098
12635681	rs7219332	2.7788e-08	-1.50376e-10	-0.779952	0.000163218	-1.50376e-10	-0.76135	0.00020515	-1.50376e-10	-0.786803
12635700	rs57729844	2.89465e-08	-1.50376e-10	-0.739106	0.000176712	-1.50376e-10	-0.681915	0.000239481	-1.50376e-10	-0.632069
12635871	rs35712872	1.31949e-08	-1.57276	0.0480362	0.000105585	-1.24019	0.0432669	0.000127167	-1.33176	0.0667106
12635877	rs12451778	1.49958e-08	-1.50376e-10	-1.39678	8.7057e-05	-1.50376e-10	-1.38987	0.000111851	-1.50376e-10	-1.39338
12636154	rs12944722	3.71073e-08	-0.148174	-0.342569	0.000178378	-0.374738	-0.297794	0.000223274	-0.326877	-0.375267
12636370	rs9896296	5.07224e-08	0.195445	-0.373631	0.000292916	0.175697	-0.352248	0.000380093	0.275851	-0.445979
12636496	rs9896722	4.5537e-08	0.106519	-0.392549	0.000251885	0.0438909	-0.371355	0.000327381	0.144825	-0.464241
12636610	rs7224689	3.63234e-08	-0.0823334	-0.429758	0.000175526	-0.304075	-0.384573	0.000218918	-0.267523	-0.454321
12636735	rs7225709	4.41656e-08	-0.189514	-0.127095	0.000196978	-0.495781	-0.0775618	0.000245082	-0.4454	-0.163549
12636922	rs149563331	3.31102e-08	-1.50376e-10	-0.604714	0.000195433	-1.50376e-10	-0.58122	0.000244055	-1.50376e-10	-0.613148
12637371	rs9905820	4.14323e-08	-0.00109751	-0.379396	0.000187219	-0.276505	-0.347651	0.000236169	-0.222878	-0.423115
12637602	rs12603345	3.95097e-08	-0.0636367	-0.364371	0.000184676	-0.305429	-0.332404	0.000233527	-0.248844	-0.408402
12637696	rs117446141	1.53592e-08	-1.50376e-10	-1.37284	8.92397e-05	-1.50376e-10	-1.36511	0.000114594	-1.50376e-10	-1.36915
12637726	rs2322593	5.33955e-08	0.300639	-0.427468	0.000330038	0.361848	-0.419075	0.000432812	0.469302	-0.509541
12637742	rs1984481	2.6183e-08	-0.325087	-0.514358	0.000199106	-0.0562677	-0.506333	0.000248733	-0.00140702	-0.592756
12637867	rs147937080	2.73279e-08	-1.50376e-10	-0.796645	0.00016644	-1.50376e-10	-0.741804	0.000225114	-1.50376e-10	-0.693935
12638156	rs2017838	4.44662e-08	0.143173	-0.452999	0.000252075	0.131853	-0.458563	0.000325375	0.219947	-0.545511
12638186	rs2322594	4.43233e-08	0.124967	-0.438011	0.000245422	0.0901599	-0.443618	0.000317104	0.179928	-0.531241
12638478	rs16946539	1.47493e-07	-1.50376e-10	0.889226	0.000741054	-1.50376e-10	0.751637	0.000921558	-1.50376e-10	0.715523
12638749	rs7216001	4.8336e-08	0.0513678	-0.277747	0.000281662	0.063401	-0.279131	0.000359263	0.145764	-0.372251
12639294	rs1465249	7.97138e-09	-1.19252	-0.83618	4.08229e-05	-1.27718	-0.870013	5.09069e-05	-1.35809	-0.822457
12640042	rs60338854	2.12112e-08	-1.50376e-10	-1.05003	0.000126813	-1.50376e-10	-1.01373	0.000169093	-1.50376e-10	-0.980092
12640579	rs9914791	1.76904e-08	-1.50376e-10	-1.23153	0.000104647	-1.50376e-10	-1.20585	0.000138341	-1.50376e-10	-1.18082
12640851	rs56218046	1.04219e-08	-1.76065	-3.07523e-10	7.27045e-05	-1.57003	-3.07523e-10	0.000101569	-1.4898	-3.07523e-10
12640881	rs12451564	1.52157e-08	-1.50376e-10	-1.38223	8.86136e-05	-1.50376e-10	-1.37215	0.000113866	-1.50376e-10	-1.37552
12641332	rs757597	8.76228e-09	-1.65796	-0.276138	6.51537e-05	-1.40499	-0.274699	7.6658e-05	-1.43439	-0.3368
12641458	rs72813104	6.59614e-09	-0.992926	-1.22514	2.51594e-05	-1.47888	-1.15233	3.32826e-05	-1.44186	-1.16365
12641767	rs73286306	4.80908e-09	-1.21445	-1.3196	2.31653e-05	-1.39184	-1.32194	2.79822e-05	-1.4739	-1.30507
12642303	rs78054910	2.81927e-08	-1.50376e-10	-0.765491	0.000156122	-1.50376e-10	-0.805797	0.000200087	-1.50376e-10	-0.81179
12642833	rs76436033	3.04165e-08	-1.50376e-10	-0.68957	0.000167446	-1.50376e-10	-0.735777	0.000212621	-1.50376e-10	-0.751029
12642850	rs80284507	3.26792e-08	-1.50376e-10	-0.617815	0.000179509	-1.50376e-10	-0.666214	0.00022777	-1.50376e-10	-0.682205
12642890	rs11657113	1.98144e-08	-0.515368	-0.602777	0.000133507	-0.309787	-0.652495	0.000163224	-0.305639	-0.70978
12642901	rs78850963	4.02752e-08	-1.50376e-10	-0.408819	0.000219578	-1.50376e-10	-0.464729	0.000275065	-1.50376e-10	-0.493533
12642992	rs11652201	2.26684e-08	-0.395752	-0.587831	0.000169445	-0.0903173	-0.63359	0.000204109	-0.0985023	-0.693385
12643002	rs16946545	2.91926e-08	-1.50376e-10	-0.730638	0.000160918	-1.50376e-10	-0.775543	0.000204422	-1.50376e-10	-0.790356
12643042	rs16946548	2.02124e-08	-1.50376e-10	-1.09826	0.000113553	-1.50376e-10	-1.12417	0.000145664	-1.50376e-10	-1.12924
12643276	rs11653172	4.0359e-08	-0.59832	0.19158	0.000287609	-0.404563	0.209729	0.000315696	-0.493439	0.137676
12643338	rs144323466	3.14272e-08	-1.50376e-10	-0.656882	0.000173483	-1.50376e-10	-0.700358	0.00022223	-1.50376e-10	-0.706831
12643372	rs148801485	2.9913e-08	-1.50376e-10	-0.70626	0.000165358	-1.50376e-10	-0.748324	0.000211867	-1.50376e-10	-0.754583
12643460	rs146431634	3.70607e-08	-1.50376e-10	-0.491998	0.00020284	-1.50376e-10	-0.54402	0.00025706	-1.50376e-10	-0.561234
12643509	rs140790238	3.46842e-08	-1.50376e-10	-0.55827	0.000190189	-1.50376e-10	-0.608416	0.000241181	-1.50376e-10	-0.624996
12643568	rs12945284	1.31822e-08	-0.550531	-0.975155	8.29377e-05	-0.462164	-0.976183	0.00010196	-0.48234	-1.00362
12643710	rs143120745	3.72897e-08	-1.50376e-10	-0.485837	0.000204058	-1.50376e-10	-0.53803	0.000258589	-1.50376e-10	-0.555301
12644181	rs142301022	3.09587e-08	-1.50376e-10	-0.671901	0.000170337	-1.50376e-10	-0.718657	0.000216253	-1.50376e-10	-0.734093
12644200	rs62060373	6.22113e-09	-1.56937	-0.707229	3.52106e-05	-1.57662	-0.718469	4.83148e-05	-1.44305	-0.789754
12644808	rs185357929	3.23138e-08	-1.50376e-10	-0.629059	0.000178239	-1.50376e-10	-0.673311	0.000228295	-1.50376e-10	-0.679902
12644878	rs143012732	3.43779e-08	-1.50376e-10	-0.567142	0.000189305	-1.50376e-10	-0.613075	0.000242408	-1.50376e-10	-0.61992
12644957	rs12938872	3.53934e-08	-0.511357	-0.0266726	0.000228151	-0.372356	-0.0540739	0.00026822	-0.406119	-0.112617
12645292	rs12452325	3.32091e-08	-1.50376e-10	-0.60173	0.00018304	-1.50376e-10	-0.646732	0.000234418	-1.50376e-10	-0.653436
12645294	rs116957848	2.01396e-08	-1.10187	-3.07523e-10	8.89202e-05	-1.3687	-3.07523e-10	0.000105467	-1.45215	-3.07523e-10
12645344	rs12452347	3.52562e-08	-1.50376e-10	-0.541914	0.000194012	-1.50376e-10	-0.588515	0.00024841	-1.50376e-10	-0.595461
12645377	rs67341207	2.55502e-08	-0.402268	-0.461642	0.000268742	0.210072	-0.472756	0.000263245	-0.0836653	-0.453793
12645919	rs143951776	3.30475e-08	-1.50376e-10	-0.606608	0.000181471	-1.50376e-10	-0.65534	0.000230235	-1.50376e-10	-0.671443
12645948	rs77507532	3.32849e-08	-1.50376e-10	-0.599451	0.000183446	-1.50376e-10	-0.644515	0.000234936	-1.50376e-10	-0.651228
12646055	rs72479744	3.00203e-08	-1.50376e-10	-0.70268	0.000165333	-1.50376e-10	-0.748476	0.000209968	-1.50376e-10	-0.763589
12646081	rs143189164	3.3784e-08	-1.50376e-10	-0.584568	0.000186122	-1.50376e-10	-0.630034	0.000238348	-1.50376e-10	-0.636809
12646178	rs112250086	1.82012e-08	-1.50376e-10	-1.20307	0.000108196	-1.50376e-10	-1.17249	0.000143571	-1.50376e-10	-1.14371
12646184	rs79026613	3.42867e-08	-1.50376e-10	-0.569796	0.000188817	-1.50376e-10	-0.615658	0.000241785	-1.50376e-10	-0.622492
12646246	rs77394927	3.41587e-08	-1.50376e-10	-0.573538	0.000187391	-1.50376e-10	-0.623242	0.000237667	-1.50376e-10	-0.639673
12646692	rs75869794	3.18446e-08	-1.50376e-10	-0.643687	0.000175722	-1.50376e-10	-0.687533	0.000225085	-1.50376e-10	-0.694062
12646752	rs79994050	3.19528e-08	-1.50376e-10	-0.640295	0.000175637	-1.50376e-10	-0.688018	0.000222908	-1.50376e-10	-0.703781
12647010	rs142550870	3.48586e-08	-1.50376e-10	-0.553254	0.000191118	-1.50376e-10	-0.603544	0.000242347	-1.50376e-10	-0.620173
12647408	rs8073291	4.88968e-09	-1.31154	-1.20589	2.94281e-05	-1.27726	-1.19723	3.72612e-05	-1.3035	-1.18909
12647449	rs75119421	3.83735e-08	-1.50376e-10	-0.457188	0.000209823	-1.50376e-10	-0.51017	0.000265824	-1.50376e-10	-0.527707
12647490	rs12709295	6.83725e-09	-1.69346	-0.488706	3.95134e-05	-1.68378	-0.496015	5.19421e-05	-1.57708	-0.583327
12647729	rs76490220	3.99017e-08	-1.50376e-10	-0.418136	0.000217949	-1.50376e-10	-0.472174	0.00027602	-1.50376e-10	-0.490067
12648412	rs75841939	3.56828e-08	-1.50376e-10	-0.529886	0.000195506	-1.50376e-10	-0.580844	0.000247855	-1.50376e-10	-0.597698
12648444	rs76965611	4.04853e-08	-1.50376e-10	-0.403615	0.000222009	-1.50376e-10	-0.45372	0.000284106	-1.50376e-10	-0.461196
12648509	rs78313655	3.72579e-08	-1.50376e-10	-0.486692	0.00020237	-1.50376e-10	-0.54634	0.000256886	-1.50376e-10	-0.561911
12649660	rs12451534	4.11052e-08	-1.50376e-10	-0.38842	0.000255628	-1.50376e-10	-0.312714	0.000302099	-1.50376e-10	-0.399788
12649789	rs12451509	4.42382e-08	-1.50376e-10	-0.314966	0.00027421	-1.50376e-10	-0.242543	0.000322126	-1.50376e-10	-0.3356
12649998	rs72635529	2.20392e-08	-1.50376e-10	-1.01173	0.000131544	-1.50376e-10	-0.977098	0.000161493	-1.50376e-10	-1.02608
12650011	rs79493821	2.38474e-09	-1.83688	-1.39859	1.46148e-05	-1.81301	-1.36139	1.84566e-05	-1.82464	-1.37048
12650777	rs1984661	3.10487e-09	-1.58976	-1.38182	2.46903e-05	-1.30414	-1.34589	2.84135e-05	-1.39713	-1.36655
12650854	rs1984660	3.88085e-09	-1.48469	-1.26381	3.73798e-05	-0.913997	-1.32131	4.05132e-05	-1.08962	-1.31929
12650863	rs77767158	1.99108e-08	-1.50376e-10	-1.11329	0.000116335	-1.50376e-10	-1.09996	0.000143907	-1.50376e-10	-1.14137
12650865	rs999650	3.78322e-09	-1.51532	-1.25865	3.57065e-05	-0.964034	-1.31707	3.85515e-05	-1.14353	-1.31502
12650924	rs72635530	1.99628e-08	-1.50376e-10	-1.11068	0.000116645	-1.50376e-10	-1.0973	0.000144266	-1.50376e-10	-1.13888
12651209	rs12452783	1.9769e-08	-1.50376e-10	-1.12044	0.00011549	-1.50376e-10	-1.10725	0.000142927	-1.50376e-10	-1.14821
12651297	rs144953267	1.01787e-08	-1.78426	-3.07523e-10	5.60342e-05	-1.83047	-3.07523e-10	7.21483e-05	-1.83182	-3.07523e-10
12651615	rs12452810	1.93763e-08	-1.50376e-10	-1.1405	0.000113149	-1.50376e-10	-1.12773	0.000140215	-1.50376e-10	-1.16736
12651897	rs9904907	2.70748e-09	-1.71239	-1.39614	1.99922e-05	-1.49749	-1.3636	2.30763e-05	-1.58593	-1.3858
12652168	rs9910368	2.9053e-09	-1.63875	-1.39927	1.4878e-05	-1.78127	-1.37528	1.97502e-05	-1.74638	-1.381
12652535	rs72635531	1.83002e-08	-1.50376e-10	-1.19764	0.000106729	-1.50376e-10	-1.18614	0.000132793	-1.50376e-10	-1.22175
12652605	rs118093912	1.90619e-08	-1.50376e-10	-1.15686	0.000111274	-1.50376e-10	-1.14444	0.000138045	-1.50376e-10	-1.18296
12652729	rs150180573	3.26697e-09	-1.83731	-1.08338	1.97754e-05	-1.81025	-1.06174	2.41661e-05	-1.81723	-1.10836
12653229	rs12449479	2.81833e-09	-1.66454	-1.40387	1.73081e-05	-1.62469	-1.38057	2.23476e-05	-1.61889	-1.38493
12653240	rs12449438	2.65663e-09	-1.77028	-1.35721	1.65771e-05	-1.65328	-1.39514	2.03524e-05	-1.70811	-1.38924
12653441	rs12449467	1.81957e-08	-1.50376e-10	-1.20337	0.000106899	-1.50376e-10	-1.18455	0.000132877	-1.50376e-10	-1.22112
12653595	rs72635532	1.83356e-08	-1.50376e-10	-1.19571	0.000107608	-1.50376e-10	-1.17794	0.000133465	-1.50376e-10	-1.2167
12654139	rs62060374	6.33951e-08	-0.733555	0.778387	0.000355291	-0.967997	0.984498	0.00040329	-0.817214	0.706329
12654183	rs72635533	4.19416e-08	-1.50376e-10	-0.368276	0.000260055	-1.50376e-10	-0.295545	0.000304998	-1.50376e-10	-0.390236
12654616	rs11651564	2.72717e-09	-1.68723	-1.41406	2.35352e-05	-1.3134	-1.38454	2.6673e-05	-1.42433	-1.40256
12654957	rs8068275	5.22823e-09	-1.27693	-1.17355	3.5323e-05	-1.06176	-1.23015	4.14861e-05	-1.16001	-1.22517
12655081	rs9905908	9.84195e-08	-0.777915	1.2626	0.000908465	-0.310319	1.26564	0.000903846	-0.351233	1.04735
12655432	rs12940605	4.01271e-09	-1.61022	-1.10487	2.56531e-05	-1.44389	-1.16788	3.15461e-05	-1.4984	-1.16069
12655446	rs16946549	1.84026e-08	-1.50376e-10	-1.19206	0.000109106	-1.50376e-10	-1.16412	0.000135247	-1.50376e-10	-1.20344
12656111	rs12453883	1.76662e-08	-1.50376e-10	-1.2329	0.000104925	-1.50376e-10	-1.20319	0.000130415	-1.50376e-10	-1.23982
12656417	rs28730824	2.13628e-08	-1.0429	-3.07523e-10	9.26976e-05	-1.32709	-3.07523e-10	0.000111324	-1.39809	-3.07523e-10
12656546	rs28730825	1.20237e-08	-1.47042	-0.147258	7.95005e-05	-1.43781	-0.0428687	9.20427e-05	-1.496	-0.0922899
12656711	rs4792277	3.98336e-08	-0.92037	0.500526	0.000260071	-0.971553	0.67607	0.000299338	-0.830929	0.421959
12656795	rs28730826	1.2974e-08	-1.54161	-3.07523e-10	7.69126e-05	-1.51377	-3.07523e-10	9.6378e-05	-1.54226	-3.07523e-10
12656814	rs2108658	1.8169e-08	-0.644524	-0.560315	0.000185825	-0.0450673	-0.586562	0.000212197	-0.101743	-0.651284
12656815	rs4792278	3.99537e-08	-0.364044	-0.0527885	0.00035126	0.0414097	-0.0363207	0.000418211	0.0560913	-0.130647
12656997	rs57172332	4.62283e-08	-0.78062	0.509658	0.00029318	-0.858429	0.682778	0.000344741	-0.693589	0.425841
12657151	rs72635534	2.32925e-08	-1.50376e-10	-0.956424	0.000138258	-1.50376e-10	-0.927315	0.000170004	-1.50376e-10	-0.974723
12657515	rs12452177	1.75569e-08	-1.50376e-10	-1.23911	0.000103109	-1.50376e-10	-1.22065	0.000129497	-1.50376e-10	-1.24688
12657844	rs12452239	1.09165e-07	-1.26077	1.84908	0.000655684	-1.39097	2.02022	0.000856094	-1.39136	2.0332
12657968	rs16946551	8.25147e-09	-1.24344	-0.750724	6.28889e-05	-0.976405	-0.738661	6.84631e-05	-1.07253	-0.811722
12658023	rs9902289	2.95645e-08	-1.79641	1.07843	0.00018294	-1.82661	1.17933	0.000235426	-1.80978	1.16064
12658101	rs9903742	3.52798e-08	-1.66547	1.12422	0.000201222	-1.76616	1.21413	0.000268788	-1.71889	1.20227
12658370	rs11870798	1.73387e-08	-1.82174	0.570123	0.000108845	-1.83767	0.671163	0.00014018	-1.8306	0.662991
12658576	rs11656833	6.36087e-09	-1.64536	-0.609026	5.63373e-05	-1.229	-0.596076	7.73272e-05	-1.25496	-0.507534
12658654	rs140498547	5.72835e-08	-1.50376e-10	-0.0565417	0.00036131	-1.50376e-10	0.0332985	0.000790779	-1.50376e-10	0.562476
12658824	rs149157951	1.1241e-08	-1.68498	-3.07523e-10	5.67018e-05	-1.81863	-3.07523e-10	7.35149e-05	-1.81305	-3.07523e-10
12658996	rs148347637	1.34371e-08	-1.50653	-3.07523e-10	5.86477e-05	-1.78489	-3.07523e-10	7.81394e-05	-1.75205	-3.07523e-10
12659089	rs72813111	7.41887e-09	-1.5493	-0.551232	5.80479e-05	-1.22292	-0.57225	6.95704e-05	-1.236	-0.632203
12659096	rs9912707	1.57137e-08	-1.45112	0.101092	0.000127565	-1.09939	0.0915769	0.000141455	-1.1177	-0.0408636
12659294	rs56098254	1.47185e-08	-1.39602	-0.0194251	0.00012108	-1.03969	-0.0202987	0.000132248	-1.07233	-0.153539
12659499	rs16946568	1.46359e-08	-1.38468	-0.0363954	0.0001161	-1.06992	-0.0320644	0.000125731	-1.11167	-0.164726
12660106	rs7219813	3.30164e-09	-1.54843	-1.3617	2.53769e-05	-1.25557	-1.36702	3.15026e-05	-1.278	-1.38247
12660874	rs55779990	3.2824e-09	-1.55389	-1.36209	2.5113e-05	-1.26747	-1.36558	3.10594e-05	-1.29294	-1.3817
12660912	rs2015334	9.60306e-08	-1.50376e-10	0.460112	0.000596302	-1.50376e-10	0.53431	0.000926675	-1.50376e-10	0.721061
12660961	rs2003519	5.14816e-09	-1.82098	-0.644934	2.94744e-05	-1.78458	-0.68834	3.86469e-05	-1.79	-0.666078
12662645	rs10468460	7.14325e-09	-1.77153	-0.366862	4.22706e-05	-1.69496	-0.417385	5.49846e-05	-1.71204	-0.391449
12663455	rs2322595	7.15498e-09	-1.82126	-0.315482	4.18581e-05	-1.76122	-0.360935	5.47225e-05	-1.77288	-0.335387
12663577	rs55744634	3.36139e-09	-1.56655	-1.32565	2.6048e-05	-1.26114	-1.33536	3.19862e-05	-1.29173	-1.3535
12663696	rs56138813	5.81624e-09	-1.57958	-0.764324	5.62318e-05	-1.11337	-0.713579	6.99721e-05	-1.21369	-0.648758
12663721	rs28730827	4.9881e-09	-1.51484	-0.982655	3.89866e-05	-1.19153	-1.00169	4.66302e-05	-1.22805	-1.04025
12664170	rs12449924	4.28258e-08	-1.50376e-10	-0.347413	0.000259266	-1.50376e-10	-0.298582	0.000397879	-1.50376e-10	-0.124393
12664177	rs16946572	3.32938e-09	-1.50619	-1.39558	2.63407e-05	-1.1834	-1.40192	3.27208e-05	-1.21029	-1.41224
12664347	rs61699330	3.36152e-09	-1.46895	-1.42321	2.67851e-05	-1.14408	-1.42451	3.31031e-05	-1.17949	-1.43142
12664400	rs12449980	4.40516e-08	-1.50376e-10	-0.319192	0.000267292	-1.50376e-10	-0.268094	0.00041408	-1.50376e-10	-0.0844837
12664422	rs138421187	1.91168e-08	-1.50376e-10	-1.15399	0.000120711	-1.50376e-10	-1.06304	0.000238434	-1.50376e-10	-0.636449
12665086	rs142649279	2.177e-08	-1.02402	-3.07523e-10	9.74326e-05	-1.27728	-3.07523e-10	0.00012493	-1.28279	-3.07523e-10
12665473	rs35408395	7.1262e-09	-1.67958	-0.461194	4.14139e-05	-1.71122	-0.4216	5.51953e-05	-1.68711	-0.412559
12665764	rs12939494	3.37838e-08	-0.584573	-3.07523e-10	0.000207891	-0.519422	-3.07523e-10	0.000241182	-0.624991	-3.07523e-10
12666014	rs12946954	5.65488e-09	-1.04064	-1.3314	4.65609e-05	-0.668652	-1.34702	5.34251e-05	-0.78228	-1.34998
12667336	rs16946576	1.72e-08	-1.50376e-10	-1.25964	0.000100105	-1.50376e-10	-1.25022	0.00013679	-1.50376e-10	-1.1921
12667536	rs8078432	4.81841e-09	-1.67712	-0.854989	2.64787e-05	-1.7135	-0.866603	3.08349e-05	-1.75436	-0.927532
12667582	rs8079605	1.36041e-08	-1.5067	0.0125185	9.25134e-05	-1.42973	0.100645	0.000111003	-1.51121	0.110229
12667597	rs117342471	5.76492e-08	-0.0501785	-3.07523e-10	0.00061509	0.565333	-3.07523e-10	0.000634014	0.341529	-3.07523e-10
12667836	rs77787883	1.2156e-08	-1.60673	-3.07523e-10	6.84075e-05	-1.63095	-3.07523e-10	8.25316e-05	-1.69736	-3.07523e-10
12667934	rs9894897	1.55768e-08	-1.50376e-10	-1.35877	9.40386e-05	-1.50376e-10	-1.31273	0.000122673	-1.50376e-10	-1.30102
12668053	rs2286389	1.74164e-08	-1.50376e-10	-1.24714	9.95135e-05	-1.50376e-10	-1.25614	0.000125726	-1.50376e-10	-1.27644
12668361	rs2286390	2.90836e-09	-1.7198	-1.31716	1.95992e-05	-1.59638	-1.28457	2.22359e-05	-1.70475	-1.30408
12668464	rs2286391	1.89529e-08	-1.50376e-10	-1.1626	0.000108335	-1.50376e-10	-1.17121	0.00013519	-1.50376e-10	-1.20386
12669154	rs73977989	8.14372e-08	0.295277	-3.07523e-10	0.000219092	-0.466944	-3.07523e-10	0.000232902	-0.659926	-3.07523e-10
12670125	rs12150137	4.51982e-08	-0.293497	-3.07523e-10	0.00014107	-0.907182	-3.07523e-10	0.000161443	-1.02639	-3.07523e-10
12670960	rs12450539	4.35178e-09	-1.80344	-0.83053	3.0773e-05	-1.77804	-0.651755	3.23496e-05	-1.8255	-0.808441
12670962	rs12937647	4.7847e-09	-1.49284	-1.04629	1.98821e-05	-1.76155	-1.10507	2.80381e-05	-1.72129	-1.05569
12671455	rs8071864	1.44955e-08	-1.50376e-10	-1.43072	8.29149e-05	-1.50376e-10	-1.43862	0.000106797	-1.50376e-10	-1.43961
12672638	rs16946582	3.12714e-09	-1.77182	-1.19262	1.66072e-05	-1.83609	-1.21051	2.21066e-05	-1.83758	-1.17709
12673103	rs4792279	3.21315e-09	-1.73893	-1.19837	1.7487e-05	-1.83652	-1.15846	2.32883e-05	-1.83441	-1.12818
12673182	rs80064709	3.0789e-08	-0.677398	-3.07523e-10	0.000165782	-0.745765	-3.07523e-10	0.000222391	-0.706105	-3.07523e-10
12673528	rs76646605	1.48435e-08	-1.50376e-10	-1.40699	8.73483e-05	-1.50376e-10	-1.38653	0.000113417	-1.50376e-10	-1.37947
12673744	rs11870599	2.97659e-09	-1.73439	-1.27938	1.59814e-05	-1.83467	-1.25034	2.11896e-05	-1.83152	-1.22551
12673763	rs62060378	3.04698e-09	-1.76655	-1.22386	1.9419e-05	-1.64962	-1.24056	2.50228e-05	-1.68143	-1.20932
12674893	rs143933239	1.05655e-08	-1.74696	-3.07523e-10	6.01246e-05	-1.76002	-3.07523e-10	7.91831e-05	-1.73878	-3.07523e-10
12675011	rs140766866	9.96258e-09	-1.80572	-3.07523e-10	5.56217e-05	-1.83786	-3.07523e-10	7.17792e-05	-1.83695	-3.07523e-10
12675921	rs62060379	2.36525e-09	-1.80365	-1.44002	1.32686e-05	-1.83186	-1.43918	1.7165e-05	-1.82734	-1.44033
12676199	rs4792280	4.37429e-09	-1.40743	-1.22138	7.3664e-05	-0.526765	-1.03016	3.59994e-05	-1.31074	-1.2163
12676269	rs146679925	1.16465e-08	-1.64955	-3.07523e-10	7.37474e-05	-1.55579	-3.07523e-10	9.58689e-05	-1.54756	-3.07523e-10
12676332	rs4792281	4.69476e-09	-1.34593	-1.21218	7.90347e-05	-0.468956	-1.01759	3.75389e-05	-1.27818	-1.20699
12676375	rs4792282	4.49331e-09	-1.34888	-1.25309	6.95727e-05	-0.540061	-1.074	3.46953e-05	-1.31556	-1.24838
12676507	rs16946585	2.39283e-09	-1.79702	-1.43505	1.3345e-05	-1.83273	-1.43257	1.71376e-05	-1.83092	-1.43834
12677444	rs77921683	1.46355e-08	-1.4211	-3.07523e-10	0.00012101	-1.06056	-3.07523e-10	0.000153747	-1.07523	-3.07523e-10
12677557	rs117562897	9.95561e-09	-1.80642	-3.07523e-10	7.10233e-05	-1.59343	-3.07523e-10	9.48969e-05	-1.55775	-3.07523e-10
12677570	rs113549207	1.89652e-08	-1.16195	-3.07523e-10	0.000118124	-1.0847	-3.07523e-10	0.000143562	-1.14377	-3.07523e-10
12677862	rs12936683	2.82319e-08	0.516268	-1.28037	0.0424373	5.90903	-1.10969	0.000866889	1.9285	-1.27413
12678153	rs57125372	2.12678e-08	-1.04736	-3.07523e-10	0.000161655	-0.770972	-3.07523e-10	0.000191992	-0.853089	-3.07523e-10
12679033	rs16946588	3.3541e-08	-0.591785	-3.07523e-10	0.000246191	-0.35033	-3.07523e-10	0.000292883	-0.430769	-3.07523e-10
12680075	rs9303059	4.22049e-08	1.00521	-1.36723	0.00713234	4.26393	-1.24797	0.000622487	1.67924	-1.35606
12680126	rs74253571	1.59865e-08	-1.50376e-10	-1.33281	9.50536e-05	-1.50376e-10	-1.302	0.000124282	-1.50376e-10	-1.28799
12680171	rs117988656	1.04587e-08	-1.75712	-3.07523e-10	7.40749e-05	-1.55136	-3.07523e-10	9.39966e-05	-1.56728	-3.07523e-10
12680422	rs7226312	6.7663e-09	-1.00239	-1.19021	0.000123864	-0.0579557	-0.979293	5.12357e-05	-1.04301	-1.13109
12680650	rs9912926	2.73376e-08	-0.796292	-3.07523e-10	0.000163016	-0.762586	-3.07523e-10	0.000197896	-0.822801	-3.07523e-10
12680838	rs6502202	1.76298e-08	0.0370869	-1.27205	0.0178607	5.02987	-1.09595	0.000459268	1.28478	-1.26569
12681221	rs6502203	1.77202e-08	0.0559385	-1.28579	0.0181743	5.06591	-1.11458	0.00046458	1.3091	-1.27851
12681402	rs2322596	5.87191e-09	-1.0531	-1.28128	0.000106044	-0.0737451	-1.11883	4.48309e-05	-1.04265	-1.26499
12681956	rs79741807	1.75304e-08	0.0479875	-1.2886	0.0178405	5.05072	-1.11793	0.000458983	1.29885	-1.28037
12682020	rs2322598	3.12477e-08	0.727457	-1.39007	0.00420873	3.77481	-1.28633	0.000423561	1.31889	-1.38073
12682178	rs77601369	2.58751e-08	-1.50376e-10	-0.851273	0.000125145	-1.50376e-10	-1.02696	0.000185814	-1.50376e-10	-0.885797
12682916	rs74875511	1.54854e-08	-1.36466	-3.07523e-10	0.000134518	-0.954736	-3.07523e-10	0.00017189	-0.963687	-3.07523e-10
12683017	rs55796827	3.18088e-09	-1.56121	-1.38619	1.55831e-05	-1.73112	-1.37913	2.0209e-05	-1.70541	-1.39901
12683280	rs16946594	1.33169e-08	-1.51552	-3.07523e-10	0.000112557	-1.13298	-3.07523e-10	0.000143357	-1.14521	-3.07523e-10
12683604	rs16946598	1.54665e-08	-1.50376e-10	-1.36588	9.17245e-05	-1.50376e-10	-1.33765	0.000119533	-1.50376e-10	-1.32695
12683908	rs17630614	1.27432e-08	-1.55955	-3.07523e-10	5.79862e-05	-1.79623	-3.07523e-10	7.36864e-05	-1.81072	-3.07523e-10
12684061	rs11659062	1.54996e-08	-1.36374	-3.07523e-10	9.9222e-05	-1.25908	-3.07523e-10	0.000122052	-1.3061	-3.07523e-10
12684353	rs7217793	6.95775e-09	-0.963408	-1.20129	0.000124715	-0.0360307	-0.994376	5.20172e-05	-1.01555	-1.14342
12684404	rs149390011	6.44603e-09	-1.835	-0.406088	3.82267e-05	-1.81938	-0.393522	4.55958e-05	-1.81323	-0.477492
12684907	rs4792283	4.29203e-09	-1.24679	-1.40101	1.90678e-05	-1.51348	-1.39495	2.52557e-05	-1.46968	-1.41181
12685096	rs57413351	9.04558e-09	-0.595479	-1.3068	0.00520204	3.84992	-1.14955	0.000201752	0.499884	-1.30339
12685220	rs55737829	3.86199e-09	-1.33796	-1.41541	1.75641e-05	-1.58004	-1.41054	2.32399e-05	-1.54084	-1.42383
12685244	rs76477869	1.51473e-08	-1.50376e-10	-1.38673	8.9629e-05	-1.50376e-10	-1.36076	0.000116901	-1.50376e-10	-1.34921
12685431	rs74253573	8.62425e-09	-0.767247	-1.18273	0.00432298	3.47512	-0.959856	0.000188327	0.26189	-1.13425
12685737	rs146114260	1.22475e-08	-1.59923	-3.07523e-10	5.71565e-05	-1.81064	-3.07523e-10	7.28553e-05	-1.82207	-3.07523e-10
12685762	rs59416483	1.20212e-08	-1.61788	-3.07523e-10	5.63071e-05	-1.82562	-3.07523e-10	7.21247e-05	-1.83215	-3.07523e-10
12685763	rs79747253	1.48699e-08	-1.50376e-10	-1.40522	8.76345e-05	-1.50376e-10	-1.38326	0.00011413	-1.50376e-10	-1.37321
12685936	rs77176999	1.53997e-08	-1.50376e-10	-1.37021	9.14819e-05	-1.50376e-10	-1.34029	0.000119513	-1.50376e-10	-1.32712
12686526	rs77890559	1.5662e-08	-1.50376e-10	-1.35332	9.34708e-05	-1.50376e-10	-1.31879	0.000122282	-1.50376e-10	-1.30421
12687675	rs56283451	3.56206e-09	-1.44587	-1.38835	1.84964e-05	-1.55744	-1.38142	2.39642e-05	-1.53309	-1.40089
12688920	rs62060385	9.64753e-09	-1.83785	-3.07523e-10	5.56447e-05	-1.83745	-3.07523e-10	7.17588e-05	-1.83723	-3.07523e-10
12689430	rs9913797	1.63854e-08	0.0339774	-1.34214	0.0015896	2.70605	-1.19125	0.000211379	0.542975	-1.29986
12689583	rs74399055	1.55831e-08	-1.35837	-3.07523e-10	8.12529e-05	-1.45887	-3.07523e-10	9.66719e-05	-1.53922	-3.07523e-10
12689586	rs9913485	1.91079e-08	0.171599	-1.32605	0.00198334	2.91911	-1.18301	0.000244037	0.697872	-1.31109
12689678	rs117359095	2.12036e-08	-1.05038	-3.07523e-10	0.000118858	-1.07851	-3.07523e-10	0.000145086	-1.13322	-3.07523e-10
12689918	rs76296709	1.27605e-08	-1.5582	-3.07523e-10	7.98245e-05	-1.47661	-3.07523e-10	9.9186e-05	-1.51355	-3.07523e-10
12690015	rs193095348	1.43689e-08	-1.50376e-10	-1.43949	8.28477e-05	-1.50376e-10	-1.43943	0.000106747	-1.50376e-10	-1.44008
12690141	rs7212848	8.36391e-09	-0.696951	-1.28368	0.000144675	0.218112	-1.10006	5.64146e-05	-0.848901	-1.22891
12690702	rs117463095	6.9397e-08	0.135289	-3.07523e-10	0.000365864	0.045825	-3.07523e-10	0.000496877	0.0978009	-3.07523e-10
12690902	rs8064282	1.76119e-08	0.110732	-1.34671	0.00175191	2.82521	-1.21318	0.000223054	0.629439	-1.33257
12691753	rs78020648	4.66551e-08	-0.261772	-3.07523e-10	0.000206185	-0.527662	-3.07523e-10	0.000252405	-0.579508	-3.07523e-10
12692911	rs118036443	9.46662e-09	-0.544477	-1.31231	0.00578076	3.95846	-1.15261	0.000215799	0.569655	-1.30585
12693476	rs148896254	1.18253e-08	-1.63431	-3.07523e-10	7.41768e-05	-1.54998	-3.07523e-10	9.3411e-05	-1.57353	-3.07523e-10
12693614	rs62060386	4.21443e-09	-1.24015	-1.42589	1.86481e-05	-1.50856	-1.42213	2.48783e-05	-1.46444	-1.4321
12694989	rs74847269	7.38099e-08	-1.50376e-10	0.196937	0.000441048	-1.50376e-10	0.232717	0.00050456	-1.50376e-10	0.113145
12695155	rs17630644	9.7028e-09	-1.83214	-3.07523e-10	6.06489e-05	-1.75134	-3.07523e-10	7.64426e-05	-1.774	-3.07523e-10
12695750	rs16946601	3.82666e-09	-1.54489	-1.21768	8.22209e-05	-0.445313	-1.00171	3.31541e-05	-1.44166	-1.16772
12695772	rs8068301	9.50514e-09	-0.518019	-1.3347	0.00597252	4.02607	-1.18758	0.000204478	0.539657	-1.32974
12696597	rs16946602	1.35195e-08	-1.50042	-3.07523e-10	6.02419e-05	-1.75807	-3.07523e-10	7.5573e-05	-1.78544	-3.07523e-10
12696658	rs9913107	1.28226e-08	-0.258123	-1.29522	0.0102965	4.51024	-1.12711	0.00028162	0.818	-1.28798
12696930	rs9914020	1.06338e-08	-0.447938	-1.29258	0.00701087	4.12363	-1.12485	0.000219907	0.570082	-1.28742
12697336	rs16946604	2.4109e-08	-0.921968	-3.07523e-10	0.000154655	-0.815243	-3.07523e-10	0.000178893	-0.923752	-3.07523e-10
12697395	rs73978216	9.64804e-09	-1.8378	-3.07523e-10	6.70505e-05	-1.65099	-3.07523e-10	8.53487e-05	-1.6638	-3.07523e-10
12698111	rs9900125	1.21178e-08	-0.349754	-1.26012	0.00898613	4.32518	-1.07817	0.0002585	0.698783	-1.25443
12698391	rs1859971	1.16149e-08	-1.65227	-3.07523e-10	8.60668e-05	-1.40131	-3.07523e-10	0.000109239	-1.41701	-3.07523e-10
12698393	rs1859970	1.15656e-08	-1.65652	-3.07523e-10	8.55062e-05	-1.40785	-3.07523e-10	0.00010854	-1.42342	-3.07523e-10
12699609	rs149267966	1.57337e-08	-1.50376e-10	-1.34875	9.18914e-05	-1.50376e-10	-1.33583	0.000120475	-1.50376e-10	-1.3191
12699774	rs78564283	1.34541e-08	-1.50527	-3.07523e-10	0.000103776	-1.21421	-3.07523e-10	0.000125154	-1.281	-3.07523e-10
12699921	rs183862475	4.61826e-08	-0.271951	-3.07523e-10	0.000204281	-0.53694	-3.07523e-10	0.00025012	-0.588601	-3.07523e-10
12699969	rs60200456	4.71059e-09	-1.45052	-1.10422	0.000118844	-0.231669	-0.846956	4.18514e-05	-1.33208	-1.04434
12700250	rs75726241	1.4365e-08	-1.50376e-10	-1.43976	8.28153e-05	-1.50376e-10	-1.43982	0.00010692	-1.50376e-10	-1.43846
12701220	rs9910443	4.0515e-09	-1.49731	-1.20816	9.08263e-05	-0.357865	-0.989623	3.48945e-05	-1.39878	-1.15944
12701564	rs75515264	1.35078e-08	-0.0913533	-1.40993	6.13598e-05	-0.356398	-1.38328	7.30719e-05	-0.408107	-1.41099
12702151	rs74479884	1.44372e-08	-1.50376e-10	-1.43475	8.2823e-05	-1.50376e-10	-1.43973	0.000106716	-1.50376e-10	-1.44037
12702228	rs111826696	4.0443e-09	-1.76196	-0.945283	3.53557e-05	-1.35285	-0.938127	4.25646e-05	-1.44125	-0.918266
12702263	rs78509639	1.43664e-08	-1.50376e-10	-1.43966	8.28081e-05	-1.50376e-10	-1.43991	0.000106903	-1.50376e-10	-1.43862
12702400	rs9303061	1.52446e-08	-0.106543	-1.27378	0.0121371	4.64653	-1.09894	0.00033394	0.970042	-1.26962
12703376	rs73288392	1.17678e-08	-0.329728	-1.30946	0.0087025	4.36586	-1.15093	0.000252065	0.72491	-1.30576
12703454	rs75892264	1.45683e-08	-1.50376e-10	-1.42571	8.31964e-05	-1.50376e-10	-1.43523	0.000107	-1.50376e-10	-1.43771
12703657	rs8082363	1.33321e-08	-0.227061	-1.28732	0.00995247	4.46758	-1.11844	0.000279797	0.806851	-1.28333
12703937	rs8067753	1.23207e-08	-0.311319	-1.28195	0.00848048	4.29977	-1.11068	0.00025245	0.698568	-1.2779
12704140	rs58435301	1.45199e-08	-1.50376e-10	-1.42904	8.30395e-05	-1.50376e-10	-1.43712	0.000106861	-1.50376e-10	-1.43902
12704725	rs150325474	1.44289e-08	-1.50376e-10	-1.43532	8.34335e-05	-1.50376e-10	-1.43239	0.000107251	-1.50376e-10	-1.43537
12705559	rs1990220	1.35843e-08	-0.17497	-1.32067	0.0106393	4.57023	-1.15436	0.000298294	0.873481	-1.28594
12705705	rs9916493	5.05867e-09	-1.14372	-1.33973	0.000103797	-0.0304175	-1.18358	4.35915e-05	-1.02882	-1.30686
12705706	rs9915247	1.34787e-08	-0.229434	-1.27401	0.0100976	4.46288	-1.09926	0.000282732	0.803809	-1.26985
12706882	rs72813122	9.70413e-09	-1.832	-3.07523e-10	5.7822e-05	-1.79907	-3.07523e-10	7.37261e-05	-1.81018	-3.07523e-10
12706883	rs11867725	3.86054e-09	-1.48367	-1.27008	9.30469e-05	-0.245566	-1.07777	3.48698e-05	-1.3309	-1.22802
12707069	rs3826379	1.47848e-08	0.0201022	-1.43106	0.00177254	2.98264	-1.35891	0.000146242	0.294484	-1.41977
12707098	rs3785736	1.04023e-08	-0.443712	-1.31882	0.00787025	4.27935	-1.16494	0.00023778	0.676065	-1.31526
12707489	rs3785735	3.87032e-09	-1.41625	-1.33497	8.69965e-05	-0.214559	-1.17601	3.31129e-05	-1.30924	-1.30138
12707495	rs3785734	1.09458e-08	-0.385822	-1.32578	0.00878614	4.39996	-1.17547	0.000255141	0.7536	-1.32232
12707766	rs77589712	5.66829e-08	-0.0670819	-3.07523e-10	0.00246924	1.95523	-3.07523e-10	0.000495032	0.0940806	-3.07523e-10
12707974	rs78564468	1.47679e-08	-1.50376e-10	-1.4121	8.39459e-05	-1.50376e-10	-1.42626	0.00010776	-1.50376e-10	-1.43063
12708114	rs73978218	1.22508e-08	-1.59896	-3.07523e-10	5.76741e-05	-1.80163	-3.07523e-10	7.30688e-05	-1.81914	-3.07523e-10
12709394	rs79127596	1.41718e-08	-0.0773703	-1.37593	0.0136832	4.91189	-1.2444	0.000352733	1.10503	-1.34986
12709406	rs77783118	1.4858e-08	-1.50376e-10	-1.40601	8.43152e-05	-1.50376e-10	-1.42187	0.00010816	-1.50376e-10	-1.42693
12709599	rs148753486	1.50047e-08	-1.50376e-10	-1.39619	8.54209e-05	-1.50376e-10	-1.40885	0.000109214	-1.50376e-10	-1.41723
12709825	rs72813125	9.71973e-09	-1.8304	-3.07523e-10	5.76035e-05	-1.80285	-3.07523e-10	7.34918e-05	-1.81337	-3.07523e-10
12709923	rs7225339	1.27626e-08	-0.244103	-1.31393	0.011956	4.69016	-1.1576	0.000311706	0.941818	-1.3103
12710406	rs73978219	1.25767e-08	-1.57271	-3.07523e-10	5.82913e-05	-1.79098	-3.07523e-10	7.36441e-05	-1.8113	-3.07523e-10
12710777	rs144881307	1.03633e-08	-1.76629	-3.07523e-10	6.09081e-05	-1.74707	-3.07523e-10	7.69048e-05	-1.76797	-3.07523e-10
12710859	rs11871709	1.34509e-08	-0.171026	-1.33448	0.0134518	4.83722	-1.18679	0.00033672	1.03806	-1.32935
12710861	rs111398672	2.39065e-08	-0.930403	-3.07523e-10	0.000153282	-0.824157	-3.07523e-10	0.000177392	-0.932179	-3.07523e-10
12711168	rs144665527	1.11301e-08	-0.349773	-1.34513	0.00869158	4.41709	-1.20342	0.000265399	0.810954	-1.34026
12711500	rs112232902	1.02652e-08	-1.7758	-3.07523e-10	7.26235e-05	-1.57115	-3.07523e-10	8.97947e-05	-1.61302	-3.07523e-10
12711557	rs74253574	1.52122e-08	-1.50376e-10	-1.38246	8.58555e-05	-1.50376e-10	-1.40377	0.000109892	-1.50376e-10	-1.41105
12711740	rs59165679	1.62046e-08	0.00180346	-1.32106	0.019302	5.17881	-1.16728	0.000427431	1.26375	-1.3165
12711936	rs77273249	1.61792e-08	-1.50376e-10	-1.32083	9.63643e-05	-1.50376e-10	-1.2883	0.000122465	-1.50376e-10	-1.30272
12712131	rs77632904	1.61728e-08	-0.00969657	-1.31153	0.0191251	5.15633	-1.15402	0.000424744	1.24881	-1.30786
12712669	rs117419594	1.22114e-08	-1.60218	-3.07523e-10	5.8456e-05	-1.78816	-3.07523e-10	7.36882e-05	-1.8107	-3.07523e-10
12713182	rs11868743	1.13806e-08	-1.67265	-3.07523e-10	9.01069e-05	-1.35544	-3.07523e-10	0.000105977	-1.44732	-3.07523e-10
12713316	rs78702740	1.56752e-08	-1.50376e-10	-1.35248	8.79828e-05	-1.50376e-10	-1.3793	0.000112363	-1.50376e-10	-1.38881
12713401	rs76518906	1.56946e-08	-1.50376e-10	-1.35124	8.80739e-05	-1.50376e-10	-1.37826	0.00011247	-1.50376e-10	-1.38786
12713409	rs80345620	1.57304e-08	-1.50376e-10	-1.34896	8.82418e-05	-1.50376e-10	-1.37636	0.000112667	-1.50376e-10	-1.38611
12713416	rs2215053	1.20406e-08	-0.286802	-1.32947	0.0107084	4.60345	-1.18109	0.000289979	0.885335	-1.32607
12713433	rs72479745	1.57485e-08	-1.50376e-10	-1.34781	8.83268e-05	-1.50376e-10	-1.37539	0.000112767	-1.50376e-10	-1.38522
12713750	rs7212932	1.1616e-08	-0.336236	-1.31593	0.00987858	4.50229	-1.1606	0.000275314	0.819703	-1.31233
12713926	rs724005	2.46684e-09	-1.76195	-1.43967	1.32774e-05	-1.83545	-1.43493	1.71838e-05	-1.83534	-1.43124
12714024	rs74320021	1.59e-08	-1.50376e-10	-1.33824	8.90414e-05	-1.50376e-10	-1.36734	0.000113609	-1.50376e-10	-1.37778
12714043	rs75225186	1.44787e-08	-1.50376e-10	-1.43187	8.42729e-05	-1.50376e-10	-1.42238	0.000109357	-1.50376e-10	-1.41592
12714333	rs9915615	1.12984e-08	-0.316366	-1.36353	0.00955363	4.54305	-1.23481	0.000269337	0.846116	-1.36069
12714400	rs148804209	2.94013e-08	-0.723517	-3.07523e-10	0.00027118	-0.253652	-3.07523e-10	0.000348632	-0.256524	-3.07523e-10
12714761	rs75002526	1.6542e-08	-1.50376e-10	-1.29865	9.18836e-05	-1.50376e-10	-1.33591	0.000117166	-1.50376e-10	-1.34695
12714802	rs9890425	9.75937e-09	-1.82633	-3.07523e-10	5.57854e-05	-1.83493	-3.07523e-10	7.20241e-05	-1.83354	-3.07523e-10
12714835	rs56340929	8.93866e-07	2.691	-3.07523e-10	0.000218113	-0.471425	-3.07523e-10	0.000247262	-0.600095	-3.07523e-10
12714914	rs10451237	3.39604e-09	-1.48422	-1.39773	1.84605e-05	-1.53879	-1.40202	2.49184e-05	-1.49655	-1.39839
12715148	rs143116260	3.38604e-08	-0.582308	-3.07523e-10	0.000320647	-0.086095	-3.07523e-10	0.000412166	-0.0891148	-3.07523e-10
12715352	rs75988577	1.66163e-08	-1.50376e-10	-1.29417	9.18979e-05	-1.50376e-10	-1.33576	0.000117417	-1.50376e-10	-1.34481
12715517	rs7223656	1.33076e-08	-0.0804096	-1.43581	0.00177228	3.05637	-1.43278	0.000145395	0.305027	-1.43612
12715549	rs62060412	2.29539e-09	-1.83749	-1.43617	1.32236e-05	-1.83692	-1.43752	1.70439e-05	-1.83715	-1.4376
12715598	rs114540695	3.73261e-08	-0.484862	-3.07523e-10	0.000411934	0.164426	-3.07523e-10	0.000521625	0.146407	-3.07523e-10
12715665	rs140270267	9.6497e-09	-1.83763	-3.07523e-10	5.60424e-05	-1.83033	-3.07523e-10	7.18766e-05	-1.83559	-3.07523e-10
12716154	rs73288396	2.24611e-08	-1.50376e-10	-0.992771	0.000119587	-1.50376e-10	-1.07239	0.000151281	-1.50376e-10	-1.0914
12716750	rs62060413	3.29433e-09	-1.79353	-1.11882	1.69397e-05	-1.82981	-1.19697	2.23377e-05	-1.81552	-1.18874
12717627	rs569920782	1.12478e-08	-1.68438	-3.07523e-10	5.59943e-05	-1.83119	-3.07523e-10	7.27814e-05	-1.82308	-3.07523e-10
12717652	rs58726868	2.21537e-08	-1.50376e-10	-1.00655	0.000118254	-1.50376e-10	-1.0836	0.000150051	-1.50376e-10	-1.09957
12717838	rs77072610	2.21061e-08	-1.50376e-10	-1.0087	0.000118024	-1.50376e-10	-1.08555	0.000149766	-1.50376e-10	-1.10147
12718465	rs117290806	2.19119e-08	-1.50376e-10	-1.01753	0.000117084	-1.50376e-10	-1.09355	0.0001486	-1.50376e-10	-1.10929
12719732	rs77855568	2.40755e-08	-1.50376e-10	-0.923358	0.000127288	-1.50376e-10	-1.00998	0.000161939	-1.50376e-10	-1.02332
12719780	rs78467078	2.34844e-08	-1.50376e-10	-0.948218	0.000124437	-1.50376e-10	-1.03264	0.000158368	-1.50376e-10	-1.04562
12719953	rs7211503	3.13408e-09	-1.52349	-1.43873	2.35549e-05	-1.25793	-1.43917	3.0571e-05	-1.25191	-1.43858
12720034	rs9892426	1.1051e-08	-0.273842	-1.42819	0.000664853	2.02813	-1.385	9.0205e-05	-0.179335	-1.42912
12720194	rs72479746	2.15509e-08	-1.50376e-10	-1.03414	0.000112599	-1.50376e-10	-1.1326	0.00014459	-1.50376e-10	-1.13664
12720570	rs62060415	9.66348e-09	-1.8362	-3.07523e-10	5.96005e-05	-1.76877	-3.07523e-10	7.73347e-05	-1.7624	-3.07523e-10
12720671	rs62060416	9.66468e-09	-1.83608	-3.07523e-10	5.96473e-05	-1.76799	-3.07523e-10	7.73982e-05	-1.76158	-3.07523e-10
12720686	rs74435510	4.0286e-09	-1.47009	-1.24104	2.72973e-05	-1.27708	-1.27257	3.37582e-05	-1.37301	-1.21831
12721381	rs62060417	2.46186e-09	-1.77204	-1.4316	1.65648e-05	-1.60879	-1.44037	2.16033e-05	-1.5973	-1.4404
12721652	rs200177320	4.29584e-09	-1.31271	-1.3342	3.54692e-05	-0.95996	-1.32781	4.2747e-05	-1.01128	-1.34397
12722193	rs77922047	3.95834e-09	-1.51915	-1.20958	2.63992e-05	-1.33807	-1.24504	3.29329e-05	-1.42837	-1.18769
12722294	rs62060418	9.65478e-09	-1.8371	-3.07523e-10	5.90081e-05	-1.77876	-3.07523e-10	7.64046e-05	-1.7745	-3.07523e-10
12722382	rs62060419	2.51398e-09	-1.76373	-1.41896	1.68941e-05	-1.59351	-1.43596	2.20111e-05	-1.58165	-1.43735
12722549	rs9909624	6.37123e-09	-0.830784	-1.42198	0.000156758	0.636949	-1.43868	5.73683e-05	-0.62971	-1.43134
12722570	rs118172007	1.48484e-08	-1.50376e-10	-1.40666	8.56611e-05	-1.50376e-10	-1.40604	0.000110041	-1.50376e-10	-1.40969
12723068	rs79532601	4.02753e-09	-1.52328	-1.18812	2.67875e-05	-1.34325	-1.22525	3.35226e-05	-1.43307	-1.16526
12723191	rs9916514	1.29917e-08	-0.13552	-1.40473	0.000810827	2.18358	-1.34196	0.000103051	-0.0689909	-1.40633
12723282	rs9916156	5.28896e-09	-1.00695	-1.43198	9.57568e-05	0.143657	-1.43828	3.81647e-05	-1.03928	-1.42936
12723593	rs79741914	2.00977e-08	-1.50376e-10	-1.10395	0.000105825	-1.50376e-10	-1.19465	0.000135856	-1.50376e-10	-1.19895
12723659	rs4792284	6.84163e-09	-0.752231	-1.4293	0.000177489	0.759253	-1.43678	6.23116e-05	-0.543812	-1.43458
12724012	rs148628289	2.65044e-08	-0.827245	-3.07523e-10	0.00013098	-0.981392	-3.07523e-10	0.000173291	-0.955568	-3.07523e-10
12724127	rs4792285	6.0725e-09	-0.867751	-1.43303	0.000148894	0.578803	-1.432	5.47065e-05	-0.670232	-1.43833
12724131	rs62060420	9.65831e-09	-1.83674	-3.07523e-10	5.93788e-05	-1.7725	-3.07523e-10	7.70339e-05	-1.7663	-3.07523e-10
12724423	rs78378675	1.16354e-08	-1.6505	-3.07523e-10	6.20277e-05	-1.72886	-3.07523e-10	8.60832e-05	-1.65523	-3.07523e-10
12724607	rs3785732	2.45636e-09	-1.77322	-1.43265	1.65275e-05	-1.61101	-1.4404	2.15549e-05	-1.59957	-1.44037
12725575	rs76675075	1.98595e-08	-1.50376e-10	-1.11587	0.000104877	-1.50376e-10	-1.20365	0.000134695	-1.50376e-10	-1.20753
12725602	rs74253576	1.97005e-08	-1.50376e-10	-1.12391	0.00010416	-1.50376e-10	-1.21051	0.000133782	-1.50376e-10	-1.21433
12725991	rs117719704	1.02385e-08	-1.7784	-3.07523e-10	5.89516e-05	-1.77972	-3.07523e-10	7.48662e-05	-1.79484	-3.07523e-10
12726097	rs17548714	1.4569e-08	-1.42566	-3.07523e-10	0.000138027	-0.928989	-3.07523e-10	0.000161705	-1.02477	-3.07523e-10
12726656	rs8074221	1.15387e-08	-0.261851	-1.39699	0.000717361	2.04697	-1.32783	9.42672e-05	-0.166988	-1.39742
12726712	rs2079557	5.56979e-09	-0.953694	-1.4335	0.000129939	0.442005	-1.43137	4.97553e-05	-0.764712	-1.43871
12726862	rs76912085	3.93339e-09	-1.52044	-1.21462	2.62348e-05	-1.33968	-1.24967	3.2712e-05	-1.42983	-1.19297
12727162	rs56063321	2.31717e-09	-1.82405	-1.44016	1.49381e-05	-1.72255	-1.42997	1.9441e-05	-1.71436	-1.42879
12727338	rs55769282	9.66006e-09	-1.83655	-3.07523e-10	5.9458e-05	-1.77117	-3.07523e-10	7.71414e-05	-1.7649	-3.07523e-10
12727873	rs7226011	1.26471e-08	-0.170109	-1.39702	0.000885433	2.25616	-1.32652	0.000109248	-0.0204482	-1.39647
12727994	rs62060423	2.28919e-09	-1.83771	-1.43865	1.39455e-05	-1.78287	-1.43841	1.80925e-05	-1.77717	-1.43788
12728338	rs74253577	1.95235e-08	-1.50376e-10	-1.13294	0.000103431	-1.50376e-10	-1.21753	0.000133002	-1.50376e-10	-1.22018
12728445	rs77593888	1.41226e-08	-1.45678	-3.07523e-10	8.95241e-05	-1.36193	-3.07523e-10	0.000113075	-1.38249	-3.07523e-10
12728514	rs12602931	1.15201e-08	-0.261851	-1.39861	0.000715971	2.04697	-1.32977	9.41739e-05	-0.166988	-1.39841
12728645	rs141642719	1.02311e-08	-1.77913	-3.07523e-10	5.89094e-05	-1.78044	-3.07523e-10	7.48201e-05	-1.79546	-3.07523e-10
12729157	rs61128573	9.6547e-09	-1.83711	-3.07523e-10	5.91954e-05	-1.77559	-3.07523e-10	7.67849e-05	-1.76953	-3.07523e-10
12729216	rs139671982	1.97867e-08	-1.50376e-10	-1.11955	0.000114733	-1.50376e-10	-1.11383	0.000153971	-1.50376e-10	-1.07378
12729456	rs117907093	1.85147e-08	-1.50376e-10	-1.18599	0.000113068	-1.50376e-10	-1.12845	0.000144249	-1.50376e-10	-1.139
12729479	rs62060425	9.64742e-09	-1.83786	-3.07523e-10	5.84636e-05	-1.78803	-3.07523e-10	7.57882e-05	-1.7826	-3.07523e-10
12729758	rs62060426	2.39174e-09	-1.79488	-1.43765	1.58604e-05	-1.6535	-1.43911	2.06727e-05	-1.64318	-1.43855
12730917	rs62060427	9.6476e-09	-1.83785	-3.07523e-10	5.85518e-05	-1.78652	-3.07523e-10	7.59087e-05	-1.78101	-3.07523e-10
12731071	rs140523924	2.01632e-08	-1.50376e-10	-1.1007	0.000116935	-1.50376e-10	-1.09482	0.000157102	-1.50376e-10	-1.05365
12731128	rs141353330	1.55992e-08	-1.50376e-10	-1.35734	8.97712e-05	-1.50376e-10	-1.35917	0.000113787	-1.50376e-10	-1.37621
12731461	rs61603088	9.64762e-09	-1.83784	-3.07523e-10	5.83112e-05	-1.79064	-3.07523e-10	7.55801e-05	-1.78535	-3.07523e-10
12732088	rs147379198	3.93314e-09	-1.53224	-1.20287	2.6841e-05	-1.3545	-1.212	3.36466e-05	-1.44324	-1.15139
12732925	rs3785731	6.7106e-09	-0.762606	-1.43826	0.000176483	0.743192	-1.4264	6.12717e-05	-0.555141	-1.44008
12733078	rs35095595	5.15618e-09	-1.09114	-1.37321	3.6208e-05	-0.949587	-1.31757	5.09874e-05	-0.826675	-1.35229
12733518	rs3785730	6.6187e-09	-0.775531	-1.43912	0.000173431	0.723145	-1.4238	6.03966e-05	-0.569262	-1.44035
12733819	rs62060429	1.02313e-08	-1.7791	-3.07523e-10	6.90134e-05	-1.62214	-3.07523e-10	8.99775e-05	-1.61098	-3.07523e-10
12734150	rs79013474	2.57765e-08	-0.855091	-3.07523e-10	0.000127667	-1.00701	-3.07523e-10	0.000168843	-0.981574	-3.07523e-10
12734156	rs4791508	6.28213e-09	-0.827721	-1.43912	0.000159874	0.64175	-1.4238	5.7045e-05	-0.626355	-1.44035
12734426	rs76985203	1.89913e-08	-1.50376e-10	-1.16057	0.000101036	-1.50376e-10	-1.24096	0.000129941	-1.50376e-10	-1.24346
12734679	rs34569911	4.92723e-09	-1.1177	-1.39207	3.4269e-05	-0.978577	-1.34362	4.83665e-05	-0.857621	-1.37411
12735172	rs55642187	2.40254e-09	-1.78828	-1.43975	1.61084e-05	-1.64008	-1.43701	2.10106e-05	-1.6294	-1.43611
12735214	rs60160670	9.7883e-09	-1.82337	-3.07523e-10	6.25427e-05	-1.72059	-3.07523e-10	8.13057e-05	-1.71233	-3.07523e-10
12735231	rs56912658	9.65179e-09	-1.83741	-3.07523e-10	5.90156e-05	-1.77864	-3.07523e-10	7.65404e-05	-1.77272	-3.07523e-10
12735865	rs117469153	1.11041e-08	-1.69724	-3.07523e-10	6.38899e-05	-1.69928	-3.07523e-10	8.04234e-05	-1.72324	-3.07523e-10
12736337	rs80130262	1.07578e-08	-1.72892	-3.07523e-10	5.93236e-05	-1.77343	-3.07523e-10	8.01381e-05	-1.72679	-3.07523e-10
12736440	rs11078091	3.78142e-09	-1.53491	-1.23955	2.58071e-05	-1.35785	-1.24794	3.22099e-05	-1.44626	-1.19201
12736532	rs61625892	3.42599e-09	-1.72244	-1.15072	1.80118e-05	-1.74091	-1.2245	2.31823e-05	-1.7755	-1.19166
12736766	rs12600697	2.56235e-09	-1.80336	-1.36027	1.50856e-05	-1.79642	-1.34627	1.93241e-05	-1.82968	-1.31951
12736771	rs60615736	9.70968e-09	-1.83143	-3.07523e-10	6.09428e-05	-1.7465	-3.07523e-10	7.91503e-05	-1.73919	-3.07523e-10
12736827	rs9895543	1.30452e-08	-0.169783	-1.36635	0.00086713	2.19078	-1.28202	0.000106699	-0.0722284	-1.3683
12737114	rs58694453	9.65473e-09	-1.83711	-3.07523e-10	5.77661e-05	-1.80003	-3.07523e-10	7.48331e-05	-1.79528	-3.07523e-10
12737566	rs62060436	2.49616e-09	-1.7785	-1.4113	1.64833e-05	-1.62099	-1.4331	2.14712e-05	-1.6098	-1.43403
12738488	rs116882379	1.26118e-08	-1.56992	-3.07523e-10	8.70615e-05	-1.38982	-3.07523e-10	0.000106552	-1.44191	-3.07523e-10
12738515	rs78322265	2.9566e-09	-1.72641	-1.2941	1.90206e-05	-1.61105	-1.29987	2.4282e-05	-1.67041	-1.25039
12738707	rs76058104	1.14329e-08	-1.66806	-3.07523e-10	5.58433e-05	-1.83389	-3.07523e-10	7.26504e-05	-1.82488	-3.07523e-10
12738886	rs74722449	1.89646e-08	-1.50376e-10	-1.16198	0.000100852	-1.50376e-10	-1.24278	0.00012957	-1.50376e-10	-1.24632
12739133	rs7218896	3.5804e-09	-1.54286	-1.28622	2.44448e-05	-1.36788	-1.29214	3.03805e-05	-1.45532	-1.24142
12739142	rs4791509	5.41404e-09	-0.983129	-1.43243	0.000103782	0.180356	-1.3945	3.87936e-05	-1.01592	-1.43637
12739443	rs62060437	9.6529e-09	-1.8373	-3.07523e-10	6.25683e-05	-1.72018	-3.07523e-10	8.09845e-05	-1.71628	-3.07523e-10
12739510	rs41419447	9.65498e-09	-1.83708	-3.07523e-10	5.77553e-05	-1.80022	-3.07523e-10	7.48182e-05	-1.79548	-3.07523e-10
12739660	rs75840989	1.84042e-08	-1.50376e-10	-1.19198	9.84066e-05	-1.50376e-10	-1.26733	0.000126581	-1.50376e-10	-1.26966
12739713	rs7219885	1.32769e-08	-0.169783	-1.34875	0.000890639	2.19078	-1.25527	0.00010875	-0.0722284	-1.34927
12739857	rs62060438	9.72287e-09	-1.83007	-3.07523e-10	6.12442e-05	-1.74157	-3.07523e-10	7.9557e-05	-1.73407	-3.07523e-10
12739907	rs7224080	5.33367e-09	-0.998132	-1.43238	0.000104835	0.191156	-1.3952	3.8913e-05	-1.01263	-1.43659
12739930	rs62060439	9.6643e-09	-1.83612	-3.07523e-10	5.74076e-05	-1.80626	-3.07523e-10	7.38941e-05	-1.80791	-3.07523e-10
12740096	rs76116797	3.78361e-09	-1.55477	-1.2191	2.51522e-05	-1.40528	-1.22621	3.1738e-05	-1.48702	-1.166
12740202	rs76964627	1.84042e-08	-1.50376e-10	-1.19198	9.84066e-05	-1.50376e-10	-1.26733	0.000126581	-1.50376e-10	-1.26966
12740367	rs56799400	2.66522e-09	-1.7525	-1.37176	1.77072e-05	-1.57344	-1.40902	2.3074e-05	-1.56111	-1.41073
12740661	rs62060441	9.65584e-09	-1.83699	-3.07523e-10	6.28162e-05	-1.71622	-3.07523e-10	8.13106e-05	-1.71227	-3.07523e-10
12740986	rs74814180	2.04325e-08	-1.50376e-10	-1.08743	0.000107734	-1.50376e-10	-1.17677	0.000138604	-1.50376e-10	-1.17892
12741291	rs7220551	1.41461e-08	-0.11762	-1.3375	0.000980469	2.27162	-1.24002	0.000115928	-0.018573	-1.339
12741671	rs7221218	7.41803e-09	-0.660277	-1.44036	0.000226213	0.972407	-1.40737	7.16807e-05	-0.399892	-1.43843
12741901	rs56333353	2.55068e-09	-1.7741	-1.39409	1.67831e-05	-1.61266	-1.42341	2.18592e-05	-1.60126	-1.42466
12741944	rs9893431	5.88906e-09	-0.916146	-1.41531	0.000132792	0.385617	-1.35327	4.44788e-05	-0.895768	-1.41976
12742412	rs59379509	9.73868e-09	-1.82845	-3.07523e-10	6.15832e-05	-1.73605	-3.07523e-10	8.0014e-05	-1.72834	-3.07523e-10
12742561	rs8082570	1.63795e-08	0.123634	-1.43216	0.00116643	2.58149	-1.37622	0.000132719	0.198751	-1.42106
12742655	rs8064230	6.83984e-09	-0.755889	-1.4259	0.000204556	0.823601	-1.3592	6.57955e-05	-0.50576	-1.41823
12742770	rs9900388	1.65732e-08	0.138932	-1.4357	0.00118073	2.60444	-1.38698	0.00013404	0.214339	-1.42674
12742982	rs60815736	9.64757e-09	-1.83785	-3.07523e-10	5.85403e-05	-1.78672	-3.07523e-10	7.5893e-05	-1.78122	-3.07523e-10
12743393	rs9907009	1.51888e-08	-0.0881346	-1.29586	0.00102699	2.26059	-1.18264	0.000121132	-0.0171493	-1.29651
12743457	rs72813143	2.00572e-07	1.19662	-3.07523e-10	0.000191657	-0.600731	-3.07523e-10	0.000192156	-0.852237	-3.07523e-10
12743753	rs4792286	1.81988e-08	0.186735	-1.38993	0.00167709	2.85652	-1.28814	0.000219718	0.645007	-1.36321
12743880	rs76087200	3.71385e-09	-1.43983	-1.35265	2.47583e-05	-1.28653	-1.36075	3.02872e-05	-1.37748	-1.32233
12744186	rs4792287	1.53896e-08	-0.0881346	-1.28273	0.00104447	2.26059	-1.16576	0.000122616	-0.0171493	-1.28434
12744352	rs61674600	1.68639e-08	0.138932	-1.41831	0.00123394	2.60444	-1.34291	0.00013752	0.214339	-1.40111
12744380	rs60500717	1.73657e-08	0.168298	-1.41835	0.00128977	2.6484	-1.34262	0.000141733	0.244257	-1.40085
12744549	rs16946673	1.86828e-08	-1.50376e-10	-1.17695	9.96492e-05	-1.50376e-10	-1.25478	0.000128089	-1.50376e-10	-1.25781
12744801	rs118023880	1.4375e-08	-1.50376e-10	-1.43906	8.44303e-05	-1.50376e-10	-1.42051	0.000107374	-1.50376e-10	-1.43423
12744808	rs118036585	3.9819e-09	-1.38499	-1.33781	2.84762e-05	-1.16299	-1.34437	3.44354e-05	-1.25682	-1.31464
12745069	rs78429475	2.01783e-08	-1.09995	-3.07523e-10	0.000102074	-1.23074	-3.07523e-10	0.000134502	-1.20897	-3.07523e-10
12745175	rs7224121	1.7658e-08	0.0229779	-1.25634	0.0012807	2.42974	-1.13102	0.000141069	0.0961604	-1.25746
12745298	rs16946685	9.89835e-09	-1.81219	-3.07523e-10	6.58364e-05	-1.66926	-3.07523e-10	8.5884e-05	-1.65754	-3.07523e-10
12745348	rs76092022	1.72334e-08	-1.50376e-10	-1.2577	0.000100573	-1.50376e-10	-1.24556	0.000126863	-1.50376e-10	-1.26743
12745389	rs9895311	1.85077e-08	0.22766	-1.41403	0.00141964	2.73696	-1.33524	0.000151304	0.304725	-1.39598
12745782	rs55910925	9.68548e-09	-1.83393	-3.07523e-10	6.13513e-05	-1.73982	-3.07523e-10	7.98145e-05	-1.73084	-3.07523e-10
12746249	rs56325219	9.71848e-09	-1.83053	-3.07523e-10	6.22709e-05	-1.72494	-3.07523e-10	8.1063e-05	-1.71532	-3.07523e-10
12746274	rs55856800	9.71848e-09	-1.83053	-3.07523e-10	6.22709e-05	-1.72494	-3.07523e-10	8.1063e-05	-1.71532	-3.07523e-10
12746574	rs117250020	1.46047e-08	-1.42321	-3.07523e-10	5.69908e-05	-1.81355	-3.07523e-10	7.84811e-05	-1.74768	-3.07523e-10
12746783	rs9903941	1.73407e-08	0.15289	-1.40439	0.00129455	2.62535	-1.31587	0.000142117	0.228559	-1.38245
12747034	rs60833194	9.65362e-09	-1.83722	-3.07523e-10	5.85092e-05	-1.78725	-3.07523e-10	7.59291e-05	-1.78074	-3.07523e-10
12747086	rs9910547	1.96209e-08	0.302322	-1.43028	0.00153059	2.84775	-1.37078	0.000159825	0.380754	-1.41722
12747140	rs9911975	1.78847e-08	0.182355	-1.40297	0.00135644	2.66941	-1.31323	0.000146712	0.258578	-1.38065
12747174	rs9910783	2.14008e-08	0.307305	-1.34843	0.00231221	3.10961	-1.22008	0.000280495	0.83747	-1.31145
12747195	rs138024359	1.66256e-08	-1.29361	-3.07523e-10	9.65989e-05	-1.28587	-3.07523e-10	0.000120058	-1.32257	-3.07523e-10
12747498	rs4792288	2.79773e-08	0.540838	-1.314	0.00326833	3.40388	-1.16828	0.000396078	1.14225	-1.27118
12747554	rs4792289	1.79106e-08	0.182355	-1.40151	0.00136005	2.66941	-1.31057	0.00014698	0.258578	-1.37882
12747645	rs9911525	1.47731e-08	-0.00338912	-1.40836	0.0010152	2.38976	-1.32335	0.000120578	0.069278	-1.38752
12747696	rs4792290	1.83355e-08	0.14112	-1.33684	0.00182549	2.85549	-1.20232	0.000236098	0.651492	-1.29779
12747733	rs4792291	1.83355e-08	0.14112	-1.33684	0.00182549	2.85549	-1.20232	0.000236098	0.651492	-1.29779
12747785	rs4792292	1.79106e-08	0.182355	-1.40151	0.00136005	2.66941	-1.31057	0.00014698	0.258578	-1.37882
12747858	rs11871648	9.70069e-09	-1.83236	-3.07523e-10	6.18013e-05	-1.73251	-3.07523e-10	8.04259e-05	-1.72321	-3.07523e-10
12748202	rs7221153	1.67289e-08	0.0451604	-1.33258	0.00158481	2.70707	-1.19529	0.000213163	0.543722	-1.29221
12748291	rs7220143	1.83229e-08	0.14112	-1.33752	0.00182468	2.85549	-1.20277	0.000236045	0.651492	-1.29801
12748349	rs60959465	1.39796e-08	-0.1252	-1.34175	0.00119677	2.44017	-1.20922	0.000174021	0.351628	-1.30299
12748429	rs7221515	1.39796e-08	-0.1252	-1.34175	0.00119677	2.44017	-1.20922	0.000174021	0.351628	-1.30299
12748466	rs7220741	1.41165e-08	-0.1252	-1.33201	0.00121461	2.44017	-1.19443	0.000176027	0.351628	-1.29154
12748510	rs7221664	1.42405e-08	-0.109106	-1.33936	0.00123207	2.46558	-1.20557	0.000177716	0.369821	-1.30017
12748635	rs7220942	1.2905e-08	-0.214536	-1.3324	0.00105407	2.29828	-1.1943	0.0001592	0.250462	-1.29084
12748642	rs147311490	2.01493e-08	-1.50376e-10	-1.10138	0.000114061	-1.50376e-10	-1.1197	0.000142214	-1.50376e-10	-1.15321
12748654	rs7220540	1.44427e-08	-0.0944107	-1.33995	0.00126146	2.48875	-1.20516	0.000180948	0.386423	-1.29875
12748781	rs7220976	1.59339e-08	0.0147022	-1.35081	0.00146986	2.65968	-1.2232	0.000201597	0.509453	-1.31372
12748796	rs145450718	9.65116e-09	-1.83748	-3.07523e-10	5.9831e-05	-1.76491	-3.07523e-10	7.77428e-05	-1.75714	-3.07523e-10
12748807	rs7220848	1.59339e-08	0.0147022	-1.35081	0.00146986	2.65968	-1.2232	0.000201597	0.509453	-1.31372
12748908	rs7226101	1.30629e-08	-0.127567	-1.40721	0.000842037	2.20012	-1.32073	0.00010643	-0.0573784	-1.38568
12749290	rs74437759	1.80797e-08	-1.50376e-10	-1.20976	9.69191e-05	-1.50376e-10	-1.28256	0.000124521	-1.50376e-10	-1.28607
12749348	rs9912730	1.34816e-08	-0.173733	-1.3295	0.00102704	2.26865	-1.19065	0.000159971	0.253046	-1.2886
12749400	rs9913330	1.61174e-08	0.0147022	-1.33936	0.00149601	2.65968	-1.20557	0.000204347	0.509453	-1.30017
12749660	rs8064232	1.47234e-08	-0.0781761	-1.33694	0.00129836	2.5143	-1.20188	0.00018456	0.404755	-1.29732
12750169	rs61311727	9.65144e-09	-1.83745	-3.07523e-10	5.98544e-05	-1.76452	-3.07523e-10	7.77748e-05	-1.75672	-3.07523e-10
12751117	rs185150458	1.50179e-08	-1.39531	-3.07523e-10	6.31192e-05	-1.71141	-3.07523e-10	8.57472e-05	-1.65914	-3.07523e-10
12752092	rs79425816	1.91026e-08	-1.50376e-10	-1.15473	0.000101568	-1.50376e-10	-1.2357	0.000130649	-1.50376e-10	-1.23803
12752296	rs28582807	6.46569e-09	-0.890509	-1.34754	0.000152544	0.583679	-1.41266	5.90235e-05	-0.673376	-1.35923
12752665	rs77580124	1.09369e-08	-1.42836	-0.284047	8.51221e-05	-1.17535	-0.236998	0.000106207	-1.26396	-0.181193
12752784	rs77114515	1.93423e-08	-1.50376e-10	-1.14226	0.000102649	-1.50376e-10	-1.22513	0.00013203	-1.50376e-10	-1.22751
12753278	rs9916516	1.71943e-08	-0.1982	-1.06178	0.00165344	2.43929	-0.885114	0.000223304	0.35353	-1.05554
12753338	rs78317967	1.91469e-08	-1.50376e-10	-1.15241	0.000101768	-1.50376e-10	-1.23374	0.000130904	-1.50376e-10	-1.23608
12753384	rs7219847	1.80578e-08	-0.153607	-1.05737	0.00178609	2.51113	-0.87978	0.000236154	0.405035	-1.05109
12753545	rs62061563	9.75725e-09	-1.82654	-3.07523e-10	6.83461e-05	-1.63185	-3.07523e-10	8.87649e-05	-1.62455	-3.07523e-10
12753599	rs76233836	2.01299e-08	-1.50376e-10	-1.10235	0.00010621	-1.50376e-10	-1.19102	0.000136586	-1.50376e-10	-1.19359
12753788	rs79117037	1.93872e-08	-1.50376e-10	-1.13994	0.000102851	-1.50376e-10	-1.22315	0.000132289	-1.50376e-10	-1.22555
12753836	rs77759470	1.88341e-08	-1.50376e-10	-1.16888	0.000100389	-1.50376e-10	-1.24738	0.000129249	-1.50376e-10	-1.2488
12753881	rs11867207	1.05773e-08	-1.47894	-0.266909	8.33584e-05	-1.21377	-0.219516	0.000104012	-1.30273	-0.163312
12754410	rs3785729	1.67025e-08	0.0311977	-1.32019	0.0015906	2.69351	-1.17809	0.000216953	0.548444	-1.2793
12754649	rs3785728	6.9227e-09	-0.806391	-1.36336	0.000158987	0.633654	-1.42127	6.0204e-05	-0.638165	-1.37464
12754874	rs75561345	1.83048e-08	-1.50376e-10	-1.19739	9.7992e-05	-1.50376e-10	-1.27155	0.000126075	-1.50376e-10	-1.27366
12754919	rs6502205	6.53899e-09	-0.857341	-1.36943	0.000146444	0.554433	-1.42423	5.66641e-05	-0.693164	-1.38024
12755047	rs56657401	6.44682e-09	-0.832957	-1.40801	0.000118077	0.353642	-1.43874	4.96541e-05	-0.790295	-1.41517
12755200	rs79102605	2.22893e-08	-1.50376e-10	-1.00045	0.000134619	-1.50376e-10	-0.953987	0.000164924	-1.50376e-10	-1.00506
12755337	rs79712646	1.85523e-08	-1.50376e-10	-1.18396	9.90985e-05	-1.50376e-10	-1.26032	0.00012749	-1.50376e-10	-1.2625
12755470	rs16946696	1.75259e-08	-0.0161824	-1.22469	0.00121395	2.28882	-1.04363	0.000197216	0.344695	-1.17094
12755528	rs143090080	2.96647e-08	-0.714597	-3.07523e-10	0.000163151	-0.761758	-3.07523e-10	0.000226847	-0.686268	-3.07523e-10
12755779	rs9905046	1.91912e-08	-0.422069	-0.728034	0.00118244	1.71083	-0.491932	0.000204329	-0.0744873	-0.716322
12756177	rs79440317	9.97373e-09	-1.5654	-0.239195	8.00883e-05	-1.28205	-0.191252	0.000100239	-1.36858	-0.134408
12756401	rs75444851	1.06359e-08	-1.51494	-0.225388	8.72149e-05	-1.21089	-0.177173	0.000108583	-1.30301	-0.120013
12756654	rs78890132	1.88128e-08	-1.50376e-10	-1.17002	0.000100266	-1.50376e-10	-1.24861	0.000128983	-1.50376e-10	-1.25086
12757066	rs3785727	1.95131e-08	-1.50376e-10	-1.13347	0.000103419	-1.50376e-10	-1.21765	0.000133016	-1.50376e-10	-1.22007
12757493	rs11869893	1.45982e-08	-1.62378	0.200117	9.82501e-05	-1.36693	0.0980086	0.000122171	-1.44628	0.141161
12758488	rs12452555	5.03225e-09	-1.54996	-0.938726	2.61959e-05	-1.65699	-0.933848	3.0777e-05	-1.67108	-1.01269
12758916	rs74253581	5.4009e-08	-1.50376e-10	-0.115404	0.000290732	-1.50376e-10	-0.184035	0.000364499	-1.50376e-10	-0.212019
12759009	rs4792293	1.33223e-08	-0.395367	-1.11975	4.04502e-05	-1.07035	-1.08602	4.699e-05	-1.13394	-1.12666
12759106	rs4792294	1.14916e-08	-0.222538	-1.4404	4.24877e-05	-0.667633	-1.43959	4.55449e-05	-0.85535	-1.43649
12759142	rs4239122	1.68973e-08	0.00440898	-1.28181	4.81877e-05	-0.727368	-1.25397	5.52102e-05	-0.817093	-1.2823
12759240	rs118006565	2.26775e-07	1.3194	-3.07523e-10	0.00129837	1.31243	-3.07523e-10	0.000609708	0.302438	-3.07523e-10
12759497	rs79272024	4.8896e-08	-0.214858	-3.07523e-10	0.000150907	-0.839773	-3.07523e-10	0.000217169	-0.729868	-3.07523e-10
12759680	rs76050729	5.5513e-08	-1.50376e-10	-0.0879368	0.00030038	-1.50376e-10	-0.151388	0.000376009	-1.50376e-10	-0.18093
12759752	rs12947452	2.26799e-08	0.283637	-1.26671	4.74072e-05	-0.742362	-1.2553	6.26624e-05	-0.698466	-1.27431
12759755	rs79977836	5.83038e-08	-1.50376e-10	-0.0388867	0.000315117	-1.50376e-10	-0.103491	0.00039424	-1.50376e-10	-0.133581
12759816	rs72813147	1.00989e-08	-1.83637	0.0442355	7.85667e-05	-1.83779	0.345302	9.20365e-05	-1.83429	0.245931
12760112	rs1971662	1.32307e-08	-0.274124	-1.24789	3.77897e-05	-0.988515	-1.23589	4.50984e-05	-1.0458	-1.2559
12760465	rs9989436	2.29637e-08	0.27653	-1.24717	5.26184e-05	-0.655056	-1.23832	6.90425e-05	-0.61866	-1.25716
12760548	rs9891581	1.16961e-08	-0.406473	-1.23882	3.46262e-05	-1.08528	-1.22654	4.14454e-05	-1.13915	-1.24702
12760611	rs9892176	1.46735e-08	-0.0154465	-1.40306	4.49606e-05	-0.652014	-1.39864	4.82044e-05	-0.828062	-1.40703
12760672	rs9891642	1.11442e-08	-1.69363	-3.07523e-10	5.67716e-05	-1.8174	-3.07523e-10	7.39898e-05	-1.80662	-3.07523e-10
12760731	rs8075830	1.38995e-08	-0.233876	-1.23882	3.92955e-05	-0.958785	-1.22654	4.68263e-05	-1.01708	-1.24702
12760789	rs78175985	4.17974e-08	-0.37172	-3.07523e-10	0.000121112	-1.05972	-3.07523e-10	0.000119449	-1.32765	-3.07523e-10
12760857	rs72813149	9.49662e-09	-1.83386	-0.019762	7.32465e-05	-1.83765	0.275047	8.57749e-05	-1.83649	0.177678
12761033	rs8081426	2.82487e-08	0.512765	-1.27627	5.33097e-05	-0.616127	-1.26419	7.11052e-05	-0.563481	-1.2829
12761374	rs8082029	1.11866e-08	-0.415957	-1.27388	3.29661e-05	-1.09924	-1.26171	3.97692e-05	-1.14689	-1.28056
12761448	rs8082179	1.29953e-08	-0.292536	-1.24743	3.67969e-05	-1.01668	-1.23435	4.40396e-05	-1.07083	-1.25462
12761995	rs150395834	1.03065e-08	-1.77178	-3.07523e-10	5.56364e-05	-1.8376	-3.07523e-10	7.17185e-05	-1.83779	-3.07523e-10
12762029	rs11657401	5.09417e-08	0.66372	-0.837593	0.000171756	0.00269379	-0.713055	0.000172836	-0.179319	-0.778878
12762310	rs2322650	2.29808e-08	0.468328	-1.43822	5.60935e-05	-0.394959	-1.43446	6.53079e-05	-0.50051	-1.43092
12762424	rs75306086	6.41479e-08	-1.50376e-10	0.0566367	0.000324692	-1.50376e-10	-0.07356	0.000407351	-1.50376e-10	-0.100867
12762766	rs12941385	2.40184e-08	0.512122	-1.43786	5.80961e-05	-0.360275	-1.43406	6.75615e-05	-0.467111	-1.43039
12762773	rs12941590	1.26045e-08	-0.173702	-1.3968	4.16123e-05	-0.743472	-1.38457	4.42554e-05	-0.925391	-1.39517
12762865	rs7216829	1.2528e-08	-0.17376	-1.40283	4.06404e-05	-0.760257	-1.39142	4.34314e-05	-0.938044	-1.40132
12762947	rs74887618	6.74977e-08	-1.50376e-10	0.107539	0.000340881	-1.50376e-10	-0.0249027	0.000427455	-1.50376e-10	-0.0526941
12763015	rs2097986	9.75158e-09	-0.391182	-1.43594	3.71639e-05	-0.810144	-1.43095	4.00567e-05	-0.993646	-1.4266
12763361	rs7217158	1.00084e-08	-0.367103	-1.43403	3.45153e-05	-0.886791	-1.42824	3.78303e-05	-1.05407	-1.42336
12763472	rs2097985	1.0333e-08	-0.335136	-1.43408	3.90678e-05	-0.762822	-1.42832	4.19463e-05	-0.950707	-1.42344
12763581	rs28469846	1.06429e-08	-0.330771	-1.40889	3.66175e-05	-0.857532	-1.39838	3.94703e-05	-1.02749	-1.40751
12763748	rs7218185	1.02632e-08	-0.367103	-1.40889	3.55616e-05	-0.886791	-1.39838	3.84349e-05	-1.05407	-1.40751
12763845	rs4792295	1.06133e-08	-0.334922	-1.40752	3.60062e-05	-0.875943	-1.3968	3.89975e-05	-1.04094	-1.40611
12763965	rs17631461	9.66714e-09	-1.83582	-3.07523e-10	5.85068e-05	-1.78729	-3.07523e-10	7.82244e-05	-1.75096	-3.07523e-10
12764122	rs4792296	1.10204e-08	-0.291985	-1.41282	3.94493e-05	-0.778481	-1.40294	4.16948e-05	-0.968642	-1.41152
12764883	rs12946355	1.52132e-08	-0.174129	-1.20826	5.95863e-05	-0.564973	-1.20404	5.98862e-05	-0.791964	-1.22613
12764921	rs117832719	1.45766e-08	-1.50376e-10	-1.42514	8.60394e-05	-1.50376e-10	-1.40163	0.000109635	-1.50376e-10	-1.41338
12764930	rs12944515	1.16663e-08	-0.467631	-1.18022	4.68122e-05	-0.826197	-1.1841	4.82342e-05	-1.0305	-1.20397
12765646	rs7209206	8.27834e-07	0.959871	1.65439	0.00247337	-0.149067	2.10597	0.00183159	-0.537801	1.9402
12766033	rs72813159	1.04056e-08	-1.76221	-3.07523e-10	5.5634e-05	-1.83764	-3.07523e-10	7.18283e-05	-1.83626	-3.07523e-10
12767387	rs77580162	6.63721e-08	-1.50376e-10	0.0907224	0.000444727	-1.50376e-10	0.241023	0.000531006	-1.50376e-10	0.164231
12767465	rs8077063	6.77792e-09	-1.73955	-0.451337	4.08253e-05	-1.83703	-0.310105	4.933e-05	-1.82839	-0.383615
12768092	rs3785726	2.5661e-08	0.579386	-1.43897	9.31353e-05	0.115202	-1.43759	9.91897e-05	-0.0744955	-1.43901
12768974	rs9899812	1.01571e-08	-0.508151	-1.27824	4.15243e-05	-0.844177	-1.28598	4.33712e-05	-1.04393	-1.29681
12769179	rs8068116	7.48857e-09	-1.5034	-0.587774	3.60993e-05	-1.78223	-0.487934	4.24689e-05	-1.80983	-0.551941
12769422	rs149957023	1.4411e-08	-1.50376e-10	-1.43656	8.30837e-05	-1.50376e-10	-1.43659	0.000106839	-1.50376e-10	-1.43922
12770069	rs2322651	7.3805e-09	-1.68147	-0.424244	4.17832e-05	-1.83638	-0.287561	5.05422e-05	-1.82814	-0.359595
12770250	rs75103382	7.54931e-08	-1.50376e-10	0.219487	0.000374703	-1.50376e-10	0.0696965	0.000487139	-1.50376e-10	0.0780072
12771294	rs190738036	1.33058e-08	-1.51635	-3.07523e-10	7.47271e-05	-1.54259	-3.07523e-10	9.85472e-05	-1.52001	-3.07523e-10
12771332	rs6502207	1.25404e-08	-0.135456	-1.44014	4.28989e-05	-0.657528	-1.44006	4.84647e-05	-0.789318	-1.44039
12771593	rs72813164	2.30202e-08	-0.968185	-3.07523e-10	8.74261e-05	-1.38564	-3.07523e-10	0.000116657	-1.3513	-3.07523e-10
12772018	rs77083948	7.63448e-08	-1.50376e-10	0.230706	0.000408898	-1.50376e-10	0.157028	0.000529491	-1.50376e-10	0.161374
12772275	rs12951579	1.99501e-06	1.15902	2.33483	0.00562109	-0.0541397	2.83198	0.0040784	-0.446926	2.64984
12772291	rs74725544	8.09014e-08	-1.50376e-10	0.288676	0.000431759	-1.50376e-10	0.21143	0.000556651	-1.50376e-10	0.211396
12772584	rs7218950	9.00254e-09	-1.52421	-0.382839	4.44319e-05	-1.79052	-0.27196	5.20369e-05	-1.81561	-0.342974
12772901	rs7223372	5.42852e-06	1.88369	2.61118	0.0097549	0.203431	3.12566	0.00751986	-0.122534	2.9373
12772955	rs4792297	9.20336e-09	-1.55967	-0.325316	4.66763e-05	-1.80365	-0.209554	5.49651e-05	-1.82428	-0.279563
12773330	rs72813167	9.26929e-06	2.2288	2.80111	0.0154381	0.461008	3.32715	0.0116074	0.114221	3.13463
12773758	rs75618648	1.00739e-07	-1.50376e-10	0.507975	0.000535049	-1.50376e-10	0.425922	0.000689818	-1.50376e-10	0.425886
12773868	rs9897138	1.87832e-08	-0.0081805	-1.16341	6.74124e-05	-0.472232	-1.17338	7.37889e-05	-0.622296	-1.18704
12774308	rs9903788	9.13589e-09	-1.54246	-0.349889	4.54497e-05	-1.79744	-0.24239	5.34574e-05	-1.82027	-0.311382
12774608	rs11657152	1.00439e-08	-1.53366	-0.263928	4.84251e-05	-1.82405	-0.15237	5.75142e-05	-1.83457	-0.223945
12774824	rs8068823	1.00899e-08	-1.51478	-0.278238	4.79084e-05	-1.8198	-0.167345	5.68093e-05	-1.83234	-0.238497
12774915	rs1544495	1.01101e-08	-1.51955	-0.271471	4.81951e-05	-1.82092	-0.160263	5.71668e-05	-1.83295	-0.231615
12775064	rs141076130	3.57202e-08	-0.52884	-3.07523e-10	0.0005313	0.41889	-3.07523e-10	0.000616856	0.314093	-3.07523e-10
12775309	rs7216393	1.01866e-08	-1.51955	-0.263928	4.8577e-05	-1.82092	-0.15237	5.7607e-05	-1.83295	-0.223945
12776124	rs28608204	1.7872e-08	-1.22132	-3.07523e-10	5.95852e-05	-1.76903	-3.07523e-10	0.000100648	-1.49891	-3.07523e-10
12776737	rs7221294	9.33186e-08	1.30854	-0.877073	0.000176519	0.015091	-0.698099	0.000148292	-0.362124	-0.749232
12776818	rs36043979	2.33118e-09	-1.82617	-1.43201	1.8366e-05	-1.50593	-1.44001	2.15095e-05	-1.6073	-1.43475
12777288	rs11651515	5.25947e-09	-1.55536	-0.889167	2.38913e-05	-1.78408	-0.898841	2.95607e-05	-1.78561	-0.938491
12777402	rs11651483	1.78519e-08	-1.6181	0.395654	0.000101681	-1.7848	0.550202	0.000110055	-1.83375	0.424191
12777424	rs59504726	1.95769e-07	1.97872	-0.806342	0.000156594	-0.184797	-0.617986	0.000166184	-0.323234	-0.674212
12777457	rs72813171	9.65226e-09	-1.83736	-3.07523e-10	6.73111e-05	-1.64711	-3.07523e-10	8.756e-05	-1.63822	-3.07523e-10
12777711	rs57561236	2.18017e-07	2.05425	-0.774235	0.000170637	-0.134963	-0.581934	0.000180212	-0.275516	-0.64089
12777942	rs189368605	1.52355e-08	-1.50376e-10	-1.38093	8.76721e-05	-1.50376e-10	-1.38283	0.000111774	-1.50376e-10	-1.39407
12778632	rs77342031	7.06217e-08	0.152783	-3.07523e-10	0.000240864	-0.372203	-3.07523e-10	0.000323006	-0.332871	-3.07523e-10
12778808	rs34743337	4.57775e-08	0.617497	-0.898259	7.56922e-05	-0.82328	-0.706481	7.63165e-05	-1.01377	-0.761887
12779042	rs56401613	1.04008e-06	0.857954	1.98454	0.00227245	-0.645613	2.51779	0.00198509	-0.855307	2.33818
12779186	rs146923460	1.10988e-08	-1.69772	-3.07523e-10	5.68613e-05	-1.81582	-3.07523e-10	7.38504e-05	-1.8085	-3.07523e-10
12779192	rs7218753	1.33415e-08	-1.51367	-3.07523e-10	5.63887e-05	-1.82417	-3.07523e-10	8.52406e-05	-1.66506	-3.07523e-10
12779200	rs113074992	1.27898e-08	-1.5559	-3.07523e-10	5.56253e-05	-1.8378	-3.07523e-10	7.98588e-05	-1.73028	-3.07523e-10
12779223	rs7217624	1.13391e-08	-1.75509	0.0787852	7.13124e-05	-1.80032	0.210956	8.2263e-05	-1.83753	0.136904
12779736	rs76589096	2.50312e-08	-1.50376e-10	-0.884431	0.000137808	-1.50376e-10	-0.930573	0.000178576	-1.50376e-10	-0.925526
12779939	rs56675356	5.47818e-08	0.961308	-1.0625	6.25376e-05	-0.831555	-0.889113	7.15996e-05	-0.920929	-0.918523
12780755	rs7225132	1.04234e-08	-0.717295	-1.04321	4.17512e-05	-1.23722	-0.887494	4.87987e-05	-1.29455	-0.928285
12780923	rs35953496	2.64007e-07	1.47142	-3.07523e-10	0.000105182	-1.20074	-3.07523e-10	0.00012437	-1.28728	-3.07523e-10
12780926	rs35083658	9.80222e-09	-1.82195	-3.07523e-10	5.88235e-05	-1.7819	-3.07523e-10	7.48988e-05	-1.7944	-3.07523e-10
12780998	rs11659065	1.18604e-07	2.1104	-1.43917	0.000295866	1.27059	-1.43712	0.000284063	0.97457	-1.43592
12780999	rs150839048	1.1429e-08	-1.6684	-3.07523e-10	5.80438e-05	-1.79524	-3.07523e-10	7.33231e-05	-1.81567	-3.07523e-10
12781006	rs4792298	4.48142e-08	0.466233	-0.768263	0.000108488	-0.435611	-0.734186	0.000142872	-0.376109	-0.772485
12781150	rs72813173	4.88595e-08	-0.215605	-3.07523e-10	0.00018716	-0.624473	-3.07523e-10	0.000236549	-0.644387	-3.07523e-10
12781609	rs8076181	3.24865e-08	-1.83456	1.21083	0.000323557	-1.65549	1.57843	0.00036169	-1.64138	1.42163
12781955	rs6502208	6.75574e-09	-1.75644	-0.437723	3.65511e-05	-1.8295	-0.428229	4.65265e-05	-1.80857	-0.461945
12782669	rs62058082	2.40778e-09	-1.81772	-1.40813	1.96182e-05	-1.49993	-1.38005	2.38739e-05	-1.58211	-1.35565
12782817	rs9898413	2.30557e-08	0.458917	-1.42556	5.33938e-05	-0.441317	-1.43742	7.31519e-05	-0.381936	-1.43607
12782976	rs6502209	6.66267e-09	-1.78877	-0.419263	3.76979e-05	-1.81376	-0.413072	4.84746e-05	-1.78267	-0.446828
12783002	rs61577701	4.71741e-08	-1.50376e-10	-0.250709	0.000233873	-1.50376e-10	-0.401658	0.000295887	-1.50376e-10	-0.420565
12783663	rs11652580	1.16764e-07	1.81237	-1.15677	0.00057568	1.62826	-1.12915	0.00065326	1.47823	-1.1068
12784218	rs12601853	7.19221e-09	-0.70731	-1.42425	3.67963e-05	-0.854411	-1.39663	5.1817e-05	-0.757441	-1.40538
12784368	rs9913399	1.95376e-07	2.45951	-1.28915	0.000848514	2.14525	-1.2582	0.00114415	2.17772	-1.24585
12784537	rs75942521	3.43228e-08	0.237015	-0.805759	8.74173e-05	-0.613109	-0.772634	0.000114803	-0.557461	-0.809862
12784811	rs12949676	9.97752e-08	1.74737	-1.249	0.000389646	1.32796	-1.21916	0.000540993	1.3902	-1.20734
12785195	rs12451889	3.67194e-08	0.309781	-0.811031	9.19584e-05	-0.557058	-0.778042	0.000120936	-0.500165	-0.815117
12785875	rs12941991	1.71184e-07	2.46577	-1.42758	0.000457254	1.68226	-1.41346	0.000435064	1.37981	-1.41486
12786195	rs79744450	4.87466e-08	-1.50376e-10	-0.217919	0.000241328	-1.50376e-10	-0.370281	0.000306136	-1.50376e-10	-0.386511
12786654	rs9903335	3.01927e-08	0.449185	-1.14614	0.000157139	0.310088	-1.10939	0.000184528	0.202228	-1.09497
12786782	rs2190704	3.23609e-07	1.67498	-3.07523e-10	0.000218243	-0.470829	-3.07523e-10	0.000242914	-0.617833	-3.07523e-10
12787403	rs4791511	4.17435e-08	0.788964	-1.16197	0.000219332	0.660348	-1.1262	0.000251569	0.52932	-1.11214
12788050	rs12952134	9.71573e-09	-1.83081	-3.07523e-10	5.90784e-05	-1.77757	-3.07523e-10	7.50034e-05	-1.79301	-3.07523e-10
12788106	rs148263967	2.07186e-08	-1.50376e-10	-1.07352	0.00011096	-1.50376e-10	-1.14727	0.000147933	-1.50376e-10	-1.11378
12788214	rs9916744	2.81216e-09	-1.83716	-1.23344	1.7251e-05	-1.72327	-1.2853	2.10822e-05	-1.78861	-1.27351
12788357	rs150397103	1.09549e-08	-1.71076	-3.07523e-10	5.60879e-05	-1.82952	-3.07523e-10	7.33698e-05	-1.81503	-3.07523e-10
12788513	rs2322653	3.28424e-08	0.664468	-1.2773	0.000157569	0.538422	-1.33499	0.00017739	0.411085	-1.34328
12788734	rs117227193	4.94168e-08	-0.204265	-3.07523e-10	0.000144526	-0.882975	-3.07523e-10	0.000186213	-0.883648	-3.07523e-10
12789121	rs9910591	2.34053e-08	0.0676653	-1.01926	7.43549e-05	-0.411141	-1.13645	9.96524e-05	-0.379291	-1.12956
12789451	rs9910754	5.35006e-08	1.17643	-1.30129	0.000235363	0.880383	-1.27569	0.000308696	0.887285	-1.26547
12789452	rs2322654	5.65022e-08	1.23004	-1.30031	0.000247922	0.9313	-1.27462	0.000325199	0.938267	-1.26437
12789461	rs55797306	2.86735e-09	-1.83743	-1.21374	1.73485e-05	-1.73341	-1.26952	2.13285e-05	-1.7936	-1.2569
12789551	rs2215056	5.27485e-08	1.02707	-1.16609	0.000259708	0.833699	-1.13058	0.000298699	0.705511	-1.11662
12789994	rs117991547	1.05191e-08	-1.75137	-3.07523e-10	5.63991e-05	-1.82398	-3.07523e-10	7.32472e-05	-1.8167	-3.07523e-10
12790164	rs28485878	8.36459e-09	-0.734283	-1.24627	4.33409e-05	-0.76093	-1.32641	5.01651e-05	-0.883872	-1.31135
12790235	rs72813178	2.70142e-09	-1.83758	-1.2732	1.65226e-05	-1.73085	-1.32086	2.02562e-05	-1.79192	-1.31016
12790241	rs4791512	8.90296e-09	-0.573563	-1.34461	4.31947e-05	-0.69	-1.40072	6.25211e-05	-0.581934	-1.3931
12790475	rs61583568	4.42011e-08	-1.50376e-10	-0.315804	0.000220237	-1.50376e-10	-0.461732	0.000279581	-1.50376e-10	-0.47725
12790669	rs28482450	8.35165e-09	-0.73921	-1.24289	4.20691e-05	-0.793306	-1.32382	4.89504e-05	-0.911142	-1.30859
12790900	rs68130139	8.51242e-09	-0.723551	-1.23948	4.40319e-05	-0.750329	-1.32119	5.09499e-05	-0.873893	-1.30581
12791138	rs35477639	1.01453e-08	-1.78754	-3.07523e-10	5.79893e-05	-1.79618	-3.07523e-10	7.85024e-05	-1.74741	-3.07523e-10
12791650	rs9899819	8.40807e-09	-0.744963	-1.2304	4.34138e-05	-0.77148	-1.31418	5.0319e-05	-0.8938	-1.29836
12791661	rs74253585	3.84992e-08	-1.50376e-10	-0.453918	0.000193672	-1.50376e-10	-0.59027	0.000246118	-1.50376e-10	-0.604729
12791719	rs9900027	8.60626e-09	-0.704099	-1.24797	4.49941e-05	-0.722193	-1.32771	5.23094e-05	-0.840628	-1.31274
12791868	rs4791514	8.42099e-09	-0.725861	-1.24797	4.40332e-05	-0.74378	-1.32771	5.1253e-05	-0.861031	-1.31274
12792026	rs9906126	8.5129e-09	-0.715005	-1.24797	4.45099e-05	-0.733012	-1.32771	5.17772e-05	-0.850855	-1.31274
12792128	rs9906364	2.84522e-08	0.187352	-0.943681	7.30333e-05	-0.651195	-0.914327	9.62379e-05	-0.596409	-0.94731
12792239	rs4791515	8.66794e-09	-0.704099	-1.24083	4.52413e-05	-0.722193	-1.32223	5.26152e-05	-0.840628	-1.30691
12792366	rs4791516	8.05427e-09	-0.798639	-1.21971	4.1516e-05	-0.824493	-1.30587	4.82963e-05	-0.943641	-1.28955
12792443	rs79535831	4.44994e-08	-1.50376e-10	-0.30908	0.000221623	-1.50376e-10	-0.455458	0.000281326	-1.50376e-10	-0.471026
12792623	rs4575574	5.01675e-08	0.97545	-1.16464	0.000247463	0.783856	-1.12903	0.000284972	0.656885	-1.11504
12792749	rs74321559	2.29402e-08	-1.50376e-10	-0.971662	0.00012307	-1.50376e-10	-1.04368	0.000158317	-1.50376e-10	-1.04594
12792874	rs9908092	8.02398e-09	-0.810043	-1.21208	4.12972e-05	-0.835754	-1.29989	4.80915e-05	-0.954217	-1.28322
12792948	rs2322657	7.39579e-08	1.46695	-1.26801	0.000312564	1.128	-1.23963	0.0004229	1.16496	-1.22836
12793070	rs9915290	8.69443e-09	-0.715005	-1.22687	4.52402e-05	-0.733012	-1.31144	5.268e-05	-0.850855	-1.29545
12793129	rs78174247	4.04426e-08	-1.50376e-10	-0.40467	0.000202741	-1.50376e-10	-0.544509	0.000257543	-1.50376e-10	-0.559354
12793307	rs9914678	8.86995e-09	-0.695442	-1.22644	4.36482e-05	-0.768803	-1.31147	5.12977e-05	-0.876925	-1.29597
12793434	rs9914365	9.976e-09	-0.592296	-1.21208	4.87935e-05	-0.66895	-1.29989	5.71215e-05	-0.782141	-1.28322
12793523	rs9914777	8.19866e-09	-0.78087	-1.21971	3.94096e-05	-0.876562	-1.30587	4.67876e-05	-0.975377	-1.28955
12793811	rs9915295	1.54823e-08	0.0596991	-1.42455	3.69795e-05	-0.809107	-1.43697	5.06758e-05	-0.749577	-1.43552
12793942	rs7221845	7.59195e-08	1.5234	-1.29828	0.000309423	1.15069	-1.27242	0.000420097	1.19204	-1.2621
12793998	rs9895495	8.2052e-09	-0.783694	-1.21609	4.04184e-05	-0.854116	-1.30304	4.77641e-05	-0.957717	-1.28655
12794098	rs9894025	8.25138e-09	-0.783694	-1.21048	4.05422e-05	-0.854116	-1.29998	4.79234e-05	-0.957717	-1.28322
12794360	rs188025635	2.49497e-08	-0.887691	-3.07523e-10	0.000352573	0.00882096	-3.07523e-10	0.00040946	-0.0957028	-3.07523e-10
12794575	rs2215055	7.74993e-09	-0.84236	-1.21451	3.89994e-05	-0.889769	-1.30312	4.47965e-05	-1.02186	-1.28655
12794932	rs7208286	7.20563e-09	-0.797153	-1.33254	3.37484e-05	-0.943902	-1.3936	4.79389e-05	-0.855307	-1.38531
12794961	rs74460427	5.60322e-08	-1.50376e-10	-0.0786275	0.000303029	-1.50376e-10	-0.142608	0.000390585	-1.50376e-10	-0.142898
12795176	rs146139633	4.93347e-08	-0.205926	-3.07523e-10	0.00013308	-0.96549	-3.07523e-10	0.000130029	-1.24279	-3.07523e-10
12795838	rs60809008	2.76131e-09	-1.83736	-1.25149	1.63464e-05	-1.75873	-1.3037	2.03533e-05	-1.80511	-1.2922
12796237	rs4791517	7.78888e-09	-0.867848	-1.18401	4.06534e-05	-0.872224	-1.27913	4.60818e-05	-1.01891	-1.26121
12796512	rs118178184	9.67337e-09	-1.83518	-3.07523e-10	5.63915e-05	-1.82412	-3.07523e-10	7.2443e-05	-1.82774	-3.07523e-10
12796759	rs2108542	7.8193e-09	-0.867848	-1.18011	4.07793e-05	-0.872224	-1.27604	4.62323e-05	-1.01891	-1.25795
12797115	rs79420206	2.43642e-08	0.0537452	-0.965185	6.81162e-05	-0.698757	-0.936464	8.52619e-05	-0.69608	-0.968734
12797162	rs28784008	1.44908e-08	-0.0153975	-1.41564	3.93258e-05	-0.752268	-1.43229	5.09455e-05	-0.749655	-1.43013
12797202	rs76004682	4.85869e-08	-0.221201	-3.07523e-10	0.00120485	1.23767	-3.07523e-10	0.00138632	1.12386	-3.07523e-10
12797461	rs11078094	7.05564e-08	1.43627	-1.28442	0.000296749	1.09382	-1.25737	0.000385949	1.09177	-1.2466
12797600	rs11078095	6.65825e-08	1.38356	-1.28967	0.000280709	1.04395	-1.26307	0.000365033	1.04192	-1.25247
12798396	rs72813190	2.78616e-09	-1.83478	-1.24512	1.63064e-05	-1.76661	-1.29827	2.03042e-05	-1.81317	-1.28654
12798534	rs11656058	6.06813e-09	-0.968965	-1.33254	2.92106e-05	-1.0883	-1.3936	4.10937e-05	-1.00938	-1.38531
12798730	rs4791518	6.53815e-08	1.38051	-1.30483	0.000295454	1.11161	-1.27954	0.000379034	1.09652	-1.26943
12799031	rs9891261	1.53106e-08	0.0345105	-1.41052	4.09976e-05	-0.713672	-1.42925	5.31324e-05	-0.711013	-1.42674
12799076	rs9891505	8.72174e-09	-0.739426	-1.19931	4.5656e-05	-0.744083	-1.29122	5.12127e-05	-0.900591	-1.27396
12799467	rs62058085	7.0312e-09	-0.849862	-1.30434	3.24395e-05	-1.00359	-1.37347	4.62559e-05	-0.912204	-1.36415
12799481	rs144470458	1.5298e-08	0.0345105	-1.41134	4.09771e-05	-0.713672	-1.42975	5.31028e-05	-0.711013	-1.4273
12799985	rs2302068	6.95155e-09	-0.865543	-1.30005	3.20397e-05	-1.01799	-1.37147	4.56811e-05	-0.92738	-1.36148
12800082	rs3815312	9.03711e-09	-0.717806	-1.18541	4.69851e-05	-0.722508	-1.2841	5.26333e-05	-0.880611	-1.26658
12800118	rs76491025	4.1045e-08	-1.50376e-10	-0.389885	0.000205548	-1.50376e-10	-0.530755	0.00026108	-1.50376e-10	-0.545714
12800289	rs16946769	2.76494e-09	-1.83771	-1.24982	1.65864e-05	-1.74557	-1.30228	2.04444e-05	-1.80212	-1.29072
12800304	rs16946773	7.16781e-08	1.14824	-0.980608	0.000163008	0.347497	-1.11013	0.00024963	0.510664	-1.10123
12800631	rs7217469	2.59991e-09	-1.83787	-1.31121	1.58585e-05	-1.73821	-1.35452	1.94499e-05	-1.79748	-1.34522
12801321	rs141361614	1.43657e-08	-1.50376e-10	-1.43971	8.28106e-05	-1.50376e-10	-1.43988	0.000106887	-1.50376e-10	-1.43877
12801495	rs11652958	4.76941e-09	-1.2347	-1.30763	2.42973e-05	-1.28932	-1.37675	3.1758e-05	-1.28526	-1.36714
12801657	rs145097530	1.71097e-08	-1.50376e-10	-1.26491	0.000100077	-1.50376e-10	-1.2505	0.000126871	-1.50376e-10	-1.26737
12802083	rs75266617	4.95998e-08	-1.50376e-10	-0.200567	0.000245278	-1.50376e-10	-0.354043	0.00031111	-1.50376e-10	-0.370396
12802112	rs12451468	2.48199e-08	0.185176	-1.07808	6.53624e-05	-0.623537	-1.05295	8.23308e-05	-0.618615	-1.08118
12802184	rs9915005	2.76191e-08	0.251808	-1.03786	7.37804e-05	-0.543954	-1.01139	9.26026e-05	-0.541102	-1.04112
12802376	rs7218144	2.84981e-09	-1.83763	-1.21967	1.73229e-05	-1.72796	-1.27645	2.12384e-05	-1.79087	-1.26387
12802402	rs141129091	2.61624e-08	0.155437	-0.995667	7.14518e-05	-0.619545	-0.967868	8.95382e-05	-0.616777	-0.9991
12802791	rs1003941	2.84981e-09	-1.83763	-1.21967	1.73229e-05	-1.72796	-1.27645	2.12384e-05	-1.79087	-1.26387
12802907	rs1003940	2.84008e-09	-1.83763	-1.22309	1.72719e-05	-1.72796	-1.27939	2.11735e-05	-1.79087	-1.26692
12803646	rs3785725	7.74602e-09	-0.780618	-1.27676	3.56602e-05	-0.927519	-1.35488	5.07895e-05	-0.839061	-1.34379
12803889	rs76317656	7.72593e-06	4.84778	-3.07523e-10	0.000826723	0.861034	-3.07523e-10	0.00105085	0.846814	-3.07523e-10
12804201	rs886889	6.45622e-09	-0.959508	-1.28	2.94268e-05	-1.11731	-1.35722	4.18285e-05	-1.03068	-1.34628
12804216	rs2009878	6.86692e-09	-0.914387	-1.26345	3.1027e-05	-1.07639	-1.34519	4.424e-05	-0.987407	-1.33351
12804303	rs148512745	1.12483e-08	-1.68434	-3.07523e-10	5.85443e-05	-1.78665	-3.07523e-10	7.29196e-05	-1.82119	-3.07523e-10
12804397	rs1808245	8.86987e-08	1.73806	-1.35737	0.00033746	1.29648	-1.33147	0.000437386	1.29542	-1.32515
12804550	rs7209847	2.79856e-09	-1.81768	-1.25777	1.60271e-05	-1.77313	-1.30903	2.09613e-05	-1.77012	-1.29775
12804594	rs7210411	2.8502e-09	-1.8375	-1.21967	1.73687e-05	-1.72532	-1.27645	2.12752e-05	-1.78914	-1.26387
12804801	rs12165053	2.72977e-08	0.186244	-0.983995	7.40812e-05	-0.595434	-0.95584	9.27984e-05	-0.592639	-0.987474
12804854	rs12165054	2.85398e-08	0.228344	-0.981601	7.67582e-05	-0.562403	-0.953373	9.61474e-05	-0.559571	-0.985088
12804931	rs78690186	4.38266e-08	-1.50376e-10	-0.324315	0.000218496	-1.50376e-10	-0.46967	0.000277388	-1.50376e-10	-0.485125
12806176	rs118015247	1.53524e-08	-1.50376e-10	-1.37328	8.70223e-05	-1.50376e-10	-1.39027	0.000112177	-1.50376e-10	-1.39047
12806565	rs3785724	7.54861e-09	-1.80702	-0.276172	4.00567e-05	-1.82628	-0.339864	5.16052e-05	-1.82738	-0.339543
12806573	rs3785723	1.88201e-08	0.20164	-1.37127	6.38049e-05	-0.296506	-1.4041	8.31129e-05	-0.290845	-1.3995
12806713	rs8078078	2.48004e-08	0.411411	-1.30511	0.000125591	0.256436	-1.27984	0.000141517	0.111626	-1.26975
12806911	rs75519060	3.01192e-08	0.291253	-0.990647	7.99073e-05	-0.512876	-0.962694	0.000100128	-0.50999	-0.994099
12806999	rs150804601	7.91369e-08	-1.50376e-10	0.266625	0.000391307	-1.50376e-10	0.113057	0.000500582	-1.50376e-10	0.10523
12807155	rs2322658	9.33739e-09	-0.656018	-1.21451	4.68526e-05	-0.706307	-1.30312	5.22764e-05	-0.867445	-1.28655
12807337	rs6502210	4.40739e-08	1.02873	-1.34742	0.000227042	0.894982	-1.32629	0.000257448	0.75803	-1.31775
12807711	rs6502211	2.68883e-09	-1.83472	-1.28073	1.57665e-05	-1.77016	-1.32839	1.96071e-05	-1.8167	-1.31795
12807745	rs6502212	2.69799e-09	-1.83426	-1.27779	1.57731e-05	-1.77221	-1.32593	1.96353e-05	-1.81784	-1.31537
12808558	rs6502213	2.65334e-08	0.495741	-1.32189	0.000133767	0.337837	-1.29817	0.000150214	0.190189	-1.28867
12808680	rs141087995	1.43992e-08	-1.50376e-10	-1.43738	8.27889e-05	-1.50376e-10	-1.44014	0.000106791	-1.50376e-10	-1.43967
12809239	rs6502214	5.46596e-08	1.29164	-1.39507	0.000224884	0.93914	-1.37999	0.000289003	0.929638	-1.37374
12809359	rs8074301	5.49506e-09	-1.09043	-1.31027	2.5922e-05	-1.22214	-1.3792	3.64866e-05	-1.14399	-1.36961
12809546	rs77213065	4.09726e-08	0.594238	-0.98589	0.000102198	-0.271733	-0.957793	0.000128071	-0.268595	-0.989361
12809664	rs28703653	2.4974e-08	0.525705	-1.41242	6.0282e-05	-0.326631	-1.43077	7.81483e-05	-0.323548	-1.42839
12809786	rs7218295	2.66227e-09	-1.83015	-1.29522	1.53261e-05	-1.78567	-1.34121	1.91908e-05	-1.82493	-1.33118
12809824	rs75804263	7.66209e-08	0.234316	-3.07523e-10	0.000188907	-0.615183	-3.07523e-10	0.000257485	-0.559581	-3.07523e-10
12809905	rs117451751	3.68934e-08	-0.496522	-3.07523e-10	0.000108019	-1.17413	-3.07523e-10	0.000109718	-1.41262	-3.07523e-10
12810497	rs9911203	4.08871e-09	-1.8216	-0.874723	2.09546e-05	-1.80223	-1.01184	2.6608e-05	-1.83238	-0.996945
12810548	rs75981815	4.40309e-08	-1.50376e-10	-0.319662	0.000219446	-1.50376e-10	-0.465331	0.000278585	-1.50376e-10	-0.48082
12810651	rs9909855	4.0214e-09	-1.8216	-0.891323	2.06544e-05	-1.80223	-1.02628	2.62202e-05	-1.83238	-1.01163
12810860	rs12453387	2.7234e-08	0.217278	-1.01736	7.33395e-05	-0.571095	-0.990243	9.19786e-05	-0.568273	-1.02071
12810890	rs9911986	2.63711e-09	-1.8287	-1.30618	1.51345e-05	-1.78923	-1.35023	1.89768e-05	-1.82667	-1.34065
12811004	rs2108540	5.56643e-09	-1.04781	-1.33999	2.60598e-05	-1.19706	-1.39898	3.67554e-05	-1.11523	-1.39103
12811378	rs7503270	7.22903e-08	0.176135	-3.07523e-10	0.000145953	-0.873152	-3.07523e-10	0.000268882	-0.516268	-3.07523e-10
12811434	rs9889362	2.5962e-09	-1.8287	-1.32181	1.49431e-05	-1.78923	-1.36295	1.8724e-05	-1.82667	-1.35406
12811580	rs146339356	4.51193e-08	-1.50376e-10	-0.295245	0.000224503	-1.50376e-10	-0.442546	0.000284953	-1.50376e-10	-0.458216
12811582	rs9889805	2.58969e-09	-1.8287	-1.32432	1.49128e-05	-1.78923	-1.36498	1.8684e-05	-1.82667	-1.35621
12811588	rs9889623	2.58262e-09	-1.8287	-1.32705	1.48801e-05	-1.78923	-1.36718	1.86406e-05	-1.82667	-1.35853
12811607	rs191809178	1.62108e-08	-1.31888	-3.07523e-10	5.64509e-05	-1.82306	-3.07523e-10	7.23717e-05	-1.82873	-3.07523e-10
12811622	rs145337257	4.79896e-08	-1.50376e-10	-0.233571	0.00023782	-1.50376e-10	-0.384922	0.000301721	-1.50376e-10	-0.40104
12812343	rs66643297	2.55295e-09	-1.8321	-1.3352	1.49192e-05	-1.78009	-1.3737	1.85976e-05	-1.82208	-1.36543
12812777	rs150362508	5.33689e-08	-1.50376e-10	-0.127327	0.000274822	-1.50376e-10	-0.240313	0.000361549	-1.50376e-10	-0.220144
12813572	rs74253588	4.32418e-08	-1.50376e-10	-0.337746	0.000215776	-1.50376e-10	-0.482194	0.000273963	-1.50376e-10	-0.497548
12813673	rs75879188	2.88649e-08	0.312766	-1.05469	7.62219e-05	-0.495893	-1.02689	9.59345e-05	-0.492989	-1.05389
12813822	rs12450671	2.87859e-08	0.312766	-1.05743	7.58635e-05	-0.495893	-1.03161	9.52909e-05	-0.492989	-1.06062
12813905	rs148544032	1.8703e-08	-1.50376e-10	-1.17587	0.000103879	-1.50376e-10	-1.21321	0.00013123	-1.50376e-10	-1.23359
12814075	rs1986081	5.49144e-09	-1.03458	-1.36679	2.63018e-05	-1.17135	-1.41545	3.70109e-05	-1.09014	-1.40919
12814241	rs9652826	2.70098e-08	0.23843	-1.04679	7.23381e-05	-0.554477	-1.02061	9.0821e-05	-0.551636	-1.05002
12814563	rs76073053	4.454e-08	-1.50376e-10	-0.308168	0.000221812	-1.50376e-10	-0.454607	0.000281564	-1.50376e-10	-0.470182
12814564	rs10521202	5.49093e-09	-1.03458	-1.36688	2.63245e-05	-1.17135	-1.41458	3.70249e-05	-1.09014	-1.40882
12814577	rs79128990	4.15423e-08	-1.50376e-10	-0.377843	0.000207865	-1.50376e-10	-0.519546	0.000263999	-1.50376e-10	-0.534597
12814654	rs4791519	6.39575e-08	1.45147	-1.3978	0.000260628	1.08981	-1.38315	0.0003348	1.08005	-1.37706
12814828	rs77656406	4.15423e-08	-1.50376e-10	-0.377843	0.000207865	-1.50376e-10	-0.519546	0.000263999	-1.50376e-10	-0.534597
12814973	rs8077610	2.49102e-09	-1.82792	-1.36394	1.44306e-05	-1.79097	-1.39612	1.80601e-05	-1.8275	-1.38934
12815191	rs77337685	2.1842e-08	-1.02072	-3.07523e-10	0.000263009	-0.284247	-3.07523e-10	0.000301735	-0.400993	-3.07523e-10
12815193	rs9892894	3.64489e-09	-1.81842	-0.992808	1.88425e-05	-1.80659	-1.11373	2.39466e-05	-1.83401	-1.10071
12815323	rs7221396	4.75564e-08	1.13318	-1.37582	0.000198026	0.78999	-1.35803	0.000254813	0.780747	-1.35076
12815491	rs28744602	3.65019e-09	-1.81248	-0.997294	1.86463e-05	-1.81323	-1.11756	2.38038e-05	-1.83608	-1.10461
12815563	rs186460114	1.87582e-08	-1.50376e-10	-1.17292	0.000102916	-1.50376e-10	-1.22252	0.000133842	-1.50376e-10	-1.21388
12815852	rs7222249	4.60624e-08	1.108	-1.38256	0.000191921	0.76631	-1.36566	0.000246885	0.757109	-1.35873
12815857	rs75041184	4.13986e-08	-1.50376e-10	-0.381309	0.000207196	-1.50376e-10	-0.522773	0.000263155	-1.50376e-10	-0.537797
12816034	rs79743707	4.06914e-08	-1.50376e-10	-0.398538	0.0002039	-1.50376e-10	-0.538805	0.000259004	-1.50376e-10	-0.553697
12816175	rs78150367	1.58516e-08	-1.50376e-10	-1.34128	8.8969e-05	-1.50376e-10	-1.36815	0.000114489	-1.50376e-10	-1.37006
12816185	rs7207659	2.00622e-08	-1.83783	0.732118	9.81721e-05	-1.82481	0.555091	0.000124311	-1.83071	0.542957
12816198	rs75272200	1.5594e-08	-1.50376e-10	-1.35767	8.77425e-05	-1.50376e-10	-1.38203	0.000112933	-1.50376e-10	-1.38375
12816330	rs7207847	7.61703e-09	-1.81692	-0.257244	4.05018e-05	-1.83657	-0.318519	5.50453e-05	-1.78272	-0.31967
12816371	rs7207700	1.92172e-08	-1.79614	0.64739	9.01635e-05	-1.82874	0.473924	0.000124137	-1.7512	0.462039
12817074	rs117437340	2.40632e-08	0.122375	-1.04625	6.61696e-05	-0.645362	-1.01885	8.33559e-05	-0.642624	-1.0448
12817130	rs12601695	2.02813e-08	-1.50376e-10	-1.09486	0.000103957	-1.50376e-10	-1.21246	0.000135375	-1.50376e-10	-1.20249
12817193	rs2108539	5.52173e-08	1.29207	-1.38535	0.0002162	0.890417	-1.37065	0.0002774	0.878278	-1.36336
12817238	rs12601708	1.82657e-08	-1.50376e-10	-1.19953	9.63735e-05	-1.50376e-10	-1.2882	0.000125185	-1.50376e-10	-1.28075
12817331	rs12603489	1.98377e-08	-1.50376e-10	-1.11697	0.000102114	-1.50376e-10	-1.23035	0.000132922	-1.50376e-10	-1.22078
12817783	rs5017214	1.16876e-08	-0.649731	-0.996293	5.35565e-05	-0.73528	-1.14042	7.75216e-05	-0.632597	-1.12739
12817928	rs145665430	5.94782e-08	-0.0672925	0.0483475	0.000164729	-0.792235	0.0401014	0.000224004	-0.789671	0.0907924
12817932	rs151105957	1.89928e-08	-1.50376e-10	-1.16049	9.87617e-05	-1.50376e-10	-1.26373	0.000128424	-1.50376e-10	-1.2552
12817943	rs4617903	4.51658e-08	1.06683	-1.36104	0.000159717	0.560525	-1.34356	0.000206504	0.554782	-1.335
12817948	rs2322707	1.53236e-07	1.30771	-0.380284	0.000353042	0.625823	-0.615671	0.000549926	0.786337	-0.587095
12818052	rs144961690	1.83546e-08	-1.50376e-10	-1.19468	9.61378e-05	-1.50376e-10	-1.29065	0.000124929	-1.50376e-10	-1.2828
12818621	rs140315841	1.8341e-08	-1.50376e-10	-1.19541	9.59595e-05	-1.50376e-10	-1.29251	0.000124721	-1.50376e-10	-1.28446
12818767	rs77892544	1.80716e-08	-1.50376e-10	-1.21021	9.49839e-05	-1.50376e-10	-1.30273	0.00012339	-1.50376e-10	-1.29519
12818770	rs78779167	1.80716e-08	-1.50376e-10	-1.21021	9.49839e-05	-1.50376e-10	-1.30273	0.00012339	-1.50376e-10	-1.29519
12819470	rs2240567	6.34488e-09	-1.75749	-0.499415	3.16404e-05	-1.80022	-0.601777	4.39204e-05	-1.75283	-0.575329
12819502	rs7225504	2.49135e-08	-0.889145	-3.07523e-10	0.00028683	-0.197547	-3.07523e-10	0.000337855	-0.287925	-3.07523e-10
12819518	rs144401658	9.68125e-09	-1.83436	-3.07523e-10	7.89924e-05	-1.48708	-3.07523e-10	8.58202e-05	-1.65829	-3.07523e-10
12819858	rs2240566	6.05989e-09	-1.80468	-0.498188	3.09766e-05	-1.82918	-0.594027	4.19516e-05	-1.80152	-0.572502
12819991	rs117381529	1.83701e-08	-1.50376e-10	-1.19383	9.62014e-05	-1.50376e-10	-1.28999	0.000125014	-1.50376e-10	-1.28212
12820421	rs35221864	6.19832e-08	1.37823	-1.35592	0.000213308	0.844211	-1.33791	0.00027577	0.838138	-1.32911
12820632	rs12451747	1.10566e-08	-0.664193	-1.03733	5.18501e-05	-0.730824	-1.17726	7.46148e-05	-0.63013	-1.16807
12820646	rs7210937	9.43273e-09	-1.77547	-0.0848989	4.07612e-05	-1.812	-0.336704	5.69734e-05	-1.77118	-0.296781
12820676	rs34231114	7.16325e-08	0.112889	0.0541052	0.00018543	-0.686482	0.0527238	0.000252737	-0.679221	0.101027
12822038	rs3785722	1.43036e-08	-0.427567	-1.01648	6.65193e-05	-0.510864	-1.14808	9.84407e-05	-0.392582	-1.12851
12822089	rs3785721	1.57522e-08	-0.39023	-0.957346	7.23965e-05	-0.474639	-1.09964	0.000107482	-0.354787	-1.07843
12822543	rs9906503	8.26451e-09	-0.69264	-1.29994	4.79901e-05	-0.770342	-1.2151	6.42085e-05	-0.726332	-1.22207
12822600	rs80226620	8.2569e-06	4.91425	-3.07523e-10	0.000814749	0.846444	-3.07523e-10	0.00104014	0.836566	-3.07523e-10
12822677	rs10775373	6.80044e-09	-0.903053	-1.28452	4.48108e-05	-0.85785	-1.19614	5.80255e-05	-0.847081	-1.20258
12822787	rs3826377	5.58045e-08	1.3073	-1.39	0.000198292	0.809552	-1.37625	0.000258248	0.830639	-1.38726
12822827	rs149430006	2.51497e-08	-0.879709	-3.07523e-10	8.92347e-05	-1.36517	-3.07523e-10	0.000139999	-1.16891	-3.07523e-10
12822847	rs3826376	1.35278e-08	-1.61286	0.113056	5.6289e-05	-1.69531	-0.130632	8.25842e-05	-1.61278	-0.0839454
12822877	rs111475501	4.00826e-08	1.0251	-1.43871	4.08641e-05	-0.713101	-1.43308	7.1004e-05	-0.420206	-1.4276
12822892	rs3826375	1.31349e-08	-1.58633	0.0570547	5.46192e-05	-1.67404	-0.182012	8.04837e-05	-1.58625	-0.136242
12822905	rs3826374	1.35132e-08	-1.61394	0.113056	5.5243e-05	-1.71406	-0.130632	8.04616e-05	-1.63882	-0.0839454
12823271	rs56974323	1.39322e-08	-1.62099	0.150636	5.78914e-05	-1.70176	-0.0961072	8.48444e-05	-1.62091	-0.048815
12823415	rs56924804	1.35962e-08	-1.61695	0.122182	5.65788e-05	-1.69855	-0.122251	8.29521e-05	-1.61686	-0.0754171
12823432	rs9914126	1.34872e-08	-1.625	0.122182	5.62189e-05	-1.70493	-0.122251	8.22866e-05	-1.62492	-0.0754171
12823468	rs57071648	1.42797e-08	-1.60729	0.161581	5.82731e-05	-1.69659	-0.0947073	8.53644e-05	-1.61944	-0.0441747
12823638	rs558767934	1.47508e-08	-1.50376e-10	-1.41326	8.35555e-05	-1.50376e-10	-1.43093	0.000108034	-1.50376e-10	-1.4281
12823639	rs189066779	1.5492e-08	-1.50376e-10	-1.36423	8.64479e-05	-1.50376e-10	-1.39689	0.000112111	-1.50376e-10	-1.39105
12823648	rs541184931	1.46794e-08	-1.50376e-10	-1.41811	8.33246e-05	-1.50376e-10	-1.43369	0.00010769	-1.50376e-10	-1.43129
12823649	rs559107394	1.43566e-08	-1.50376e-10	-1.44034	8.32348e-05	-1.50376e-10	-1.43477	0.000107117	-1.50376e-10	-1.43662
12823783	rs9915441	1.24661e-08	-1.69366	0.112111	5.28191e-05	-1.75779	-0.131773	7.59809e-05	-1.69359	-0.086471
12823875	rs9915671	1.32299e-08	-1.70141	0.179337	5.64e-05	-1.75425	-0.0697145	8.12594e-05	-1.69093	-0.0219642
12823919	rs7221804	1.29483e-08	-1.6557	0.112111	5.43649e-05	-1.72894	-0.131773	7.89207e-05	-1.65563	-0.086471
12824127	rs7222419	1.27613e-08	-1.70013	0.142	5.40288e-05	-1.7626	-0.10432	7.76276e-05	-1.70007	-0.0585499
12824128	rs12600655	3.21883e-07	1.90128	-0.231647	0.00084	1.33635	-0.459383	0.00140952	1.54859	-0.408128
12824171	rs75009518	1.73906e-08	-1.50376e-10	-1.24863	9.21857e-05	-1.50376e-10	-1.33263	0.000118214	-1.50376e-10	-1.33804
12824651	rs2322708	9.46695e-08	1.68863	-1.24279	0.000381169	1.30318	-1.21637	0.000493736	1.32886	-1.2374
12825244	rs12951600	1.69457e-08	-0.179174	-1.09536	8.94968e-05	-0.14933	-1.2129	0.000136361	-0.00104534	-1.19419
12825426	rs112447342	1.02828e-08	-1.77408	-3.07523e-10	5.59036e-05	-1.83281	-3.07523e-10	7.35015e-05	-1.81324	-3.07523e-10
12825649	rs6502218	9.93192e-08	1.76231	-1.26853	0.000381988	1.33278	-1.24383	0.000493569	1.35462	-1.2635
12825976	rs117476629	1.58619e-08	-1.50376e-10	-1.34063	9.10407e-05	-1.50376e-10	-1.34513	0.000115475	-1.50376e-10	-1.36148
12826113	rs7213939	7.95539e-09	-1.64989	-0.380812	3.95838e-05	-1.71302	-0.464999	5.78651e-05	-1.63785	-0.41458
12826135	rs7213682	2.44074e-06	3.6955	-3.07523e-10	0.00378618	2.38268	-3.07523e-10	0.00408372	2.20422	-3.07523e-10
12826681	rs9635687	1.21782e-07	1.94146	-1.24378	0.000472341	1.51869	-1.21742	0.000603951	1.53136	-1.23841
12826825	rs4792301	8.70619e-08	1.6229	-1.26084	0.000201882	0.686862	-1.23561	0.00026334	0.718604	-1.2557
12826833	rs12945930	9.6285e-09	-0.661261	-1.17857	3.99656e-05	-0.881477	-1.28694	5.47956e-05	-0.834111	-1.27282
12826929	rs12451130	2.53095e-08	-1.11321	0.239835	9.71131e-05	-1.51893	0.23837	0.000129957	-1.5329	0.289565
12827445	rs78341759	1.51497e-08	-1.50376e-10	-1.38658	8.95807e-05	-1.50376e-10	-1.3613	0.000115329	-1.50376e-10	-1.36275
12827939	rs79795700	1.60893e-08	-1.15549	-0.170909	5.32619e-05	-1.67165	-0.209566	7.19232e-05	-1.68857	-0.146373
12828088	rs67123869	6.79346e-09	-1.68135	-0.507245	5.42489e-05	-1.31059	-0.552262	6.82571e-05	-1.31436	-0.5729
12828091	rs77487181	5.73855e-09	-1.69753	-0.659822	4.53694e-05	-1.34065	-0.700947	5.71948e-05	-1.34431	-0.719767
12828102	rs9635676	2.23491e-08	-1.50376e-10	-0.997769	0.000114611	-1.50376e-10	-1.1149	0.00014806	-1.50376e-10	-1.11292
12828323	rs118176907	1.64957e-08	-1.30146	-3.07523e-10	6.80044e-05	-1.63686	-3.07523e-10	9.37524e-05	-1.56988	-3.07523e-10
12828390	rs9303066	7.80851e-09	-0.706855	-1.34249	1.63992e-05	-1.78773	-1.27148	2.26899e-05	-1.75435	-1.23428
12828746	rs73978276	3.1805e-09	-1.83189	-1.11562	1.78178e-05	-1.82425	-1.15199	2.42682e-05	-1.79099	-1.13039
12829842	rs536335540	1.44406e-08	-1.50376e-10	-1.43451	8.42912e-05	-1.50376e-10	-1.42216	0.000107271	-1.50376e-10	-1.43518
12829865	rs148721081	2.09588e-08	-1.50376e-10	-1.062	0.000108507	-1.50376e-10	-1.16962	0.000140152	-1.50376e-10	-1.16782
12831078	rs151283581	1.24612e-08	-1.58194	-3.07523e-10	5.72529e-05	-1.80896	-3.07523e-10	7.81453e-05	-1.75197	-3.07523e-10
12832063	rs1317990	2.64874e-07	1.4747	-3.07523e-10	0.000168609	-0.728852	-3.07523e-10	0.000184834	-0.891084	-3.07523e-10
12832979	rs882653	2.60443e-07	2.37561	-0.917782	0.000139853	0.125298	-1.04114	0.000139593	-0.120907	-1.0509
12833831	rs2014260	1.9274e-08	-1.50376e-10	-1.1458	0.000101163	-1.50376e-10	-1.2397	0.000130633	-1.50376e-10	-1.23815
12833863	rs2014258	6.40302e-09	-0.865877	-1.38191	1.50179e-05	-1.82252	-1.32468	2.11129e-05	-1.76724	-1.29342
12834667	rs149783020	1.00484e-08	-1.79714	-3.07523e-10	5.57263e-05	-1.83599	-3.07523e-10	7.17198e-05	-1.83778	-3.07523e-10
12834672	rs4792302	1.04988e-08	-0.576962	-1.17633	2.03399e-05	-1.78041	-1.06344	2.91116e-05	-1.73072	-1.00868
12835010	rs8071688	1.07218e-08	-0.556091	-1.17619	2.05582e-05	-1.76995	-1.06322	2.95778e-05	-1.71582	-1.0077
12835491	rs4792303	1.24759e-08	-1.46554	-0.115215	4.94345e-05	-1.80107	-0.154717	6.74645e-05	-1.80879	-0.0901486
12835824	rs9912171	6.59567e-09	-1.62177	-0.59637	5.67402e-05	-1.17542	-0.642535	7.11088e-05	-1.18475	-0.661577
12836451	rs12940912	2.10808e-08	0.225065	-1.28126	2.11722e-05	-1.61061	-1.19314	3.12851e-05	-1.51909	-1.14831
12836581	rs184963566	9.64881e-09	-1.83772	-3.07523e-10	5.69754e-05	-1.81382	-3.07523e-10	7.2665e-05	-1.82468	-3.07523e-10
12836867	rs12940520	2.81716e-09	-1.66939	-1.39943	3.95052e-05	-0.859723	-1.32028	3.86508e-05	-1.17469	-1.28129
12836902	rs7225108	2.73861e-09	-1.69612	-1.40098	3.6227e-05	-0.943687	-1.32295	3.60438e-05	-1.24145	-1.28436
12837565	rs7208100	2.7529e-09	-1.69092	-1.40098	3.67013e-05	-0.93068	-1.32295	3.6429e-05	-1.23082	-1.28436
12838065	rs7212783	2.8898e-08	0.512838	-1.25362	2.41112e-05	-1.5148	-1.15896	3.63582e-05	-1.40586	-1.11126
12838845	rs148547118	1.76509e-08	-1.50376e-10	-1.23377	9.42062e-05	-1.50376e-10	-1.31095	0.000121612	-1.50376e-10	-1.3097
12839009	rs2215054	2.21212e-08	0.274548	-1.28256	2.15043e-05	-1.59342	-1.19477	3.19473e-05	-1.49638	-1.15008
12839077	rs12952110	6.02108e-09	-0.931924	-1.37737	7.51911e-05	-0.252225	-1.28418	7.24215e-05	-0.587944	-1.24009
12839252	rs2190700	2.38736e-08	0.296596	-1.22838	2.31594e-05	-1.58588	-1.12816	3.46416e-05	-1.48748	-1.07801
12839880	rs12452699	2.97777e-07	2.81661	-1.22482	0.000160747	0.476191	-1.2528	0.000159543	0.224694	-1.26292
12839980	rs7222788	2.30077e-08	0.28742	-1.25615	2.20203e-05	-1.60241	-1.16206	3.27098e-05	-1.50826	-1.11461
12840033	rs72815112	9.79421e-09	-1.82276	-3.07523e-10	8.23229e-05	-1.44579	-3.07523e-10	0.00010604	-1.44673	-3.07523e-10
12840113	rs7223851	2.30227e-08	0.284889	-1.25296	2.22003e-05	-1.59818	-1.15815	3.29755e-05	-1.5044	-1.11038
12840404	rs7224309	2.16793e-08	0.22795	-1.25615	2.16629e-05	-1.61877	-1.16206	3.20947e-05	-1.52724	-1.11461
12840542	rs12943554	5.38779e-09	-1.04364	-1.37677	6.4843e-05	-0.401216	-1.28325	6.3541e-05	-0.719813	-1.23904
12840690	rs7223559	1.51768e-08	-0.103845	-1.28094	1.9172e-05	-1.71024	-1.19274	2.77419e-05	-1.63972	-1.14788
12840883	rs112001922	9.73155e-09	-1.82918	-3.07523e-10	0.000174778	-0.692919	-3.07523e-10	0.000239892	-0.630353	-3.07523e-10
12840960	rs111805014	1.51497e-08	-1.38657	-3.07523e-10	7.39787e-05	-1.55266	-3.07523e-10	9.85173e-05	-1.52031	-3.07523e-10
12841238	rs143615721	1.80044e-08	-1.50376e-10	-1.21394	9.57054e-05	-1.50376e-10	-1.29516	0.000123557	-1.50376e-10	-1.29384
12841616	rs6502219	1.622e-05	6.56052	-0.971075	0.0010392	2.17732	-1.08754	0.00101413	1.90796	-1.09672
12842244	rs76197381	1.2159e-08	-1.48278	-0.123705	4.87648e-05	-1.80635	-0.163079	6.65772e-05	-1.81346	-0.0987183
12842754	rs2079559	2.18416e-08	0.235407	-1.25615	2.24146e-05	-1.58466	-1.16206	3.29207e-05	-1.50183	-1.11461
12842821	rs2079558	2.98449e-08	0.521041	-1.22958	2.57553e-05	-1.47818	-1.12962	3.84783e-05	-1.38086	-1.07958
12842884	rs150028354	9.70337e-09	-1.83208	-3.07523e-10	8.84112e-05	-1.37444	-3.07523e-10	0.000111983	-1.3922	-3.07523e-10
12842907	rs141005139	1.76248e-08	-1.50376e-10	-1.23525	9.40961e-05	-1.50376e-10	-1.31212	0.000121469	-1.50376e-10	-1.31088
12843178	rs2322709	2.98852e-08	0.522389	-1.22958	2.56128e-05	-1.48373	-1.12962	3.82853e-05	-1.38589	-1.07958
12843466	rs4545859	6.00009e-08	1.41572	-1.42591	4.39344e-05	-0.656355	-1.41738	4.67176e-05	-0.851218	-1.4152
12844126	rs2072256	1.87797e-08	0.0183018	-1.19008	2.23336e-05	-1.66852	-1.08183	3.25672e-05	-1.59829	-1.02895
12844296	rs75445034	1.17501e-08	-1.49514	-0.145555	4.75548e-05	-1.80995	-0.184598	6.49194e-05	-1.81662	-0.120776
12844519	rs62058116	1.11029e-08	-1.69735	-3.07523e-10	8.54717e-05	-1.40825	-3.07523e-10	0.00010338	-1.47213	-3.07523e-10
12844697	rs138816316	9.87667e-09	-1.81438	-3.07523e-10	5.56888e-05	-1.83666	-3.07523e-10	7.17184e-05	-1.8378	-3.07523e-10
12845494	rs12940746	2.88839e-09	-1.64201	-1.40184	4.06891e-05	-0.826041	-1.32443	3.94947e-05	-1.1483	-1.28607
12845755	rs6502220	1.93485e-08	0.0593134	-1.20125	2.23989e-05	-1.65201	-1.09541	3.273e-05	-1.57945	-1.0428
12845854	rs6502221	1.54504e-08	-0.217795	-1.14912	2.20682e-05	-1.73123	-1.03107	3.18689e-05	-1.67483	-0.974084
12845959	rs76136139	1.1116e-08	-1.47861	-0.217552	4.45161e-05	-1.8051	-0.255486	6.06254e-05	-1.81236	-0.193468
12845987	rs12942448	2.83343e-09	-1.6597	-1.40336	3.75636e-05	-0.903318	-1.32708	3.73644e-05	-1.20069	-1.28913
12846295	rs2190699	2.14648e-08	0.136832	-1.17497	2.35072e-05	-1.63515	-1.06398	3.45404e-05	-1.5593	-1.00911
12846486	rs142642809	1.89795e-08	-1.50376e-10	-1.16119	9.98896e-05	-1.50376e-10	-1.25237	0.000128982	-1.50376e-10	-1.25087
12846608	rs767573	1.80734e-08	-0.0515173	-1.1586	2.26378e-05	-1.69229	-1.04453	3.29549e-05	-1.6271	-0.988303
12846708	rs767574	1.88168e-08	-0.0112109	-1.1586	2.28198e-05	-1.68428	-1.04453	3.32954e-05	-1.61682	-0.988303
12846760	rs77860178	1.58115e-06	3.26136	-3.07523e-10	0.000215482	-0.48356	-3.07523e-10	0.000252456	-0.579305	-3.07523e-10
12847194	rs12603473	1.44232e-08	-1.50376e-10	-1.43571	8.32129e-05	-1.50376e-10	-1.43503	0.000107408	-1.50376e-10	-1.43391
12847618	rs77150917	1.63583e-08	-1.23594	-0.0738785	5.51839e-05	-1.7398	-0.105965	7.51305e-05	-1.75184	-0.0394709
12847630	rs2286333	2.00238e-08	-1.50376e-10	-1.10763	0.000104422	-1.50376e-10	-1.20799	0.000134857	-1.50376e-10	-1.20633
12847848	rs2108537	8.54416e-06	4.94845	-3.07523e-10	0.000731161	0.738197	-3.07523e-10	0.000735891	0.49054	-3.07523e-10
12848327	rs9915944	9.68848e-06	6.32217	-1.24803	0.000801123	2.10399	-1.27441	0.000745508	1.78745	-1.28393
12848519	rs112255884	1.08158e-08	-1.72355	-3.07523e-10	0.000102365	-1.22789	-3.07523e-10	0.000125087	-1.28154	-3.07523e-10
12848704	rs74788193	1.87277e-08	-1.50376e-10	-1.17455	9.88036e-05	-1.50376e-10	-1.2633	0.000127574	-1.50376e-10	-1.26184
12848722	rs8076914	9.44636e-09	-1.19656	-0.662366	9.39669e-05	-0.606831	-0.706663	0.00012103	-0.589585	-0.724919
12849022	rs8080060	7.21092e-09	-1.61901	-0.509951	6.40858e-05	-1.38189	-0.314324	8.63385e-05	-1.46044	-0.191821
12849207	rs149048042	0.00136998	10.0258	-3.07523e-10	0.00184567	1.66416	-3.07523e-10	0.00192998	1.45472	-3.07523e-10
12849324	rs151039177	1.50995e-08	-1.50376e-10	-1.38989	8.97692e-05	-1.50376e-10	-1.3592	0.000116614	-1.50376e-10	-1.35167
12849466	rs66478366	2.69592e-09	-1.70867	-1.40415	5.25046e-05	-0.481854	-1.41368	5.40393e-05	-0.702638	-1.41819
12849988	rs36185425	1.01992e-08	-1.78225	-3.07523e-10	5.69174e-05	-1.81484	-3.07523e-10	7.25425e-05	-1.82637	-3.07523e-10
12850143	rs2322710	2.25072e-07	2.41078	-1.09891	4.07696e-05	-1.1572	-0.991301	6.2237e-05	-1.06208	-0.917515
12850547	rs720049	0.000179857	9.11766	-1.1223	0.000753957	1.91703	-1.14813	0.00104326	2.00993	-1.17037
12850593	rs56655083	1.00719e-08	-0.375131	-1.41967	2.77352e-05	-1.09565	-1.43808	3.36475e-05	-1.16415	-1.43045
12850696	rs720048	2.59604e-09	-1.79519	-1.35538	0.000260453	1.14511	-1.43913	0.000214024	0.694054	-1.43851
12850862	rs80332483	1.4969e-08	-1.50376e-10	-1.39858	8.41798e-05	-1.50376e-10	-1.42348	0.000108558	-1.50376e-10	-1.42326
12851378	rs7207068	1.06415e-06	4.30251	-1.43713	7.38656e-05	-0.211206	-1.34298	9.38739e-05	-0.214533	-1.35406
12851435	rs7225631	7.99561e-09	-0.59991	-1.42575	1.50787e-05	-1.72985	-1.4133	1.94271e-05	-1.73104	-1.41284
12851454	rs77830355	0.000109529	7.49939	-3.07523e-10	0.000131089	-0.980558	-3.07523e-10	0.000182243	-0.905204	-3.07523e-10
12852069	rs7501977	8.64641e-07	3.72275	-1.06499	0.000140167	0.235521	-1.14912	0.000177818	0.286666	-1.21645
12852147	rs73978283	7.71209e-09	-0.672569	-1.3892	2.38443e-05	-1.39226	-1.29263	2.75801e-05	-1.46794	-1.32551
12852224	rs2270051	2.8545e-08	0.64084	-1.39391	2.32017e-05	-1.28656	-1.42565	3.11319e-05	-1.23558	-1.43672
12852238	rs34189505	1.62065e-08	-0.0506174	-1.26853	3.78215e-05	-0.783258	-1.4403	3.87999e-05	-1.01183	-1.44029
12852392	rs2072255	1.3177e-08	-0.227425	-1.29865	4.46518e-05	-0.617936	-1.43961	4.52152e-05	-0.85947	-1.43964
12852459	rs2072254	1.11605e-08	-0.335379	-1.35679	5.35356e-05	-0.443368	-1.43272	5.24725e-05	-0.721729	-1.42852
12852638	rs77711202	1.52914e-08	-1.50376e-10	-1.37726	8.52292e-05	-1.50376e-10	-1.41109	0.000110394	-1.50376e-10	-1.40649
12853335	rs78883567	1.79202e-08	-0.748507	-0.47012	4.61608e-05	-1.57753	-0.446779	5.91302e-05	-1.54654	-0.484265
12853382	rs2270050	1.20303e-08	-1.21887	-0.398255	5.57666e-05	-1.1794	-0.65586	5.80697e-05	-1.29544	-0.753453
12853623	rs77135401	1.69327e-08	-1.50376e-10	-1.27531	9.13845e-05	-1.50376e-10	-1.34136	0.000118321	-1.50376e-10	-1.33714
12853633	rs73978284	1.77602e-08	0.188674	-1.41627	3.85663e-05	-0.85818	-1.34588	4.44988e-05	-0.940346	-1.37473
12853956	rs79798942	1.84447e-08	-1.50376e-10	-1.18978	9.78397e-05	-1.50376e-10	-1.27311	0.000126837	-1.50376e-10	-1.26764
12854399	rs16946885	1.76166e-08	0.190495	-1.42621	3.76007e-05	-0.861622	-1.36779	4.39571e-05	-0.938459	-1.38887
12854516	rs1024580	8.74368e-07	2.8029	-0.133958	2.48572e-05	-1.83752	-0.805764	3.10294e-05	-1.83694	-0.838663
12854755	rs12449811	9.94372e-09	-0.390744	-1.41687	2.79476e-05	-1.17795	-1.34816	3.30207e-05	-1.24126	-1.37214
12855141	rs71364193	1.78156e-08	-0.294145	-0.930334	5.24947e-05	-0.562679	-1.33305	5.42516e-05	-0.775416	-1.34149
12855215	rs77608431	1.82135e-08	-1.50376e-10	-1.20239	9.68393e-05	-1.50376e-10	-1.28338	0.000125519	-1.50376e-10	-1.27809
12855719	rs2072253	7.85727e-09	-1.66028	-0.382833	0.000110769	-0.582158	-0.566836	0.000109235	-0.745992	-0.671044
12855967	rs78563270	8.09153e-08	0.288848	-3.07523e-10	0.000104571	-1.20657	-3.07523e-10	0.000132245	-1.22589	-3.07523e-10
12856005	rs2072252	4.271e-08	1.04324	-1.39336	4.60851e-05	-0.725686	-1.30026	5.37899e-05	-0.798741	-1.32672
12856518	rs141504402	1.2374e-08	-1.58896	-3.07523e-10	6.08445e-05	-1.74812	-3.07523e-10	7.66313e-05	-1.77154	-3.07523e-10
12857300	rs12451610	9.872e-09	-1.01838	-0.796471	2.70779e-05	-1.56606	-0.991661	3.02767e-05	-1.63868	-1.06148
12857344	rs12451612	3.28358e-07	2.20855	-0.518996	0.000107159	-0.657527	-0.524594	0.000138487	-0.658454	-0.521314
12857350	rs9889646	7.28444e-09	-1.76926	-0.349553	4.53778e-05	-0.840929	-1.20048	5.13557e-05	-0.94321	-1.22856
12857457	rs143332475	1.11542e-08	-1.69274	-3.07523e-10	5.5846e-05	-1.83384	-3.07523e-10	7.21078e-05	-1.83238	-3.07523e-10
12857574	rs12451713	4.92362e-09	-1.07039	-1.44012	1.61505e-05	-1.70618	-1.36831	2.09315e-05	-1.6869	-1.38238
12857896	rs11078096	7.86759e-09	-0.605161	-1.43664	1.67494e-05	-1.63533	-1.40275	2.07491e-05	-1.66586	-1.41218
12857916	rs9891226	7.29153e-09	-1.78193	-0.335914	4.7845e-05	-0.789534	-1.19894	5.39565e-05	-0.894489	-1.22788
12858072	rs75936430	5.95323e-07	2.28455	-3.07523e-10	0.000109761	-1.15813	-3.07523e-10	0.000141936	-1.15517	-3.07523e-10
12858168	rs80072374	5.68973e-07	2.23928	-3.07523e-10	0.00010777	-1.17644	-3.07523e-10	0.000139355	-1.17351	-3.07523e-10
12858230	rs11078097	5.41747e-09	-1.17105	-1.24387	1.36835e-05	-1.81853	-1.42171	1.79651e-05	-1.8093	-1.41281
12858316	rs12452338	1.67596e-08	-1.50376e-10	-1.28559	0.000103719	-1.50376e-10	-1.21475	0.000126286	-1.50376e-10	-1.27199
12858458	rs62058118	3.09031e-09	-1.71958	-1.25671	1.8614e-05	-1.62413	-1.30839	2.63381e-05	-1.54251	-1.29702
12858586	rs76296534	1.08588e-08	-1.05918	-0.660397	3.33666e-05	-1.70808	-0.640805	4.25735e-05	-1.687	-0.672313
12859149	rs2190698	2.00617e-08	0.241515	-1.34726	4.78404e-05	-0.847987	-1.14058	5.44505e-05	-0.939343	-1.17391
12859654	rs2072251	7.93708e-09	-0.765805	-1.2672	1.85311e-05	-1.59992	-1.33706	2.17634e-05	-1.66102	-1.36929
12859702	rs2072250	1.82098e-08	-0.243963	-0.958633	4.59776e-05	-0.587919	-1.44036	4.76554e-05	-0.80645	-1.4401
12860175	rs202059210	1.57344e-08	-1.50376e-10	-1.3487	8.70666e-05	-1.50376e-10	-1.38976	0.000113041	-1.50376e-10	-1.38279
12860315	rs7216369	8.22171e-08	0.304809	-3.07523e-10	0.00020229	-0.546735	-3.07523e-10	0.000229866	-0.673045	-3.07523e-10
12860467	rs187289278	1.86717e-08	-1.50376e-10	-1.17754	0.000106859	-1.50376e-10	-1.18492	0.000134596	-1.50376e-10	-1.20826
12860571	rs77547355	1.05978e-08	-1.05918	-0.684727	3.26232e-05	-1.70808	-0.663339	4.17497e-05	-1.687	-0.691851
12861283	rs75827634	1.75827e-08	-1.50376e-10	-1.23764	0.00011453	-1.50376e-10	-1.1156	0.000147294	-1.50376e-10	-1.11811
12861309	rs67507449	6.22104e-09	-1.7216	-0.555018	5.15792e-05	-1.31655	-0.59677	6.40234e-05	-1.32279	-0.628507
12861597	rs11867991	6.15409e-09	-1.73001	-0.557427	5.18498e-05	-1.33454	-0.573549	6.63625e-05	-1.34067	-0.574744
12861599	rs76452780	3.21048e-08	-1.50376e-10	-0.635549	0.000149032	-1.50376e-10	-0.852277	0.000188521	-1.50376e-10	-0.871332
12861836	rs740410	6.69825e-09	-1.71989	-0.482822	5.55478e-05	-1.31293	-0.526263	6.88576e-05	-1.31919	-0.559313
12862029	rs3213689	8.41892e-09	-1.30749	-0.666585	3.05994e-05	-1.79051	-0.644943	3.87965e-05	-1.77842	-0.673794
12862170	rs3213687	7.81074e-08	1.29244	-1.03891	2.90966e-05	-1.04804	-1.43777	3.16144e-05	-1.22041	-1.43651
12862309	rs11868628	2.77506e-08	-0.781296	-3.07523e-10	7.92412e-05	-1.48394	-3.07523e-10	0.000106058	-1.44656	-3.07523e-10
12862321	rs3815311	1.01277e-08	-1.11795	-0.671329	3.23074e-05	-1.73139	-0.649753	4.12564e-05	-1.71222	-0.678516
12862359	rs9904572	1.81098e-07	2.53326	-1.43877	1.5557e-05	-1.68727	-1.42466	1.89933e-05	-1.75227	-1.41419
12862523	rs62058120	2.36131e-08	-0.942753	-3.07523e-10	0.000530739	0.417834	-3.07523e-10	0.000601266	0.288495	-3.07523e-10
12862687	rs80008711	1.0359e-08	-1.09257	-0.67413	3.25362e-05	-1.72149	-0.652594	4.15854e-05	-1.70149	-0.681304
12863269	rs12603737	2.86003e-09	-1.83588	-1.21784	2.4466e-05	-1.70294	-0.956215	3.01479e-05	-1.70079	-1.00363
12863389	rs10445248	0.0190515	13.6699	-1.01183	1.34363e-05	-1.81969	-1.43879	1.79449e-05	-1.78554	-1.4377
12863398	rs9303067	2.33915e-08	0.463254	-1.41544	1.88658e-05	-1.53759	-1.3815	2.30251e-05	-1.61301	-1.36095
12863481	rs11871716	2.205e-07	1.29134	-3.07523e-10	0.000336809	-0.0369199	-3.07523e-10	0.000408837	-0.0972248	-3.07523e-10
12863534	rs76168742	6.04031e-09	-1.00149	-1.30461	1.64413e-05	-1.67632	-1.38032	2.16697e-05	-1.65317	-1.38145
12864158	rs10153245	1.12849e-08	-0.286583	-1.39451	2.60561e-05	-1.34787	-1.24831	3.17705e-05	-1.37509	-1.27691
12864310	rs12451993	3.01883e-09	-1.83566	-1.16402	2.64929e-05	-1.70116	-0.8784	3.25569e-05	-1.699	-0.92855
12864342	rs10153250	1.12124e-08	-0.286583	-1.40095	2.5708e-05	-1.34787	-1.26176	3.13794e-05	-1.37509	-1.2893
12864608	rs11078098	1.11162e-08	-0.286583	-1.40957	2.52258e-05	-1.34787	-1.2807	3.0839e-05	-1.37509	-1.30667
12864662	rs9893369	2.32563e-08	0.32367	-1.28165	2.21879e-05	-1.41721	-1.33968	2.56968e-05	-1.49823	-1.36594
12864779	rs11078099	1.535e-08	0.0305573	-1.404	2.71347e-05	-1.28732	-1.2683	3.322e-05	-1.31208	-1.29531
12864981	rs55984641	4.3416e-08	-0.333728	-3.07523e-10	9.44586e-05	-1.30827	-3.07523e-10	0.000119622	-1.32621	-3.07523e-10
12864998	rs9303068	2.45937e-08	0.347709	-1.24977	2.24771e-05	-1.42772	-1.31622	2.59997e-05	-1.50767	-1.34479
12865215	rs72635536	1.03939e-08	-0.372233	-1.3911	2.35428e-05	-1.45621	-1.2414	2.903e-05	-1.47168	-1.27053
12865247	rs72815122	9.98678e-09	-1.80329	-3.07523e-10	8.70949e-05	-1.38944	-3.07523e-10	0.000107327	-1.43467	-3.07523e-10
12865263	rs12103542	8.77227e-08	1.4459	-1.07628	3.37489e-05	-1.0839	-1.25359	3.62177e-05	-1.23432	-1.28668
12865482	rs75245742	5.16682e-09	-1.12916	-1.33314	1.54044e-05	-1.72305	-1.39873	2.02035e-05	-1.70501	-1.39968
12865582	rs79682878	1.72453e-07	1.04557	-3.07523e-10	0.000247031	-0.346923	-3.07523e-10	0.000307526	-0.381984	-3.07523e-10
12865584	rs78562724	1.78912e-07	1.08234	-3.07523e-10	0.000253658	-0.320449	-3.07523e-10	0.000315678	-0.355821	-3.07523e-10
12865682	rs79477072	8.51969e-09	-1.20556	-0.756616	2.88511e-05	-1.75802	-0.736263	3.68049e-05	-1.74152	-0.763392
12865815	rs72635537	7.35532e-09	-0.776461	-1.33267	2.51333e-05	-1.49697	-1.13527	2.98595e-05	-1.54168	-1.17236
12865920	rs28637913	0.00494616	11.3096	-3.07523e-10	0.000356399	0.0196138	-3.07523e-10	0.000488371	0.0805333	-3.07523e-10
12866090	rs9907138	0.00438425	11.189	-3.07523e-10	0.00031206	-0.113241	-3.07523e-10	0.000429331	-0.0483146	-3.07523e-10
12866293	rs11868820	1.69473e-07	1.02814	-3.07523e-10	0.000243956	-0.35945	-3.07523e-10	0.000303742	-0.394362	-3.07523e-10
12866294	rs11868795	1.69473e-07	1.02814	-3.07523e-10	0.000243956	-0.35945	-3.07523e-10	0.000303742	-0.394362	-3.07523e-10
12866408	rs72815124	1.91443e-08	-1.15255	-3.07523e-10	0.000379879	0.0834161	-3.07523e-10	0.000492457	0.0888644	-3.07523e-10
12866431	rs11868803	2.36774e-07	1.36255	-3.07523e-10	0.000310993	-0.116666	-3.07523e-10	0.000386136	-0.154353	-3.07523e-10
12866546	rs11871464	2.46109e-07	1.40122	-3.07523e-10	0.000319948	-0.0882783	-3.07523e-10	0.000397131	-0.126276	-3.07523e-10
12866619	rs76047582	2.46109e-07	1.40122	-3.07523e-10	0.000319948	-0.0882783	-3.07523e-10	0.000397131	-0.126276	-3.07523e-10
12866788	rs77898476	2.36774e-07	1.36255	-3.07523e-10	0.000310993	-0.116666	-3.07523e-10	0.000386136	-0.154353	-3.07523e-10
12866833	rs75002189	2.36774e-07	1.36255	-3.07523e-10	0.000310993	-0.116666	-3.07523e-10	0.000386136	-0.154353	-3.07523e-10
12866914	rs4638626	3.02034e-09	-1.68748	-1.31171	2.81491e-05	-1.36911	-1.14982	3.46085e-05	-1.37465	-1.19179
12867115	rs9646399	0.00724031	11.6906	-3.07523e-10	0.000375679	0.0722996	-3.07523e-10	0.000518603	0.140597	-3.07523e-10
12867117	rs142823240	4.84754e-07	2.07909	-3.07523e-10	0.00097889	1.02998	-3.07523e-10	0.000729737	0.482143	-3.07523e-10
12867212	rs12600342	3.04607e-09	-1.83768	-1.15303	2.6293e-05	-1.72455	-0.862588	3.2248e-05	-1.72258	-0.914502
12867225	rs78709814	2.36774e-07	1.36255	-3.07523e-10	0.000310993	-0.116666	-3.07523e-10	0.000386136	-0.154353	-3.07523e-10
12867425	rs76901902	2.36774e-07	1.36255	-3.07523e-10	0.000310993	-0.116666	-3.07523e-10	0.000386136	-0.154353	-3.07523e-10
12867480	rs146980742	1.38325e-07	0.82505	-3.07523e-10	0.000122775	-1.04608	-3.07523e-10	0.000146698	-1.12217	-3.07523e-10
12867875	rs11078100	3.08275e-09	-1.83787	-1.14087	2.63083e-05	-1.73328	-0.853271	3.22748e-05	-1.73139	-0.904861
12867982	rs111329284	2.36774e-07	1.36255	-3.07523e-10	0.000310993	-0.116666	-3.07523e-10	0.000386136	-0.154353	-3.07523e-10
12868123	rs79278762	0.0118612	12.1842	-3.07523e-10	0.000453491	0.260539	-3.07523e-10	0.00062806	0.332094	-3.07523e-10
12868273	rs117225300	3.24232e-08	-1.50376e-10	-0.62568	0.000149591	-1.50376e-10	-0.848533	0.000189066	-1.50376e-10	-0.868447
12868418	rs17638238	2.32047e-07	1.34239	-3.07523e-10	0.00030643	-0.131446	-3.07523e-10	0.000380533	-0.168969	-3.07523e-10
12868474	rs79382181	2.32047e-07	1.34239	-3.07523e-10	0.00030643	-0.131446	-3.07523e-10	0.000380533	-0.168969	-3.07523e-10
12868530	rs76234115	2.3884e-07	1.37124	-3.07523e-10	0.000307609	-0.127608	-3.07523e-10	0.000384495	-0.158611	-3.07523e-10
12868579	rs11655654	0.014563	13.2261	-0.836656	1.32448e-05	-1.83767	-1.43516	1.7276e-05	-1.82476	-1.43646
12868593	rs12450034	4.67886e-08	1.14861	-1.40753	5.88243e-05	-0.501176	-1.2807	7.15245e-05	-0.534179	-1.30632
12868611	rs76197500	2.27844e-07	1.32411	-3.07523e-10	0.000302357	-0.144828	-3.07523e-10	0.00037553	-0.182203	-3.07523e-10
12868660	rs10521204	2.36774e-07	1.36255	-3.07523e-10	0.000310993	-0.116666	-3.07523e-10	0.000386136	-0.154353	-3.07523e-10
12868843	rs3785717	3.04067e-09	-1.83781	-1.15466	2.58858e-05	-1.72896	-0.873784	3.1819e-05	-1.72703	-0.923445
12868848	rs77459168	2.41167e-07	1.38094	-3.07523e-10	0.000315217	-0.103176	-3.07523e-10	0.000391322	-0.141011	-3.07523e-10
12869088	rs78927793	2.60673e-07	1.45871	-3.07523e-10	0.000333779	-0.0459583	-3.07523e-10	0.000414108	-0.0844152	-3.07523e-10
12869142	rs10521205	2.46109e-07	1.40122	-3.07523e-10	0.000319948	-0.0882783	-3.07523e-10	0.000397131	-0.126276	-3.07523e-10
12869282	rs111318762	2.87443e-07	1.55647	-3.07523e-10	0.000358791	0.0263034	-3.07523e-10	0.000444796	-0.0129254	-3.07523e-10
12869286	rs966110	9.08607e-08	1.48831	-1.08354	3.57288e-05	-0.906751	-1.37373	4.69623e-05	-0.901311	-1.35989
12869343	rs113654823	2.50702e-07	1.41971	-3.07523e-10	0.000324328	-0.0746806	-3.07523e-10	0.000402508	-0.112826	-3.07523e-10
12869413	rs11078101	5.06227e-08	1.22877	-1.40893	6.18836e-05	-0.447373	-1.28381	7.52141e-05	-0.481037	-1.30917
12869586	rs75660394	2.55394e-07	1.43825	-3.07523e-10	0.000328785	-0.0610315	-3.07523e-10	0.000407979	-0.0993254	-3.07523e-10
12869632	rs56011081	2.50702e-07	1.41971	-3.07523e-10	0.000324328	-0.0746806	-3.07523e-10	0.000402508	-0.112826	-3.07523e-10
12869684	rs56378659	2.46109e-07	1.40122	-3.07523e-10	0.000319948	-0.0882783	-3.07523e-10	0.000397131	-0.126276	-3.07523e-10
12870101	rs10521206	2.9427e-09	-1.83658	-1.18865	2.50835e-05	-1.7092	-0.925025	3.09139e-05	-1.70711	-0.972224
12870225	rs11078102	2.36774e-07	1.36255	-3.07523e-10	0.000310993	-0.116666	-3.07523e-10	0.000386136	-0.154353	-3.07523e-10
12870243	rs11078103	2.36774e-07	1.36255	-3.07523e-10	0.000310993	-0.116666	-3.07523e-10	0.000386136	-0.154353	-3.07523e-10
12870264	rs11078104	1.30021e-07	-0.148421	0.911559	0.000256457	-1.19526	0.885787	0.000304252	-1.2252	0.832512
12870322	rs11078105	2.41167e-07	1.38094	-3.07523e-10	0.000315217	-0.103176	-3.07523e-10	0.000391322	-0.141011	-3.07523e-10
12870665	rs6502223	6.18828e-09	-1.79218	-0.489714	5.24728e-05	-1.39439	-0.501747	6.55031e-05	-1.39307	-0.535377
12870824	rs17638387	2.60673e-07	1.45871	-3.07523e-10	0.000333779	-0.0459583	-3.07523e-10	0.000414108	-0.0844152	-3.07523e-10
12870929	rs4791521	2.92852e-09	-1.60898	-1.42108	1.34077e-05	-1.83598	-1.42463	1.72608e-05	-1.83727	-1.42483
12871081	rs72815126	6.03311e-09	-1.79091	-0.516382	5.1303e-05	-1.39044	-0.528244	6.4074e-05	-1.38911	-0.561392
12871084	rs55866001	2.92887e-07	1.57523	-3.07523e-10	0.000363818	0.0402167	-3.07523e-10	0.000450962	0.000840969	-3.07523e-10
12871088	rs76362481	2.92887e-07	1.57523	-3.07523e-10	0.000363818	0.0402167	-3.07523e-10	0.000450962	0.000840969	-3.07523e-10
12871092	rs55699608	2.51024e-07	1.421	-3.07523e-10	0.000324635	-0.0737356	-3.07523e-10	0.000402885	-0.111892	-3.07523e-10
12871430	rs17551264	9.95864e-09	-1.18251	-0.623606	3.32935e-05	-1.7497	-0.601376	4.23994e-05	-1.7324	-0.631014
12871497	rs1859968	2.96972e-09	-1.59801	-1.41808	1.34327e-05	-1.83684	-1.42191	1.73002e-05	-1.83769	-1.42213
12871508	rs17551299	2.4646e-07	1.40265	-3.07523e-10	0.000320283	-0.0872302	-3.07523e-10	0.000397543	-0.125239	-3.07523e-10
12871524	rs1859967	2.86655e-09	-1.83672	-1.21473	2.41222e-05	-1.71066	-0.962642	2.97823e-05	-1.70858	-1.00804
12871601	rs11078106	2.4646e-07	1.40265	-3.07523e-10	0.000320283	-0.0872302	-3.07523e-10	0.000397543	-0.125239	-3.07523e-10
12871746	rs11078107	2.50702e-07	1.41971	-3.07523e-10	0.000324328	-0.0746806	-3.07523e-10	0.000402508	-0.112826	-3.07523e-10
12871941	rs11078108	2.48816e-07	1.41216	-3.07523e-10	0.000312256	-0.112613	-3.07523e-10	0.000389647	-0.145301	-3.07523e-10
12871943	rs72815127	2.83718e-09	-1.63425	-1.4275	1.33724e-05	-1.83288	-1.43036	1.71983e-05	-1.8352	-1.43053
12872076	rs117360820	2.48816e-07	1.41216	-3.07523e-10	0.000312256	-0.112613	-3.07523e-10	0.000389647	-0.145301	-3.07523e-10
12872133	rs11078111	2.37103e-07	1.36394	-3.07523e-10	0.000292621	-0.177558	-3.07523e-10	0.000366085	-0.207676	-3.07523e-10
12872222	rs4792306	3.18581e-09	-1.52937	-1.41648	0.000253373	0.980744	-1.30232	0.00027626	0.802756	-1.29195
12872236	rs4792307	2.13431e-08	0.215833	-1.25966	4.2354e-05	-1.24233	-0.868044	4.97532e-05	-1.33763	-0.865839
12872361	rs57089639	2.39435e-07	1.37373	-3.07523e-10	0.000303644	-0.140581	-3.07523e-10	0.000379001	-0.173002	-3.07523e-10
12872468	rs57127540	2.58144e-07	1.44896	-3.07523e-10	0.000320752	-0.0857691	-3.07523e-10	0.000400146	-0.118712	-3.07523e-10
12872591	rs58257033	2.43851e-07	1.392	-3.07523e-10	0.000307706	-0.12729	-3.07523e-10	0.000384023	-0.159839	-3.07523e-10
12872641	rs1981622	1.60426e-07	1.42914	-0.455864	4.05232e-05	-0.752647	-1.40191	4.27056e-05	-0.9464	-1.40981
12872642	rs17551362	2.43851e-07	1.392	-3.07523e-10	0.000307706	-0.12729	-3.07523e-10	0.000384023	-0.159839	-3.07523e-10
12872721	rs61137688	2.43851e-07	1.392	-3.07523e-10	0.000307706	-0.12729	-3.07523e-10	0.000384023	-0.159839	-3.07523e-10
12872802	rs12950148	0.0914575	14.1378	0.0889829	1.60435e-05	-1.82974	-1.25139	2.08633e-05	-1.8028	-1.26975
12872972	rs2041116	2.83617e-09	-1.81958	-1.24252	2.6209e-05	-1.62805	-0.962281	3.29482e-05	-1.62538	-0.990222
12873040	rs78467798	2.44065e-07	1.39288	-3.07523e-10	0.000325697	-0.0704696	-3.07523e-10	0.000408466	-0.0981332	-3.07523e-10
12873068	rs56959902	2.46356e-07	1.40222	-3.07523e-10	0.000308612	-0.124352	-3.07523e-10	0.000390991	-0.141856	-3.07523e-10
12873159	rs77210143	2.44065e-07	1.39288	-3.07523e-10	0.000325697	-0.0704696	-3.07523e-10	0.000408466	-0.0981332	-3.07523e-10
12873166	rs75714269	2.39645e-07	1.37461	-3.07523e-10	0.000321326	-0.0839793	-3.07523e-10	0.000403028	-0.111537	-3.07523e-10
12873387	rs8078472	2.99155e-07	1.99221	-0.395799	3.26682e-05	-0.976738	-1.39329	3.51765e-05	-1.14771	-1.40245
12873484	rs2058090	8.08962e-09	-1.22895	-0.785021	2.77865e-05	-1.7662	-0.765693	3.56016e-05	-1.75052	-0.787636
12873504	rs2058089	2.47958e-08	0.525553	-1.41943	1.88565e-05	-1.53287	-1.3867	2.30352e-05	-1.60019	-1.37333
12874227	rs3785716	4.0387e-08	0.675118	-1.08117	4.62327e-05	-1.45403	-0.568716	5.51717e-05	-1.52972	-0.570372
12874547	rs7208362	2.89154e-08	0.331911	-1.07209	5.45676e-05	-1.30238	-0.554612	6.41823e-05	-1.39253	-0.556282
12874573	rs141080175	4.07556e-07	1.90562	-3.07523e-10	0.000844106	0.881841	-3.07523e-10	0.000638831	0.349097	-3.07523e-10
12875074	rs138674333	1.93364e-08	-1.50376e-10	-1.14257	8.36523e-05	-1.50376e-10	-1.42977	0.000107165	-1.50376e-10	-1.43617
12875120	rs72815132	1.32998e-08	-1.82076	0.30395	0.0001047	-1.49798	0.292636	0.000120828	-1.49681	0.180644
12875598	rs117182062	6.21905e-08	-1.50376e-10	0.0256473	0.000324419	-1.50376e-10	-0.0744002	0.000399365	-1.50376e-10	-0.120665
12875672	rs9911546	2.55402e-08	0.48383	-1.34813	4.18917e-05	-1.11133	-1.01002	4.84964e-05	-1.22454	-1.00451
12875689	rs9910312	2.42239e-08	0.43494	-1.35215	4.26956e-05	-1.08357	-1.01876	4.93142e-05	-1.19902	-1.01332
12875786	rs9911789	2.05674e-05	7.26329	-1.43638	1.46159e-05	-1.81737	-1.35696	1.93506e-05	-1.79359	-1.35423
12875908	rs73292401	0.711693	16.6097	-0.331087	1.54762e-05	-1.73835	-1.37879	2.12091e-05	-1.66678	-1.38933
12875945	rs9910403	0.0857891	15.498	-1.33516	2.29519e-05	-1.79487	-0.928164	3.11235e-05	-1.74091	-0.931667
12875963	rs145669577	9.08655e-09	-1.11743	-0.78033	2.92044e-05	-1.72486	-0.757261	3.75236e-05	-1.70537	-0.780207
12876266	rs75780741	8.88032e-09	-1.15035	-0.77037	2.91265e-05	-1.73766	-0.747129	3.73762e-05	-1.71926	-0.770246
12876268	rs28840121	1.28071e-08	-1.82811	0.273556	9.79531e-05	-1.53429	0.262341	0.000113148	-1.53319	0.151348
12876431	rs878065	5.76735e-09	-1.24848	-1.10386	1.82827e-05	-1.83107	-1.11941	2.31535e-05	-1.82641	-1.14199
12876508	rs9889794	0.0364797	13.3077	-3.07523e-10	0.000709714	0.708425	-3.07523e-10	0.000990024	0.787187	-3.07523e-10
12876781	rs74730836	6.07382e-09	-1.19792	-1.10265	2.03902e-05	-1.7553	-1.08609	2.62971e-05	-1.73852	-1.10256
12876867	rs75772201	8.76086e-09	-1.16613	-0.768131	2.90191e-05	-1.74363	-0.744852	3.72172e-05	-1.72576	-0.768007
12877048	rs112986903	9.75529e-09	-1.82674	-3.07523e-10	5.92549e-05	-1.77459	-3.07523e-10	7.53452e-05	-1.78846	-3.07523e-10
12877530	rs1109767	2.40058e-08	-1.82019	0.893933	0.00016003	-1.53473	0.753658	0.000187155	-1.5294	0.650793
12877674	rs1109766	4.86751e-08	-1.50376e-10	-0.219387	0.000216165	-1.50376e-10	-0.480393	0.000268276	-1.50376e-10	-0.518528
12878253	rs117451061	6.11264e-09	-1.08055	-1.21364	1.85503e-05	-1.73038	-1.20557	2.40456e-05	-1.71537	-1.21521
12878602	rs77429247	3.32273e-08	-1.50376e-10	-0.601182	0.000153691	-1.50376e-10	-0.821491	0.000192996	-1.50376e-10	-0.847871
12878603	rs11652529	6.4266e-08	0.483346	-0.424869	8.3866e-05	-0.0471456	-1.38007	8.36247e-05	-0.295521	-1.38868
12878689	rs76752310	0.00163569	10.203	-3.07523e-10	0.000257846	-0.304074	-3.07523e-10	0.000364223	-0.212777	-3.07523e-10
12878837	rs12601449	2.98061e-09	-1.71545	-1.29698	3.11362e-05	-1.38534	-1.03273	3.87234e-05	-1.38143	-1.07267
12879308	rs8072799	3.13457e-09	-1.7481	-1.21396	0.000145593	0.268672	-1.14429	0.000137129	-0.053289	-1.13633
12879916	rs3785714	1.08062e-06	4.32084	-1.4401	1.48951e-05	-1.82978	-1.32562	1.91227e-05	-1.83758	-1.32208
12879993	rs3785713	2.07741e-07	2.61629	-1.38455	0.000120512	0.144926	-1.20961	0.000131275	-0.00842832	-1.22482
12880010	rs116663126	0.00098286	9.69367	-3.07523e-10	0.000220296	-0.461463	-3.07523e-10	0.000341736	-0.276505	-3.07523e-10
12880146	rs7222413	5.17979e-07	2.14538	-3.07523e-10	0.000447038	0.246207	-3.07523e-10	0.000583211	0.258006	-3.07523e-10
12880209	rs3785712	2.81091e-09	-1.7945	-1.27654	2.42889e-05	-1.66402	-1.0024	2.8875e-05	-1.71639	-1.03117
12880440	rs3785711	1.65704e-07	-1.50376e-10	1.00565	0.00105966	-1.50376e-10	1.10927	0.00124141	-1.50376e-10	1.01346
12880579	rs9909025	3.58374e-09	-1.41142	-1.41673	1.37519e-05	-1.82318	-1.41208	1.77498e-05	-1.81759	-1.41658
12880698	rs77237087	1.51493e-08	-1.50376e-10	-1.3866	8.3824e-05	-1.50376e-10	-1.42772	0.000107603	-1.50376e-10	-1.4321
12880767	rs11078112	1.09685e-06	2.998	-0.102365	0.000258961	0.0548106	-0.354569	0.000345057	0.0952739	-0.362106
12880805	rs12944203	6.25437e-08	0.448752	-0.417441	6.23087e-05	-0.425827	-1.29851	6.72022e-05	-0.600037	-1.3028
12880818	rs35572516	2.88736e-09	-1.63173	-1.41248	0.000117725	0.344211	-1.4323	0.000106523	-0.0075501	-1.43463
12880832	rs12453231	1.62875e-08	-1.50376e-10	-1.31415	9.31889e-05	-1.50376e-10	-1.32181	0.000119737	-1.50376e-10	-1.32524
12880949	rs12453248	3.83397e-09	-1.48658	-1.27407	2.94629e-05	-1.47999	-0.993318	3.5761e-05	-1.51284	-1.02085
12881141	rs144090790	3.92492e-09	-1.33264	-1.40457	1.41727e-05	-1.80585	-1.39927	1.82967e-05	-1.79781	-1.40601
12881183	rs35720696	2.49439e-09	-1.82615	-1.36436	0.000185333	0.754956	-1.38924	0.000183526	0.501242	-1.39943
12881382	rs12950645	7.00997e-09	-1.80462	-0.352606	0.000275343	0.370325	-0.608745	0.000286093	0.207881	-0.662105
12882087	rs11650537	2.36197e-09	-1.83786	-1.40719	0.000216463	0.943773	-1.42279	0.000228417	0.749137	-1.42851
12882153	rs12600659	2.39284e-09	-1.82367	-1.40841	8.87468e-05	-0.1697	-1.20095	0.000115783	-0.156584	-1.20224
12882167	rs12600660	2.38858e-09	-1.82191	-1.41195	8.95225e-05	-0.15113	-1.21082	0.000116807	-0.137942	-1.21208
12882190	rs11078113	2.63642e-09	-1.80612	-1.32901	2.28245e-05	-1.62906	-1.09954	2.70908e-05	-1.69256	-1.11879
12882295	rs35835556	2.40145e-09	-1.83733	-1.39115	0.000224408	0.968145	-1.41111	0.000225407	0.725667	-1.4183
12882551	rs9895225	2.40553e-09	-1.83553	-1.39126	7.58991e-05	-0.368179	-1.15885	9.93901e-05	-0.353426	-1.15806
12882789	rs2240570	2.69401e-09	-1.78151	-1.33201	2.15611e-05	-1.67911	-1.10643	2.56602e-05	-1.74254	-1.12306
12882816	rs2240569	2.6291e-09	-1.80272	-1.33519	2.24941e-05	-1.63315	-1.11003	2.65372e-05	-1.70391	-1.12808
12883013	rs2240568	6.24454e-07	3.41242	-1.0801	4.32228e-05	-1.37377	-0.716298	6.53453e-05	-1.18688	-0.743974
12883246	rs73978294	2.98126e-09	-1.57208	-1.44013	1.32542e-05	-1.83362	-1.4385	1.73025e-05	-1.82079	-1.43891
12883262	rs74868051	8.67209e-09	-0.505148	-1.4393	1.87945e-05	-1.48465	-1.43822	2.49511e-05	-1.45409	-1.43954
12883468	rs144123430	1.75747e-08	-1.50376e-10	-1.23809	9.89338e-05	-1.50376e-10	-1.26199	0.000125596	-1.50376e-10	-1.27747
12883798	rs56297814	2.29058e-07	1.32942	-3.07523e-10	0.000258382	-0.301998	-3.07523e-10	0.00033306	-0.30222	-3.07523e-10
12884245	rs74382908	9.59968e-09	-0.402568	-1.44026	1.97889e-05	-1.43092	-1.4404	2.63651e-05	-1.39816	-1.44034
12884384	rs740411	4.96588e-08	-1.50376e-10	-0.199379	0.000221062	-1.50376e-10	-0.457992	0.000276178	-1.50376e-10	-0.489496
12884478	rs55654981	1.426e-07	0.855489	-3.07523e-10	0.000197938	-0.568483	-3.07523e-10	0.000263009	-0.538355	-3.07523e-10
12884589	rs55708868	1.35303e-07	0.802962	-3.07523e-10	0.000190943	-0.604462	-3.07523e-10	0.000253606	-0.574762	-3.07523e-10
12884646	rs7216072	2.26098e-08	0.448172	-1.43435	2.34052e-05	-1.26826	-1.43522	3.25704e-05	-1.19104	-1.43609
12884676	rs56164999	1.33044e-07	0.786125	-3.07523e-10	0.00018876	-0.615961	-3.07523e-10	0.000250672	-0.586398	-3.07523e-10
12885048	rs4577129	4.87398e-08	-1.50376e-10	-0.218059	0.000219719	-1.50376e-10	-0.464088	0.000277516	-1.50376e-10	-0.484663
12885144	rs34057603	2.17512e-08	-0.198466	-0.826418	0.00280362	2.4823	-0.400067	0.00346212	2.4395	-0.400408
12885233	rs139258003	4.84813e-08	-1.50376e-10	-0.223377	0.000218677	-1.50376e-10	-0.46884	0.000276214	-1.50376e-10	-0.489364
12885270	rs9890456	7.95845e-09	-0.590043	-1.44028	0.000572035	1.78501	-1.29224	0.000725521	1.7599	-1.28355
12885399	rs9892534	8.02916e-09	-0.590043	-1.43143	0.000636291	1.78501	-1.18579	0.000808286	1.7599	-1.17553
12885832	rs60994464	4.81991e-08	-1.50376e-10	-0.229214	0.00021754	-1.50376e-10	-0.474054	0.000274793	-1.50376e-10	-0.494524
12886075	rs11655929	4.72308e-09	-1.76284	-0.789253	0.000203465	0.173276	-0.714216	0.000219366	-0.0128858	-0.706913
12886318	rs137858935	4.65694e-08	-0.26361	-3.07523e-10	6.44503e-05	-1.69054	-3.07523e-10	8.00045e-05	-1.72846	-3.07523e-10
12886443	rs55855535	1.52072e-07	0.919801	-3.07523e-10	0.000219387	-0.465601	-3.07523e-10	0.000290041	-0.44052	-3.07523e-10
12886651	rs56302608	1.53959e-07	0.932135	-3.07523e-10	0.000221305	-0.456896	-3.07523e-10	0.0002926	-0.431737	-3.07523e-10
12886857	rs3826373	1.38619e-08	-0.677738	-0.79767	0.00141198	1.74541	-0.349098	0.00175921	1.71112	-0.349042
12887379	rs8069856	3.07136e-08	0.338597	-1.01845	3.44084e-05	-1.26524	-1.0529	4.70856e-05	-1.22221	-1.03636
12887552	rs78556525	2.54092e-08	-1.50376e-10	-0.869445	0.000127383	-1.50376e-10	-1.00924	0.000159308	-1.50376e-10	-1.0397
12887715	rs111948004	1.34297e-08	-1.50709	-3.07523e-10	0.000122353	-1.04952	-3.07523e-10	0.000154202	-1.07228	-3.07523e-10
12889565	rs80223158	1.49427e-07	0.902252	-3.07523e-10	0.000225998	-0.435911	-3.07523e-10	0.000307257	-0.382858	-3.07523e-10
12890651	rs57940266	1.81044e-07	1.52411	-0.42992	0.000215262	0.132805	-0.617386	0.000278098	0.176709	-0.659278
12890715	rs57389307	1.89058e-07	1.62313	-0.485636	0.000220884	0.20879	-0.667591	0.000285974	0.253529	-0.708168
12891272	rs3744345	5.69118e-06	4.62008	-0.0779597	0.000505691	0.678405	-0.308915	0.000698555	0.780294	-0.341822
12891284	rs3744344	7.0121e-06	4.69653	0.0543066	0.000598568	0.726212	-0.188108	0.000826217	0.829055	-0.222739
12891347	rs75492698	1.69149e-07	1.02623	-3.07523e-10	0.000247051	-0.346842	-3.07523e-10	0.000336432	-0.292145	-3.07523e-10
12891624	rs59597018	2.38977e-08	-1.50376e-10	-0.930773	0.000121069	-1.50376e-10	-1.06008	0.000151618	-1.50376e-10	-1.08918
12892094	rs75706370	2.33444e-08	-1.50376e-10	-0.954198	0.000118648	-1.50376e-10	-1.08028	0.000148705	-1.50376e-10	-1.10858
12892187	rs112037498	8.82354e-06	4.96412	0.0165036	0.000703606	0.925144	-0.225362	0.000974183	1.02967	-0.258614
12892616	rs56259289	1.64348e-07	0.997432	-3.07523e-10	0.000254874	-0.315667	-3.07523e-10	0.000345141	-0.266589	-3.07523e-10
12892666	rs73296512	2.40427e-08	-0.179677	-0.745046	4.26836e-05	-1.3039	-0.798721	5.55178e-05	-1.32872	-0.765119
12892742	rs58620328	2.53138e-08	-1.50376e-10	-0.873204	0.000127061	-1.50376e-10	-1.01177	0.000158921	-1.50376e-10	-1.04214
12892809	rs2072263	1.55369e-08	-1.801	0.439657	7.85714e-05	-1.83292	0.340492	8.62416e-05	-1.83333	0.179944
12892846	rs79988355	2.39977e-08	-1.50376e-10	-0.926599	0.000145036	-1.50376e-10	-0.879452	0.000179551	-1.50376e-10	-0.920085
12892943	rs2072262	1.83422e-07	1.72294	-0.615702	0.000218	0.312191	-0.784132	0.000282233	0.353673	-0.821482
12893089	rs2072261	6.38644e-06	4.59084	0.066537	0.00104687	1.28264	-0.185519	0.00128242	1.26034	-0.214373
12893117	rs2072260	1.66449e-07	1.72175	-0.71162	0.000199628	0.311269	-0.871252	0.000259286	0.352743	-0.905354
12893185	rs55907531	1.09445e-08	-1.71172	-3.07523e-10	5.6476e-05	-1.82262	-3.07523e-10	7.18544e-05	-1.8359	-3.07523e-10
12893233	rs117520601	3.6214e-08	-0.515108	-3.07523e-10	0.000106952	-1.18406	-3.07523e-10	0.000110526	-1.40529	-3.07523e-10
12894152	rs117885925	1.07931e-08	-1.72564	-3.07523e-10	5.5969e-05	-1.83164	-3.07523e-10	7.3502e-05	-1.81323	-3.07523e-10
12894200	rs11650119	9.55047e-09	-1.81105	-0.0369164	0.00072288	0.120757	0.60605	0.00069461	-0.0447656	0.477573
12894412	rs55648122	2.72391e-07	1.77912	-0.276431	0.000315275	0.38928	-0.492271	0.000405633	0.428893	-0.533986
12894832	rs3744343	3.27596e-08	-1.50376e-10	-0.615358	0.000157534	-1.50376e-10	-0.796798	0.000196026	-1.50376e-10	-0.832292
12895334	rs116931960	3.34814e-08	-1.50376e-10	-0.593565	0.000161055	-1.50376e-10	-0.774691	0.000200325	-1.50376e-10	-0.810602
12895655	rs56274015	3.89999e-08	0.357683	-0.798678	4.11858e-05	-1.29929	-0.839055	5.62625e-05	-1.26359	-0.81692
12895815	rs2523	0.00020875	6.881	1.26334	0.0052149	1.63722	1.06562	0.00549842	1.60596	0.89571
12895855	rs6949	6.30594e-09	-1.23148	-1.03158	2.47694e-05	-1.65458	-0.992245	2.84118e-05	-1.71132	-1.05241
12895929	rs1044569	0.000394719	7.61066	1.17071	0.00676793	2.00302	0.96049	0.00725404	1.98232	0.796456
12895984	rs1044564	0.000119498	6.54555	1.04095	0.0033081	1.39119	0.856499	0.00351328	1.3574	0.696367
12896074	rs13641	7.6324e-09	-0.808918	-1.26323	2.32902e-05	-1.41414	-1.29426	2.49465e-05	-1.58096	-1.31285
12896553	rs9908102	0.000202375	6.8658	1.24752	0.00535004	1.67244	1.05598	0.00548117	1.60818	0.890357
12896573	rs76491525	2.01208e-07	1.19978	-3.07523e-10	0.000295885	-0.166467	-3.07523e-10	0.000401611	-0.115059	-3.07523e-10
12896833	rs74937316	1.97615e-07	1.18176	-3.07523e-10	0.000291958	-0.179827	-3.07523e-10	0.0003962	-0.128623	-3.07523e-10
12897293	rs9915058	2.57665e-05	4.82246	1.22982	0.0020699	0.704217	1.0746	0.00249279	0.805311	0.905306
12897669	rs56329828	2.05248e-07	1.21967	-3.07523e-10	0.000300283	-0.151711	-3.07523e-10	0.000407673	-0.100078	-3.07523e-10
12898295	rs17552022	1.83314e-07	1.10665	-3.07523e-10	0.000276184	-0.235368	-3.07523e-10	0.000374473	-0.185022	-3.07523e-10
12898454	rs73981604	4.23916e-06	4.9066	-0.659034	0.000385575	0.812272	-0.713973	0.000587059	0.948408	-0.683825
12898787	rs2286340	3.76975e-06	4.62932	-0.499107	0.000369522	0.577253	-0.521478	0.00056573	0.71875	-0.491175
12898791	rs80068662	2.10039e-07	1.24274	-3.07523e-10	0.000282212	-0.213779	-3.07523e-10	0.000388112	-0.149248	-3.07523e-10
12898934	rs2286339	1.46308e-07	-1.50376e-10	0.881157	0.000729425	-1.50376e-10	0.73582	0.000897133	-1.50376e-10	0.688662
12898994	rs2286338	4.20549e-07	3.12095	-1.18394	4.41354e-05	-1.18346	-0.885714	6.1553e-05	-1.05851	-0.932133
12899668	rs111710032	9.93422e-09	-1.80857	-3.07523e-10	6.21426e-05	-1.727	-3.07523e-10	7.81917e-05	-1.75138	-3.07523e-10
12899726	rs4792308	4.99039e-06	4.54954	-0.138825	0.000488024	0.53926	-0.205332	0.00072929	0.655446	-0.173917
12899902	rs5030739	9.9462e-09	-1.80736	-3.07523e-10	5.93318e-05	-1.77329	-3.07523e-10	7.39023e-05	-1.8078	-3.07523e-10
12899963	rs11545302	3.45746e-06	4.26995	-0.226214	0.000411111	0.448026	-0.285599	0.000612577	0.559694	-0.252562
12900383	rs7216235	3.63393e-06	4.30534	-0.21182	0.000426055	0.469694	-0.271561	0.000635303	0.581884	-0.238325
12900471	rs7216413	3.64738e-06	4.30534	-0.208125	0.000427594	0.469694	-0.267957	0.000637629	0.581884	-0.23467
12900517	rs7215565	3.63393e-06	4.30534	-0.21182	0.000426055	0.469694	-0.271561	0.000635303	0.581884	-0.238325
12900675	rs7215456	3.26949e-06	4.19596	-0.208125	0.000399946	0.40285	-0.267957	0.000595437	0.513422	-0.23467
12900901	rs55688720	1.63213e-08	-1.31208	-3.07523e-10	0.000180442	-0.661027	-3.07523e-10	0.000222405	-0.706042	-3.07523e-10
12900989	rs7210599	9.94671e-09	-1.80731	-3.07523e-10	5.9805e-05	-1.76535	-3.07523e-10	7.42918e-05	-1.80254	-3.07523e-10
12901141	rs7210516	9.94671e-09	-1.80731	-3.07523e-10	5.9805e-05	-1.76535	-3.07523e-10	7.42918e-05	-1.80254	-3.07523e-10
12901208	rs72815146	5.74094e-08	-0.0543467	-3.07523e-10	9.6651e-05	-1.28533	-3.07523e-10	0.000130161	-1.24177	-3.07523e-10
12901227	rs7211778	3.80894e-06	4.34437	-0.203823	0.0004398	0.493644	-0.26376	0.000656246	0.606408	-0.230414
12901688	rs56405144	2.34137e-07	1.35135	-3.07523e-10	0.000331251	-0.0535614	-3.07523e-10	0.000450376	-0.000458255	-3.07523e-10
12902109	rs80003444	4.93729e-08	0.155843	-0.360996	7.39186e-05	-1.12534	-0.428136	9.68457e-05	-1.15138	-0.386042
12902379	rs35683704	1.8133e-08	-1.20682	-3.07523e-10	0.000237498	-0.386278	-3.07523e-10	0.000299677	-0.407838	-3.07523e-10
12902688	rs4791522	3.98968e-06	4.37997	-0.193055	0.000454275	0.515522	-0.253256	0.000678298	0.628807	-0.219762
12902795	rs78898076	5.05954e-08	0.172576	-0.35327	7.52236e-05	-1.11532	-0.420653	9.85525e-05	-1.14155	-0.378405
12903077	rs139836422	1.5999e-08	-1.50376e-10	-1.33203	8.77183e-05	-1.50376e-10	-1.38231	0.000111735	-1.50376e-10	-1.39442
12903165	rs55986816	4.01943e-06	4.37997	-0.185626	0.000457579	0.515522	-0.246009	0.000683301	0.628807	-0.212413
12903234	rs55787925	5.14992e-06	4.37997	0.0622153	0.000582906	0.515522	-0.00393198	0.000873263	0.628807	0.0328882
12903321	rs118141505	1.50601e-08	-1.50376e-10	-1.39251	8.4193e-05	-1.50376e-10	-1.42333	0.000107875	-1.50376e-10	-1.42957
12903816	rs75426043	2.29857e-07	1.3329	-3.07523e-10	0.000326713	-0.0673552	-3.07523e-10	0.000444116	-0.0144562	-3.07523e-10
12903928	rs73981608	4.22665e-06	4.41566	-0.171048	0.000474448	0.5375	-0.231785	0.000709001	0.651306	-0.197991
12903938	rs73981609	4.2425e-06	4.41566	-0.167306	0.000476183	0.5375	-0.228133	0.000711631	0.651306	-0.194289
12903988	rs73296600	4.2425e-06	4.41566	-0.167306	0.000476183	0.5375	-0.228133	0.000711631	0.651306	-0.194289
12904084	rs73981611	4.28905e-06	4.41566	-0.156392	0.000481282	0.5375	-0.217482	0.000719357	0.651306	-0.183491
12904102	rs73298504	4.28905e-06	4.41566	-0.156392	0.000481282	0.5375	-0.217482	0.000719357	0.651306	-0.183491
12904119	rs73298506	4.30522e-06	4.41566	-0.15263	0.000483053	0.5375	-0.213811	0.000722039	0.651306	-0.179769
12904223	rs73298508	4.45142e-06	4.41566	-0.119236	0.000499058	0.5375	-0.181214	0.000746296	0.651306	-0.146726
12904408	rs117213015	1.57638e-08	-1.50376e-10	-1.34684	8.6785e-05	-1.50376e-10	-1.393	0.000110683	-1.50376e-10	-1.40387
12904540	rs58854608	4.51201e-06	4.45503	-0.145091	0.000498585	0.561791	-0.206453	0.00074576	0.676171	-0.17231
12904636	rs59763012	4.52221e-06	4.46106	-0.148863	0.000492271	0.552726	-0.210134	0.0007316	0.660733	-0.176042
12904670	rs60981613	4.54468e-06	4.45503	-0.137875	0.000502109	0.561791	-0.19941	0.000751103	0.676171	-0.16517
12904731	rs56282307	4.54468e-06	4.45503	-0.137875	0.000502109	0.561791	-0.19941	0.000751103	0.676171	-0.16517
12904734	rs193289563	1.83505e-08	-1.1949	-3.07523e-10	6.62261e-05	-1.66336	-3.07523e-10	9.25109e-05	-1.58322	-3.07523e-10
12904810	rs56354307	2.4065e-07	1.37879	-3.07523e-10	0.000442989	0.237108	-3.07523e-10	0.000644392	0.357766	-3.07523e-10
12904928	rs56369392	4.54468e-06	4.45503	-0.137875	0.000502109	0.561791	-0.19941	0.000751103	0.676171	-0.16517
12904992	rs73981616	4.66775e-08	0.193536	-0.454829	5.38391e-05	-1.36541	-0.505024	7.40015e-05	-1.32899	-0.477467
12905125	rs56338821	4.56193e-06	4.45503	-0.134088	0.000503969	0.561791	-0.195713	0.000753923	0.676171	-0.161423
12905139	rs56266951	4.7647e-06	4.49093	-0.126499	0.000519107	0.583979	-0.188305	0.000777054	0.698881	-0.153913
12905574	rs55674356	4.63019e-06	4.45503	-0.119236	0.000511329	0.561791	-0.181214	0.000765085	0.676171	-0.146726
12905743	rs55825263	4.64787e-06	4.45503	-0.115424	0.000513236	0.561791	-0.177493	0.000767977	0.676171	-0.142954
12906073	rs112316688	9.64816e-09	-1.83779	-3.07523e-10	5.70794e-05	-1.81199	-3.07523e-10	7.36809e-05	-1.8108	-3.07523e-10
12906222	rs58842254	6.76469e-06	5.24256	-0.527646	0.000548992	1.15056	-0.698915	0.000769092	1.26223	-0.727564
12906705	rs78515379	9.86611e-09	-1.81545	-3.07523e-10	6.01256e-05	-1.76	-3.07523e-10	7.45902e-05	-1.79853	-3.07523e-10
12906724	rs59429173	1.50533e-08	-1.50376e-10	-1.39296	8.41819e-05	-1.50376e-10	-1.42346	0.000107889	-1.50376e-10	-1.42944
12907023	rs77703211	2.29857e-07	1.3329	-3.07523e-10	0.000326713	-0.0673552	-3.07523e-10	0.000444116	-0.0144562	-3.07523e-10
12907095	rs58578352	6.02243e-06	4.68832	-0.0896254	0.000608376	0.706659	-0.152303	0.000913717	0.824402	-0.117424
12907177	rs75158277	6.65353e-08	0.0931782	-3.07523e-10	8.37812e-05	-1.42823	-3.07523e-10	0.000106611	-1.44136	-3.07523e-10
12907208	rs61312298	1.57507e-08	-1.50376e-10	-1.34767	8.67535e-05	-1.50376e-10	-1.39337	0.000110695	-1.50376e-10	-1.40376
12907513	rs55883319	6.06915e-06	4.68832	-0.0818976	0.000612984	0.706659	-0.144756	0.000920732	0.824402	-0.109776
12907892	rs55776918	6.0927e-06	4.68832	-0.078026	0.000615307	0.706659	-0.140975	0.000924266	0.824402	-0.105944
12907909	rs58608011	5.48777e-08	0.271165	-0.370613	6.06975e-05	-1.3276	-0.422936	8.36437e-05	-1.28977	-0.394205
12908204	rs4792309	6.41909e-06	4.7405	-0.078026	0.000623396	0.719721	-0.140975	0.000960414	0.862767	-0.105944
12908247	rs17639379	2.29857e-07	1.3329	-3.07523e-10	0.000326713	-0.0673552	-3.07523e-10	0.000444116	-0.0144562	-3.07523e-10
12908734	rs4792310	5.8714e-06	4.6478	-0.0745019	0.000602016	0.68138	-0.137533	0.000903819	0.798544	-0.102456
12909162	rs77528900	1.00922e-08	-1.79279	-3.07523e-10	5.82895e-05	-1.79101	-3.07523e-10	7.30468e-05	-1.81944	-3.07523e-10
12909446	rs140919292	2.11347e-08	-1.50376e-10	-1.05364	0.000126466	-1.50376e-10	-1.01646	0.000170111	-1.50376e-10	-0.97409
12909504	rs111859801	6.30304e-06	4.6478	-0.00356223	0.000645224	0.68138	-0.0682202	0.000965062	0.798544	-0.0368929
12909621	rs57227992	6.2661e-06	4.61106	0.0272911	0.000645232	0.658507	-0.0453342	0.000970405	0.775143	-0.00797132
12909790	rs56375019	5.86704e-06	4.53425	0.038297	0.00062636	0.610805	-0.0273157	0.00094019	0.726334	0.00920544
12909879	rs78214301	2.1715e-07	1.27604	-3.07523e-10	0.000313141	-0.109784	-3.07523e-10	0.000425398	-0.057518	-3.07523e-10
12909905	rs55770576	9.73569e-09	-1.82876	-3.07523e-10	6.28106e-05	-1.71631	-3.07523e-10	7.70246e-05	-1.76642	-3.07523e-10
12909982	rs56967476	2.94639e-09	-1.8323	-1.19168	1.95433e-05	-1.70457	-1.17923	2.40731e-05	-1.73724	-1.19221
12909988	rs58985615	5.91451e-06	4.53425	0.0463553	0.000631314	0.610805	-0.019438	0.000947721	0.726334	0.0171842
12910523	rs8078508	5.74924e-06	4.49783	0.0544339	0.000622127	0.588248	-0.0115399	0.000933532	0.70325	0.0251833
12910535	rs181501634	1.87811e-08	-1.1717	-3.07523e-10	0.00012912	-0.995698	-3.07523e-10	0.000166443	-0.995891	-3.07523e-10
12910602	rs8078394	5.77255e-06	4.49783	0.0584808	0.000624594	0.588248	-0.0075833	0.000937281	0.70325	0.0291904
12910662	rs8078710	5.79599e-06	4.49783	0.0625327	0.000627073	0.588248	-0.0036216	0.000941049	0.70325	0.0332026
12910706	rs8079600	6.01097e-06	4.53425	0.0625327	0.000641379	0.610805	-0.0036216	0.000963025	0.726334	0.0332026
12910790	rs8078952	6.17059e-08	0.216882	-0.199057	6.98848e-05	-1.35412	-0.25547	9.64275e-05	-1.31727	-0.22448
12910795	rs8079762	5.8174e-06	4.49783	0.0662207	0.000629338	0.588248	-1.56521e-05	0.000944492	0.70325	0.0368544
12911038	rs8073563	6.05773e-06	4.53425	0.0702823	0.000646257	0.610805	0.00395572	0.000970443	0.726334	0.0408762
12911052	rs8073444	6.05773e-06	4.53425	0.0702823	0.000646257	0.610805	0.00395572	0.000970443	0.726334	0.0408762
12911567	rs139863456	8.21248e-08	0.332562	-0.0288766	0.000113573	-1.01818	-0.105808	0.000149436	-1.04613	-0.0575382
12911582	rs143218793	2.29503e-08	-0.971224	-3.07523e-10	0.000357557	0.0228587	-3.07523e-10	0.000427555	-0.0524593	-3.07523e-10
12911603	rs56271362	5.86488e-06	4.49783	0.0743489	0.00063436	0.588248	0.00793216	0.000952124	0.70325	0.0449031
12911618	rs112004153	1.02273e-08	-1.7795	-3.07523e-10	6.17599e-05	-1.73318	-3.07523e-10	8.05466e-05	-1.72171	-3.07523e-10
12911802	rs145072563	2.1715e-07	1.27604	-3.07523e-10	0.000313141	-0.109784	-3.07523e-10	0.000425398	-0.057518	-3.07523e-10
12912382	rs142268812	3.81415e-08	-1.50376e-10	-0.463252	0.000247878	-1.50376e-10	-0.3435	0.000321506	-1.50376e-10	-0.337527
12912385	rs60713770	5.96137e-06	4.49783	0.0906661	0.000644564	0.588248	0.0238885	0.000967634	0.70325	0.0610613
12912476	rs74677715	2.1715e-07	1.27604	-3.07523e-10	0.000313141	-0.109784	-3.07523e-10	0.000425398	-0.057518	-3.07523e-10
12912635	rs56988654	6.03284e-06	4.49783	0.102584	0.00065212	0.588248	0.035544	0.000979122	0.70325	0.0728635
12912727	rs59287437	6.13712e-06	4.50675	0.110802	0.000685856	0.630649	0.0435819	0.00103329	0.748961	0.0810023
12912789	rs60875833	5.68224e-06	4.42168	0.118864	0.000632143	0.541212	0.0514678	0.000948266	0.655106	0.0889869
12912870	rs56131975	6.13186e-06	4.49783	0.118864	0.000662588	0.588248	0.0514678	0.000995036	0.70325	0.0889869
12912897	rs77805960	2.09003e-07	1.2378	-3.07523e-10	0.000304355	-0.138241	-3.07523e-10	0.000413285	-0.0864038	-3.07523e-10
12913061	rs76487159	5.50345e-06	4.38557	0.123002	0.000620747	0.518972	0.0555147	0.000930727	0.632339	0.0930843
12913079	rs111604768	5.91617e-06	4.45789	0.123002	0.000649047	0.563554	0.0555147	0.000974186	0.677976	0.0930843
12913122	rs75867529	5.94073e-06	4.45789	0.127144	0.000651682	0.563554	0.0595666	0.000978191	0.677976	0.0971867
12913132	rs113669874	5.94073e-06	4.45789	0.127144	0.000651682	0.563554	0.0595666	0.000978191	0.677976	0.0971867
12913243	rs112409112	6.20853e-06	4.49783	0.131291	0.000670691	0.588248	0.0636235	0.00100736	0.70325	0.101294
12913255	rs150279905	1.4609e-08	-1.50376e-10	-1.42292	8.29368e-05	-1.50376e-10	-1.43836	0.000106755	-1.50376e-10	-1.44
12913286	rs75913028	2.1715e-07	1.27604	-3.07523e-10	0.000313141	-0.109784	-3.07523e-10	0.000425398	-0.057518	-3.07523e-10
12913540	rs149470009	1.99648e-07	1.192	-3.07523e-10	0.000285033	-0.203831	-3.07523e-10	0.000388202	-0.149015	-3.07523e-10
12913598	rs143874500	2.1715e-07	1.27604	-3.07523e-10	0.000313141	-0.109784	-3.07523e-10	0.000425398	-0.057518	-3.07523e-10
12913689	rs138505842	2.1715e-07	1.27604	-3.07523e-10	0.000313141	-0.109784	-3.07523e-10	0.000425398	-0.057518	-3.07523e-10
12914024	rs2302069	8.33564e-08	0.300507	0.018064	0.000115696	-1.04532	-0.0601541	0.000151274	-1.08038	-0.0110728
12914321	rs8071540	6.87614e-08	0.216882	-0.0907942	7.76859e-05	-1.35412	-0.149644	0.000107336	-1.31727	-0.117308
12914458	rs8071456	3.62488e-06	4.42633	-0.335312	0.000439542	0.612148	-0.382851	0.000646227	0.721979	-0.36137
12914480	rs8071445	3.7341e-06	4.54463	-0.423924	0.000440103	0.700067	-0.469495	0.000655558	0.823853	-0.448909
12914484	rs11658321	4.77854e-05	7.07791	-0.407986	0.00161133	2.01197	-0.483587	0.00165576	1.89431	-0.592832
12914535	rs8071615	3.79121e-06	4.24214	-0.106256	0.000445525	0.411358	-0.168542	0.000659705	0.515133	-0.133882
12914554	rs78885785	3.05541e-07	1.61753	-3.07523e-10	0.000403954	0.144864	-3.07523e-10	0.000543505	0.187497	-3.07523e-10
12914584	rs8071726	3.76217e-06	4.84894	-0.720741	0.000358991	0.896808	-0.869947	0.000503379	1.00368	-0.892876
12914795	rs73300518	6.1475e-06	4.42168	0.197565	0.000682743	0.541212	0.12847	0.00102514	0.655106	0.16694
12914832	rs73981621	6.46877e-06	4.48529	0.184899	0.000700077	0.578678	0.116075	0.00108308	0.722629	0.154393
12914920	rs41494747	6.32054e-06	4.45789	0.189116	0.00069242	0.563554	0.120202	0.00104012	0.677976	0.15857
12915009	rs4792311	6.1712e-06	4.42168	0.201413	0.000685319	0.541212	0.132236	0.00102906	0.655106	0.170751
12915392	rs72815149	1.90918e-08	-1.15529	-3.07523e-10	0.000256668	-0.308651	-3.07523e-10	0.000323682	-0.330782	-3.07523e-10
12915713	rs145473016	1.17037e-06	2.96052	-3.07523e-10	0.00432388	2.51547	-3.07523e-10	0.00398376	2.17944	-3.07523e-10
12915941	rs2286336	6.2676e-06	4.45789	0.180706	0.000686744	0.563554	0.111971	0.00103149	0.677976	0.150239
12916388	rs74886662	2.12838e-07	1.25598	-3.07523e-10	0.000308499	-0.124719	-3.07523e-10	0.000418997	-0.0726774	-3.07523e-10
12916606	rs74556312	2.21159e-07	1.29433	-3.07523e-10	0.000317439	-0.0961522	-3.07523e-10	0.000431324	-0.0436819	-3.07523e-10
12916762	rs76738579	2.13402e-07	1.25862	-3.07523e-10	0.000309107	-0.122751	-3.07523e-10	0.000419835	-0.0706796	-3.07523e-10
12917134	rs7210890	5.92723e-06	4.30534	0.277422	0.000687303	0.469694	0.206645	0.0010312	0.581884	0.246055
12917180	rs79328113	2.17693e-07	1.27853	-3.07523e-10	0.000313723	-0.107926	-3.07523e-10	0.000426201	-0.0556322	-3.07523e-10
12917212	rs7211164	5.32299e-06	4.34437	0.130861	0.000605457	0.493644	0.0559023	0.000908282	0.606408	0.0946054
12917302	rs12601556	1.46665e-08	-1.50376e-10	-1.41899	8.30447e-05	-1.50376e-10	-1.43706	0.000106821	-1.50376e-10	-1.43939
12917352	rs7211210	6.16319e-06	4.34437	0.277422	0.000703962	0.493644	0.206645	0.0010568	0.606408	0.246055
12917479	rs7211501	5.54871e-06	4.34437	0.172393	0.000635186	0.493644	0.103837	0.000952371	0.606408	0.142005
12917550	rs138536836	2.2168e-07	1.29668	-3.07523e-10	0.000317997	-0.0943953	-3.07523e-10	0.000432094	-0.0418988	-3.07523e-10
12917856	rs56004910	2.2168e-07	1.29668	-3.07523e-10	0.000317997	-0.0943953	-3.07523e-10	0.000432094	-0.0418988	-3.07523e-10
12918054	rs733890	6.73123e-07	2.64957	-0.242193	0.00074312	1.0556	-0.301181	0.00112649	1.18469	-0.268366
12918109	rs4792312	8.23361e-08	0.122151	0.184104	9.71643e-05	-1.39951	0.119475	0.000134444	-1.3644	0.155002
12918118	rs733889	6.16319e-06	4.34437	0.277422	0.000703962	0.493644	0.206645	0.0010568	0.606408	0.246055
12918205	rs112577818	2.9665e-08	-0.714587	-3.07523e-10	6.08611e-05	-1.74784	-3.07523e-10	7.87203e-05	-1.74464	-3.07523e-10
12918296	rs4792313	6.64058e-06	4.37997	0.316433	0.000747554	0.515522	0.244848	0.00112334	0.628807	0.28471
12918313	rs55925335	2.30332e-07	1.33497	-3.07523e-10	0.000327217	-0.0658132	-3.07523e-10	0.000444812	-0.0128914	-3.07523e-10
12918351	rs75874341	1.61327e-08	-1.50376e-10	-1.3237	9.0432e-05	-1.50376e-10	-1.35184	0.000115432	-1.50376e-10	-1.36186
12918451	rs4792314	6.5362e-06	4.41566	0.264898	0.000726558	0.5375	0.194382	0.0010917	0.651306	0.233646
12918548	rs79947277	1.92594e-08	-1.50376e-10	-1.14655	0.000118001	-1.50376e-10	-1.08574	0.000156563	-1.50376e-10	-1.05708
12918980	rs10521207	9.80887e-09	-1.82127	-3.07523e-10	6.06782e-05	-1.75085	-3.07523e-10	7.47968e-05	-1.79577	-3.07523e-10
12919692	rs72815150	5.67152e-09	-1.18612	-1.18298	2.26386e-05	-1.58274	-1.15404	2.52757e-05	-1.67811	-1.20259
12919858	rs60081364	5.64352e-07	3.66828	-1.43716	9.31328e-05	0.0299285	-1.35234	0.000127927	0.121729	-1.38081
12919868	rs117393962	9.9705e-08	0.197932	0.29973	0.000143074	-1.10727	0.214192	0.000188202	-1.14092	0.26789
12919874	rs57941479	7.75726e-08	0.105339	0.141321	9.24395e-05	-1.40744	0.0775569	0.000127805	-1.37264	0.112606
12920260	rs58809197	5.6261e-06	4.24339	0.287222	0.000658309	0.416997	0.216242	0.000990013	0.53141	0.255766
12920782	rs2286335	1.46541e-08	-1.50376e-10	-1.41984	8.31135e-05	-1.50376e-10	-1.43623	0.000106881	-1.50376e-10	-1.43883
12921091	rs2286334	2.35605e-08	-1.50376e-10	-0.944982	0.000139008	-1.50376e-10	-0.921909	0.00018764	-1.50376e-10	-0.876016
12921348	rs4792315	2.85258e-08	0.643984	-1.39773	3.93539e-05	-0.779167	-1.40467	4.91798e-05	-0.830408	-1.38465
12921420	rs62058146	2.45827e-08	-0.902512	-3.07523e-10	0.000270195	-0.257293	-3.07523e-10	0.000321091	-0.338816	-3.07523e-10
12921450	rs2051975	0.000415235	10.2714	-1.43935	1.95247e-05	-1.50536	-1.3794	2.72529e-05	-1.42137	-1.38401
12921582	rs138603577	1.39688e-08	-1.46773	-3.07523e-10	5.9779e-05	-1.76578	-3.07523e-10	8.09812e-05	-1.71632	-3.07523e-10
12921645	rs2051974	0.001384	11.4274	-1.39151	2.449e-05	-1.30057	-1.35761	3.51619e-05	-1.20159	-1.34899
12921672	rs2051973	6.32277e-08	1.45411	-1.41192	1.58453e-05	-1.82725	-1.26632	2.03596e-05	-1.83441	-1.26258
12921712	rs17554679	3.36061e-08	0.786054	-1.3759	4.38019e-05	-0.685691	-1.39107	5.43567e-05	-0.739174	-1.3758
12921953	rs3760315	0.000437038	10.3212	-1.43795	1.95403e-05	-1.49706	-1.38689	2.73134e-05	-1.4121	-1.39107
12922460	rs73300542	2.64746e-08	0.437399	-1.26577	3.00211e-05	-1.17742	-1.27712	4.07708e-05	-1.1461	-1.25648
12922485	rs73981632	1.00991e-08	-1.79211	-3.07523e-10	7.69065e-05	-1.51385	-3.07523e-10	9.09742e-05	-1.59997	-3.07523e-10
12922649	rs2051972	5.05362e-08	1.2256	-1.40747	1.62441e-05	-1.81421	-1.2545	2.07821e-05	-1.82559	-1.25086
12922665	rs12937607	5.04083e-08	1.2256	-1.41	1.61454e-05	-1.81421	-1.26059	2.06546e-05	-1.82559	-1.25701
12922840	rs17639858	2.62253e-08	0.437399	-1.27523	2.97478e-05	-1.17742	-1.28626	4.03766e-05	-1.1461	-1.26619
12922931	rs73300546	2.84352e-08	0.520481	-1.27741	3.10549e-05	-1.13231	-1.28836	4.21891e-05	-1.09995	-1.26843
12923899	rs3760314	5.8219e-08	1.35424	-1.39458	1.65951e-05	-1.82087	-1.22647	2.12797e-05	-1.83047	-1.22232
12923936	rs76937161	1.51717e-08	-1.50376e-10	-1.38512	8.53151e-05	-1.50376e-10	-1.41008	0.000110247	-1.50376e-10	-1.40782
12923987	rs8077923	2.73687e-08	0.475605	-1.27076	3.05001e-05	-1.15676	-1.28194	4.14288e-05	-1.12496	-1.2616
12924446	rs148216367	1.4596e-08	-1.50376e-10	-1.42381	8.48743e-05	-1.50376e-10	-1.41526	0.000107895	-1.50376e-10	-1.42938
12925083	rs146984163	1.63514e-08	-1.50376e-10	-1.31024	9.46005e-05	-1.50376e-10	-1.30677	0.000127756	-1.50376e-10	-1.26042
12925095	rs12600940	2.12841e-07	2.68037	-1.42438	1.81724e-05	-1.6579	-1.29863	2.40116e-05	-1.6347	-1.2973
12925227	rs58522260	0.00161292	11.592	-1.40297	4.46258e-05	-0.625819	-1.43231	6.62166e-05	-0.483512	-1.4341
12925541	rs112616319	2.46293e-08	0.363907	-1.26452	3.01638e-05	-1.17649	-1.2733	4.39526e-05	-1.07282	-1.25461
12925629	rs111289491	2.45928e-08	0.363907	-1.26601	3.01203e-05	-1.17649	-1.27474	4.38857e-05	-1.07282	-1.25613
12926131	rs117591958	2.77661e-09	-1.6443	-1.43902	2.36196e-05	-1.25557	-1.4388	2.8837e-05	-1.31284	-1.43604
12926690	rs34071331	2.69162e-08	-0.811827	-3.07523e-10	0.000409487	0.158467	-3.07523e-10	0.000553706	0.206091	-3.07523e-10
12926710	rs60356966	0.00252222	12.0511	-1.41496	5.64318e-05	-0.822731	-1.00067	8.03308e-05	-0.746991	-0.977398
12927544	rs62058148	6.6304e-09	-1.1976	-1.01529	2.73761e-05	-1.58822	-0.958545	3.4271e-05	-1.61594	-0.960304
12927654	rs7218504	0.000265814	9.82489	-1.43889	4.39795e-05	-0.690801	-1.38191	6.19607e-05	-0.597058	-1.38698
12927692	rs75432545	1.43572e-08	-1.50376e-10	-1.4403	8.33274e-05	-1.50376e-10	-1.43366	0.000108026	-1.50376e-10	-1.42817
12927898	rs60618945	1.02729e-08	-1.77505	-3.07523e-10	8.40425e-05	-1.42511	-3.07523e-10	9.85772e-05	-1.5197	-3.07523e-10
12928230	rs12943765	2.08636e-08	-1.06655	-3.07523e-10	0.000284985	-0.204	-3.07523e-10	0.00038362	-0.16089	-3.07523e-10
12928302	rs9895461	2.6948e-09	-1.71751	-1.39572	2.14047e-05	-1.42992	-1.36291	2.92157e-05	-1.39154	-1.3443
12928627	rs17639912	3.18567e-07	1.65928	-3.07523e-10	0.000507035	0.372144	-3.07523e-10	0.000708788	0.453014	-3.07523e-10
12928651	rs72815157	1.07815e-08	-0.290343	-1.43638	1.62074e-05	-1.63335	-1.43762	2.25019e-05	-1.56247	-1.43447
12928659	rs35294439	2.84355e-09	-1.7459	-1.3136	2.12247e-05	-1.50108	-1.30019	2.90141e-05	-1.46444	-1.27832
12928982	rs117812087	1.00355e-08	-1.79842	-3.07523e-10	5.73275e-05	-1.80766	-3.07523e-10	7.61973e-05	-1.77722	-3.07523e-10
12929023	rs12453937	3.21258e-07	2.75955	-1.09186	0.00033446	0.874856	-0.918774	0.00047232	0.989892	-0.942778
12929519	rs142143613	1.73879e-08	-1.50376e-10	-1.24878	0.000103141	-1.50376e-10	-1.22034	0.000136817	-1.50376e-10	-1.1919
12929552	rs148269883	1.31024e-08	-1.53176	-3.07523e-10	6.92936e-05	-1.61808	-3.07523e-10	9.14945e-05	-1.59426	-3.07523e-10
12929625	rs141441451	8.55694e-08	1.44968	-1.1049	8.58358e-05	-0.241851	-1.16215	0.000119995	-0.181491	-1.1416
12929908	rs138121455	1.26488e-08	-1.56699	-3.07523e-10	9.28896e-05	-1.32502	-3.07523e-10	0.00010645	-1.44287	-3.07523e-10
12930302	rs28678606	3.67648e-09	-1.8309	-0.971703	2.47269e-05	-1.68921	-0.959337	2.94584e-05	-1.75652	-0.97104
12930329	rs78750508	1.95368e-08	-1.50376e-10	-1.13226	0.000115435	-1.50376e-10	-1.10773	0.000154023	-1.50376e-10	-1.07344
12930346	rs7214814	1.71072e-08	-1.50376e-10	-1.26505	0.000107099	-1.50376e-10	-1.18269	0.000135741	-1.50376e-10	-1.1998
12930986	rs116857306	1.4245e-08	-1.44815	-3.07523e-10	6.49672e-05	-1.68255	-3.07523e-10	8.1437e-05	-1.71071	-3.07523e-10
12931157	rs9906251	5.42399e-09	-1.52636	-0.887365	6.70071e-05	-0.916869	-0.734769	8.31415e-05	-0.964707	-0.725291
12931277	rs117515375	1.86738e-08	-1.50376e-10	-1.17743	0.000110216	-1.50376e-10	-1.154	0.000146548	-1.50376e-10	-1.12319
12931454	rs4792317	5.43794e-09	-1.61413	-0.797023	3.33292e-05	-1.63648	-0.713523	4.38859e-05	-1.59918	-0.729773
12931457	rs28702442	3.20404e-09	-1.82771	-1.11244	2.05432e-05	-1.7286	-1.10531	2.4721e-05	-1.78615	-1.11674
12931749	rs9906017	3.63125e-09	-1.74032	-1.07466	2.33551e-05	-1.69932	-1.0063	3.09269e-05	-1.6549	-1.02402
12931807	rs12450696	5.83089e-08	0.996986	-1.03579	8.66431e-05	-0.45707	-0.937569	0.000125828	-0.304873	-0.970757
12932405	rs4792318	3.96043e-09	-1.83751	-0.890692	3.02088e-05	-1.66199	-0.786315	3.7472e-05	-1.69757	-0.789374
12932451	rs9913132	5.18811e-09	-1.78685	-0.671338	3.5076e-05	-1.75621	-0.542714	4.66102e-05	-1.72138	-0.547345
12932550	rs143586654	1.00953e-08	-1.79249	-3.07523e-10	5.60474e-05	-1.83024	-3.07523e-10	7.19757e-05	-1.83421	-3.07523e-10
12932965	rs77459208	2.56012e-08	-1.50376e-10	-0.861916	0.000153681	-1.50376e-10	-0.821559	0.000208494	-1.50376e-10	-0.770632
12933072	rs11078114	2.6126e-08	0.495305	-1.33693	6.03348e-05	-0.447129	-1.3094	7.97177e-05	-0.416222	-1.31583
12933241	rs9892861	9.30671e-08	1.28779	-0.859026	0.000207721	0.274317	-0.794557	0.000258885	0.245301	-0.79946
12933743	rs2108543	9.07017e-08	1.26722	-0.864199	0.000203129	0.257414	-0.800011	0.000253196	0.228514	-0.804893
12933933	rs79152308	2.18837e-08	-1.50376e-10	-1.01881	0.000128403	-1.50376e-10	-1.00126	0.000172472	-1.50376e-10	-0.960309
12933946	rs2322779	9.86503e-08	1.35198	-0.864952	0.000217625	0.32714	-0.800805	0.000271136	0.297762	-0.805684
12934247	rs12452558	6.5135e-08	1.40675	-1.33484	0.000148584	0.45527	-1.31056	0.000178602	0.394454	-1.31984
12934429	rs12951447	9.8538e-09	-1.8167	-3.07523e-10	0.000105241	-1.20019	-3.07523e-10	0.000136761	-1.19231	-3.07523e-10
12934633	rs74368341	5.4961e-08	1.18369	-1.28162	0.000117399	0.155989	-1.24685	0.000144561	0.132353	-1.26919
12934919	rs10521208	2.55037e-08	-1.50376e-10	-0.865733	0.000151275	-1.50376e-10	-0.837339	0.000197626	-1.50376e-10	-0.824164
12935148	rs4497736	4.8451e-08	1.10187	-1.32587	0.000103813	0.0896256	-1.30347	0.000127396	0.0663876	-1.32963
12935354	rs61505032	1.95327e-08	-1.50376e-10	-1.13246	0.00011432	-1.50376e-10	-1.11744	0.000152681	-1.50376e-10	-1.08219
12935540	rs9908982	5.76473e-08	1.31483	-1.36504	0.000128538	0.349939	-1.35015	0.000154305	0.291654	-1.36326
12935625	rs9909810	5.74086e-08	1.31483	-1.36919	0.000127955	0.349939	-1.3547	0.000153659	0.291654	-1.36746
12935816	rs75812406	1.09366e-08	-1.71244	-3.07523e-10	5.58539e-05	-1.8337	-3.07523e-10	7.17133e-05	-1.83787	-3.07523e-10
12935977	rs79539222	3.31276e-08	-0.604189	-3.07523e-10	0.000137286	-0.934371	-3.07523e-10	0.00018387	-0.896312	-3.07523e-10
12935986	rs7218406	3.46182e-08	0.847249	-1.40742	0.000115876	0.291189	-1.3951	0.000156099	0.344131	-1.40419
12936208	rs7219673	3.58937e-08	0.865117	-1.38911	0.000120248	0.307103	-1.37398	0.000161692	0.360241	-1.38509
12936413	rs4792320	3.74205e-08	0.905042	-1.38738	0.000124849	0.342684	-1.37201	0.000167924	0.39626	-1.38329
12936460	rs4791523	3.41744e-08	0.811062	-1.38414	0.000113082	0.240241	-1.36857	0.000153352	0.309526	-1.38733
12936513	rs4792321	3.7223e-08	0.905042	-1.39267	0.000124185	0.342684	-1.37735	0.000167075	0.39626	-1.38836
12936541	rs16947012	2.89197e-08	-1.50376e-10	-0.74003	0.000169572	-1.50376e-10	-0.723158	0.000225704	-1.50376e-10	-0.691316
12936712	rs78300246	2.91815e-08	-1.50376e-10	-0.73102	0.000171125	-1.50376e-10	-0.71404	0.000227817	-1.50376e-10	-0.681998
12937325	rs77784121	3.71332e-08	-1.50376e-10	-0.490043	0.000218335	-1.50376e-10	-0.470405	0.000292104	-1.50376e-10	-0.433432
12937553	rs16947018	1.49879e-08	-1.50376e-10	-1.39731	8.71473e-05	-1.50376e-10	-1.38884	0.000110739	-1.50376e-10	-1.40337
12937961	rs12946787	1.4374e-08	-1.50376e-10	-1.43913	8.27694e-05	-1.50376e-10	-1.44038	0.000106732	-1.50376e-10	-1.44023
12938607	rs9905156	1.86319e-08	-1.50376e-10	-1.17968	0.000115361	-1.50376e-10	-1.10837	0.000152723	-1.50376e-10	-1.08192
12938632	rs79925634	2.50245e-08	-1.50376e-10	-0.884699	0.000145128	-1.50376e-10	-0.878823	0.000198953	-1.50376e-10	-0.817472
12938756	rs77807142	6.5419e-09	-0.969322	-1.25701	2.18354e-05	-1.48523	-1.28768	3.15398e-05	-1.37881	-1.28049
12939138	rs11655993	2.24058e-08	-1.50376e-10	-0.995237	0.000142214	-1.50376e-10	-0.899105	0.000189204	-1.50376e-10	-0.867716
12939546	rs76245818	2.34413e-08	-1.50376e-10	-0.950056	0.000134725	-1.50376e-10	-0.953199	0.000183584	-1.50376e-10	-0.897868
12939682	rs79812880	6.48408e-09	-0.916768	-1.31844	2.13466e-05	-1.45146	-1.34408	3.08798e-05	-1.34039	-1.34005
12939770	rs740413	2.57946e-08	-1.50376e-10	-0.85439	0.000165713	-1.50376e-10	-0.746179	0.000221681	-1.50376e-10	-0.709303
12940048	rs72815160	9.99376e-09	-1.80259	-3.07523e-10	5.79375e-05	-1.79707	-3.07523e-10	7.55785e-05	-1.78537	-3.07523e-10
12940549	rs929426	2.53908e-08	-1.50376e-10	-0.870167	0.000163082	-1.50376e-10	-0.762183	0.000219253	-1.50376e-10	-0.720315
12941199	rs117839456	1.97355e-08	-1.12213	-3.07523e-10	0.000101329	-1.23806	-3.07523e-10	0.000118183	-1.33831	-3.07523e-10
12941288	rs141016192	3.20435e-07	1.66512	-3.07523e-10	0.000153773	-0.820961	-3.07523e-10	0.000235324	-0.649579	-3.07523e-10
12941325	rs143265724	3.69903e-08	-1.50376e-10	-0.4939	0.00023976	-1.50376e-10	-0.3768	0.000326991	-1.50376e-10	-0.320608
12941525	rs8074461	1.627e-08	-1.50376e-10	-1.31523	9.73169e-05	-1.50376e-10	-1.27846	0.000125614	-1.50376e-10	-1.27733
12941645	rs11658800	3.38219e-09	-1.59387	-1.29217	1.54567e-05	-1.7961	-1.32229	2.06711e-05	-1.77014	-1.31167
12942309	rs78214430	6.58113e-07	-1.50376e-10	2.38482	0.00377617	-1.50376e-10	2.38003	0.00440716	-1.50376e-10	2.28044
12942326	rs10775374	3.22673e-09	-1.64386	-1.28923	1.59115e-05	-1.76937	-1.32002	2.13585e-05	-1.73938	-1.30971
12942466	rs11078115	1.6849e-08	-1.50376e-10	-1.28026	0.000101272	-1.50376e-10	-1.23862	0.000130818	-1.50376e-10	-1.23673
12942680	rs76550909	7.92943e-09	-0.788231	-1.24574	2.46569e-05	-1.36673	-1.28465	3.61709e-05	-1.24481	-1.27747
12942814	rs72815162	6.70566e-09	-1.18677	-1.01483	2.0304e-05	-1.82045	-1.02517	2.68782e-05	-1.82136	-0.997867
12942885	rs1034850	1.84005e-08	-1.50376e-10	-1.19218	0.00010557	-1.50376e-10	-1.19706	0.00013684	-1.50376e-10	-1.19173
12942925	rs118098367	3.70102e-08	-1.50376e-10	-0.493362	0.000243939	-1.50376e-10	-0.359517	0.000333586	-1.50376e-10	-0.300642
12943097	rs76742888	2.38849e-08	-1.50376e-10	-0.931308	0.000140779	-1.50376e-10	-0.909243	0.000192133	-1.50376e-10	-0.852357
12943224	rs557115774	9.70201e-09	-1.83222	-3.07523e-10	5.80943e-05	-1.79437	-3.07523e-10	7.64364e-05	-1.77408	-3.07523e-10
12943225	rs538998302	9.72502e-09	-1.82985	-3.07523e-10	5.84562e-05	-1.78816	-3.07523e-10	7.70101e-05	-1.76661	-3.07523e-10
12943903	rs117545116	2.86469e-08	-1.50376e-10	-0.749511	0.000150944	-1.50376e-10	-0.839527	0.000199799	-1.50376e-10	-0.81323
12944246	rs116913378	3.61183e-08	-1.50376e-10	-0.517755	0.000237662	-1.50376e-10	-0.385588	0.000324772	-1.50376e-10	-0.327417
12944249	rs72815163	1.31756e-08	-1.52619	-3.07523e-10	0.000112022	-1.13774	-3.07523e-10	0.000150379	-1.09738	-3.07523e-10
12944403	rs142790886	2.24708e-08	-0.992336	-3.07523e-10	6.90292e-05	-1.62191	-3.07523e-10	9.43623e-05	-1.5634	-3.07523e-10
12944414	rs61697578	7.91077e-09	-0.793541	-1.24279	2.46455e-05	-1.37028	-1.28156	3.61638e-05	-1.2488	-1.27368
12944646	rs55918162	1.66466e-08	-1.50376e-10	-1.29235	9.99043e-05	-1.50376e-10	-1.25222	0.000129043	-1.50376e-10	-1.2504
12944689	rs4791524	3.32755e-09	-1.64315	-1.25916	1.58362e-05	-1.77432	-1.31982	2.13082e-05	-1.74449	-1.30695
12945273	rs147123889	1.25949e-07	-1.50376e-10	0.731319	0.000671677	-1.50376e-10	0.653341	0.000870091	-1.50376e-10	0.658056
12945383	rs11654559	6.21944e-09	-1.25594	-1.02094	2.02869e-05	-1.81527	-1.0312	2.68823e-05	-1.81498	-1.00409
12945504	rs2159039	1.60676e-08	-1.50376e-10	-1.32775	9.59664e-05	-1.50376e-10	-1.29244	0.000123931	-1.50376e-10	-1.29082
12945843	rs8078153	5.1672e-09	-1.03498	-1.42725	1.92056e-05	-1.4621	-1.43914	2.73719e-05	-1.3625	-1.43853
12946085	rs72815164	5.87264e-09	-1.22946	-1.10479	1.86298e-05	-1.8174	-1.11427	2.45677e-05	-1.81743	-1.09168
12946631	rs77757952	8.07709e-09	-0.810557	-1.20497	2.52114e-05	-1.38165	-1.24749	3.69984e-05	-1.26156	-1.2381
12946710	rs74943249	2.21864e-08	-1.50376e-10	-1.00508	0.000130428	-1.50376e-10	-0.985618	0.000171979	-1.50376e-10	-0.963172
12946729	rs11656122	3.47188e-09	-1.63442	-1.22544	1.71146e-05	-1.72053	-1.29598	2.28453e-05	-1.69974	-1.28206
12946876	rs4273078	3.49664e-09	-1.62731	-1.22544	1.70243e-05	-1.72582	-1.29598	2.27144e-05	-1.70549	-1.28206
12947453	rs4791525	1.18901e-08	-0.384355	-1.24449	2.01443e-05	-1.6245	-1.22902	2.92497e-05	-1.50547	-1.2292
12947782	rs117114239	3.08422e-08	-1.50376e-10	-0.675671	0.000199108	-1.50376e-10	-0.562587	0.00026417	-1.50376e-10	-0.533949
12947956	rs16947052	3.34252e-08	-1.50376e-10	-0.595243	0.000216995	-1.50376e-10	-0.476561	0.000288293	-1.50376e-10	-0.446564
12948672	rs12950720	5.39421e-09	-1.21905	-1.20018	1.66474e-05	-1.83686	-1.20732	2.21061e-05	-1.83495	-1.17974
12948976	rs60736824	1.71243e-08	-1.50376e-10	-1.26406	0.000103605	-1.50376e-10	-1.21585	0.000134038	-1.50376e-10	-1.21242
12949018	rs56842939	3.04986e-08	-1.50376e-10	-0.686874	0.000196732	-1.50376e-10	-0.574592	0.000260967	-1.50376e-10	-0.546149
12949407	rs11078116	3.28999e-09	-1.63432	-1.27935	1.53907e-05	-1.77883	-1.34384	2.05131e-05	-1.7518	-1.33768
12949568	rs9908228	2.80411e-08	-1.50376e-10	-0.770883	0.000179155	-1.50376e-10	-0.668188	0.000237394	-1.50376e-10	-0.640821
12949730	rs9908504	2.88e-08	-1.50376e-10	-0.74418	0.000184363	-1.50376e-10	-0.63953	0.000244418	-1.50376e-10	-0.611664
12949943	rs17640349	3.64977e-08	-0.507306	-3.07523e-10	5.94319e-05	-1.77161	-3.07523e-10	7.78131e-05	-1.75623	-3.07523e-10
12950392	rs2322780	4.95551e-09	-1.24166	-1.2624	1.56918e-05	-1.83477	-1.26853	2.07768e-05	-1.83196	-1.24474
12950555	rs72815168	7.57056e-09	-0.945091	-1.1352	1.76009e-05	-1.83438	-1.15411	2.3337e-05	-1.83661	-1.12389
12950625	rs2190705	3.49765e-09	-1.51825	-1.33421	1.4427e-05	-1.80488	-1.38245	1.89358e-05	-1.79129	-1.3782
12950858	rs78170975	1.04623e-08	-1.75678	-3.07523e-10	9.36539e-05	-1.31683	-3.07523e-10	0.000122764	-1.30027	-3.07523e-10
12950974	rs73978017	1.93881e-08	-1.50376e-10	-1.1399	0.000111882	-1.50376e-10	-1.13899	0.000146925	-1.50376e-10	-1.12062
12951156	rs8079850	2.62354e-08	-1.50376e-10	-0.837445	0.000166777	-1.50376e-10	-0.739779	0.000220713	-1.50376e-10	-0.713678
12951160	rs12943941	3.50589e-09	-1.52629	-1.32382	1.45778e-05	-1.80223	-1.37471	1.91482e-05	-1.78814	-1.37019
12951322	rs73978018	1.92078e-08	-1.50376e-10	-1.14924	0.00011084	-1.50376e-10	-1.14835	0.000145516	-1.50376e-10	-1.13026
12951839	rs73978019	1.91103e-08	-1.50376e-10	-1.15433	0.000110276	-1.50376e-10	-1.15345	0.000144753	-1.50376e-10	-1.13551
12951843	rs8080686	3.32928e-09	-1.55825	-1.34355	1.46129e-05	-1.78586	-1.38868	1.92324e-05	-1.76962	-1.38432
12951875	rs117914048	1.64259e-08	-1.50376e-10	-1.3057	9.5753e-05	-1.50376e-10	-1.29466	0.000124293	-1.50376e-10	-1.2879
12952049	rs73978020	1.90734e-08	-1.50376e-10	-1.15626	0.000110063	-1.50376e-10	-1.15539	0.000144464	-1.50376e-10	-1.13751
12952312	rs61260343	1.91103e-08	-1.50376e-10	-1.15433	0.000110276	-1.50376e-10	-1.15345	0.000144753	-1.50376e-10	-1.13551
12952732	rs8067179	7.328e-09	-0.860871	-1.25198	1.61941e-05	-1.81309	-1.2587	2.13284e-05	-1.81455	-1.23595
12953007	rs12601839	1.64261e-08	-1.50376e-10	-1.30568	9.83514e-05	-1.50376e-10	-1.26789	0.000127029	-1.50376e-10	-1.26613
12953531	rs7215651	6.59223e-09	-0.855862	-1.3628	1.48396e-05	-1.82844	-1.3307	1.9045e-05	-1.82909	-1.33464
12953593	rs68008848	1.8001e-08	-1.21413	-3.07523e-10	6.17702e-05	-1.73302	-3.07523e-10	8.0201e-05	-1.72601	-3.07523e-10
12953849	rs75658352	1.79455e-08	-1.50376e-10	-1.21721	9.93897e-05	-1.50376e-10	-1.25739	0.000127735	-1.50376e-10	-1.26058
12954054	rs138050212	1.35941e-08	-1.49492	-3.07523e-10	5.72163e-05	-1.8096	-3.07523e-10	7.63391e-05	-1.77536	-3.07523e-10
12954155	rs11078117	4.4031e-09	-1.27683	-1.34542	1.39243e-05	-1.83281	-1.38998	1.794e-05	-1.83716	-1.38635
12954571	rs76165470	2.3633e-08	-1.50376e-10	-0.941912	0.000146312	-1.50376e-10	-0.870694	0.000192234	-1.50376e-10	-0.851827
12955088	rs8081857	8.88387e-09	-0.666967	-1.25335	1.57909e-05	-1.82891	-1.26809	2.09349e-05	-1.82465	-1.24448
12955128	rs8082266	4.26639e-09	-1.30008	-1.35371	1.38124e-05	-1.8348	-1.39607	1.78117e-05	-1.83775	-1.39294
12955253	rs4792323	8.99612e-09	-0.650413	-1.25735	1.57541e-05	-1.82741	-1.27192	2.08872e-05	-1.82284	-1.24857
12955512	rs77889826	6.12152e-09	-1.0398	-1.25295	1.72857e-05	-1.71301	-1.29355	2.43439e-05	-1.62281	-1.29545
12956236	rs4791526	2.30001e-08	-1.50376e-10	-0.969054	0.000142124	-1.50376e-10	-0.899736	0.000186642	-1.50376e-10	-0.881352
12956851	rs62060678	3.04426e-09	-1.67467	-1.31663	1.51907e-05	-1.76645	-1.3693	2.0216e-05	-1.73885	-1.36522
12956867	rs9908783	4.38258e-09	-1.32217	-1.30475	1.58838e-05	-1.7722	-1.31894	2.07335e-05	-1.78026	-1.29853
12956973	rs9908990	2.30756e-08	-1.50376e-10	-0.965779	0.000142623	-1.50376e-10	-0.896229	0.000187308	-1.50376e-10	-0.877786
12957178	rs62060679	9.93249e-09	-1.80874	-3.07523e-10	5.89792e-05	-1.77925	-3.07523e-10	7.48859e-05	-1.79458	-3.07523e-10
12957585	rs11078118	7.58278e-09	-0.884922	-1.19375	1.66327e-05	-1.83644	-1.20863	2.20597e-05	-1.83498	-1.18181
12957586	rs11078119	7.46541e-09	-0.898109	-1.19617	1.65861e-05	-1.8369	-1.21097	2.19902e-05	-1.83566	-1.18429
12957939	rs12451569	2.26413e-08	-1.50376e-10	-0.984778	0.000139446	-1.50376e-10	-0.918757	0.000183321	-1.50376e-10	-0.899301
12958124	rs139663089	2.076e-08	-1.50376e-10	-1.07153	0.000112175	-1.50376e-10	-1.13637	0.000147286	-1.50376e-10	-1.11817
12958367	rs12943028	2.88491e-09	-1.73213	-1.31293	1.54749e-05	-1.74411	-1.37311	2.07765e-05	-1.70827	-1.36845
12958477	rs12945697	3.33249e-09	-1.46172	-1.43911	1.48649e-05	-1.71718	-1.44025	1.89961e-05	-1.72592	-1.44039
12958948	rs4792324	2.89078e-09	-1.73213	-1.31089	1.55081e-05	-1.74411	-1.37097	2.08191e-05	-1.70827	-1.3664
12959214	rs75529412	2.24572e-08	-1.50376e-10	-0.992943	0.000138465	-1.50376e-10	-0.925818	0.000181166	-1.50376e-10	-0.91113
12959684	rs6502225	5.98012e-09	-0.89841	-1.4177	1.37008e-05	-1.83762	-1.40136	1.76244e-05	-1.83684	-1.40442
12959713	rs6502226	3.87855e-09	-1.49233	-1.25676	1.76104e-05	-1.71658	-1.27136	2.30849e-05	-1.7234	-1.24797
12959839	rs75035797	1.46863e-08	-1.50376e-10	-1.41764	8.49976e-05	-1.50376e-10	-1.41381	0.000110936	-1.50376e-10	-1.40159
12960046	rs79646267	2.2158e-08	-1.50376e-10	-1.00636	0.000136487	-1.50376e-10	-0.94021	0.00017854	-1.50376e-10	-0.925728
12960067	rs8071551	3.52925e-08	0.866911	-1.4078	1.44078e-05	-1.75015	-1.43852	1.86339e-05	-1.74767	-1.43789
12960685	rs79852102	2.40874e-08	-1.50376e-10	-0.922867	0.000149486	-1.50376e-10	-0.849235	0.000196797	-1.50376e-10	-0.82837
12960713	rs4792325	3.33583e-09	-1.4722	-1.42764	1.44692e-05	-1.75315	-1.43126	1.87926e-05	-1.75183	-1.42524
12960880	rs4791527	3.14204e-09	-1.527	-1.43268	1.41582e-05	-1.77222	-1.43391	1.8609e-05	-1.75822	-1.42867
12960899	rs34852820	2.62315e-09	-1.71785	-1.42232	1.41515e-05	-1.76763	-1.43898	1.89695e-05	-1.7294	-1.43831
12961770	rs76216779	2.77916e-08	-1.50376e-10	-0.779819	0.000178747	-1.50376e-10	-0.670467	0.000233312	-1.50376e-10	-0.658164
12962911	rs12953180	2.73957e-09	-1.82249	-1.27427	1.71427e-05	-1.67928	-1.33559	2.39506e-05	-1.6056	-1.32895
12963152	rs59654052	3.03235e-09	-1.57462	-1.42059	1.3381e-05	-1.83344	-1.42916	1.72082e-05	-1.82929	-1.43586
12963221	rs569813010	1.46736e-08	-1.50376e-10	-1.4185	8.60999e-05	-1.50376e-10	-1.40093	0.00011231	-1.50376e-10	-1.38928
12963235	rs12945813	2.79682e-09	-1.7292	-1.34687	1.3837e-05	-1.83726	-1.39183	1.78435e-05	-1.83632	-1.39259
12963502	rs77491878	1.86891e-08	-1.50376e-10	-1.17661	0.000106125	-1.50376e-10	-1.19182	0.000138085	-1.50376e-10	-1.18267
12963736	rs113864679	2.5473e-08	-0.866937	-3.07523e-10	0.000101725	-1.23417	-3.07523e-10	0.000123417	-1.29497	-3.07523e-10
12963786	rs117807551	1.49679e-08	-1.39864	-3.07523e-10	5.9121e-05	-1.77685	-3.07523e-10	7.8013e-05	-1.75367	-3.07523e-10
12964011	rs60084743	5.86126e-09	-0.931884	-1.40431	1.51857e-05	-1.71989	-1.41619	1.90739e-05	-1.73579	-1.42643
12964076	rs7218898	4.84214e-09	-1.13963	-1.38757	1.46092e-05	-1.77368	-1.40111	1.84296e-05	-1.78366	-1.41292
12964206	rs7220272	6.42382e-09	-0.845199	-1.39934	1.5935e-05	-1.67582	-1.4121	1.99604e-05	-1.69351	-1.42328
12964353	rs7219133	6.69512e-09	-0.80249	-1.40069	1.59335e-05	-1.67542	-1.41259	2.00785e-05	-1.68746	-1.42343
12964428	rs7219281	6.60246e-09	-0.816751	-1.40036	1.61076e-05	-1.6642	-1.41294	2.01674e-05	-1.68254	-1.42394
12964622	rs113409495	5.79155e-09	-0.947697	-1.40046	1.53443e-05	-1.71293	-1.41277	1.92301e-05	-1.73055	-1.42351
12964707	rs66848707	6.83052e-09	-0.787907	-1.39525	1.63719e-05	-1.65219	-1.40868	2.04662e-05	-1.67117	-1.4206
12964774	rs111553323	5.46793e-09	-0.999453	-1.4062	1.48094e-05	-1.74343	-1.41774	1.86406e-05	-1.7576	-1.4276
12964851	rs67223621	1.6041e-08	-0.662636	-0.666772	4.34247e-05	-1.37685	-0.708553	4.96483e-05	-1.506	-0.699582
12964960	rs60383416	1.45149e-08	-1.50376e-10	-1.42938	8.51395e-05	-1.50376e-10	-1.41215	0.000110791	-1.50376e-10	-1.4029
12966272	rs4459581	5.98954e-09	-0.890297	-1.42424	1.54143e-05	-1.68933	-1.4318	1.93645e-05	-1.70976	-1.43734
12966464	rs4461111	5.97132e-09	-0.890297	-1.42729	1.53808e-05	-1.68933	-1.43398	1.93406e-05	-1.70976	-1.43858
12967116	rs9912495	1.00448e-08	-0.573162	-1.22433	2.18876e-05	-1.54375	-1.22677	2.71984e-05	-1.56982	-1.23756
12967367	rs139849409	2.6491e-08	-1.50376e-10	-0.827748	0.000161408	-1.50376e-10	-0.772499	0.000216899	-1.50376e-10	-0.731112
12967545	rs8073359	7.15598e-09	-0.703276	-1.43333	1.6858e-05	-1.59368	-1.43793	2.10487e-05	-1.62345	-1.44025
12967815	rs6502228	7.04158e-09	-0.744195	-1.40853	1.68642e-05	-1.61246	-1.41878	2.09449e-05	-1.64103	-1.42762
12967825	rs6502229	7.03339e-09	-0.717001	-1.43689	1.67204e-05	-1.60002	-1.43978	2.09241e-05	-1.6294	-1.44024
12967846	rs147758395	2.64351e-08	-1.50376e-10	-0.829862	0.000161052	-1.50376e-10	-0.774706	0.000216406	-1.50376e-10	-0.733387
12967893	rs6502230	7.33357e-09	-0.705697	-1.4064	1.77066e-05	-1.57847	-1.40403	2.20463e-05	-1.60774	-1.40966
12968046	rs139565644	2.77506e-08	-1.50376e-10	-0.781297	0.000169423	-1.50376e-10	-0.724036	0.000228	-1.50376e-10	-0.681196
12968080	rs56228705	3.02323e-09	-1.60798	-1.39025	1.48996e-05	-1.82276	-1.33235	1.94126e-05	-1.83264	-1.31198
12968173	rs55722744	2.92912e-09	-1.62889	-1.40096	1.48128e-05	-1.81364	-1.3473	1.92004e-05	-1.82708	-1.32854
12968174	rs55944935	2.95522e-09	-1.6213	-1.39969	1.48494e-05	-1.81312	-1.34535	1.92426e-05	-1.82701	-1.3264
12968302	rs55987265	2.98257e-09	-1.61405	-1.39772	1.48163e-05	-1.81835	-1.34236	1.92456e-05	-1.83014	-1.32312
12968759	rs61635271	3.98446e-09	-1.81674	-0.905416	2.2263e-05	-1.75374	-0.999775	2.64112e-05	-1.80501	-1.03174
12968825	rs76041652	7.88143e-09	-1.81895	-0.221093	4.27979e-05	-1.76854	-0.331407	5.14291e-05	-1.81459	-0.355748
12968947	rs145615677	2.69182e-08	-1.50376e-10	-0.811753	0.000164126	-1.50376e-10	-0.755803	0.000220662	-1.50376e-10	-0.713909
12969121	rs79907399	3.9127e-09	-1.80713	-0.933196	2.21159e-05	-1.73546	-1.02468	2.61114e-05	-1.79325	-1.05492
12969146	rs2322782	5.52264e-09	-1.81256	-0.583138	3.10443e-05	-1.75673	-0.664292	3.6978e-05	-1.80755	-0.69267
12969238	rs2322783	3.89156e-09	-1.80713	-0.938613	2.20077e-05	-1.73546	-1.02958	2.59885e-05	-1.79325	-1.05964
12969292	rs2322784	3.89156e-09	-1.80713	-0.938613	2.20077e-05	-1.73546	-1.02958	2.59885e-05	-1.79325	-1.05964
12969339	rs145639962	2.69928e-08	-1.50376e-10	-0.808985	0.000164601	-1.50376e-10	-0.752914	0.00022132	-1.50376e-10	-0.710934
12969964	rs62060699	6.61129e-09	-1.74066	-0.475116	4.34209e-05	-1.65514	-0.430352	5.07513e-05	-1.75305	-0.430558
12970077	rs78906703	3.88056e-09	-1.8263	-0.922277	2.12897e-05	-1.78343	-1.01479	2.55929e-05	-1.82284	-1.04539
12970088	rs117627892	1.43711e-08	-1.50376e-10	-1.43933	8.27945e-05	-1.50376e-10	-1.44007	0.000106725	-1.50376e-10	-1.44029
12970111	rs75729642	4.23946e-09	-1.82211	-0.838013	2.42269e-05	-1.77471	-0.894263	2.86272e-05	-1.8181	-0.93808
12970134	rs78337729	3.89708e-09	-1.82755	-0.916774	2.13371e-05	-1.78619	-1.0098	2.56794e-05	-1.82427	-1.04058
12970315	rs79220483	3.9127e-09	-1.80713	-0.933196	2.21159e-05	-1.73546	-1.02468	2.61114e-05	-1.79325	-1.05492
12970542	rs77747619	3.89114e-09	-1.82358	-0.922277	2.14122e-05	-1.77769	-1.01479	2.5672e-05	-1.81975	-1.04539
12970639	rs74779487	3.9475e-09	-1.8092	-0.922277	2.2251e-05	-1.73926	-1.01479	2.62957e-05	-1.79575	-1.04539
12970641	rs76951420	3.95088e-09	-1.80834	-0.922277	2.22863e-05	-1.73768	-1.01479	2.6323e-05	-1.79471	-1.04539
12970704	rs80265552	3.97346e-09	-1.80834	-0.916579	2.24017e-05	-1.73768	-1.00962	2.64543e-05	-1.79471	-1.04041
12970794	rs75295067	3.88634e-09	-1.82497	-0.922114	2.13532e-05	-1.78059	-1.01464	2.56351e-05	-1.82133	-1.04525
12970877	rs79753841	3.92182e-09	-1.81038	-0.92762	2.20948e-05	-1.74146	-1.01963	2.61358e-05	-1.79718	-1.05005
12970951	rs78879119	1.79407e-08	-1.50376e-10	-1.21748	0.000102002	-1.50376e-10	-1.23144	0.000132621	-1.50376e-10	-1.22305
12971120	rs11078120	2.9011e-09	-1.6367	-1.40276	1.48517e-05	-1.80824	-1.35009	1.92085e-05	-1.8236	-1.33159
12971152	rs11078121	2.75966e-09	-1.68578	-1.40366	1.52775e-05	-1.77857	-1.35149	1.96193e-05	-1.8009	-1.33313
12971333	rs11078122	2.80394e-09	-1.6663	-1.40723	1.50036e-05	-1.78978	-1.35836	1.92636e-05	-1.80963	-1.3427
12971756	rs7210223	2.88799e-09	-1.6294	-1.4146	1.45164e-05	-1.81095	-1.37021	1.87166e-05	-1.82546	-1.35567
12971820	rs7210363	2.76184e-09	-1.67292	-1.41574	1.48525e-05	-1.78618	-1.37209	1.90287e-05	-1.80685	-1.35774
12972276	rs12453555	2.73656e-09	-1.67719	-1.42066	1.48213e-05	-1.7799	-1.38047	1.89369e-05	-1.80244	-1.36699
12972283	rs9910482	2.88414e-09	-1.61886	-1.42647	1.42356e-05	-1.80973	-1.39096	1.82992e-05	-1.82504	-1.37865
12972328	rs28801094	1.7525e-08	0.107461	-1.34839	1.61039e-05	-1.79624	-1.28113	2.10702e-05	-1.78496	-1.27772
12972395	rs12451145	2.75664e-09	-1.67292	-1.41762	1.48056e-05	-1.78618	-1.37526	1.89626e-05	-1.80685	-1.36122
12972479	rs117232197	2.27217e-08	-0.981233	-3.07523e-10	0.000173545	-0.700001	-3.07523e-10	0.000228869	-0.677394	-3.07523e-10
12972519	rs8072227	1.89084e-08	0.229592	-1.39454	1.53284e-05	-1.78237	-1.34436	2.0108e-05	-1.76771	-1.34171
12972653	rs76671117	4.29394e-09	-1.81551	-0.831836	2.46794e-05	-1.76209	-0.888381	2.90006e-05	-1.81079	-0.932438
12972681	rs113232613	3.1147e-09	-1.6367	-1.33172	1.61484e-05	-1.80824	-1.26638	2.10155e-05	-1.8236	-1.24169
12972689	rs79930090	2.82926e-09	-1.64388	-1.42066	1.44482e-05	-1.80539	-1.38047	1.85775e-05	-1.8216	-1.36699
12972717	rs111568691	5.04335e-09	-1.77421	-0.712278	3.81609e-05	-1.59423	-0.620391	4.31962e-05	-1.71053	-0.634257
12972738	rs67069205	2.73293e-09	-1.67292	-1.42626	1.45806e-05	-1.78618	-1.39057	1.86432e-05	-1.80685	-1.37821
12972857	rs117145374	1.43573e-08	-1.50376e-10	-1.4403	8.30745e-05	-1.50376e-10	-1.4367	0.000107016	-1.50376e-10	-1.43756
12972987	rs76714511	1.68541e-08	-1.50376e-10	-1.27996	9.60304e-05	-1.50376e-10	-1.29177	0.000124694	-1.50376e-10	-1.28468
12973009	rs8076254	2.69638e-09	-1.69098	-1.42166	1.47179e-05	-1.78515	-1.38222	1.88357e-05	-1.80587	-1.36892
12973039	rs8076397	2.68512e-09	-1.6942	-1.42263	1.4744e-05	-1.78166	-1.38394	1.88723e-05	-1.80201	-1.37083
12973055	rs8076411	2.74456e-09	-1.67427	-1.42066	1.45501e-05	-1.79836	-1.38047	1.86915e-05	-1.81549	-1.36699
12973195	rs116916264	1.78026e-08	-1.50376e-10	-1.22521	0.000101089	-1.50376e-10	-1.24043	0.000130981	-1.50376e-10	-1.23549
12973591	rs8077340	2.73386e-09	-1.67846	-1.42038	1.46963e-05	-1.78885	-1.37999	1.88157e-05	-1.8094	-1.36645
12973623	rs72815185	3.29797e-08	-0.608662	-3.07523e-10	0.000239694	-0.377072	-3.07523e-10	0.000291735	-0.434695	-3.07523e-10
12973681	rs9893477	2.71672e-09	-1.67803	-1.4271	1.45601e-05	-1.78599	-1.39216	1.86001e-05	-1.80738	-1.37999
12973812	rs182462541	1.8203e-08	-1.50376e-10	-1.20297	0.000106715	-1.50376e-10	-1.18628	0.000142484	-1.50376e-10	-1.15132
12973873	rs56308332	2.63132e-09	-1.71566	-1.42141	1.51714e-05	-1.75726	-1.37977	1.93011e-05	-1.78373	-1.36665
12974535	rs78116595	1.68466e-08	-1.50376e-10	-1.28041	9.59893e-05	-1.50376e-10	-1.2922	0.00012464	-1.50376e-10	-1.28511
12974611	rs111653372	1.11169e-08	-1.69609	-3.07523e-10	7.59245e-05	-1.5267	-3.07523e-10	0.000100037	-1.505	-3.07523e-10
12974697	rs12452504	5.80359e-09	-1.76943	-0.576646	4.28492e-05	-1.57896	-0.519787	4.84885e-05	-1.69723	-0.531987
12974799	rs8065393	4.10545e-09	-1.77051	-0.921734	3.05707e-05	-1.56831	-0.868088	3.43167e-05	-1.69065	-0.884261
12975008	rs16947108	5.73584e-09	-1.76087	-0.596952	4.03355e-05	-1.61845	-0.540754	4.60563e-05	-1.72786	-0.552814
12975683	rs1985408	9.67361e-09	-1.83515	-3.07523e-10	5.87026e-05	-1.78395	-3.07523e-10	8.09591e-05	-1.7166	-3.07523e-10
12975928	rs1003902	2.41417e-08	-0.14	-0.780614	2.58475e-05	-1.83694	-0.767285	3.24473e-05	-1.82265	-0.808275
12976203	rs12453727	4.47171e-08	1.03866	-1.34286	1.66545e-05	-1.72755	-1.31621	2.18883e-05	-1.71582	-1.30877
12976785	rs12951614	4.59004e-08	1.1527	-1.43078	1.61766e-05	-1.67842	-1.39445	2.11159e-05	-1.6667	-1.39382
12976787	rs11078123	4.20424e-08	0.976983	-1.34286	1.6459e-05	-1.73936	-1.31621	2.16178e-05	-1.72826	-1.30877
12976937	rs11659037	4.8016e-08	1.06227	-1.29529	1.76368e-05	-1.72289	-1.26356	2.32018e-05	-1.71092	-1.25539
12977759	rs147690760	2.95548e-08	-1.50376e-10	-0.718308	0.000160201	-1.50376e-10	-0.780008	0.000203991	-1.50376e-10	-0.792465
12977772	rs142583941	1.49938e-08	-1.50376e-10	-1.39692	8.48195e-05	-1.50376e-10	-1.41591	0.000109552	-1.50376e-10	-1.41414
12978027	rs62060700	3.5376e-09	-1.77633	-1.06478	1.85908e-05	-1.82276	-1.11101	2.27608e-05	-1.83778	-1.14772
12978053	rs77564132	1.94992e-08	-1.68697	0.552786	9.10993e-05	-1.82333	0.478843	0.000115631	-1.82352	0.463385
12978486	rs9902728	3.90625e-09	-1.3938	-1.34818	1.53535e-05	-1.81519	-1.3099	1.9984e-05	-1.82594	-1.28967
12978590	rs9303069	3.6392e-09	-1.78571	-1.02708	1.92766e-05	-1.82229	-1.07526	2.35269e-05	-1.83782	-1.11457
12978792	rs8066697	4.1269e-09	-1.33782	-1.34921	1.51651e-05	-1.82855	-1.30889	1.98139e-05	-1.83451	-1.28965
12978842	rs8066596	3.69411e-08	0.036323	-0.531554	3.33477e-05	-1.81241	-0.537034	4.28905e-05	-1.76812	-0.583769
12979090	rs12602591	6.89117e-09	-1.66437	-0.509941	3.71654e-05	-1.77848	-0.462583	4.49579e-05	-1.82593	-0.478883
12979097	rs8072038	3.66962e-09	-1.79439	-1.01008	1.94943e-05	-1.82685	-1.05947	2.38642e-05	-1.83769	-1.10048
12979167	rs12602615	7.64379e-09	-1.56366	-0.507002	3.65892e-05	-1.79711	-0.459571	4.47525e-05	-1.8335	-0.475896
12979188	rs8071377	3.79663e-09	-1.78869	-0.981749	2.00806e-05	-1.8239	-1.03278	2.44696e-05	-1.83787	-1.07524
12979351	rs8071308	3.59305e-09	-1.78264	-1.04291	1.90207e-05	-1.82059	-1.09032	2.31795e-05	-1.8377	-1.12958
12979759	rs2874859	3.68868e-09	-1.80227	-0.997016	1.96604e-05	-1.83062	-1.04721	2.41512e-05	-1.83676	-1.08945
12980142	rs9904260	3.74656e-09	-1.7971	-0.986616	1.9903e-05	-1.82819	-1.03737	2.43734e-05	-1.83746	-1.07959
12980190	rs9903905	3.74656e-09	-1.7971	-0.986616	1.9903e-05	-1.82819	-1.03737	2.43734e-05	-1.83746	-1.07959
12980242	rs62060701	3.71213e-09	-1.80653	-0.986416	1.97832e-05	-1.83442	-1.03718	2.44357e-05	-1.83509	-1.07941
12980435	rs62060702	9.1465e-09	-1.57543	-0.315754	4.42731e-05	-1.79474	-0.271323	5.43778e-05	-1.83294	-0.28165
12980505	rs8076800	3.823e-09	-1.79158	-0.971936	2.02365e-05	-1.82542	-1.02353	2.46861e-05	-1.83782	-1.06648
12980598	rs8076967	3.81993e-09	-1.7971	-0.967222	2.02595e-05	-1.82819	-1.01962	2.47724e-05	-1.83746	-1.06335
12980609	rs8078008	3.83705e-09	-1.7971	-0.962749	2.03452e-05	-1.82819	-1.0154	2.48716e-05	-1.83746	-1.05935
12980632	rs8076837	3.80024e-09	-1.80227	-0.967222	2.02104e-05	-1.83062	-1.01962	2.47899e-05	-1.83676	-1.06335
12980652	rs79698210	1.57628e-08	-1.50376e-10	-1.3469	8.80391e-05	-1.50376e-10	-1.37866	0.000114146	-1.50376e-10	-1.37306
12980830	rs8077517	3.91238e-09	-1.79804	-0.942371	2.06551e-05	-1.83286	-0.995615	2.54077e-05	-1.83547	-1.04002
12981056	rs140143856	1.57024e-08	-1.50376e-10	-1.35074	8.77654e-05	-1.50376e-10	-1.38177	0.000113775	-1.50376e-10	-1.37632
12981142	rs12946742	3.95428e-09	-1.7971	-0.932653	2.09432e-05	-1.82819	-0.986429	2.55791e-05	-1.83746	-1.0313
12981152	rs62060703	3.7386e-09	-1.79439	-0.991456	1.98391e-05	-1.82685	-1.04193	2.42631e-05	-1.83769	-1.0839
12981611	rs117420918	1.58689e-08	-1.50376e-10	-1.34019	8.85223e-05	-1.50376e-10	-1.37318	0.0001148	-1.50376e-10	-1.36735
12981642	rs4792328	3.80581e-09	-1.79439	-0.973641	2.00481e-05	-1.82685	-1.03145	2.45093e-05	-1.83769	-1.0738
12982142	rs72815197	9.95344e-09	-1.80664	-3.07523e-10	7.54964e-05	-1.53235	-3.07523e-10	9.50104e-05	-1.55656	-3.07523e-10
12982299	rs1859972	1.58877e-08	-1.58792	0.248913	7.96794e-05	-1.78723	0.308804	9.45566e-05	-1.8302	0.268853
12982647	rs7221657	9.87063e-09	-1.81499	-3.07523e-10	0.000104269	-1.20946	-3.07523e-10	0.000141097	-1.1611	-3.07523e-10
12982998	rs11078124	2.6646e-08	0.100265	-0.922179	2.47098e-05	-1.79979	-0.849447	3.2082e-05	-1.7441	-0.898146
12983663	rs4791528	4.52366e-09	-1.80514	-0.790096	2.41848e-05	-1.83109	-0.83962	2.94297e-05	-1.83623	-0.892307
12983759	rs148219020	2.52682e-08	-0.875008	-3.07523e-10	0.000132423	-0.970436	-3.07523e-10	0.000200051	-0.811968	-3.07523e-10
12984387	rs1034848	3.93387e-08	0.116944	-0.549289	3.39627e-05	-1.80556	-0.525615	4.39229e-05	-1.75433	-0.573778
12984604	rs7214329	4.55539e-09	-1.80975	-0.778495	2.44071e-05	-1.8331	-0.828467	2.97819e-05	-1.83499	-0.881651
12984815	rs75613643	6.92334e-08	-1.50376e-10	0.132928	0.000362899	-1.50376e-10	0.0376891	0.000479077	-1.50376e-10	0.0613183
12985040	rs12950901	7.06842e-08	1.56801	-1.41434	1.55442e-05	-1.74581	-1.36694	2.03407e-05	-1.73088	-1.36704
12985060	rs78967187	1.59153e-08	-1.50376e-10	-1.33727	9.49894e-05	-1.50376e-10	-1.30267	0.000128229	-1.50376e-10	-1.25673
12985357	rs6502232	4.71527e-09	-1.80412	-0.749627	2.52126e-05	-1.82839	-0.800698	3.05184e-05	-1.83711	-0.855103
12985509	rs7218467	4.65845e-09	-1.79908	-0.766788	2.48681e-05	-1.82564	-0.817209	3.00237e-05	-1.83766	-0.870892
12985554	rs77260345	2.12161e-08	-1.04979	-3.07523e-10	9.98918e-05	-1.25235	-3.07523e-10	0.000143179	-1.14645	-3.07523e-10
12985731	rs7218831	4.68734e-09	-1.80412	-0.75557	2.50689e-05	-1.82839	-0.806416	3.03519e-05	-1.83711	-0.860573
12985773	rs75410037	1.51542e-08	-1.50376e-10	-1.38628	8.53427e-05	-1.50376e-10	-1.40976	0.000110447	-1.50376e-10	-1.406
12985786	rs7218982	4.69895e-09	-1.80165	-0.75557	2.51023e-05	-1.82706	-0.806416	3.03422e-05	-1.83743	-0.860573
12986142	rs1014214	4.69895e-09	-1.80165	-0.75557	2.51023e-05	-1.82706	-0.806416	3.03422e-05	-1.83743	-0.860573
12986212	rs7223573	8.62092e-08	1.79012	-1.4379	1.53816e-05	-1.70835	-1.41491	2.01357e-05	-1.69308	-1.41497
12986325	rs1014213	4.68734e-09	-1.80412	-0.75557	2.50689e-05	-1.82839	-0.806416	3.03519e-05	-1.83711	-0.860573
12986459	rs1014212	4.711e-09	-1.79908	-0.75557	2.51379e-05	-1.82564	-0.806416	3.03352e-05	-1.83766	-0.860573
12986736	rs74385687	1.45916e-08	-1.50376e-10	-1.42411	8.3485e-05	-1.50376e-10	-1.43177	0.000107206	-1.50376e-10	-1.43579
12986799	rs2322785	1.31512e-08	-1.48845	-0.0395912	5.90691e-05	-1.82218	0.0444521	7.39504e-05	-1.83755	0.0303997
12987035	rs7209255	5.15426e-09	-1.04191	-1.42283	1.41832e-05	-1.77241	-1.43197	1.79626e-05	-1.78585	-1.4364
12987236	rs187451375	1.63417e-08	-1.31083	-3.07523e-10	8.5358e-05	-1.40958	-3.07523e-10	0.000101186	-1.49358	-3.07523e-10
12987469	rs17560643	4.8729e-09	-1.08842	-1.43244	1.39173e-05	-1.78525	-1.43805	1.76957e-05	-1.79722	-1.44001
12987513	rs67843016	5.03489e-09	-1.06534	-1.42283	1.409e-05	-1.779	-1.43197	1.78577e-05	-1.7917	-1.4364
12987564	rs7211371	4.7004e-09	-1.7949	-0.762003	2.50427e-05	-1.82325	-0.812605	3.01505e-05	-1.83785	-0.866491
12987592	rs146874972	2.97185e-08	-1.50376e-10	-0.712784	0.00016105	-1.50376e-10	-0.774724	0.000205062	-1.50376e-10	-0.787231
12987956	rs79908252	1.10133e-08	-1.70545	-3.07523e-10	5.58973e-05	-1.83292	-3.07523e-10	7.20888e-05	-1.83264	-3.07523e-10
12988313	rs78152379	4.89725e-08	-0.213296	-3.07523e-10	0.000188685	-0.616356	-3.07523e-10	0.000215316	-0.738437	-3.07523e-10
12988857	rs142846925	3.04241e-07	1.61326	-3.07523e-10	0.000131413	-0.978089	-3.07523e-10	0.000228827	-0.677578	-3.07523e-10
12989009	rs11652433	1.26222e-08	-1.51674	-0.0523519	5.8521e-05	-1.81118	0.0241312	7.21483e-05	-1.83739	0.0055753
12989245	rs117508656	1.63551e-08	-1.50376e-10	-1.31002	9.08132e-05	-1.50376e-10	-1.34763	0.000117958	-1.50376e-10	-1.34022
12989386	rs11652547	7.09933e-09	-1.46059	-0.683967	3.02403e-05	-1.82744	-0.619825	3.78707e-05	-1.83619	-0.640177
12989417	rs117714091	5.39161e-08	-0.117126	-3.07523e-10	0.000205132	-0.532782	-3.07523e-10	0.000233099	-0.659078	-3.07523e-10
12989436	rs28398867	2.21236e-08	-1.50376e-10	-1.00791	0.000125711	-1.50376e-10	-1.02245	0.000163761	-1.50376e-10	-1.01213
12989482	rs117536374	1.59098e-08	-1.50376e-10	-1.33762	8.87462e-05	-1.50376e-10	-1.37066	0.000115161	-1.50376e-10	-1.36421
12990300	rs62058360	1.43378e-08	-1.44166	-3.07523e-10	5.81075e-05	-1.79414	-3.07523e-10	7.45254e-05	-1.7994	-3.07523e-10
12990335	rs758108	7.42643e-09	-1.44142	-0.658089	3.09957e-05	-1.83035	-0.59224	3.89773e-05	-1.83469	-0.612874
12990859	rs758107	7.29946e-09	-1.45864	-0.658114	3.149e-05	-1.8264	-0.580366	3.9324e-05	-1.83653	-0.602174
12990893	rs78107574	1.55412e-08	-1.36106	-3.07523e-10	7.4809e-05	-1.5415	-3.07523e-10	9.52628e-05	-1.5539	-3.07523e-10
12990952	rs2108544	4.7807e-09	-1.74879	-0.791181	2.52057e-05	-1.79289	-0.836482	2.96249e-05	-1.83025	-0.891675
12991169	rs9894975	7.4456e-09	-1.46059	-0.636345	3.20541e-05	-1.82744	-0.561573	4.01193e-05	-1.83619	-0.582497
12991173	rs142957290	3.45588e-08	-1.50376e-10	-0.561894	0.000185827	-1.50376e-10	-0.631621	0.000235653	-1.50376e-10	-0.648182
12991197	rs77562445	5.31758e-09	-1.60807	-0.825467	2.69202e-05	-1.82564	-0.737918	3.382e-05	-1.83773	-0.751761
12991275	rs76683171	1.84554e-08	-1.50376e-10	-1.1892	0.000105194	-1.50376e-10	-1.20063	0.000136838	-1.50376e-10	-1.19175
12991385	rs181469788	3.84512e-08	-0.455164	-3.07523e-10	6.57029e-05	-1.67129	-3.07523e-10	8.37042e-05	-1.68325	-3.07523e-10
12991388	rs9894183	7.84133e-09	-1.44142	-0.603725	3.27858e-05	-1.83035	-0.536094	4.11603e-05	-1.83469	-0.558379
12991455	rs79996816	1.04511e-08	-1.75784	-3.07523e-10	6.1893e-05	-1.73103	-3.07523e-10	7.83564e-05	-1.74927	-3.07523e-10
12991795	rs2322786	1.27679e-08	-1.54243	-0.0151939	6.12914e-05	-1.80309	0.0622925	7.50522e-05	-1.83585	0.0434956
12992098	rs2874860	1.35785e-08	-1.49	-0.00606452	6.09407e-05	-1.8182	0.0716663	7.56025e-05	-1.83786	0.0528108
12992868	rs74714578	2.7088e-08	-1.50376e-10	-0.805462	0.000155304	-1.50376e-10	-0.811055	0.000202265	-1.50376e-10	-0.800964
12993369	rs2159040	7.11976e-09	-1.49715	-0.644532	3.18797e-05	-1.8178	-0.576667	3.86148e-05	-1.83786	-0.619048
12993581	rs12453346	4.20889e-09	-1.74388	-0.923478	2.21834e-05	-1.79567	-0.961416	2.63202e-05	-1.8302	-1.01001
12994566	rs56054749	3.69114e-09	-1.38923	-1.40939	1.55265e-05	-1.71992	-1.39397	2.14555e-05	-1.65341	-1.39115
12994642	rs117170330	1.6124e-08	-1.50376e-10	-1.32425	8.9631e-05	-1.50376e-10	-1.36074	0.00011633	-1.50376e-10	-1.35411
12994836	rs56262284	1.43743e-08	-1.52942	0.0903075	6.80774e-05	-1.80897	0.173182	8.12305e-05	-1.8372	0.12395
12995202	rs7224299	1.53782e-08	-1.50376e-10	-1.37161	8.6275e-05	-1.50376e-10	-1.3989	0.000111772	-1.50376e-10	-1.39408
12995221	rs7224703	8.42129e-09	-1.55385	-0.419946	4.35763e-05	-1.80596	-0.275959	5.16316e-05	-1.83621	-0.330194
12995265	rs12449992	4.15334e-09	-1.74781	-0.932829	2.19271e-05	-1.7983	-0.970416	2.60682e-05	-1.83129	-1.01854
12995357	rs12450012	4.20194e-09	-1.74092	-0.928089	2.21205e-05	-1.79408	-0.965854	2.61878e-05	-1.83103	-1.01421
12995652	rs62058361	3.06635e-08	-0.681482	-3.07523e-10	0.000883455	0.927404	-3.07523e-10	0.000911431	0.704474	-3.07523e-10
12995723	rs2159038	1.4732e-08	-1.5337	0.119168	7.0448e-05	-1.80567	0.204109	8.39352e-05	-1.8365	0.156008
12996091	rs78211704	1.68325e-08	-1.50376e-10	-1.28124	9.32331e-05	-1.50376e-10	-1.32133	0.000121269	-1.50376e-10	-1.31253
12996104	rs740412	4.34845e-09	-1.19554	-1.43919	1.35838e-05	-1.80723	-1.44033	1.73539e-05	-1.81667	-1.44006
12996180	rs12937835	3.67765e-08	0.921549	-1.42125	1.41161e-05	-1.82707	-1.38205	1.82546e-05	-1.82296	-1.38317
12996333	rs72815202	2.47439e-08	-0.895977	-3.07523e-10	0.000174938	-0.692007	-3.07523e-10	0.000214341	-0.742975	-3.07523e-10
12996682	rs80300292	1.79077e-08	-1.50376e-10	-1.21932	0.00010198	-1.50376e-10	-1.23166	0.000132614	-1.50376e-10	-1.2231
12996955	rs2097989	5.52259e-09	-1.65573	-0.739975	2.67295e-05	-1.79141	-0.779257	3.50919e-05	-1.78986	-0.762715
12997024	rs8072429	4.93846e-08	1.20761	-1.41253	1.47273e-05	-1.77943	-1.38731	1.9083e-05	-1.77317	-1.38857
12997463	rs77696088	1.22605e-08	-1.59817	-3.07523e-10	5.91486e-05	-1.77638	-3.07523e-10	7.67791e-05	-1.76961	-3.07523e-10
12997585	rs72817203	1.96611e-08	-1.83462	0.70871	0.000136576	-1.50001	0.56046	0.000167777	-1.53212	0.544213
12997601	rs118028806	2.00202e-08	-1.50376e-10	-1.10781	0.000108863	-1.50376e-10	-1.16635	0.000143049	-1.50376e-10	-1.14735
12998581	rs1124575	2.62064e-09	-1.83781	-1.30333	1.60801e-05	-1.75867	-1.32019	1.91729e-05	-1.80203	-1.35501
12999044	rs11658664	6.1197e-09	-1.6074	-0.685642	2.63826e-05	-1.83684	-0.746895	3.37186e-05	-1.83687	-0.755624
12999156	rs78589612	9.03712e-09	-0.553786	-1.34943	3.99709e-05	-0.850565	-1.31772	4.48666e-05	-0.978278	-1.32857
12999373	rs72817204	2.37594e-08	-0.936577	-3.07523e-10	0.000167269	-0.736834	-3.07523e-10	0.000205153	-0.786785	-3.07523e-10
12999374	rs114858164	2.35878e-08	-0.943823	-3.07523e-10	0.000148093	-0.858598	-3.07523e-10	0.000184422	-0.893314	-3.07523e-10
12999427	rs12950848	4.37985e-09	-1.18975	-1.43779	1.51871e-05	-1.69926	-1.43673	1.95995e-05	-1.69876	-1.43628
12999503	rs72817205	2.30789e-08	-0.965635	-3.07523e-10	0.000161978	-0.768975	-3.07523e-10	0.000198812	-0.818182	-3.07523e-10
12999770	rs79591222	1.53593e-08	-1.50376e-10	-1.37284	8.65462e-05	-1.50376e-10	-1.39576	0.000112363	-1.50376e-10	-1.38881
12999785	rs76786502	1.1648e-08	-1.64942	-3.07523e-10	7.38735e-05	-1.55408	-3.07523e-10	9.39295e-05	-1.568	-3.07523e-10
12999943	rs57915826	8.52903e-09	-0.551414	-1.40967	3.34381e-05	-0.956498	-1.39024	3.93964e-05	-1.03978	-1.39709
13000027	rs118009703	1.24678e-08	-1.5814	-3.07523e-10	7.72501e-05	-1.50939	-3.07523e-10	9.86338e-05	-1.51913	-3.07523e-10
13000300	rs117202331	2.01367e-08	-1.50376e-10	-1.10201	0.000116528	-1.50376e-10	-1.09831	0.000152143	-1.50376e-10	-1.08572
13000338	rs12945190	4.21759e-09	-1.47441	-1.19088	2.05545e-05	-1.62377	-1.20959	2.64573e-05	-1.64552	-1.18949
13000504	rs78673017	1.87894e-08	-1.50376e-10	-1.17126	0.000104432	-1.50376e-10	-1.2079	0.000136425	-1.50376e-10	-1.19477
13000552	rs1007570	9.80713e-09	-1.82774	0.00629649	5.07821e-05	-1.82063	-0.108266	6.45985e-05	-1.83438	-0.107969
13000814	rs7213901	4.33506e-09	-1.47955	-1.15827	1.94959e-05	-1.67197	-1.21426	2.65619e-05	-1.61249	-1.21858
13000836	rs76650641	1.68002e-08	-1.50376e-10	-1.28317	9.81293e-05	-1.50376e-10	-1.27015	0.000126783	-1.50376e-10	-1.26806
13000883	rs11078125	2.94527e-09	-1.75808	-1.26628	1.66564e-05	-1.73471	-1.30893	2.25754e-05	-1.68813	-1.30555
13001700	rs9905366	2.87137e-09	-1.60951	-1.44026	1.455e-05	-1.73897	-1.43988	1.93364e-05	-1.7089	-1.43966
13003279	rs9890991	3.3879e-09	-1.46165	-1.4227	1.3675e-05	-1.81814	-1.42273	1.81412e-05	-1.78906	-1.42329
13003327	rs7220028	3.97534e-09	-1.54385	-1.1806	1.68079e-05	-1.83771	-1.19688	2.17102e-05	-1.83123	-1.20153
13003355	rs6502233	2.34869e-08	-1.50376e-10	-0.948114	0.000130466	-1.50376e-10	-0.985325	0.000167451	-1.50376e-10	-0.989852
13003393	rs8077114	2.7295e-09	-1.76872	-1.33172	1.50718e-05	-1.82038	-1.32323	1.92022e-05	-1.83095	-1.32457
13003680	rs7220548	3.64698e-09	-1.37194	-1.43872	1.49509e-05	-1.71189	-1.43978	2.20446e-05	-1.57812	-1.43935
13003740	rs7220714	3.72795e-09	-1.37297	-1.41572	1.55572e-05	-1.69245	-1.41946	2.30469e-05	-1.55778	-1.41523
13003915	rs11078126	2.48285e-09	-1.8134	-1.38175	1.42038e-05	-1.80011	-1.40282	1.87595e-05	-1.77334	-1.4055
13004168	rs72817206	9.72387e-09	-1.82997	-3.07523e-10	5.5622e-05	-1.83786	-3.07523e-10	7.19738e-05	-1.83424	-3.07523e-10
13004343	rs76510258	2.87563e-08	-1.50376e-10	-0.745697	0.000165737	-1.50376e-10	-0.746033	0.000213747	-1.50376e-10	-0.745749
13004588	rs74823096	9.67277e-09	-1.83524	-3.07523e-10	6.99557e-05	-1.60857	-3.07523e-10	9.88165e-05	-1.51728	-3.07523e-10
13004705	rs117326964	3.16646e-08	-1.50376e-10	-0.649356	0.000183791	-1.50376e-10	-0.642639	0.000234285	-1.50376e-10	-0.654006
13004711	rs7207905	1.64566e-08	-1.50376e-10	-1.30383	9.62206e-05	-1.50376e-10	-1.28979	0.000122768	-1.50376e-10	-1.30025
13004770	rs7207136	1.75487e-08	-1.50376e-10	-1.23957	0.000102905	-1.50376e-10	-1.22263	0.000131014	-1.50376e-10	-1.23524
13004883	rs28562865	1.72581e-08	-1.50376e-10	-1.25627	0.0001019	-1.50376e-10	-1.23244	0.000129807	-1.50376e-10	-1.24449
13005608	rs75753843	1.81862e-08	-1.50376e-10	-1.20389	0.000107641	-1.50376e-10	-1.17763	0.000136779	-1.50376e-10	-1.19217
13005683	rs56314743	9.6936e-09	-1.83309	-3.07523e-10	5.57498e-05	-1.83556	-3.07523e-10	7.17478e-05	-1.83738	-3.07523e-10
13006418	rs28429246	1.78632e-08	-1.50376e-10	-1.22181	0.000105625	-1.50376e-10	-1.19654	0.00013429	-1.50376e-10	-1.21054
13006505	rs17641431	2.94722e-09	-1.69628	-1.32741	1.59969e-05	-1.7243	-1.35975	1.95828e-05	-1.77487	-1.36102
13006599	rs117205611	2.5984e-08	-1.50376e-10	-0.847072	0.000151861	-1.50376e-10	-0.833471	0.000193417	-1.50376e-10	-0.845693
13006701	rs28406605	1.77604e-08	-1.50376e-10	-1.22758	0.00010514	-1.50376e-10	-1.20114	0.000133684	-1.50376e-10	-1.21506
13006751	rs78685584	1.09364e-08	-1.71246	-3.07523e-10	5.74714e-05	-1.80515	-3.07523e-10	7.88557e-05	-1.74292	-3.07523e-10
13006754	rs28670919	1.74512e-08	-1.50376e-10	-1.24514	0.000102654	-1.50376e-10	-1.22507	0.000131236	-1.50376e-10	-1.23355
13006915	rs28605925	1.67985e-08	-1.50376e-10	-1.28327	9.90869e-05	-1.50376e-10	-1.26044	0.000126224	-1.50376e-10	-1.27248
13007258	rs9894068	1.68328e-08	-1.50376e-10	-1.28123	9.93035e-05	-1.50376e-10	-1.25826	0.00012649	-1.50376e-10	-1.27038
13007422	rs9895122	1.65407e-08	-1.50376e-10	-1.29873	9.74581e-05	-1.50376e-10	-1.27701	0.000124221	-1.50376e-10	-1.28848
13007784	rs139279098	2.93209e-08	-1.50376e-10	-0.726255	0.000171229	-1.50376e-10	-0.713435	0.000220025	-1.50376e-10	-0.716802
13007857	rs9895760	1.657e-08	-1.50376e-10	-1.29696	9.72054e-05	-1.50376e-10	-1.27961	0.000124353	-1.50376e-10	-1.28741
13007888	rs116966790	1.43615e-08	-1.50376e-10	-1.44001	8.28136e-05	-1.50376e-10	-1.43984	0.000106828	-1.50376e-10	-1.43932
13008086	rs117448249	3.48544e-08	-1.50376e-10	-0.553376	0.00022772	-1.50376e-10	-0.428322	0.0003108	-1.50376e-10	-0.371392
13008380	rs62058362	2.33035e-09	-1.81839	-1.44015	1.76822e-05	-1.54377	-1.44011	2.28947e-05	-1.53929	-1.44035
13008500	rs74400865	1.8543e-08	-1.50376e-10	-1.18446	0.000114838	-1.50376e-10	-1.11292	0.000148311	-1.50376e-10	-1.11123
13008825	rs139718655	1.58374e-08	-1.50376e-10	-1.34218	9.2599e-05	-1.50376e-10	-1.32816	0.000118529	-1.50376e-10	-1.33538
13009116	rs12600859	4.33315e-09	-1.78604	-0.852217	2.44572e-05	-1.83343	-0.82608	3.15819e-05	-1.82683	-0.831132
13009500	rs2215082	2.79805e-08	-1.50376e-10	-0.773049	0.000156935	-1.50376e-10	-0.800606	0.000198261	-1.50376e-10	-0.82096
13009502	rs2215081	2.83152e-09	-1.80156	-1.26218	1.65128e-05	-1.83018	-1.22211	2.14456e-05	-1.82361	-1.22142
13009684	rs142479136	1.16737e-08	-1.64721	-3.07523e-10	6.54509e-05	-1.67514	-3.07523e-10	8.2622e-05	-1.69627	-3.07523e-10
13009953	rs74253596	1.79002e-08	-1.50376e-10	-1.21974	0.000107342	-1.50376e-10	-1.18042	0.000139101	-1.50376e-10	-1.17534
13009965	rs2215080	2.35667e-09	-1.82246	-1.42484	1.33629e-05	-1.8333	-1.43066	1.75073e-05	-1.81914	-1.42878
13009975	rs9897892	1.52579e-08	-1.50376e-10	-1.37946	8.78977e-05	-1.50376e-10	-1.38026	0.000112744	-1.50376e-10	-1.38543
13009979	rs9898279	1.5246e-08	-1.50376e-10	-1.38024	8.79301e-05	-1.50376e-10	-1.37989	0.000112763	-1.50376e-10	-1.38525
13010603	rs12938016	3.12719e-08	-1.50376e-10	-0.661834	0.000176953	-1.50376e-10	-0.680553	0.000222445	-1.50376e-10	-0.70586
13010827	rs79316495	1.56749e-08	-1.50376e-10	-1.3525	8.98065e-05	-1.50376e-10	-1.35878	0.000115201	-1.50376e-10	-1.36386
13011000	rs77642883	1.56136e-08	-1.50376e-10	-1.35641	8.95403e-05	-1.50376e-10	-1.36175	0.000114925	-1.50376e-10	-1.36626
13011016	rs16947175	2.31983e-09	-1.83608	-1.42698	1.39112e-05	-1.80772	-1.41603	1.75847e-05	-1.83008	-1.41343
13011037	rs116180263	1.50464e-08	-1.50376e-10	-1.39341	8.63433e-05	-1.50376e-10	-1.39811	0.000110961	-1.50376e-10	-1.40136
13011109	rs16947179	1.58852e-08	-1.50376e-10	-1.33917	9.48044e-05	-1.50376e-10	-1.30462	0.000122516	-1.50376e-10	-1.3023
13011553	rs28664578	9.81934e-09	-1.8202	-3.07523e-10	5.74067e-05	-1.80627	-3.07523e-10	7.46701e-05	-1.79746	-3.07523e-10
13011584	rs370847467	1.48075e-08	-1.50376e-10	-1.40942	8.71854e-05	-1.50376e-10	-1.3884	0.000113283	-1.50376e-10	-1.38066
13011790	rs74913438	4.9405e-09	-1.50701	-1.00008	2.21398e-05	-1.77337	-0.985692	2.93299e-05	-1.76512	-0.966816
13011876	rs149850732	1.4715e-08	-1.50376e-10	-1.41569	8.62146e-05	-1.50376e-10	-1.3996	0.00011221	-1.50376e-10	-1.39017
13011971	rs116891283	1.48661e-08	-1.50376e-10	-1.40547	8.73321e-05	-1.50376e-10	-1.38672	0.000113814	-1.50376e-10	-1.37598
13012012	rs34511716	2.58671e-09	-1.72314	-1.43103	1.38309e-05	-1.80421	-1.42532	1.73486e-05	-1.82957	-1.42746
13012605	rs62058363	1.09318e-08	-1.71288	-3.07523e-10	6.93307e-05	-1.61755	-3.07523e-10	8.9839e-05	-1.61252	-3.07523e-10
13012785	rs111283272	1.57976e-08	-1.34469	-3.07523e-10	9.46655e-05	-1.30609	-3.07523e-10	0.000127803	-1.26005	-3.07523e-10
13012823	rs137883280	9.7025e-09	-1.83217	-3.07523e-10	5.70263e-05	-1.81292	-3.07523e-10	7.35954e-05	-1.81196	-3.07523e-10
13012856	rs7221702	1.45899e-08	-1.50376e-10	-1.42423	8.33751e-05	-1.50376e-10	-1.43309	0.000107131	-1.50376e-10	-1.43649
13012895	rs78644502	2.25072e-08	-0.10011	-0.89061	6.11236e-05	-0.846537	-0.897001	6.30859e-05	-1.02629	-0.939751
13013027	rs9900919	5.67097e-08	-1.50376e-10	-0.06661	0.000323496	-1.50376e-10	-0.0772488	0.000436856	-1.50376e-10	-0.0309385
13013038	rs111380123	1.47427e-08	-1.50376e-10	-1.41381	8.63102e-05	-1.50376e-10	-1.39849	0.00011239	-1.50376e-10	-1.38856
13013114	rs113703555	1.87846e-08	-1.50376e-10	-1.17152	0.00011231	-1.50376e-10	-1.13518	0.000146515	-1.50376e-10	-1.12342
13013364	rs113506999	1.47574e-08	-1.50376e-10	-1.41281	8.64183e-05	-1.50376e-10	-1.39724	0.000112547	-1.50376e-10	-1.38717
13013598	rs9900498	1.45435e-08	-1.50376e-10	-1.42741	8.32016e-05	-1.50376e-10	-1.43517	0.000106973	-1.50376e-10	-1.43796
13013602	rs11656705	5.5975e-09	-1.77585	-0.606384	4.10333e-05	-1.50426	-0.637795	4.628e-05	-1.58358	-0.692248
13013628	rs76795507	2.13374e-08	-0.0924378	-0.951655	6.0155e-05	-0.806723	-0.952789	6.18205e-05	-0.995604	-0.990704
13013786	rs9901353	1.45386e-08	-1.50376e-10	-1.42775	8.31837e-05	-1.50376e-10	-1.43539	0.000106958	-1.50376e-10	-1.43811
13013903	rs71364197	7.29594e-09	-0.901836	-1.2154	6.10028e-05	-0.504857	-1.24066	6.05106e-05	-0.758672	-1.24905
13014091	rs112852662	1.47793e-08	-1.50376e-10	-1.41133	8.65783e-05	-1.50376e-10	-1.39539	0.000112778	-1.50376e-10	-1.38512
13014170	rs112349944	1.47427e-08	-1.50376e-10	-1.41381	8.63102e-05	-1.50376e-10	-1.39849	0.00011239	-1.50376e-10	-1.38856
13014226	rs74782198	1.4787e-08	-1.50376e-10	-1.41081	8.66343e-05	-1.50376e-10	-1.39474	0.000112859	-1.50376e-10	-1.3844
13014256	rs4792331	2.53757e-09	-1.75035	-1.42299	1.96267e-05	-1.47109	-1.40846	2.30328e-05	-1.55762	-1.41601
13014279	rs117967623	1.46679e-08	-1.50376e-10	-1.41889	8.59633e-05	-1.50376e-10	-1.40252	0.000111903	-1.50376e-10	-1.39291
13014438	rs113095072	1.46381e-08	-1.50376e-10	-1.42093	8.57303e-05	-1.50376e-10	-1.40523	0.000111563	-1.50376e-10	-1.39595
13014466	rs112474410	1.46629e-08	-1.50376e-10	-1.41923	8.59245e-05	-1.50376e-10	-1.40297	0.000111847	-1.50376e-10	-1.39341
13014500	rs111963262	1.47165e-08	-1.50376e-10	-1.41559	8.63381e-05	-1.50376e-10	-1.39817	0.000112448	-1.50376e-10	-1.38805
13014520	rs79149473	1.4767e-08	-1.50376e-10	-1.41216	8.67218e-05	-1.50376e-10	-1.39373	0.000113003	-1.50376e-10	-1.38313
13014564	rs113880530	1.43598e-08	-1.50376e-10	-1.44012	8.31137e-05	-1.50376e-10	-1.43623	0.00010754	-1.50376e-10	-1.43268
13014593	rs112414130	1.43591e-08	-1.50376e-10	-1.44017	8.30981e-05	-1.50376e-10	-1.43641	0.000107513	-1.50376e-10	-1.43293
13014730	rs111823165	1.43645e-08	-1.50376e-10	-1.4398	8.28131e-05	-1.50376e-10	-1.43985	0.000106946	-1.50376e-10	-1.43822
13014740	rs144361852	1.43591e-08	-1.50376e-10	-1.44017	8.30981e-05	-1.50376e-10	-1.43641	0.000107513	-1.50376e-10	-1.43293
13014786	rs111346332	1.43651e-08	-1.50376e-10	-1.43975	8.32151e-05	-1.50376e-10	-1.43501	0.000107716	-1.50376e-10	-1.43105
13014851	rs2011222	6.05108e-09	-0.89167	-1.41265	2.22379e-05	-1.33709	-1.41755	2.58439e-05	-1.45419	-1.40428
13014882	rs113856927	1.43951e-08	-1.50376e-10	-1.43767	8.36431e-05	-1.50376e-10	-1.42988	0.000108395	-1.50376e-10	-1.42476
13015085	rs113657712	1.4824e-08	-1.50376e-10	-1.40831	8.71499e-05	-1.50376e-10	-1.38881	0.00011362	-1.50376e-10	-1.37769
13015146	rs724646	1.58981e-08	-1.50376e-10	-1.33835	9.04152e-05	-1.50376e-10	-1.35202	0.000115419	-1.50376e-10	-1.36198
13015177	rs16947183	2.57432e-08	0.0384601	-0.894845	7.26909e-05	-0.705566	-0.864655	7.40822e-05	-0.903952	-0.901416
13015184	rs111267344	1.48563e-08	-1.50376e-10	-1.40613	8.73895e-05	-1.50376e-10	-1.38606	0.000113964	-1.50376e-10	-1.37466
13015230	rs76471208	1.06398e-08	-1.73996	-3.07523e-10	5.56269e-05	-1.83777	-3.07523e-10	7.29202e-05	-1.82118	-3.07523e-10
13015270	rs2011062	2.74594e-09	-1.76572	-1.32871	2.67518e-05	-1.23296	-1.33687	3.33734e-05	-1.259	-1.34379
13015285	rs112969817	1.48396e-08	-1.50376e-10	-1.40726	8.72658e-05	-1.50376e-10	-1.38748	0.000113786	-1.50376e-10	-1.37622
13015287	rs724645	4.57679e-09	-1.25291	-1.33065	1.91738e-05	-1.56859	-1.33431	2.20232e-05	-1.6716	-1.34684
13015648	rs113731364	1.48503e-08	-1.50376e-10	-1.40653	8.73453e-05	-1.50376e-10	-1.38657	0.0001139	-1.50376e-10	-1.37522
13015773	rs6502234	2.77785e-09	-1.73663	-1.34625	2.90672e-05	-1.15047	-1.33636	3.66789e-05	-1.17423	-1.33411
13015792	rs112227029	1.47907e-08	-1.50376e-10	-1.41056	8.69007e-05	-1.50376e-10	-1.39167	0.000113261	-1.50376e-10	-1.38085
13015817	rs62058364	2.59058e-09	-1.76863	-1.38404	1.91681e-05	-1.55252	-1.35067	2.28683e-05	-1.62797	-1.35282
13015839	rs8075494	2.72736e-09	-1.7199	-1.38132	2.88273e-05	-1.1079	-1.38721	3.60898e-05	-1.13239	-1.39214
13016214	rs76846916	6.68771e-09	-0.802269	-1.40201	3.01376e-05	-1.06976	-1.38091	4.42271e-05	-0.952201	-1.369
13016224	rs118170899	1.46265e-08	-1.50376e-10	-1.42172	8.56385e-05	-1.50376e-10	-1.4063	0.000111429	-1.50376e-10	-1.39716
13016376	rs112012570	1.46424e-08	-1.50376e-10	-1.42064	8.57638e-05	-1.50376e-10	-1.40484	0.000111612	-1.50376e-10	-1.39551
13017246	rs117349570	1.46058e-08	-1.50376e-10	-1.42314	8.54742e-05	-1.50376e-10	-1.40822	0.000111187	-1.50376e-10	-1.39932
13017355	rs6502235	1.62753e-08	-1.50376e-10	-1.31491	9.24175e-05	-1.50376e-10	-1.33012	0.000117833	-1.50376e-10	-1.34127
13017528	rs11657046	2.5371e-09	-1.74396	-1.42957	1.98216e-05	-1.43634	-1.43332	2.34929e-05	-1.52535	-1.4285
13017689	rs76513508	1.4546e-08	-1.50376e-10	-1.42724	8.49878e-05	-1.50376e-10	-1.41393	0.000110469	-1.50376e-10	-1.40581
13017849	rs113261513	1.44993e-08	-1.50376e-10	-1.43046	8.45111e-05	-1.50376e-10	-1.41955	0.000109826	-1.50376e-10	-1.41164
13017869	rs9906408	2.36072e-09	-1.83659	-1.409	1.36026e-05	-1.8378	-1.40838	1.7826e-05	-1.83576	-1.39413
13017998	rs8072593	2.02987e-08	-1.50376e-10	-1.094	0.000114925	-1.50376e-10	-1.11215	0.000146065	-1.50376e-10	-1.12649
13018062	rs11653670	2.89107e-09	-1.68364	-1.35929	2.96187e-05	-1.0919	-1.37613	3.49108e-05	-1.17442	-1.38333
13018372	rs2190745	1.68547e-08	-1.50376e-10	-1.27993	9.58774e-05	-1.50376e-10	-1.29337	0.000122222	-1.50376e-10	-1.3047
13018644	rs2215079	1.69425e-08	-1.50376e-10	-1.27473	9.63558e-05	-1.50376e-10	-1.28839	0.000122808	-1.50376e-10	-1.29992
13018712	rs79454135	7.90919e-08	-1.50376e-10	0.266056	0.000426246	-1.50376e-10	0.198581	0.000566542	-1.50376e-10	0.229009
13019261	rs8077344	3.25062e-09	-1.61121	-1.31449	3.47093e-05	-0.994602	-1.31483	4.08823e-05	-1.07979	-1.32006
13020002	rs16947194	3.21654e-09	-1.65542	-1.28083	3.33206e-05	-1.0678	-1.28246	3.92541e-05	-1.15041	-1.29007
13020447	rs147650103	1.4473e-08	-1.50376e-10	-1.43227	8.30209e-05	-1.50376e-10	-1.43734	0.000106819	-1.50376e-10	-1.4394
13020908	rs74922076	1.10141e-07	0.597208	-3.07523e-10	0.000245718	-0.352253	-3.07523e-10	0.000305013	-0.390187	-3.07523e-10
13021381	rs80240039	2.76524e-08	-0.784843	-3.07523e-10	0.000121717	-1.05474	-3.07523e-10	0.000176701	-0.936081	-3.07523e-10
13021484	rs2322787	1.53274e-08	-1.50376e-10	-1.37491	8.75371e-05	-1.50376e-10	-1.38437	0.000112066	-1.50376e-10	-1.39145
13021638	rs11078128	1.47951e-08	-1.50376e-10	-1.41026	8.47648e-05	-1.50376e-10	-1.41656	0.000108794	-1.50376e-10	-1.42109
13022011	rs113051167	1.30136e-07	-1.50376e-10	0.764026	0.000722223	-1.50376e-10	0.725897	0.000964128	-1.50376e-10	0.760682
13022415	rs7207964	3.19986e-09	-1.6229	-1.31855	3.32897e-05	-1.03232	-1.31887	3.90496e-05	-1.11933	-1.32638
13022417	rs75698856	1.43638e-08	-1.50376e-10	-1.43984	8.2778e-05	-1.50376e-10	-1.44027	0.000106843	-1.50376e-10	-1.43918
13022458	rs79492985	1.72294e-08	-1.50376e-10	-1.25794	0.000100209	-1.50376e-10	-1.24918	0.000127585	-1.50376e-10	-1.26176
13022508	rs117028168	1.45551e-08	-1.50376e-10	-1.42662	8.33333e-05	-1.50376e-10	-1.43359	0.000107082	-1.50376e-10	-1.43694
13022897	rs12935881	3.05279e-09	-1.55142	-1.43708	1.54952e-05	-1.69299	-1.42291	1.87801e-05	-1.75344	-1.42431
13022906	rs72817214	3.20149e-09	-1.61271	-1.32823	3.43667e-05	-0.979899	-1.33945	4.01555e-05	-1.06987	-1.34791
13023059	rs113469843	1.44157e-08	-1.50376e-10	-1.43623	8.35565e-05	-1.50376e-10	-1.43091	0.000108351	-1.50376e-10	-1.42517
13023210	rs111547722	1.4489e-08	-1.50376e-10	-1.43117	8.30783e-05	-1.50376e-10	-1.43665	0.000106863	-1.50376e-10	-1.439
13023280	rs4473234	1.40892e-08	-0.745745	-0.7134	0.000130258	-0.347019	-0.6399	0.000133135	-0.621285	-0.597892
13023363	rs78248867	1.17253e-08	-1.64281	-3.07523e-10	6.11807e-05	-1.7426	-3.07523e-10	7.68344e-05	-1.76889	-3.07523e-10
13023395	rs4473235	3.22722e-09	-1.61097	-1.32196	3.39752e-05	-1.00939	-1.32141	3.97952e-05	-1.09767	-1.32913
13023456	rs2322788	1.28152e-08	-0.76269	-0.791236	0.000117674	-0.36683	-0.721685	0.000120243	-0.639175	-0.681852
13023507	rs974683	1.51283e-08	-1.50376e-10	-1.38799	8.64899e-05	-1.50376e-10	-1.39641	0.000110818	-1.50376e-10	-1.40265
13023596	rs2322789	1.14953e-08	-1.66261	-3.07523e-10	0.000107065	-1.183	-3.07523e-10	0.00011921	-1.32966	-3.07523e-10
13023725	rs4600499	8.45578e-09	-1.41591	-0.553794	9.32474e-05	-0.793811	-0.527369	0.000114491	-0.870024	-0.500026
13024355	rs150917409	1.4614e-08	-1.50376e-10	-1.42257	8.35768e-05	-1.50376e-10	-1.43067	0.000107313	-1.50376e-10	-1.43479
13024381	rs2190744	1.69191e-07	-1.50376e-10	1.02647	0.00109416	-1.50376e-10	1.14131	0.00150406	-1.50376e-10	1.20538
13024403	rs34091767	2.92762e-09	-1.59033	-1.44003	1.51581e-05	-1.7063	-1.4316	1.85148e-05	-1.75939	-1.43258
13024673	rs12936789	1.26183e-08	-1.32912	-0.24028	9.36061e-05	-1.08965	-0.227692	0.000101464	-1.26843	-0.222411
13024728	rs144990698	2.39309e-08	0.496274	-1.42566	5.28021e-05	-0.464124	-1.42576	7.32583e-05	-0.388225	-1.42833
13024842	rs12103433	1.66019e-07	-1.50376e-10	1.00755	0.00106432	-1.50376e-10	1.11365	0.00146592	-1.50376e-10	1.17969
13024895	rs59270161	2.72457e-09	-1.67217	-1.43007	2.59648e-05	-1.16643	-1.43327	3.11332e-05	-1.23688	-1.43538
13024958	rs149937410	9.50745e-08	0.450106	-3.07523e-10	0.000219157	-0.466651	-3.07523e-10	0.000272451	-0.503085	-3.07523e-10
13025014	rs1987651	1.53774e-08	-1.50376e-10	-1.37165	8.76048e-05	-1.50376e-10	-1.3836	0.000112194	-1.50376e-10	-1.39031
13025758	rs11078129	1.55949e-08	-1.50376e-10	-1.35761	9.16213e-05	-1.50376e-10	-1.33877	0.000119271	-1.50376e-10	-1.32915
13026203	rs10521210	3.81382e-09	-1.46415	-1.30177	2.03686e-05	-1.54138	-1.30106	2.44945e-05	-1.60611	-1.30599
13026329	rs143525863	2.60942e-08	-1.50376e-10	-0.842842	0.000153597	-1.50376e-10	-0.822104	0.000198964	-1.50376e-10	-0.81742
13026336	rs147177945	1.45644e-08	-1.50376e-10	-1.42597	8.47798e-05	-1.50376e-10	-1.41638	0.000110176	-1.50376e-10	-1.40846
13026339	rs12937858	2.59682e-09	-1.79203	-1.35824	1.42217e-05	-1.83535	-1.36632	1.81765e-05	-1.83672	-1.3737
13026351	rs186020295	1.43857e-08	-1.50376e-10	-1.43832	8.27822e-05	-1.50376e-10	-1.44022	0.000106727	-1.50376e-10	-1.44027
13026415	rs182429250	1.4401e-08	-1.50376e-10	-1.43725	8.34171e-05	-1.50376e-10	-1.43258	0.000108087	-1.50376e-10	-1.4276
13026438	rs111460256	1.52045e-08	-1.50376e-10	-1.38296	8.85995e-05	-1.50376e-10	-1.37231	0.000114228	-1.50376e-10	-1.37235
13026444	rs72479748	2.96168e-08	-1.50376e-10	-0.716212	0.000176389	-1.50376e-10	-0.683744	0.000230979	-1.50376e-10	-0.668214
13027267	rs77041491	1.04523e-08	-1.75773	-3.07523e-10	6.90321e-05	-1.62186	-3.07523e-10	8.41384e-05	-1.67808	-3.07523e-10
13027508	rs139944139	4.96044e-09	-1.11787	-1.38519	4.39319e-05	-0.69322	-1.38058	5.98274e-05	-0.632436	-1.38664
13027653	rs1988120	4.83913e-08	-1.04933	0.824097	0.000355916	-0.75537	0.773627	0.000364304	-0.958436	0.745882
13027690	rs2017017	1.06777e-08	-1.13504	-0.601356	5.20374e-05	-1.31201	-0.592461	6.07365e-05	-1.38393	-0.62007
13027814	rs987738	6.57806e-09	-1.65086	-0.569959	3.27542e-05	-1.79129	-0.576116	4.05363e-05	-1.81737	-0.590976
13027868	rs16947205	4.49832e-09	-1.23832	-1.36253	3.7589e-05	-0.872657	-1.35707	5.10617e-05	-0.813248	-1.36426
13028199	rs16947210	4.52429e-09	-1.23124	-1.36385	3.7876e-05	-0.863685	-1.35843	5.14687e-05	-0.804004	-1.36556
13028293	rs16947215	4.13264e-09	-1.27721	-1.40842	3.09796e-05	-1.01822	-1.40489	4.1854e-05	-0.96683	-1.40952
13028297	rs12602392	1.16721e-07	-0.498859	1.15409	0.000398036	-1.10461	1.23472	0.000447576	-1.17205	1.16535
13028406	rs77229399	4.42649e-09	-1.26551	-1.35144	3.67299e-05	-0.907243	-1.3456	4.98176e-05	-0.848892	-1.35328
13028510	rs117941256	4.53271e-09	-1.24465	-1.34859	3.78292e-05	-0.880696	-1.34266	5.13442e-05	-0.82153	-1.35046
13028677	rs112958328	3.98922e-09	-1.31696	-1.404	2.96592e-05	-1.06643	-1.40024	3.99975e-05	-1.01655	-1.40518
13028681	rs111558631	3.9856e-09	-1.31696	-1.40491	2.9631e-05	-1.06643	-1.40119	3.99619e-05	-1.01655	-1.40607
13028835	rs34899475	3.14738e-09	-1.64755	-1.31043	1.68241e-05	-1.75687	-1.27675	2.08539e-05	-1.79835	-1.27465
13028847	rs148226748	4.03902e-09	-1.31033	-1.39823	3.00811e-05	-1.05836	-1.39418	4.05617e-05	-1.00822	-1.39949
13028886	rs141133283	4.04578e-09	-1.31033	-1.39656	3.01337e-05	-1.05836	-1.39243	4.06285e-05	-1.00822	-1.39785
13028903	rs113076182	3.99927e-09	-1.32289	-1.39555	2.97077e-05	-1.07365	-1.39138	4.00322e-05	-1.024	-1.39686
13028962	rs112154552	3.92809e-09	-1.33595	-1.40045	2.90887e-05	-1.08957	-1.39651	3.91899e-05	-1.04044	-1.40169
13028971	rs117864196	4.2637e-09	-1.31862	-1.33579	3.48703e-05	-0.975329	-1.32947	4.7164e-05	-0.919119	-1.33779
13029060	rs117332211	4.5891e-09	-1.23679	-1.34408	3.83864e-05	-0.870724	-1.33801	5.21065e-05	-0.811256	-1.346
13029140	rs16947218	4.61765e-09	-1.24132	-1.33335	3.96431e-05	-0.849561	-1.32696	5.36359e-05	-0.792949	-1.33537
13029238	rs34584763	1.3767e-08	-1.48228	-3.07523e-10	9.68307e-05	-1.28347	-3.07523e-10	0.000137918	-1.18388	-3.07523e-10
13029344	rs150721830	1.22716e-08	-1.59726	-3.07523e-10	6.32047e-05	-1.71006	-3.07523e-10	7.90202e-05	-1.74084	-3.07523e-10
13029416	rs75389230	4.56973e-09	-1.23679	-1.34831	3.75465e-05	-0.870724	-1.36013	5.10881e-05	-0.811256	-1.36573
13029435	rs75372860	4.54458e-09	-1.24388	-1.34674	3.72648e-05	-0.879719	-1.35867	5.06884e-05	-0.820524	-1.36432
13029462	rs74486052	4.60414e-09	-1.24388	-1.33372	3.74648e-05	-0.879719	-1.35331	5.09778e-05	-0.820524	-1.35863
13029603	rs12602147	4.49578e-08	-1.50376e-10	-0.29883	0.000263829	-1.50376e-10	-0.281137	0.000346464	-1.50376e-10	-0.262762
13029607	rs77138679	4.21829e-09	-1.27033	-1.39479	3.11642e-05	-1.0099	-1.40726	4.2173e-05	-0.958255	-1.41051
13029621	rs73978073	4.03523e-08	-1.50376e-10	-0.406907	0.000241833	-1.50376e-10	-0.368189	0.00031761	-1.50376e-10	-0.349718
13029654	rs9915141	1.68013e-08	-1.75907	0.47597	0.000127573	-1.4001	0.392358	0.000154866	-1.48936	0.421381
13029754	rs77735926	4.42047e-09	-1.2792	-1.3391	3.56423e-05	-0.92473	-1.35817	4.84382e-05	-0.866921	-1.36333
13029777	rs75446055	4.71756e-09	-1.20976	-1.3435	3.87756e-05	-0.836514	-1.36213	5.28448e-05	-0.776019	-1.36716
13029778	rs75008056	4.588e-09	-1.24465	-1.33646	3.77591e-05	-0.880696	-1.34452	5.19621e-05	-0.82153	-1.3385
13030444	rs75917458	1.51311e-08	-1.50376e-10	-1.3878	8.60431e-05	-1.50376e-10	-1.40159	0.000109929	-1.50376e-10	-1.41071
13030795	rs111492957	1.49037e-08	-1.50376e-10	-1.40295	8.66762e-05	-1.50376e-10	-1.39426	0.000111749	-1.50376e-10	-1.39429
13030960	rs74511810	1.50505e-08	-1.50376e-10	-1.39314	8.56512e-05	-1.50376e-10	-1.40615	0.000109493	-1.50376e-10	-1.41468
13031019	rs111770058	1.48666e-08	-1.50376e-10	-1.40544	8.64362e-05	-1.50376e-10	-1.39703	0.00011144	-1.50376e-10	-1.39706
13031093	rs112262419	1.47764e-08	-1.50376e-10	-1.41153	8.58495e-05	-1.50376e-10	-1.40384	0.000110683	-1.50376e-10	-1.40387
13031120	rs9902124	2.06091e-08	-1.73526	0.656443	0.000131281	-1.7167	0.737602	0.000171702	-1.67078	0.706001
13031128	rs9902503	2.54306e-08	-1.75907	0.890467	0.000192947	-1.4001	0.806085	0.000233088	-1.48936	0.830234
13031224	rs7209914	1.4726e-08	-1.50376e-10	-1.41494	8.41599e-05	-1.50376e-10	-1.42372	0.000108118	-1.50376e-10	-1.42732
13031287	rs12450398	1.01907e-08	-1.24324	-0.539838	7.74385e-05	-0.962187	-0.544766	0.000104489	-0.913392	-0.548066
13031460	rs8066062	2.72132e-08	-1.74992	0.949073	0.000208757	-1.37889	0.863627	0.000251695	-1.47041	0.888083
13031716	rs77621735	1.4866e-08	-1.50376e-10	-1.40548	8.64325e-05	-1.50376e-10	-1.39707	0.000111435	-1.50376e-10	-1.3971
13031746	rs8067791	1.25906e-08	-1.74887	0.177261	8.36963e-05	-1.71043	0.281183	0.000109909	-1.66268	0.251786
13031828	rs147965427	3.3868e-08	-1.50376e-10	-0.582085	0.000193443	-1.50376e-10	-0.591454	0.000250157	-1.50376e-10	-0.588455
13031942	rs11652225	3.22005e-09	-1.83713	-1.09803	1.97465e-05	-1.83257	-1.04089	2.50014e-05	-1.83703	-1.05459
13032015	rs117486155	1.45931e-08	-1.50376e-10	-1.424	8.35306e-05	-1.50376e-10	-1.43122	0.000107273	-1.50376e-10	-1.43517
13032037	rs79935730	1.39521e-08	-1.46892	-3.07523e-10	7.58405e-05	-1.5278	-3.07523e-10	9.32327e-05	-1.57544	-3.07523e-10
13032248	rs79428799	1.46041e-08	-1.50376e-10	-1.42325	8.47078e-05	-1.50376e-10	-1.41723	0.000109212	-1.50376e-10	-1.41725
13032250	rs77395186	1.46773e-08	-1.50376e-10	-1.41825	8.51973e-05	-1.50376e-10	-1.41147	0.000109843	-1.50376e-10	-1.41149
13032323	rs9910409	9.94253e-09	-1.75016	-0.0575758	6.42081e-05	-1.73294	0.0386295	8.40982e-05	-1.68995	0.011391
13032360	rs9910253	1.04423e-08	-1.74532	-0.013363	6.75738e-05	-1.72765	0.0844393	8.84949e-05	-1.68369	0.0560928
13032663	rs9911137	1.19481e-08	-1.71872	0.0947375	7.92926e-05	-1.67941	0.196116	0.000105185	-1.62157	0.166745
13033118	rs12602225	1.42208e-07	0.173859	0.67888	0.000433691	-0.543208	0.759104	0.000473605	-0.643781	0.693612
13033503	rs35234161	1.59303e-08	-1.73951	0.403177	9.79233e-05	-1.72963	0.457377	0.000125007	-1.68281	0.400642
13033724	rs34889067	1.52652e-08	-1.37898	-3.07523e-10	0.000109981	-1.15613	-3.07523e-10	0.000158286	-1.04614	-3.07523e-10
13033784	rs4792332	1.4592e-08	-1.50376e-10	-1.42408	8.34885e-05	-1.50376e-10	-1.43173	0.000107375	-1.50376e-10	-1.43421
13034096	rs9898391	3.40199e-09	-1.83607	-1.04412	2.10177e-05	-1.83013	-0.98094	2.65055e-05	-1.83591	-0.997276
13034224	rs11078131	1.01142e-08	-1.20195	-0.588661	8.23765e-05	-0.900207	-0.544929	0.000116323	-0.835122	-0.519045
13034361	rs11870499	1.24477e-08	-1.11145	-0.471568	9.97e-05	-0.790957	-0.463314	0.000137593	-0.722247	-0.463995
13034449	rs147948473	1.17962e-08	-1.63678	-3.07523e-10	6.15167e-05	-1.73713	-3.07523e-10	7.27285e-05	-1.82381	-3.07523e-10
13034492	rs34719577	2.8802e-09	-1.63487	-1.41182	1.45991e-05	-1.74013	-1.43535	1.79628e-05	-1.78712	-1.43511
13034522	rs2874861	1.43842e-08	-1.50376e-10	-1.43842	8.27826e-05	-1.50376e-10	-1.44022	0.000106713	-1.50376e-10	-1.4404
13034619	rs2322790	1.43683e-08	-1.50376e-10	-1.43953	8.27677e-05	-1.50376e-10	-1.4404	0.000106735	-1.50376e-10	-1.4402
13034683	rs9899583	2.2372e-08	-1.69686	0.700112	0.000175614	-1.28478	0.596635	0.000211766	-1.38375	0.628694
13034735	rs77699140	4.20951e-09	-1.23832	-1.42889	3.49066e-05	-0.872657	-1.4311	4.78583e-05	-0.813248	-1.42905
13034898	rs6502236	3.40417e-09	-1.83753	-1.04202	2.08367e-05	-1.83378	-0.985939	2.6397e-05	-1.83746	-0.999829
13035188	rs12603321	3.15441e-09	-1.83295	-1.12281	1.90003e-05	-1.81191	-1.10007	2.36162e-05	-1.82388	-1.12473
13035336	rs6502237	3.55574e-09	-1.83739	-0.998601	2.17475e-05	-1.8373	-0.939638	2.76286e-05	-1.83747	-0.954225
13035534	rs76473388	1.0063e-08	-1.79569	-3.07523e-10	5.58473e-05	-1.83382	-3.07523e-10	7.17184e-05	-1.83779	-3.07523e-10
13035617	rs17642085	2.91524e-09	-1.70238	-1.33222	1.65645e-05	-1.79105	-1.25813	2.07198e-05	-1.8199	-1.25956
13035742	rs35038156	1.17208e-08	-1.64319	-3.07523e-10	5.59331e-05	-1.83228	-3.07523e-10	7.56906e-05	-1.78389	-3.07523e-10
13035840	rs17642128	9.81448e-09	-1.8207	-3.07523e-10	6.98715e-05	-1.60978	-3.07523e-10	9.49906e-05	-1.55676	-3.07523e-10
13035974	rs9908062	2.60837e-09	-1.78374	-1.36209	1.81792e-05	-1.56009	-1.39607	2.15601e-05	-1.65229	-1.3874
13036329	rs76292322	1.43796e-08	-1.50376e-10	-1.43874	8.3086e-05	-1.50376e-10	-1.43656	0.000107123	-1.50376e-10	-1.43657
13036565	rs7217266	5.63813e-09	-1.64386	-0.731146	4.1172e-05	-1.40924	-0.729441	5.60624e-05	-1.3514	-0.732681
13037055	rs78743783	1.88278e-08	-1.50376e-10	-1.16922	0.000107198	-1.50376e-10	-1.18176	0.000135793	-1.50376e-10	-1.19941
13037059	rs7221833	5.07977e-09	-1.74461	-0.734681	3.2575e-05	-1.71584	-0.657049	4.35164e-05	-1.63918	-0.698221
13037232	rs117102528	1.49031e-08	-1.50376e-10	-1.40298	8.47903e-05	-1.50376e-10	-1.41626	0.000108679	-1.50376e-10	-1.42214
13037283	rs34827110	3.30985e-09	-1.78736	-1.12029	1.88626e-05	-1.82944	-1.08981	2.38669e-05	-1.83274	-1.10531
13037289	rs78830466	1.43566e-08	-1.50376e-10	-1.44034	8.28272e-05	-1.50376e-10	-1.43968	0.000106852	-1.50376e-10	-1.4391
13037350	rs11650518	3.58852e-09	-1.80903	-1.01779	2.30424e-05	-1.79676	-0.922341	3.12887e-05	-1.74779	-0.919497
13037481	rs77355986	3.14127e-09	-1.83095	-1.12897	1.8285e-05	-1.83716	-1.1132	2.32212e-05	-1.83555	-1.12992
13038035	rs16947245	3.21807e-08	-1.50376e-10	-0.633187	0.000195117	-1.50376e-10	-0.582837	0.000247146	-1.50376e-10	-0.600565
13038575	rs138101181	1.53594e-08	-1.50376e-10	-1.37283	8.59937e-05	-1.50376e-10	-1.40216	0.00011001	-1.50376e-10	-1.40997
13038579	rs149501838	1.51627e-08	-1.50376e-10	-1.38572	8.52682e-05	-1.50376e-10	-1.41063	0.000109165	-1.50376e-10	-1.41768
13038849	rs117977174	1.47291e-08	-1.50376e-10	-1.41473	8.3581e-05	-1.50376e-10	-1.43062	0.000107349	-1.50376e-10	-1.43446
13038965	rs117549787	1.50215e-08	-1.50376e-10	-1.39508	8.46913e-05	-1.50376e-10	-1.41742	0.000108526	-1.50376e-10	-1.42356
13039461	rs16947248	9.10188e-09	-1.38305	-0.513028	4.20451e-05	-1.63357	-0.484127	5.27091e-05	-1.60376	-0.541992
13039467	rs12946889	2.7564e-09	-1.80822	-1.2824	1.53053e-05	-1.83713	-1.2911	1.95578e-05	-1.83355	-1.30362
13039792	rs764191	2.75053e-09	-1.65569	-1.43707	1.37137e-05	-1.80298	-1.43507	1.72563e-05	-1.82669	-1.43568
13040012	rs75835524	1.50243e-08	-1.50376e-10	-1.39488	8.47028e-05	-1.50376e-10	-1.41729	0.000108538	-1.50376e-10	-1.42344
13040175	rs117320087	1.50804e-08	-1.50376e-10	-1.39116	8.49296e-05	-1.50376e-10	-1.41461	0.000108788	-1.50376e-10	-1.42114
13040257	rs61610275	5.45974e-09	-1.3596	-1.04755	2.51511e-05	-1.5819	-1.04963	3.31682e-05	-1.55027	-1.05869
13040385	rs12939017	1.52235e-08	-1.38171	-3.07523e-10	5.82284e-05	-1.79206	-3.07523e-10	7.6129e-05	-1.77811	-3.07523e-10
13040862	rs140222102	1.45807e-08	-1.50376e-10	-1.42486	8.46947e-05	-1.50376e-10	-1.41738	0.000109947	-1.50376e-10	-1.41054
13041025	rs118056304	1.51886e-08	-1.50376e-10	-1.38401	8.5376e-05	-1.50376e-10	-1.40937	0.000109286	-1.50376e-10	-1.41657
13041101	rs78063907	1.50564e-08	-1.50376e-10	-1.39275	8.48323e-05	-1.50376e-10	-1.41576	0.000108681	-1.50376e-10	-1.42213
13041307	rs11871600	2.67591e-09	-1.78562	-1.33464	1.45467e-05	-1.83733	-1.34174	1.87771e-05	-1.82604	-1.35186
13041495	rs150179984	1.52537e-08	-1.37973	-3.07523e-10	0.000114606	-1.11494	-3.07523e-10	0.000146073	-1.12644	-3.07523e-10
13041526	rs138820280	1.50962e-08	-1.50376e-10	-1.39011	8.49944e-05	-1.50376e-10	-1.41385	0.00010886	-1.50376e-10	-1.42048
13041714	rs35814610	2.68634e-09	-1.68341	-1.43296	1.359e-05	-1.81174	-1.43537	1.71873e-05	-1.83163	-1.43474
13041973	rs34991849	2.46898e-09	-1.80121	-1.39954	1.38078e-05	-1.8348	-1.3964	1.78137e-05	-1.83731	-1.39326
13042035	rs74810700	1.51209e-08	-1.50376e-10	-1.38847	8.50957e-05	-1.50376e-10	-1.41266	0.000108973	-1.50376e-10	-1.41944
13042271	rs8077659	2.71827e-09	-1.67675	-1.42781	1.36873e-05	-1.80895	-1.43102	1.72902e-05	-1.83024	-1.43016
13042365	rs8077563	2.73086e-09	-1.67296	-1.42698	1.37193e-05	-1.80734	-1.4303	1.73178e-05	-1.8294	-1.42941
13042481	rs8077971	2.7332e-09	-1.67296	-1.42613	1.37295e-05	-1.80734	-1.42955	1.73313e-05	-1.8294	-1.42863
13042580	rs76474718	4.94049e-09	-1.43928	-1.06781	2.37032e-05	-1.62099	-1.06984	3.10859e-05	-1.59514	-1.07865
13042840	rs6502238	2.6609e-09	-1.76443	-1.36146	1.98498e-05	-1.49252	-1.37572	2.63509e-05	-1.44598	-1.39306
13043208	rs117183921	1.52215e-08	-1.50376e-10	-1.38184	8.55137e-05	-1.50376e-10	-1.40776	0.000109441	-1.50376e-10	-1.41516
13043347	rs148784653	1.49875e-08	-1.50376e-10	-1.39734	8.45557e-05	-1.50376e-10	-1.41903	0.000108377	-1.50376e-10	-1.42492
13043916	rs76312922	4.98279e-09	-1.44409	-1.05447	2.35067e-05	-1.64261	-1.05654	3.08819e-05	-1.61486	-1.06551
13044303	rs9909179	2.46086e-09	-1.8083	-1.39574	1.37293e-05	-1.8366	-1.40031	1.76275e-05	-1.83442	-1.40666
13044313	rs12941879	2.39797e-09	-1.83678	-1.39315	1.40491e-05	-1.82411	-1.38977	1.8666e-05	-1.79743	-1.38641
13044504	rs60617848	5.29324e-09	-1.43263	-1.00549	2.37057e-05	-1.63452	-1.0562	3.06996e-05	-1.60622	-1.08007
13044508	rs79529149	1.56046e-08	-1.35699	-3.07523e-10	0.000117919	-1.08644	-3.07523e-10	0.000150262	-1.09816	-3.07523e-10
13044964	rs35744608	2.37015e-09	-1.81959	-1.42201	1.3446e-05	-1.83787	-1.41989	1.74844e-05	-1.83151	-1.41773
13044976	rs12945380	2.66165e-09	-1.76443	-1.36118	1.98565e-05	-1.49252	-1.37538	2.63659e-05	-1.44598	-1.39249
13046237	rs117228054	1.48896e-08	-1.50376e-10	-1.4039	8.42555e-05	-1.50376e-10	-1.42258	0.000108067	-1.50376e-10	-1.42779
13046924	rs11651325	1.27584e-08	-1.55837	-3.07523e-10	0.000154713	-0.814863	-3.07523e-10	0.000166211	-0.997287	-3.07523e-10
13046980	rs78593183	2.03624e-08	-1.50376e-10	-1.09086	0.000116511	-1.50376e-10	-1.09845	0.000148791	-1.50376e-10	-1.108
13047713	rs7210118	2.3715e-09	-1.82035	-1.42069	1.34786e-05	-1.83785	-1.41749	1.75018e-05	-1.82821	-1.42003
13048055	rs117781809	1.52127e-08	-1.50376e-10	-1.38242	8.55926e-05	-1.50376e-10	-1.40684	0.000109551	-1.50376e-10	-1.41415
13048096	rs79565897	1.53757e-08	-1.50376e-10	-1.37177	8.62987e-05	-1.50376e-10	-1.39862	0.000110356	-1.50376e-10	-1.40683
13048149	rs77194196	8.64774e-09	-0.910155	-1.0371	3.20099e-05	-1.3948	-0.99559	4.39028e-05	-1.37819	-0.950374
13048221	rs56687683	5.60861e-09	-1.46454	-0.915711	2.64297e-05	-1.65693	-0.925016	3.45913e-05	-1.63019	-0.936753
13048393	rs138490199	1.64378e-08	-1.30497	-3.07523e-10	0.000125799	-1.02175	-3.07523e-10	0.000160224	-1.03397	-3.07523e-10
13048682	rs79134975	1.84475e-08	-1.50376e-10	-1.18963	0.000109422	-1.50376e-10	-1.16122	0.000139664	-1.50376e-10	-1.1713
13048694	rs79733271	1.33868e-08	-1.51028	-3.07523e-10	6.45936e-05	-1.68832	-3.07523e-10	8.53379e-05	-1.66392	-3.07523e-10
13049926	rs78184851	2.33083e-09	-1.82349	-1.43484	1.35276e-05	-1.8178	-1.43391	1.75721e-05	-1.80771	-1.43652
13050603	rs117471822	1.27741e-08	-1.55714	-3.07523e-10	6.58582e-05	-1.66893	-3.07523e-10	8.73339e-05	-1.6408	-3.07523e-10
13050825	rs118183893	2.93642e-08	-1.50376e-10	-0.724779	0.000183025	-1.50376e-10	-0.646815	0.000243378	-1.50376e-10	-0.615927
13051032	rs115970886	1.30107e-08	-1.53879	-3.07523e-10	6.33902e-05	-1.70713	-3.07523e-10	8.23307e-05	-1.6998	-3.07523e-10
13051190	rs7221586	3.70146e-09	-1.82628	-0.969545	2.88378e-05	-1.56104	-0.933711	3.65796e-05	-1.56084	-0.950207
13051447	rs1544505	3.00376e-09	-1.83185	-1.17284	1.70551e-05	-1.83372	-1.18627	2.14121e-05	-1.82969	-1.21689
13052470	rs76916059	1.45034e-08	-1.43017	-3.07523e-10	7.61908e-05	-1.5232	-3.07523e-10	9.19543e-05	-1.58925	-3.07523e-10
13052547	rs2322791	4.19555e-09	-1.57785	-1.09268	3.35642e-05	-1.19179	-1.15118	4.56163e-05	-1.11026	-1.18002
13053222	rs78244833	5.38214e-08	-0.118883	-3.07523e-10	0.000228199	-0.426219	-3.07523e-10	0.000317507	-0.350042	-3.07523e-10
13053780	rs76972496	2.12226e-08	-1.50376e-10	-1.04949	0.00012675	-1.50376e-10	-1.01422	0.000161395	-1.50376e-10	-1.02669
13054032	rs75208726	7.23841e-08	0.177431	-3.07523e-10	0.000222599	-0.451064	-3.07523e-10	0.00028325	-0.464212	-3.07523e-10
13054033	rs72817231	3.64586e-09	-1.83783	-0.973129	2.19188e-05	-1.83445	-0.934639	2.79845e-05	-1.83066	-0.948231
13054081	rs79361923	1.65921e-08	-1.50376e-10	-1.29563	9.1751e-05	-1.50376e-10	-1.33736	0.000116517	-1.50376e-10	-1.3525
13054097	rs76578158	9.6474e-09	-1.83787	-3.07523e-10	6.7058e-05	-1.65088	-3.07523e-10	8.0837e-05	-1.71811	-3.07523e-10
13054525	rs12938190	3.10739e-09	-1.75684	-1.21393	2.74239e-05	-1.32062	-1.2244	3.74964e-05	-1.2533	-1.233
13056053	rs79306792	2.04874e-08	-1.50376e-10	-1.08474	0.00012542	-1.50376e-10	-1.02477	0.0001649	-1.50376e-10	-1.0052
13056470	rs77055965	2.0575e-08	-1.50376e-10	-1.08048	0.000122711	-1.50376e-10	-1.04661	0.000156328	-1.50376e-10	-1.05859
13056919	rs76462925	2.03748e-08	-1.50376e-10	-1.09026	0.000121462	-1.50376e-10	-1.05684	0.000154761	-1.50376e-10	-1.06866
13057259	rs78010720	2.28129e-08	-1.50376e-10	-0.977231	0.000136665	-1.50376e-10	-0.938906	0.000173834	-1.50376e-10	-0.952441
13058073	rs75613550	1.22287e-08	-1.60077	-3.07523e-10	6.04454e-05	-1.7547	-3.07523e-10	7.54847e-05	-1.78661	-3.07523e-10
13058332	rs116897951	1.45096e-08	-1.50376e-10	-1.42974	8.46964e-05	-1.50376e-10	-1.41736	0.000110014	-1.50376e-10	-1.40993
13058542	rs142143930	1.05309e-08	-1.75024	-3.07523e-10	7.15627e-05	-1.58586	-3.07523e-10	9.11354e-05	-1.5982	-3.07523e-10
13059301	rs117272687	1.674e-08	-1.50376e-10	-1.28676	9.26598e-05	-1.50376e-10	-1.3275	0.000117545	-1.50376e-10	-1.34372
13059672	rs145845251	2.13958e-08	-1.50376e-10	-1.04136	0.000127504	-1.50376e-10	-1.00829	0.00016187	-1.50376e-10	-1.02375
13059832	rs149008188	1.67515e-08	-1.50376e-10	-1.28607	9.27145e-05	-1.50376e-10	-1.32691	0.000117609	-1.50376e-10	-1.34317
13060422	rs118046698	4.14098e-08	-0.381036	-3.07523e-10	0.000213119	-0.494588	-3.07523e-10	0.000246747	-0.602177	-3.07523e-10
13060634	rs58484694	2.48046e-08	-1.50376e-10	-0.893527	0.000136728	-1.50376e-10	-0.938442	0.000169583	-1.50376e-10	-0.977199
13060897	rs75753941	2.74418e-08	-1.50376e-10	-0.792489	0.000150652	-1.50376e-10	-0.841462	0.000186172	-1.50376e-10	-0.883869
13061027	rs79579464	2.48128e-08	-1.50376e-10	-0.893194	0.000148689	-1.50376e-10	-0.854579	0.000188282	-1.50376e-10	-0.872602
13061598	rs76689612	2.73063e-08	-1.50376e-10	-0.797439	0.000150044	-1.50376e-10	-0.845506	0.000185803	-1.50376e-10	-0.885857
13061907	rs76706479	2.31327e-09	-1.82839	-1.43751	1.33207e-05	-1.83017	-1.43695	1.72923e-05	-1.82417	-1.43611
13061955	rs77605675	2.28506e-08	-1.50376e-10	-0.975576	0.00012641	-1.50376e-10	-1.01691	0.000157291	-1.50376e-10	-1.05244
13062516	rs8064354	2.24193e-08	-1.50376e-10	-0.994634	0.000125276	-1.50376e-10	-1.02592	0.00015528	-1.50376e-10	-1.06531
13062567	rs8064225	2.28713e-08	-1.50376e-10	-0.974673	0.000127712	-1.50376e-10	-1.00666	0.000158152	-1.50376e-10	-1.04698
13062739	rs8065509	3.34768e-08	-1.50376e-10	-0.593701	0.000184142	-1.50376e-10	-0.640731	0.000221494	-1.50376e-10	-0.710145
13062795	rs9900808	3.01195e-09	-1.75441	-1.24756	1.68859e-05	-1.82224	-1.20772	2.2618e-05	-1.81687	-1.17493
13063439	rs74979426	9.90703e-09	-1.81131	-3.07523e-10	5.61277e-05	-1.82881	-3.07523e-10	7.20746e-05	-1.83284	-3.07523e-10
13063725	rs7212685	2.49988e-09	-1.7654	-1.42291	1.42497e-05	-1.77822	-1.42148	1.87001e-05	-1.75706	-1.42496
13063825	rs117444548	2.50541e-08	-1.50376e-10	-0.883516	0.000132353	-1.50376e-10	-0.970962	0.000165742	-1.50376e-10	-1.00011
13063987	rs55782508	7.11159e-09	-1.80887	-0.33396	3.67458e-05	-1.81176	-0.440657	4.82475e-05	-1.76899	-0.465207
13064361	rs11871914	3.3138e-08	-1.50376e-10	-0.603874	0.000179542	-1.50376e-10	-0.666025	0.000220695	-1.50376e-10	-0.713761
13064644	rs79182490	2.43121e-09	-1.82811	-1.38805	1.53695e-05	-1.72134	-1.40271	1.92611e-05	-1.75446	-1.39799
13064733	rs2529898	2.51689e-09	-1.76233	-1.41921	1.43446e-05	-1.77543	-1.41763	1.88265e-05	-1.75381	-1.42147
13064780	rs75482093	2.45485e-09	-1.80434	-1.40215	1.62044e-05	-1.65665	-1.4145	2.01125e-05	-1.69864	-1.41057
13064827	rs3843737	3.10988e-09	-1.79124	-1.17873	1.74578e-05	-1.78254	-1.21411	2.39036e-05	-1.72246	-1.21405
13064975	rs148190096	1.87347e-08	-1.17418	-3.07523e-10	8.25382e-05	-1.44318	-3.07523e-10	0.000108617	-1.42272	-3.07523e-10
13065048	rs76261522	3.06663e-08	-1.50376e-10	-0.681389	0.000166769	-1.50376e-10	-0.739826	0.000205952	-1.50376e-10	-0.7829
13065168	rs4027177	3.27128e-09	-1.80782	-1.11155	1.80723e-05	-1.81241	-1.14965	2.43538e-05	-1.7686	-1.14925
13065172	rs4027178	3.27128e-09	-1.80782	-1.11155	1.80723e-05	-1.81241	-1.14965	2.43538e-05	-1.7686	-1.14925
13065522	rs2529897	2.53268e-09	-1.75919	-1.41609	1.44321e-05	-1.77258	-1.4144	1.89447e-05	-1.75051	-1.41851
13065700	rs138142208	1.90138e-08	-1.15939	-3.07523e-10	8.72356e-05	-1.38782	-3.07523e-10	0.00011434	-1.37136	-3.07523e-10
13065914	rs34944727	4.73317e-09	-1.81209	-0.737865	2.89835e-05	-1.72615	-0.763559	3.79536e-05	-1.68714	-0.787035
13066196	rs28654204	3.14031e-08	-1.50376e-10	-0.657648	0.000170618	-1.50376e-10	-0.71701	0.000210556	-1.50376e-10	-0.760791
13066272	rs118130026	1.93539e-08	-1.50376e-10	-1.14166	0.000104766	-1.50376e-10	-1.20471	0.000132332	-1.50376e-10	-1.22523
13066299	rs12952800	3.40824e-09	-1.83783	-1.04053	2.11755e-05	-1.72918	-1.07441	2.99494e-05	-1.66383	-1.0472
13066706	rs75095260	2.41392e-09	-1.82308	-1.40022	1.54605e-05	-1.70524	-1.41291	1.93158e-05	-1.74076	-1.40886
13066819	rs2674946	2.76507e-09	-1.82623	-1.26126	1.569e-05	-1.81143	-1.29198	2.10519e-05	-1.77843	-1.28512
13067125	rs149795636	1.95911e-08	-1.50376e-10	-1.12948	0.000105907	-1.50376e-10	-1.19388	0.00013371	-1.50376e-10	-1.21487
13067362	rs28502191	3.02819e-08	-1.50376e-10	-0.694004	0.000164761	-1.50376e-10	-0.751944	0.000203549	-1.50376e-10	-0.794637
13067406	rs148502087	1.78377e-08	-1.50376e-10	-1.22324	0.000102312	-1.50376e-10	-1.22841	0.000133714	-1.50376e-10	-1.21484
13067840	rs917352	5.55674e-09	-1.79955	-0.589996	2.91935e-05	-1.78923	-0.693263	3.89491e-05	-1.73415	-0.714133
13067946	rs62058393	3.68068e-09	-1.78229	-1.01917	2.3891e-05	-1.64392	-1.03901	3.19087e-05	-1.59062	-1.05704
13068037	rs142819410	2.58074e-08	-1.50376e-10	-0.853893	0.000136007	-1.50376e-10	-0.943732	0.000170173	-1.50376e-10	-0.973724
13068094	rs117479158	4.68164e-09	-1.42537	-1.13554	2.08861e-05	-1.7366	-1.08075	2.8592e-05	-1.7157	-1.04172
13068353	rs2190743	3.88288e-09	-1.78229	-0.965689	2.51724e-05	-1.64392	-0.986767	3.35814e-05	-1.59062	-1.00595
13068514	rs7220417	5.3815e-09	-1.80549	-0.616092	2.8548e-05	-1.79596	-0.708888	3.79954e-05	-1.7441	-0.728977
13068918	rs75831432	1.68541e-08	-1.50376e-10	-1.27996	9.98973e-05	-1.50376e-10	-1.25229	0.00012731	-1.50376e-10	-1.26391
13069172	rs62058394	3.44134e-09	-1.82349	-1.0452	2.13656e-05	-1.73024	-1.06441	2.82664e-05	-1.68701	-1.08186
13069312	rs117865252	6.29592e-09	-1.08132	-1.18334	2.41284e-05	-1.54001	-1.13303	3.3449e-05	-1.50487	-1.09565
13069332	rs2674950	2.43588e-09	-1.79352	-1.42072	1.35452e-05	-1.83135	-1.41905	1.77075e-05	-1.81998	-1.41658
13069456	rs12603832	2.63888e-09	-1.82666	-1.30754	1.56303e-05	-1.82008	-1.28715	1.99929e-05	-1.82468	-1.29048
13069911	rs2674949	2.75416e-09	-1.74795	-1.34349	1.55992e-05	-1.77602	-1.33319	2.03529e-05	-1.75323	-1.34408
13069987	rs77341882	9.93456e-09	-1.80854	-3.07523e-10	5.62203e-05	-1.82716	-3.07523e-10	7.21645e-05	-1.83159	-3.07523e-10
13070021	rs2674948	3.22341e-09	-1.82662	-1.10749	1.75234e-05	-1.83767	-1.15523	2.24119e-05	-1.83642	-1.16453
13070082	rs9892480	2.60701e-09	-1.82042	-1.32593	1.45879e-05	-1.83772	-1.33853	1.88697e-05	-1.83376	-1.33923
13070412	rs76069786	2.34241e-09	-1.81812	-1.43526	1.43002e-05	-1.75752	-1.43865	1.81939e-05	-1.77183	-1.43763
13070783	rs74865294	2.3638e-09	-1.8255	-1.41879	1.42165e-05	-1.77327	-1.42876	1.81266e-05	-1.78603	-1.42713
13070948	rs2322792	2.69642e-09	-1.80902	-1.30361	1.4913e-05	-1.83537	-1.31884	1.93539e-05	-1.82749	-1.32015
13071108	rs6502239	2.68647e-09	-1.81117	-1.30515	1.48823e-05	-1.83597	-1.32029	1.93013e-05	-1.82877	-1.3216
13071397	rs917351	2.87105e-09	-1.73705	-1.31282	1.64019e-05	-1.76693	-1.29211	2.14347e-05	-1.74266	-1.30288
13071462	rs144921925	3.84535e-09	-1.50445	-1.25324	1.94284e-05	-1.6179	-1.2718	2.6069e-05	-1.59945	-1.25035
13071577	rs58984543	2.35855e-09	-1.82405	-1.42246	1.42118e-05	-1.77002	-1.43234	1.81085e-05	-1.78312	-1.43105
13071703	rs4792335	2.53988e-09	-1.76335	-1.40909	1.3641e-05	-1.83273	-1.41063	1.76576e-05	-1.82132	-1.41805
13071830	rs9901775	2.4901e-09	-1.77144	-1.42079	1.41118e-05	-1.79361	-1.41582	1.8518e-05	-1.77298	-1.41882
13072018	rs9907653	2.84264e-09	-1.74795	-1.31187	1.62701e-05	-1.77602	-1.29109	2.123e-05	-1.75323	-1.30189
13072043	rs118042625	2.59381e-08	-1.50376e-10	-0.84884	0.000136531	-1.50376e-10	-0.939886	0.000171123	-1.50376e-10	-0.968158
13072064	rs34518506	2.68777e-09	-1.81555	-1.30029	1.52844e-05	-1.83286	-1.29675	2.03599e-05	-1.80533	-1.29165
13072124	rs11653005	2.73923e-09	-1.83039	-1.26649	1.53634e-05	-1.83675	-1.2877	1.97582e-05	-1.83752	-1.28945
13072554	rs144912667	2.34902e-08	-1.50376e-10	-0.947972	0.000124366	-1.50376e-10	-1.03321	0.00015623	-1.50376e-10	-1.05921
13072691	rs1860015	2.63079e-09	-1.8326	-1.30467	1.5006e-05	-1.82608	-1.3219	1.91297e-05	-1.83552	-1.32378
13072900	rs1860014	2.76359e-09	-1.77027	-1.31776	1.56504e-05	-1.81099	-1.29495	2.02604e-05	-1.79495	-1.30692
13072973	rs79913998	1.70679e-08	-1.50376e-10	-1.26735	0.000101269	-1.50376e-10	-1.23866	0.000129004	-1.50376e-10	-1.2507
13073025	rs12600348	3.46695e-09	-1.57926	-1.28202	1.78495e-05	-1.67777	-1.29669	2.3817e-05	-1.66197	-1.27817
13073077	rs2322793	3.17658e-09	-1.83439	-1.11436	1.74785e-05	-1.8294	-1.16606	2.20954e-05	-1.83674	-1.17843
13073216	rs9889956	3.05222e-09	-1.81578	-1.17291	1.74382e-05	-1.82946	-1.16831	2.34351e-05	-1.79501	-1.1613
13073589	rs1023553	2.6335e-09	-1.8336	-1.30264	1.4989e-05	-1.83053	-1.31859	1.91468e-05	-1.83712	-1.32128
13073591	rs62058427	4.33841e-09	-1.81437	-0.82268	2.3926e-05	-1.82447	-0.857	3.1585e-05	-1.83414	-0.823721
13073812	rs116402551	9.85534e-09	-1.81654	-3.07523e-10	5.60388e-05	-1.83039	-3.07523e-10	7.21126e-05	-1.83231	-3.07523e-10
13073820	rs79064728	2.31349e-09	-1.82785	-1.43795	1.37271e-05	-1.79687	-1.44019	1.74831e-05	-1.80947	-1.43983
13073880	rs2159072	3.52808e-09	-1.83273	-1.01107	1.9185e-05	-1.83158	-1.07073	2.42399e-05	-1.83743	-1.08511
13073938	rs77497216	2.32496e-09	-1.83161	-1.42924	1.37705e-05	-1.79754	-1.43637	1.7532e-05	-1.81101	-1.43551
13074220	rs76097301	2.32496e-09	-1.83161	-1.42924	1.37705e-05	-1.79754	-1.43637	1.7532e-05	-1.81101	-1.43551
13074258	rs146420785	2.10085e-08	-1.50376e-10	-1.05963	0.000120412	-1.50376e-10	-1.06552	0.000148905	-1.50376e-10	-1.10723
13074268	rs75480765	2.32496e-09	-1.83161	-1.42924	1.37705e-05	-1.79754	-1.43637	1.7532e-05	-1.81101	-1.43551
13074341	rs80099112	1.66476e-08	-1.50376e-10	-1.29229	9.85707e-05	-1.50376e-10	-1.26566	0.000125673	-1.50376e-10	-1.27686
13074539	rs74326708	2.32259e-09	-1.83103	-1.43085	1.37778e-05	-1.79607	-1.43731	1.75347e-05	-1.80981	-1.43655
13074650	rs116715392	9.81642e-09	-1.8205	-3.07523e-10	5.59123e-05	-1.83265	-3.07523e-10	7.19743e-05	-1.83423	-3.07523e-10
13074740	rs7224605	2.52556e-09	-1.76249	-1.41561	1.40553e-05	-1.80462	-1.40882	1.83878e-05	-1.78598	-1.41287
13074859	rs7225891	2.95728e-09	-1.73882	-1.28146	1.66222e-05	-1.79006	-1.25564	2.15871e-05	-1.76928	-1.26916
13074902	rs117488976	2.39379e-08	-1.50376e-10	-0.929092	0.000128611	-1.50376e-10	-0.999644	0.00016207	-1.50376e-10	-1.02251
13075223	rs7209737	2.54608e-09	-1.7749	-1.39511	1.42633e-05	-1.81268	-1.38607	1.85956e-05	-1.79618	-1.39144
13075310	rs12603214	2.31232e-09	-1.83041	-1.43589	1.37644e-05	-1.79457	-1.43978	1.75061e-05	-1.80858	-1.43941
13075418	rs74845186	1.60678e-08	-1.50376e-10	-1.32774	9.48279e-05	-1.50376e-10	-1.30437	0.000121063	-1.50376e-10	-1.31423
13075556	rs12603221	2.30871e-09	-1.83103	-1.43684	1.37395e-05	-1.79607	-1.44009	1.74774e-05	-1.80981	-1.43983
13075677	rs9904852	3.1976e-09	-1.81687	-1.12529	1.83603e-05	-1.82594	-1.1203	2.47699e-05	-1.78821	-1.1127
13076384	rs12326003	1.00512e-08	-1.79686	-3.07523e-10	6.18758e-05	-1.73131	-3.07523e-10	8.1839e-05	-1.70579	-3.07523e-10
13076779	rs4609894	1.58986e-08	-1.50376e-10	-1.33832	9.37289e-05	-1.50376e-10	-1.31603	0.000119713	-1.50376e-10	-1.32545
13077035	rs75439103	1.62786e-08	-1.50376e-10	-1.3147	9.61927e-05	-1.50376e-10	-1.29008	0.000122743	-1.50376e-10	-1.30045
13077165	rs73978097	1.53651e-08	-1.50376e-10	-1.37246	9.02308e-05	-1.50376e-10	-1.35407	0.00011543	-1.50376e-10	-1.36188
13077342	rs75396711	1.62691e-08	-1.50376e-10	-1.31529	9.61311e-05	-1.50376e-10	-1.29072	0.000122667	-1.50376e-10	-1.30107
13077363	rs56045010	1.54211e-08	-1.50376e-10	-1.36882	9.0601e-05	-1.50376e-10	-1.34997	0.000115882	-1.50376e-10	-1.35797
13077538	rs2674957	2.72195e-09	-1.82909	-1.27412	1.48345e-05	-1.83498	-1.3245	1.89692e-05	-1.83782	-1.32991
13077571	rs12449588	9.32944e-09	-1.80676	-0.0646214	4.94062e-05	-1.74383	-0.212534	6.26409e-05	-1.73271	-0.240416
13078135	rs9303070	3.36587e-09	-1.78779	-1.10308	1.80831e-05	-1.82056	-1.14089	2.31266e-05	-1.80654	-1.16302
13078197	rs7208013	4.39507e-09	-1.51833	-1.10574	2.25128e-05	-1.59895	-1.14341	2.95447e-05	-1.5592	-1.16544
13078612	rs117941433	1.03868e-08	-1.76402	-3.07523e-10	6.54911e-05	-1.67452	-3.07523e-10	7.98706e-05	-1.73013	-3.07523e-10
13078746	rs10445250	5.9912e-08	-0.0116778	-3.07523e-10	0.00023454	-0.398811	-3.07523e-10	0.000293041	-0.430231	-3.07523e-10
13078804	rs80024376	1.78994e-08	-1.50376e-10	-1.21979	9.76058e-05	-1.50376e-10	-1.2755	0.000123798	-1.50376e-10	-1.29189
13079283	rs79648877	2.64022e-09	-1.71083	-1.42286	1.42285e-05	-1.77282	-1.42837	1.89455e-05	-1.74107	-1.42791
13079368	rs73295641	2.81863e-09	-1.74726	-1.32105	1.48237e-05	-1.80636	-1.35385	1.95084e-05	-1.77937	-1.36033
13079383	rs34360260	3.6848e-09	-1.83428	-0.966057	2.26827e-05	-1.74771	-0.987127	2.9437e-05	-1.72199	-1.0063
13079434	rs76700074	1.74336e-08	-1.50376e-10	-1.24616	9.55913e-05	-1.50376e-10	-1.29635	0.000121602	-1.50376e-10	-1.30979
13079895	rs2052000	9.80834e-09	-1.82132	-3.07523e-10	6.41625e-05	-1.69502	-3.07523e-10	8.53738e-05	-1.6635	-3.07523e-10
13079912	rs73295645	1.30161e-08	-1.53837	-3.07523e-10	6.38523e-05	-1.69986	-3.07523e-10	8.47844e-05	-1.67043	-3.07523e-10
13080036	rs9901583	1.68653e-08	-1.50376e-10	-1.27929	0.000100397	-1.50376e-10	-1.2473	0.000128476	-1.50376e-10	-1.2548
13080070	rs2051999	3.79911e-09	-1.82541	-0.944381	2.14606e-05	-1.82891	-0.961309	2.78164e-05	-1.83368	-0.951232
13080074	rs79210057	4.20195e-09	-1.79317	-0.875837	2.38143e-05	-1.73159	-0.954554	3.0064e-05	-1.72663	-0.980581
13080476	rs112951329	1.37426e-08	-1.48406	-3.07523e-10	6.56121e-05	-1.67268	-3.07523e-10	8.68816e-05	-1.646	-3.07523e-10
13080492	rs35869703	2.01276e-08	-1.10246	-3.07523e-10	0.000162755	-0.764193	-3.07523e-10	0.000216345	-0.73367	-3.07523e-10
13080528	rs34587872	4.51936e-09	-1.83708	-0.759105	2.39934e-05	-1.82916	-0.849504	2.9184e-05	-1.83744	-0.89948
13080758	rs4791534	2.60612e-09	-1.81048	-1.33621	1.4844e-05	-1.81418	-1.34466	1.92338e-05	-1.80077	-1.35311
13080978	rs142099444	1.59368e-08	-1.50376e-10	-1.33592	9.23956e-05	-1.50376e-10	-1.33036	0.000117442	-1.50376e-10	-1.3446
13081057	rs78685864	1.21834e-08	-1.60448	-3.07523e-10	6.06689e-05	-1.75101	-3.07523e-10	7.97708e-05	-1.73138	-3.07523e-10
13081108	rs76029977	4.21332e-09	-1.5719	-1.0944	1.95217e-05	-1.73072	-1.1542	2.51562e-05	-1.70903	-1.1764
13081291	rs12943711	3.57316e-09	-1.82477	-1.00634	1.99787e-05	-1.83183	-1.02994	2.56954e-05	-1.83592	-1.02831
13081471	rs6502241	2.56368e-09	-1.83568	-1.32743	1.4683e-05	-1.83459	-1.33516	1.88695e-05	-1.82867	-1.34433
13081771	rs117565887	1.56741e-08	-1.50376e-10	-1.35255	8.78093e-05	-1.50376e-10	-1.38127	0.000112104	-1.50376e-10	-1.39112
13081823	rs114625402	3.19266e-09	-1.76134	-1.18236	1.73104e-05	-1.83016	-1.17497	2.29269e-05	-1.8375	-1.14073
13081986	rs59175292	3.31868e-09	-1.7567	-1.14829	1.78941e-05	-1.83154	-1.14043	2.37766e-05	-1.83775	-1.1041
13082141	rs57014960	3.26084e-09	-1.77428	-1.14829	1.80068e-05	-1.82526	-1.14043	2.38192e-05	-1.83595	-1.1041
13082420	rs200224806	1.3037e-07	-1.50376e-10	0.76582	0.000702415	-1.50376e-10	0.698088	0.000892107	-1.50376e-10	0.683043
13082676	rs12938007	1.01385e-08	-1.78822	-3.07523e-10	6.69288e-05	-1.65281	-3.07523e-10	7.93745e-05	-1.73637	-3.07523e-10
13083286	rs75144894	1.55572e-08	-1.50376e-10	-1.36003	9.05885e-05	-1.50376e-10	-1.35011	0.000118044	-1.50376e-10	-1.33949
13083287	rs117721630	1.46888e-08	-1.50376e-10	-1.41747	8.35696e-05	-1.50376e-10	-1.43076	0.000107348	-1.50376e-10	-1.43447
13083406	rs17562313	9.73283e-09	-1.82905	-3.07523e-10	5.57004e-05	-1.83645	-3.07523e-10	7.24794e-05	-1.82724	-3.07523e-10
13083643	rs9898314	6.41119e-09	-1.79896	-0.447545	3.47039e-05	-1.79845	-0.511131	4.37039e-05	-1.76393	-0.569171
13083783	rs8064611	3.40605e-09	-1.78467	-1.09433	1.92743e-05	-1.81188	-1.08578	2.53861e-05	-1.82997	-1.04637
13084047	rs77912244	3.28768e-09	-1.52262	-1.39175	1.68295e-05	-1.63178	-1.40153	2.18893e-05	-1.62747	-1.39707
13084171	rs9904990	1.58586e-08	-1.50376e-10	-1.34084	9.41419e-05	-1.50376e-10	-1.31163	0.00012026	-1.50376e-10	-1.32088
13084187	rs150194877	2.96154e-09	-1.61866	-1.40018	1.54055e-05	-1.71269	-1.40902	1.98504e-05	-1.71731	-1.40501
13084246	rs13380819	9.74408e-09	-1.82789	-3.07523e-10	5.56774e-05	-1.83686	-3.07523e-10	7.2393e-05	-1.82843	-3.07523e-10
13084299	rs8069145	3.25092e-09	-1.79554	-1.13008	1.85744e-05	-1.81268	-1.12198	2.44401e-05	-1.82974	-1.08458
13084669	rs75529737	3.35262e-09	-1.78816	-1.10666	1.89222e-05	-1.81785	-1.09826	2.49898e-05	-1.83255	-1.05953
13084744	rs9906425	1.53332e-08	-1.50376e-10	-1.37453	9.056e-05	-1.50376e-10	-1.35042	0.000115864	-1.50376e-10	-1.35813
13085078	rs62058431	6.51925e-09	-1.80616	-0.423639	3.51342e-05	-1.80569	-0.491566	4.41423e-05	-1.77399	-0.549136
13085154	rs78856442	4.38623e-09	-1.56161	-1.06448	2.01936e-05	-1.72415	-1.12692	2.6011e-05	-1.70184	-1.15018
13085257	rs118068356	1.46976e-08	-1.50376e-10	-1.41687	8.36022e-05	-1.50376e-10	-1.43037	0.000107381	-1.50376e-10	-1.43416
13085470	rs80094114	1.52881e-08	-1.50376e-10	-1.37748	9.0248e-05	-1.50376e-10	-1.35388	0.000115482	-1.50376e-10	-1.36143
13085623	rs2215077	3.3311e-09	-1.79639	-1.10486	1.90674e-05	-1.81201	-1.09644	2.51176e-05	-1.82936	-1.05761
13085777	rs35863950	6.61232e-09	-1.81069	-0.404934	3.57405e-05	-1.81026	-0.469892	4.4738e-05	-1.78049	-0.529227
13086265	rs2188892	6.56612e-09	-1.81069	-0.411944	3.54988e-05	-1.81026	-0.476679	4.44448e-05	-1.78049	-0.535803
13086270	rs76589815	2.21334e-08	-1.50376e-10	-1.00747	0.000135348	-1.50376e-10	-0.948588	0.00017135	-1.50376e-10	-0.966832
13086397	rs76620258	4.02354e-09	-1.82263	-0.889764	2.45043e-05	-1.76583	-0.891755	3.20592e-05	-1.79944	-0.843523
13086501	rs11650801	3.97653e-09	-1.83704	-0.887109	2.135e-05	-1.83147	-0.963917	2.6129e-05	-1.83664	-1.01086
13086790	rs75625613	9.68567e-09	-1.83391	-3.07523e-10	5.64624e-05	-1.82286	-3.07523e-10	7.3021e-05	-1.8198	-3.07523e-10
13086864	rs76214911	1.69955e-08	-1.50376e-10	-1.27161	0.000101727	-1.50376e-10	-1.23414	0.000129625	-1.50376e-10	-1.24589
13086873	rs76237350	1.66084e-08	-1.50376e-10	-1.29464	9.28563e-05	-1.50376e-10	-1.32538	0.000121603	-1.50376e-10	-1.30978
13087436	rs16947301	3.38046e-09	-1.79969	-1.08686	1.94712e-05	-1.80929	-1.07821	2.56458e-05	-1.82777	-1.03839
13087594	rs2188891	3.13951e-09	-1.5462	-1.41429	1.62086e-05	-1.65792	-1.41298	2.32798e-05	-1.53861	-1.42435
13087647	rs17562474	9.82644e-09	-1.81948	-3.07523e-10	5.56225e-05	-1.83785	-3.07523e-10	7.1984e-05	-1.8341	-3.07523e-10
13087694	rs8066033	3.33366e-09	-1.80959	-1.09089	1.95859e-05	-1.79933	-1.0823	2.5695e-05	-1.82155	-1.0427
13088028	rs8070070	3.90954e-09	-1.83742	-0.903712	2.10511e-05	-1.83017	-0.979316	2.57375e-05	-1.83712	-1.02547
13088193	rs116902900	1.48964e-08	-1.50376e-10	-1.40344	8.43829e-05	-1.50376e-10	-1.42107	0.000108205	-1.50376e-10	-1.42651
13088251	rs75188808	1.56719e-08	-1.50376e-10	-1.35268	8.77993e-05	-1.50376e-10	-1.38138	0.000112092	-1.50376e-10	-1.39122
13088288	rs9909331	6.87933e-09	-1.80847	-0.367568	3.71405e-05	-1.80802	-0.433707	4.64838e-05	-1.77728	-0.494155
13088350	rs9909519	6.92772e-09	-1.80616	-0.362867	3.73969e-05	-1.80569	-0.429153	4.68436e-05	-1.77399	-0.48974
13088384	rs16947308	3.38974e-09	-1.8157	-1.0681	2.02024e-05	-1.7914	-1.05924	2.64662e-05	-1.81626	-1.01841
13088834	rs149482222	1.43652e-08	-1.50376e-10	-1.43975	8.2978e-05	-1.50376e-10	-1.43786	0.000107395	-1.50376e-10	-1.43403
13089055	rs79473656	4.80883e-09	-1.51767	-1.01643	2.1718e-05	-1.69538	-1.08292	2.80006e-05	-1.67053	-1.10779
13089217	rs12953209	6.80546e-09	-1.80376	-0.38307	3.67609e-05	-1.80328	-0.448722	4.61191e-05	-1.7706	-0.50871
13089306	rs142710891	1.4662e-08	-1.50376e-10	-1.4193	8.34717e-05	-1.50376e-10	-1.43193	0.00010725	-1.50376e-10	-1.43538
13089335	rs147421623	1.4662e-08	-1.50376e-10	-1.4193	8.34717e-05	-1.50376e-10	-1.43193	0.00010725	-1.50376e-10	-1.43538
13089485	rs79591771	2.37521e-09	-1.80256	-1.4369	1.36189e-05	-1.80628	-1.4387	1.78029e-05	-1.79179	-1.43939
13089531	rs142590507	1.44934e-08	-1.50376e-10	-1.43086	8.36621e-05	-1.50376e-10	-1.42965	0.000108172	-1.50376e-10	-1.42682
13089640	rs114763441	3.50279e-09	-1.80155	-1.04944	2.05684e-05	-1.79735	-1.03533	2.69793e-05	-1.82125	-0.994225
13089744	rs17642767	9.85963e-09	-1.81611	-3.07523e-10	5.56358e-05	-1.83761	-3.07523e-10	7.1889e-05	-1.83542	-3.07523e-10
13090102	rs9912167	6.65771e-09	-1.80803	-0.400746	3.60734e-05	-1.80504	-0.465838	4.50467e-05	-1.77754	-0.525298
13090334	rs79814358	4.00267e-09	-1.50695	-1.21064	2.26349e-05	-1.49542	-1.24152	2.94996e-05	-1.45187	-1.2743
13090912	rs12601836	3.37172e-08	-1.50376e-10	-0.586547	0.000176816	-1.50376e-10	-0.681325	0.000220133	-1.50376e-10	-0.716308
13091007	rs117108213	1.56872e-08	-1.50376e-10	-1.35171	9.08958e-05	-1.50376e-10	-1.34672	0.000118071	-1.50376e-10	-1.33926
13091212	rs12940069	1.01237e-08	-1.78968	-3.07523e-10	5.60539e-05	-1.83012	-3.07523e-10	7.17497e-05	-1.83736	-3.07523e-10
13091442	rs10432009	2.67663e-09	-1.80876	-1.31124	1.49143e-05	-1.82135	-1.33276	1.91027e-05	-1.82956	-1.33115
13091483	rs8182326	3.5519e-09	-1.83768	-0.999391	1.92009e-05	-1.8327	-1.06879	2.36723e-05	-1.83655	-1.10969
13091484	rs188033170	1.46012e-08	-1.50376e-10	-1.42345	8.32591e-05	-1.50376e-10	-1.43448	0.000107045	-1.50376e-10	-1.43729
13091514	rs10432019	2.69633e-09	-1.80142	-1.31124	1.49985e-05	-1.81573	-1.33276	1.91813e-05	-1.82546	-1.33115
13091572	rs78806185	8.56707e-09	-1.33706	-0.619565	3.71664e-05	-1.57236	-0.668675	4.72203e-05	-1.54311	-0.712607
13091932	rs16947316	8.44581e-09	-1.33706	-0.63382	3.66562e-05	-1.57236	-0.682496	4.65908e-05	-1.54311	-0.726027
13092073	rs80016613	2.35205e-08	-1.39672	0.450041	0.000123	-1.61528	0.571033	0.000156971	-1.58844	0.533961
13092110	rs79661803	1.41926e-08	-1.45183	-3.07523e-10	6.70878e-05	-1.65043	-3.07523e-10	8.89845e-05	-1.62208	-3.07523e-10
13092378	rs114007399	3.45241e-09	-1.80409	-1.06139	2.00607e-05	-1.80523	-1.05245	2.6416e-05	-1.8253	-1.01127
13092617	rs59192815	2.86946e-09	-1.64976	-1.40067	1.51511e-05	-1.73315	-1.40521	2.18253e-05	-1.63753	-1.38994
13092809	rs76359895	1.49824e-08	-1.50376e-10	-1.39768	8.81063e-05	-1.50376e-10	-1.37789	0.000112872	-1.50376e-10	-1.38429
13092992	rs8069573	3.0585e-09	-1.60046	-1.38617	1.60029e-05	-1.69565	-1.38802	2.34554e-05	-1.58675	-1.36869
13093053	rs17562828	1.02173e-08	-1.78048	-3.07523e-10	5.65475e-05	-1.82136	-3.07523e-10	7.20178e-05	-1.83363	-3.07523e-10
13093740	rs74893809	7.81094e-09	-1.30799	-0.741044	3.37523e-05	-1.55107	-0.786316	4.30828e-05	-1.52071	-0.826711
13093806	rs75082640	6.60877e-09	-1.28833	-0.927831	2.84466e-05	-1.53656	-0.971847	3.65367e-05	-1.50546	-1.00677
13093829	rs78504892	6.64256e-09	-1.28323	-0.927831	2.85543e-05	-1.53278	-0.971847	3.6682e-05	-1.50149	-1.00677
13093851	rs79372943	6.62444e-09	-1.28323	-0.930563	2.84798e-05	-1.53278	-0.97446	3.65899e-05	-1.50149	-1.00928
13093864	rs78669797	6.60641e-09	-1.28323	-0.933289	2.84057e-05	-1.53278	-0.977065	3.64983e-05	-1.50149	-1.01179
13094246	rs117307345	1.81286e-08	-1.50376e-10	-1.20707	0.000102404	-1.50376e-10	-1.22751	0.000132555	-1.50376e-10	-1.22355
13094332	rs76958554	6.64963e-09	-1.2683	-0.941694	2.84928e-05	-1.52169	-0.985097	3.66417e-05	-1.48984	-1.01951
13094469	rs16947318	6.57629e-09	-1.2683	-0.952784	2.81926e-05	-1.52169	-0.995691	3.62705e-05	-1.48984	-1.02969
13094558	rs74514070	6.55708e-09	-1.2683	-0.955709	2.81139e-05	-1.52169	-0.998484	3.61733e-05	-1.48984	-1.03238
13094595	rs76209153	6.42708e-09	-1.28833	-0.955709	2.76988e-05	-1.53656	-0.998484	3.56128e-05	-1.50546	-1.03238
13094665	rs16947320	6.52244e-09	-1.2683	-0.961006	2.79721e-05	-1.52169	-1.00354	3.5998e-05	-1.48984	-1.03724
13094720	rs75886009	6.53741e-09	-1.26311	-0.963907	2.8003e-05	-1.51781	-1.00631	3.60485e-05	-1.48578	-1.0399
13095027	rs9635688	2.90399e-09	-1.81102	-1.22745	1.61143e-05	-1.82305	-1.25368	2.06693e-05	-1.83075	-1.25114
13095064	rs9635689	2.90399e-09	-1.81102	-1.22745	1.61143e-05	-1.82305	-1.25368	2.06693e-05	-1.83075	-1.25114
13095394	rs79292736	3.48932e-09	-1.79355	-1.0613	1.98839e-05	-1.81417	-1.05235	2.62795e-05	-1.83058	-1.01117
13095576	rs12325725	1.03607e-08	-1.76653	-3.07523e-10	5.66531e-05	-1.81949	-3.07523e-10	7.20666e-05	-1.83295	-3.07523e-10
13095650	rs34159281	3.51615e-09	-1.79239	-1.0548	1.99984e-05	-1.81501	-1.04578	2.64497e-05	-1.83104	-1.00426
13095701	rs2106796	6.21447e-09	-1.24831	-1.02937	2.66026e-05	-1.50675	-1.06868	3.43518e-05	-1.47418	-1.09971
13095892	rs11078133	3.51208e-09	-1.79355	-1.0548	2.00151e-05	-1.81417	-1.04578	2.64619e-05	-1.83058	-1.00426
13095919	rs10153260	3.5962e-09	-1.83652	-0.988156	1.94007e-05	-1.83266	-1.05847	2.39164e-05	-1.83603	-1.09995
13095976	rs9896783	6.88757e-09	-1.17149	-1.00335	2.89026e-05	-1.44859	-1.04391	3.73831e-05	-1.41334	-1.07598
13096131	rs9901987	1.90784e-08	-1.23829	0.0822908	9.44696e-05	-1.49923	0.191071	0.000121747	-1.4663	0.1577
13096427	rs2158075	6.12452e-09	-1.23829	-1.05396	2.61842e-05	-1.49923	-1.09205	3.38579e-05	-1.4663	-1.12207
13096448	rs2158076	6.14258e-09	-1.23298	-1.05633	2.623e-05	-1.49524	-1.0943	3.39269e-05	-1.46212	-1.12421
13096917	rs2521891	3.56028e-09	-1.83652	-0.998193	1.92227e-05	-1.83266	-1.06769	2.37092e-05	-1.83603	-1.10865
13096947	rs11868450	6.07252e-09	-1.22765	-1.07313	2.5919e-05	-1.49122	-1.11024	3.35549e-05	-1.45792	-1.13944
13096992	rs28369107	1.46491e-08	-1.50376e-10	-1.42018	8.56661e-05	-1.50376e-10	-1.40598	0.000109932	-1.50376e-10	-1.41068
13097104	rs11868992	6.06179e-09	-1.2223	-1.08025	2.58488e-05	-1.48718	-1.11699	3.34807e-05	-1.45369	-1.14589
13097331	rs11869030	6.04797e-09	-1.2223	-1.08253	2.57929e-05	-1.48718	-1.11915	3.34116e-05	-1.45369	-1.14795
13097490	rs2521892	1.03283e-08	-1.76967	-3.07523e-10	5.65639e-05	-1.82107	-3.07523e-10	7.20091e-05	-1.83375	-3.07523e-10
13097508	rs16947327	6.00626e-09	-1.21746	-1.09429	2.56007e-05	-1.48353	-1.13029	3.31853e-05	-1.44986	-1.15857
13097683	rs61488688	3.09351e-09	-1.81905	-1.1562	1.70274e-05	-1.82883	-1.19278	2.18957e-05	-1.83454	-1.18971
13097716	rs75546528	1.43832e-08	-1.50376e-10	-1.43849	8.36113e-05	-1.50376e-10	-1.43026	0.000108329	-1.50376e-10	-1.42537
13097748	rs9911382	1.44583e-08	-1.50376e-10	-1.43329	8.41273e-05	-1.50376e-10	-1.42411	0.000108122	-1.50376e-10	-1.42729
13097871	rs3931666	5.95878e-09	-1.20724	-1.11245	2.53602e-05	-1.4758	-1.14746	3.29121e-05	-1.44177	-1.17493
13097875	rs3931667	5.9445e-09	-1.20724	-1.11485	2.53028e-05	-1.4758	-1.14973	3.28411e-05	-1.44177	-1.17709
13097928	rs3931668	5.9316e-09	-1.20724	-1.11702	2.52508e-05	-1.4758	-1.15178	3.2777e-05	-1.44177	-1.17904
13097960	rs3931669	5.91876e-09	-1.20724	-1.11919	2.51992e-05	-1.4758	-1.15383	3.27132e-05	-1.44177	-1.18099
13098101	rs2040641	4.22568e-09	-1.35673	-1.30665	1.87042e-05	-1.58258	-1.34511	2.46002e-05	-1.54965	-1.35813
13098344	rs16947330	3.5128e-09	-1.79572	-1.05242	2.02875e-05	-1.80307	-1.04337	2.66821e-05	-1.82483	-1.00172
13098449	rs2040642	4.13582e-09	-1.37052	-1.31435	1.83981e-05	-1.5926	-1.35159	2.41936e-05	-1.56031	-1.36415
13098585	rs11869784	4.18884e-09	-1.35657	-1.31557	1.85666e-05	-1.58246	-1.35261	2.44326e-05	-1.54953	-1.36509
13098637	rs11869804	4.1812e-09	-1.35657	-1.31739	1.85382e-05	-1.58246	-1.35414	2.4398e-05	-1.54953	-1.36651
13098697	rs9891359	5.78518e-09	-1.20236	-1.14689	2.46402e-05	-1.4721	-1.17996	3.20345e-05	-1.43791	-1.20582
13099159	rs34343042	3.05584e-09	-1.76125	-1.22625	1.64266e-05	-1.81676	-1.24077	2.05732e-05	-1.8315	-1.25506
13099328	rs79028857	4.10982e-09	-1.36124	-1.32993	1.82832e-05	-1.58586	-1.36459	2.40766e-05	-1.55315	-1.37616
13099695	rs78098398	4.19574e-09	-1.34762	-1.32287	1.85745e-05	-1.57593	-1.35872	2.44641e-05	-1.54259	-1.37074
13099734	rs75338256	4.19082e-09	-1.34762	-1.32404	1.85564e-05	-1.57593	-1.35969	2.44421e-05	-1.54259	-1.37164
13099893	rs74632479	4.20584e-09	-1.34287	-1.32521	1.86028e-05	-1.57246	-1.36067	2.45103e-05	-1.53891	-1.37254
13099968	rs1120385	2.95062e-09	-1.76448	-1.25806	1.59037e-05	-1.81844	-1.27144	1.99569e-05	-1.8324	-1.28456
13100013	rs74492875	4.20096e-09	-1.34287	-1.32637	1.85848e-05	-1.57246	-1.36163	2.44885e-05	-1.53891	-1.37343
13100067	rs56236744	3.43872e-09	-1.82862	-1.04084	1.85754e-05	-1.83374	-1.10086	2.44989e-05	-1.83664	-1.07528
13100087	rs76262462	4.21567e-09	-1.33811	-1.32764	1.86302e-05	-1.56897	-1.36269	2.45555e-05	-1.5352	-1.3744
13100152	rs76871404	4.20852e-09	-1.33811	-1.32934	1.8604e-05	-1.56897	-1.36409	2.45237e-05	-1.5352	-1.3757
13100288	rs80242434	4.28845e-09	-1.31929	-1.32934	1.88634e-05	-1.55512	-1.36409	2.48864e-05	-1.52052	-1.3757
13100334	rs2079021	3.11346e-09	-1.82328	-1.14555	1.72565e-05	-1.83168	-1.17657	2.22164e-05	-1.83616	-1.17355
13100575	rs80329694	4.16444e-09	-1.3475	-1.33048	1.84591e-05	-1.57584	-1.36504	2.43242e-05	-1.5425	-1.37657
13100686	rs61219610	2.56554e-09	-1.80358	-1.35881	1.46293e-05	-1.80724	-1.36618	1.89924e-05	-1.79295	-1.37356
13100693	rs78651491	4.09189e-09	-1.36106	-1.33449	1.82169e-05	-1.58573	-1.36835	2.39968e-05	-1.55301	-1.37962
13100815	rs8069355	3.53064e-09	-1.78875	-1.05433	1.97759e-05	-1.82667	-1.0453	2.63319e-05	-1.836	-1.00376
13100882	rs74659258	4.10451e-09	-1.35687	-1.3356	1.82559e-05	-1.58268	-1.36927	2.40545e-05	-1.54977	-1.38046
13100950	rs16947334	4.09549e-09	-1.35687	-1.3378	1.82228e-05	-1.58268	-1.37108	2.40145e-05	-1.54977	-1.38212
13101016	rs77128486	4.08285e-09	-1.36106	-1.3367	1.81838e-05	-1.58573	-1.37017	2.39567e-05	-1.55301	-1.38129
13101186	rs78855804	4.26939e-09	-1.3193	-1.33378	1.8794e-05	-1.55513	-1.36777	2.48021e-05	-1.52053	-1.37908
13101233	rs79222657	4.23311e-09	-1.32895	-1.33267	1.8678e-05	-1.56224	-1.36685	2.46367e-05	-1.52807	-1.37824
13101318	rs76339877	1.43889e-08	-1.50376e-10	-1.4381	8.36847e-05	-1.50376e-10	-1.42938	0.000108444	-1.50376e-10	-1.42431
13101330	rs79031864	4.14517e-09	-1.36106	-1.32155	1.84136e-05	-1.58573	-1.35762	2.42353e-05	-1.55301	-1.36973
13101428	rs16947338	3.96586e-09	-1.40112	-1.32571	1.78272e-05	-1.61463	-1.36108	2.3426e-05	-1.58377	-1.37293
13101509	rs78318223	3.86975e-09	-1.4268	-1.32456	1.75216e-05	-1.63287	-1.36013	2.2994e-05	-1.60327	-1.37204
13101564	rs76757947	3.99277e-09	-1.40948	-1.31059	1.79469e-05	-1.62059	-1.34843	2.35514e-05	-1.59014	-1.36122
13101574	rs74937614	3.98581e-09	-1.39669	-1.32512	1.78926e-05	-1.61145	-1.36059	2.3516e-05	-1.58039	-1.37247
13101723	rs76325276	4.04831e-09	-1.38776	-1.3185	1.81075e-05	-1.60504	-1.35507	2.37984e-05	-1.57356	-1.36737
13101830	rs76579669	4.38558e-09	-1.3101	-1.31613	1.92023e-05	-1.54832	-1.35309	2.53223e-05	-1.51332	-1.36554
13101895	rs80185123	2.93952e-09	-1.70492	-1.32139	1.55862e-05	-1.77525	-1.3348	2.01938e-05	-1.77851	-1.32666
13101901	rs77712302	4.25053e-09	-1.33843	-1.31908	1.87591e-05	-1.5692	-1.35556	2.47115e-05	-1.53545	-1.36782
13102036	rs78133481	4.35361e-09	-1.32412	-1.30943	1.91117e-05	-1.55868	-1.34745	2.51771e-05	-1.5243	-1.36031
13102281	rs28874383	4.27105e-09	-1.33843	-1.31427	1.88349e-05	-1.5692	-1.35152	2.4804e-05	-1.53545	-1.36409
13102549	rs74910760	1.58719e-08	-1.50376e-10	-1.34001	9.55738e-05	-1.50376e-10	-1.29654	0.000125074	-1.50376e-10	-1.28164
13102598	rs113028020	1.55346e-08	-1.50376e-10	-1.36149	9.31241e-05	-1.50376e-10	-1.3225	0.000121701	-1.50376e-10	-1.30898
13102693	rs76279221	7.50591e-09	-1.03946	-1.04941	3.85013e-05	-1.17801	-1.02773	5.02929e-05	-1.17667	-1.01601
13102772	rs75668970	9.91698e-09	-0.605154	-1.20515	3.82545e-05	-0.996809	-1.21537	4.67481e-05	-1.0509	-1.21487
13102938	rs145643189	1.49674e-08	-1.50376e-10	-1.39868	8.47971e-05	-1.50376e-10	-1.41618	0.000108972	-1.50376e-10	-1.41945
13103144	rs536047381	1.44914e-08	-1.50376e-10	-1.431	8.388e-05	-1.50376e-10	-1.42705	0.000108389	-1.50376e-10	-1.42481
13103259	rs79935862	1.43584e-08	-1.50376e-10	-1.44022	8.28615e-05	-1.50376e-10	-1.43927	0.000106936	-1.50376e-10	-1.43831
13103261	rs77010238	1.43575e-08	-1.50376e-10	-1.44028	8.28804e-05	-1.50376e-10	-1.43904	0.000106985	-1.50376e-10	-1.43785
13103264	rs11654218	1.2414e-08	-1.58573	-3.07523e-10	0.000113773	-1.12223	-3.07523e-10	0.000140774	-1.16338	-3.07523e-10
13103454	rs73980305	1.4464e-08	-1.50376e-10	-1.43289	8.48779e-05	-1.50376e-10	-1.41522	0.000109646	-1.50376e-10	-1.41329
13103518	rs16947339	2.23634e-08	-1.43077	0.43364	0.000110103	-1.43427	0.279248	0.00014415	-1.4473	0.307614
13103583	rs73980306	2.22201e-08	-1.52896	0.5254	0.000107164	-1.54684	0.364767	0.000140426	-1.55623	0.390369
13103670	rs73980307	1.67858e-08	-1.51047	0.22645	8.062e-05	-1.52889	0.0622043	0.000105243	-1.53857	0.084302
13103899	rs73297892	2.53642e-08	-1.47924	0.608027	0.000123977	-1.45451	0.418167	0.000161356	-1.47677	0.449836
13104045	rs73980309	2.1014e-08	-1.50983	0.450468	0.000115262	-1.40599	0.296763	0.000150356	-1.42644	0.3289
13104186	rs73980310	2.44132e-08	-1.52848	0.619047	0.000132623	-1.42742	0.458494	0.000173345	-1.44735	0.492088
13104201	rs73980311	4.11497e-09	-1.43092	-1.25901	2.22736e-05	-1.46075	-1.29228	2.80306e-05	-1.4737	-1.30355
13104312	rs16947344	2.07794e-08	-1.52233	0.451731	0.000113922	-1.42034	0.299412	0.000148934	-1.44044	0.333399
13104502	rs59927312	4.99001e-08	1.24254	-1.43707	0.000346363	1.42961	-1.43856	0.000379153	1.26775	-1.44035
13104514	rs59087901	2.12396e-08	-1.55248	0.503792	0.000115659	-1.45514	0.349348	0.000151409	-1.47437	0.383817
13105091	rs7210694	1.04935e-08	-1.7538	-3.07523e-10	5.81291e-05	-1.79377	-3.07523e-10	7.30768e-05	-1.81903	-3.07523e-10
13105144	rs12603122	2.00259e-08	-1.5406	0.433073	0.000109825	-1.4414	0.283856	0.000143624	-1.46098	0.317638
13105459	rs12603217	2.55962e-08	-1.46282	0.600708	0.000112124	-1.60521	0.46838	0.000148099	-1.61501	0.502342
13105598	rs9906264	2.98934e-09	-1.82577	-1.18373	2.1976e-05	-1.53822	-1.22826	2.68139e-05	-1.61292	-1.2087
13106111	rs59145994	1.85478e-08	-1.56411	0.37991	0.000101427	-1.46863	0.231536	0.000132824	-1.48752	0.265999
13106129	rs34858121	3.91349e-09	-1.78534	-0.954787	2.33656e-05	-1.72135	-0.983825	3.09741e-05	-1.75546	-0.921936
13106186	rs16947354	1.86554e-08	-1.55833	0.37991	0.000102111	-1.46192	0.231536	0.000133695	-1.48098	0.265999
13106295	rs80311239	8.25873e-08	1.7497	-1.4404	0.000481736	1.76114	-1.44018	0.000547208	1.63209	-1.4378
13106316	rs16947360	2.49184e-08	-1.50229	0.613343	0.00011151	-1.63607	0.493745	0.000147943	-1.64518	0.531468
13106403	rs117347828	1.43633e-08	-1.50376e-10	-1.43988	8.28536e-05	-1.50376e-10	-1.43936	0.00010711	-1.50376e-10	-1.43668
13106548	rs73980316	3.48549e-09	-1.44191	-1.41404	1.93094e-05	-1.47133	-1.42452	2.44102e-05	-1.48409	-1.43145
13106786	rs79507436	4.28119e-09	-1.37021	-1.28011	2.3185e-05	-1.40223	-1.3107	2.91876e-05	-1.41616	-1.32064
13106933	rs9913593	3.11999e-09	-1.76817	-1.19855	2.74224e-05	-1.30435	-1.24072	3.27304e-05	-1.40255	-1.21969
13106988	rs77193496	4.39043e-09	-1.34607	-1.27906	2.37544e-05	-1.37892	-1.30975	2.98922e-05	-1.39322	-1.31973
13107033	rs75993362	3.64134e-09	-1.40846	-1.40374	2.01052e-05	-1.43912	-1.41633	2.53558e-05	-1.45244	-1.4251
13107245	rs149864553	4.3233e-09	-1.35821	-1.28232	2.34086e-05	-1.39065	-1.31268	2.94659e-05	-1.40476	-1.32255
13107365	rs75076822	4.4345e-09	-1.34607	-1.26907	2.39692e-05	-1.37892	-1.30075	3.01521e-05	-1.39322	-1.31107
13107387	rs78885670	1.47602e-08	-1.50376e-10	-1.41262	8.46571e-05	-1.50376e-10	-1.41783	0.000109287	-1.50376e-10	-1.41657
13107690	rs73980317	4.26624e-09	-1.39728	-1.25654	2.30734e-05	-1.42834	-1.28941	2.90362e-05	-1.44184	-1.30016
13107856	rs73980318	4.5132e-09	-1.32134	-1.27621	2.43914e-05	-1.35502	-1.30719	3.06794e-05	-1.36968	-1.31726
13107876	rs140217524	1.4755e-08	-1.50376e-10	-1.41297	8.48723e-05	-1.50376e-10	-1.41529	0.000108635	-1.50376e-10	-1.42255
13108042	rs16947362	6.98077e-08	1.56363	-1.42244	0.00074635	2.17689	-1.41814	0.000833476	2.02071	-1.40565
13108117	rs2674947	1.05135e-08	-1.7519	-3.07523e-10	5.83946e-05	-1.78921	-3.07523e-10	7.33793e-05	-1.8149	-3.07523e-10
13108156	rs11651431	5.47248e-09	-1.00117	-1.40366	4.44148e-05	-0.655561	-1.4073	5.47424e-05	-0.707589	-1.40032
13108190	rs9674785	3.56364e-09	-1.43615	-1.39763	2.11147e-05	-1.39595	-1.41052	2.60649e-05	-1.43386	-1.41609
13108309	rs73980319	6.2176e-09	-0.850986	-1.42619	3.20389e-05	-0.953764	-1.43572	3.88691e-05	-1.01254	-1.4378
13108326	rs116908225	1.04582e-08	-1.75717	-3.07523e-10	6.13319e-05	-1.74014	-3.07523e-10	7.76322e-05	-1.75856	-3.07523e-10
13108359	rs140880222	1.53939e-08	-1.50376e-10	-1.37058	8.74934e-05	-1.50376e-10	-1.38487	0.000112921	-1.50376e-10	-1.38386
13108403	rs117299619	1.00003e-08	-1.80194	-3.07523e-10	6.65044e-05	-1.65917	-3.07523e-10	8.42667e-05	-1.67656	-3.07523e-10
13108493	rs73980320	6.79331e-09	-0.814589	-1.37403	3.46952e-05	-0.919297	-1.39054	4.18042e-05	-0.979226	-1.39832
13108660	rs76860860	1.29977e-07	2.20073	-1.43793	0.00113035	2.61244	-1.4386	0.00124797	2.45908	-1.44035
13108683	rs8064996	6.78189e-09	-1.70522	-0.485083	7.07946e-05	-1.02991	-0.566747	8.37006e-05	-1.11166	-0.571639
13108786	rs73980322	6.6796e-09	-0.808659	-1.39684	3.42186e-05	-0.913678	-1.40999	4.12956e-05	-0.973793	-1.41599
13109019	rs75827675	2.33768e-09	-1.83307	-1.42232	2.96884e-05	-1.03467	-1.43101	3.74768e-05	-1.05768	-1.42914
13109332	rs9895611	2.28885e-09	-1.83621	-1.44029	1.32501e-05	-1.83465	-1.43778	1.70242e-05	-1.83779	-1.43812
13109450	rs2674952	8.62157e-09	-1.8357	-0.114586	5.25749e-05	-1.81727	-0.0769239	7.16626e-05	-1.8371	-0.00147711
13109759	rs2674953	1.1906e-08	-1.62751	-3.07523e-10	5.58772e-05	-1.83328	-3.07523e-10	7.17263e-05	-1.83768	-3.07523e-10
13109779	rs9894917	4.45964e-09	-1.16984	-1.43965	3.96366e-05	-0.73629	-1.44039	4.5114e-05	-0.861355	-1.43999
13109798	rs9895082	3.86084e-09	-1.34853	-1.40514	3.10497e-05	-1.00094	-1.41991	3.55206e-05	-1.12432	-1.41611
13110186	rs2158078	2.34127e-09	-1.8246	-1.42925	3.08634e-05	-0.991095	-1.43577	3.90638e-05	-1.01091	-1.43443
13110220	rs7217706	2.53115e-09	-1.81369	-1.36219	1.5389e-05	-1.74709	-1.3757	1.91546e-05	-1.78562	-1.37238
13110227	rs7218874	2.47749e-09	-1.83512	-1.36219	1.46345e-05	-1.79736	-1.3757	1.85064e-05	-1.82004	-1.37238
13110466	rs12952421	6.95813e-09	-1.8367	-0.327939	4.23937e-05	-1.81602	-0.293418	5.73172e-05	-1.83781	-0.224135
13110955	rs77730956	1.47673e-08	-1.50376e-10	-1.41214	8.46766e-05	-1.50376e-10	-1.4176	0.000108605	-1.50376e-10	-1.42283
13111004	rs2674960	4.92694e-09	-1.3036	-1.20623	3.20602e-05	-1.13532	-1.2535	4.34454e-05	-1.09349	-1.24555
13111181	rs2674961	9.22207e-09	-1.82489	-0.0580627	5.4794e-05	-1.83324	-0.0196115	7.65333e-05	-1.8302	0.0573835
13111226	rs117819658	2.8515e-08	-0.754123	-3.07523e-10	0.000111408	-1.14323	-3.07523e-10	0.000152845	-1.08112	-3.07523e-10
13111657	rs2674962	4.85583e-09	-1.28753	-1.23685	3.22571e-05	-1.10065	-1.28205	4.3835e-05	-1.05449	-1.27561
13111799	rs79305081	1.47125e-08	-1.50376e-10	-1.41585	8.43955e-05	-1.50376e-10	-1.42092	0.00010829	-1.50376e-10	-1.42573
13111931	rs9912560	2.34675e-09	-1.8119	-1.43962	1.73612e-05	-1.56815	-1.43405	2.27854e-05	-1.54684	-1.43758
13112074	rs78150621	2.32045e-09	-1.83781	-1.42498	2.60579e-05	-1.16574	-1.43037	3.33118e-05	-1.17619	-1.42844
13112395	rs9890260	4.24548e-09	-1.36631	-1.29239	2.78784e-05	-1.20266	-1.32592	3.81931e-05	-1.15652	-1.31137
13112632	rs74587954	1.05081e-08	-0.423787	-1.32862	9.627e-05	0.0237448	-1.31302	0.000122409	0.0292093	-1.33238
13112686	rs58531466	2.54366e-09	-1.74578	-1.42517	1.3517e-05	-1.83704	-1.41545	1.73456e-05	-1.83482	-1.42238
13112815	rs74548639	2.3106e-09	-1.83785	-1.4292	2.54702e-05	-1.18522	-1.43371	3.26283e-05	-1.19325	-1.43211
13112885	rs74597385	5.62247e-09	-0.948182	-1.4296	4.39221e-05	-0.65454	-1.41948	5.51186e-05	-0.678238	-1.42282
13113143	rs9898722	2.35414e-09	-1.80948	-1.4389	1.75332e-05	-1.56047	-1.43187	2.30052e-05	-1.53887	-1.43595
13113394	rs8081461	2.54353e-09	-1.81373	-1.35727	1.58633e-05	-1.72121	-1.37122	1.96898e-05	-1.76264	-1.3678
13113674	rs149670435	1.49345e-08	-1.50376e-10	-1.40088	8.55452e-05	-1.50376e-10	-1.40739	0.000109595	-1.50376e-10	-1.41375
13113758	rs59760792	1.5983e-08	-1.50376e-10	-1.33303	9.02051e-05	-1.50376e-10	-1.35435	0.000115107	-1.50376e-10	-1.36468
13113793	rs139770073	1.49145e-08	-1.50376e-10	-1.40222	8.54407e-05	-1.50376e-10	-1.40861	0.000109475	-1.50376e-10	-1.41485
13113995	rs145321393	1.49484e-08	-1.50376e-10	-1.39995	8.56182e-05	-1.50376e-10	-1.40654	0.000109679	-1.50376e-10	-1.41299
13114157	rs191012852	1.49689e-08	-1.50376e-10	-1.39858	8.57257e-05	-1.50376e-10	-1.40528	0.000109803	-1.50376e-10	-1.41186
13114352	rs9905034	4.73134e-09	-1.2373	-1.31305	3.30702e-05	-1.02481	-1.333	4.63417e-05	-0.957745	-1.31676
13114415	rs9905865	4.71076e-09	-1.32027	-1.23443	3.07973e-05	-1.14941	-1.2796	4.19739e-05	-1.1014	-1.27209
13114601	rs140426352	3.05151e-09	-1.66058	-1.32834	2.02404e-05	-1.52605	-1.3227	2.59049e-05	-1.53699	-1.31912
13114675	rs76852410	2.91663e-09	-1.7153	-1.31883	1.93443e-05	-1.55935	-1.33469	2.40151e-05	-1.59302	-1.33884
13114775	rs9907914	3.15171e-09	-1.80618	-1.15043	1.78666e-05	-1.80237	-1.17113	2.37885e-05	-1.78665	-1.15469
13114927	rs57890186	1.09017e-08	-0.343515	-1.37212	0.000100716	0.115685	-1.35981	0.000128609	0.121283	-1.37505
13115044	rs143052776	3.02833e-09	-1.70169	-1.29485	2.01893e-05	-1.53902	-1.31227	2.50224e-05	-1.57393	-1.31684
13115254	rs2674959	3.09309e-09	-1.80892	-1.16647	1.75418e-05	-1.80528	-1.18657	2.33311e-05	-1.79014	-1.17061
13115504	rs57603836	6.53042e-08	1.46006	-1.38556	0.000283246	1.1736	-1.38372	0.000336778	1.10662	-1.39774
13115994	rs12939760	3.24914e-09	-1.8066	-1.11956	1.78914e-05	-1.82925	-1.14287	2.37193e-05	-1.81923	-1.12502
13116352	rs76300520	1.50671e-08	-1.50376e-10	-1.39204	8.62427e-05	-1.50376e-10	-1.39927	0.000110402	-1.50376e-10	-1.40641
13116520	rs117296739	1.50299e-08	-1.50376e-10	-1.39452	8.60461e-05	-1.50376e-10	-1.40155	0.000110174	-1.50376e-10	-1.40848
13116570	rs143924015	1.82532e-08	-1.20021	-3.07523e-10	7.10661e-05	-1.59283	-3.07523e-10	0.00010412	-1.465	-3.07523e-10
13116624	rs57585914	2.56501e-09	-1.74211	-1.42048	1.36023e-05	-1.83667	-1.40953	1.7446e-05	-1.83412	-1.41731
13116913	rs7208322	1.12667e-08	-1.6827	-3.07523e-10	5.63254e-05	-1.82529	-3.07523e-10	7.20338e-05	-1.83341	-3.07523e-10
13117245	rs73980323	1.61397e-08	-1.50376e-10	-1.32327	9.12229e-05	-1.50376e-10	-1.34313	0.000116363	-1.50376e-10	-1.35383
13117258	rs12950609	3.31239e-09	-1.83085	-1.07603	1.8176e-05	-1.83205	-1.12429	2.33692e-05	-1.82671	-1.13241
13117880	rs9902681	2.36404e-09	-1.82477	-1.41941	1.40489e-05	-1.81362	-1.40027	1.77494e-05	-1.82171	-1.41248
13117919	rs12953114	3.19184e-09	-1.83513	-1.10883	1.75631e-05	-1.83585	-1.15478	2.25488e-05	-1.83236	-1.1625
13117924	rs9902870	2.34825e-09	-1.82477	-1.42612	1.39159e-05	-1.81362	-1.40979	1.7611e-05	-1.82171	-1.42031
13118151	rs28765372	2.3233e-09	-1.82533	-1.43624	1.37183e-05	-1.79804	-1.43966	1.73142e-05	-1.81958	-1.43943
13118186	rs9908861	2.35813e-09	-1.8228	-1.42388	1.38611e-05	-1.8208	-1.40656	1.75526e-05	-1.82767	-1.41767
13118297	rs2874886	4.72913e-09	-1.26059	-1.29023	3.09631e-05	-1.09526	-1.32839	4.23019e-05	-1.0436	-1.32211
13118632	rs149722322	1.47199e-08	-1.50376e-10	-1.41535	8.44333e-05	-1.50376e-10	-1.42047	0.000108332	-1.50376e-10	-1.42534
13118735	rs148955037	1.046e-08	-1.757	-3.07523e-10	6.42506e-05	-1.69364	-3.07523e-10	8.20025e-05	-1.70379	-3.07523e-10
13118845	rs75631568	1.46224e-08	-1.50376e-10	-1.422	8.37265e-05	-1.50376e-10	-1.42888	0.000107584	-1.50376e-10	-1.43227
13118977	rs7218118	1.2522e-08	-1.57707	-3.07523e-10	5.56626e-05	-1.83713	-3.07523e-10	7.17726e-05	-1.83704	-3.07523e-10
13119373	rs11652029	2.33058e-09	-1.83044	-1.428	1.36276e-05	-1.80943	-1.43491	1.72631e-05	-1.82781	-1.43416
13119635	rs76662473	1.45633e-08	-1.50376e-10	-1.42605	8.36448e-05	-1.50376e-10	-1.42986	0.000107473	-1.50376e-10	-1.4333
13119763	rs3885020	2.28638e-09	-1.83719	-1.44039	2.65864e-05	-1.13609	-1.43995	3.39833e-05	-1.14442	-1.44026
13120057	rs62060479	1.04098e-08	-1.7618	-3.07523e-10	5.85603e-05	-1.78638	-3.07523e-10	7.50881e-05	-1.79188	-3.07523e-10
13120066	rs62060480	1.04878e-08	-1.75434	-3.07523e-10	5.82204e-05	-1.7922	-3.07523e-10	7.46769e-05	-1.79737	-3.07523e-10
13120342	rs2674955	9.64775e-09	-1.83783	-3.07523e-10	5.56492e-05	-1.83737	-3.07523e-10	7.20974e-05	-1.83252	-3.07523e-10
13120952	rs2674954	3.407e-09	-1.55342	-1.3253	1.52242e-05	-1.80808	-1.32547	1.9997e-05	-1.77863	-1.33633
13121201	rs117389665	1.51428e-08	-1.50376e-10	-1.38703	8.82191e-05	-1.50376e-10	-1.37661	0.000112938	-1.50376e-10	-1.3837
13121350	rs4791539	1.43713e-08	-1.50376e-10	-1.43932	8.27725e-05	-1.50376e-10	-1.44034	0.000106741	-1.50376e-10	-1.44014
13121501	rs12938287	2.46759e-09	-1.7737	-1.42762	1.38712e-05	-1.79686	-1.42976	1.82661e-05	-1.76798	-1.43751
13121696	rs117964941	9.74502e-09	-1.8278	-3.07523e-10	5.57105e-05	-1.83627	-3.07523e-10	7.17586e-05	-1.83724	-3.07523e-10
13121853	rs74253600	1.60168e-08	-1.50376e-10	-1.33092	9.00833e-05	-1.50376e-10	-1.3557	0.000114838	-1.50376e-10	-1.36702
13122162	rs28482204	2.89399e-09	-1.79949	-1.24243	1.62417e-05	-1.82784	-1.24102	2.14553e-05	-1.78227	-1.26229
13122582	rs36161846	2.83317e-09	-1.79709	-1.26607	1.60068e-05	-1.81932	-1.2641	2.12811e-05	-1.7695	-1.28323
13122912	rs11656343	3.64569e-09	-1.37072	-1.44029	1.55426e-05	-1.67288	-1.43997	2.00648e-05	-1.67172	-1.43985
13122940	rs75456759	1.55761e-08	-1.50376e-10	-1.35882	8.8222e-05	-1.50376e-10	-1.37658	0.000112674	-1.50376e-10	-1.38605
13123021	rs9907508	5.11947e-09	-1.20066	-1.27084	2.21137e-05	-1.49368	-1.26656	2.94462e-05	-1.44826	-1.27972
13123248	rs76491831	1.59222e-08	-1.50376e-10	-1.33684	8.99674e-05	-1.50376e-10	-1.35699	0.000114741	-1.50376e-10	-1.36786
13123504	rs74845664	1.57156e-08	-1.50376e-10	-1.3499	8.89229e-05	-1.50376e-10	-1.36867	0.000113502	-1.50376e-10	-1.37872
13123743	rs4792343	2.71001e-09	-1.81911	-1.28849	1.65399e-05	-1.83279	-1.21787	2.17963e-05	-1.79925	-1.22955
13123837	rs9907574	2.71056e-09	-1.68846	-1.41893	1.37866e-05	-1.81147	-1.42127	1.77327e-05	-1.81471	-1.42042
13123921	rs7216795	3.52624e-09	-1.57656	-1.26776	1.63175e-05	-1.79214	-1.27206	2.16021e-05	-1.75487	-1.28288
13124080	rs9915398	2.74003e-09	-1.68696	-1.40963	1.39288e-05	-1.80906	-1.41341	1.79302e-05	-1.81192	-1.41214
13124092	rs76994622	1.60777e-08	-1.50376e-10	-1.32712	9.07572e-05	-1.50376e-10	-1.34825	0.000115682	-1.50376e-10	-1.3597
13124216	rs138692166	1.45079e-08	-1.50376e-10	-1.42986	8.33432e-05	-1.50376e-10	-1.43347	0.000107846	-1.50376e-10	-1.42984
13124398	rs144635873	9.68203e-09	-1.83428	-3.07523e-10	5.5868e-05	-1.83345	-3.07523e-10	7.17135e-05	-1.83786	-3.07523e-10
13124609	rs9915493	2.43364e-09	-1.81475	-1.40042	1.43695e-05	-1.83042	-1.36092	1.90987e-05	-1.79309	-1.36783
13124738	rs74253601	1.59851e-08	-1.50376e-10	-1.3329	9.02865e-05	-1.50376e-10	-1.35345	0.000115121	-1.50376e-10	-1.36456
13124790	rs78223898	2.79349e-09	-1.69637	-1.38089	1.46447e-05	-1.77687	-1.39549	1.88505e-05	-1.76788	-1.40613
13124812	rs9889602	3.60332e-09	-1.57569	-1.24701	1.69549e-05	-1.75082	-1.27506	2.28909e-05	-1.7026	-1.27721
13125049	rs971718	2.44451e-09	-1.83512	-1.37559	1.47558e-05	-1.78397	-1.38083	1.90669e-05	-1.79025	-1.37234
13125067	rs17649156	9.90129e-09	-1.81189	-3.07523e-10	5.61741e-05	-1.82798	-3.07523e-10	7.55905e-05	-1.78521	-3.07523e-10
13125322	rs76337350	1.5741e-08	-1.50376e-10	-1.34828	9.41179e-05	-1.50376e-10	-1.31189	0.000119613	-1.50376e-10	-1.32628
13125338	rs971719	2.4816e-09	-1.83381	-1.36184	1.49236e-05	-1.7786	-1.37489	1.91533e-05	-1.78519	-1.37288
13125543	rs4133660	2.76871e-09	-1.81954	-1.26664	1.56664e-05	-1.81896	-1.28596	2.08978e-05	-1.7748	-1.2961
13125723	rs7223434	2.53034e-09	-1.73763	-1.43857	1.33249e-05	-1.82647	-1.44033	1.71439e-05	-1.82852	-1.44038
13125910	rs28695536	1.87647e-08	-1.17258	-3.07523e-10	7.7927e-05	-1.50066	-3.07523e-10	0.00010562	-1.4507	-3.07523e-10
13126394	rs974954	2.38826e-09	-1.83129	-1.4027	1.44683e-05	-1.76983	-1.41465	1.85367e-05	-1.7769	-1.41389
13126455	rs138091889	1.04686e-08	-1.75617	-3.07523e-10	6.4211e-05	-1.69426	-3.07523e-10	8.23843e-05	-1.69915	-3.07523e-10
13126753	rs974955	2.59107e-09	-1.82399	-1.32849	1.46708e-05	-1.82349	-1.34709	1.95621e-05	-1.78333	-1.35362
13126898	rs916797	3.39547e-09	-1.44309	-1.43902	1.49406e-05	-1.71438	-1.43797	1.92634e-05	-1.71347	-1.43887
13127177	rs12944795	1.34681e-08	-1.50423	-3.07523e-10	8.37691e-05	-1.42837	-3.07523e-10	0.000102155	-1.48405	-3.07523e-10
13127329	rs185631541	1.50519e-08	-1.50376e-10	-1.39305	8.58856e-05	-1.50376e-10	-1.40342	0.000109795	-1.50376e-10	-1.41193
13127515	rs16947392	2.32499e-09	-1.82807	-1.43277	1.31967e-05	-1.83643	-1.44004	1.72176e-05	-1.82522	-1.43939
13127634	rs11653444	3.2089e-09	-1.4989	-1.43973	1.49333e-05	-1.71546	-1.43739	1.91546e-05	-1.72127	-1.43673
13127659	rs78529045	2.54575e-09	-1.78701	-1.38312	1.63234e-05	-1.67361	-1.39023	2.10073e-05	-1.68471	-1.38096
13128725	rs80262328	1.4475e-08	-1.50376e-10	-1.43213	8.29606e-05	-1.50376e-10	-1.43807	0.0001068	-1.50376e-10	-1.43958
13129143	rs10521211	3.17846e-09	-1.50804	-1.44012	1.48094e-05	-1.72092	-1.44025	1.89885e-05	-1.7266	-1.44011
13129589	rs74420327	1.07113e-08	-1.73325	-3.07523e-10	6.89672e-05	-1.62281	-3.07523e-10	8.7723e-05	-1.63636	-3.07523e-10
13129644	rs720760	2.6314e-09	-1.78771	-1.34933	1.4487e-05	-1.83012	-1.35307	1.84774e-05	-1.83777	-1.35622
13129970	rs78378111	1.59547e-08	-1.50376e-10	-1.3348	9.22905e-05	-1.50376e-10	-1.33149	0.000122347	-1.50376e-10	-1.30368
13130164	rs9303077	3.10925e-09	-1.61294	-1.35724	1.45384e-05	-1.81855	-1.36109	1.91686e-05	-1.79287	-1.3644
13130253	rs9891886	3.07009e-09	-1.83663	-1.14622	1.79266e-05	-1.83567	-1.13448	2.27559e-05	-1.83156	-1.15415
13130531	rs12103466	2.42584e-09	-1.82871	-1.38967	1.38851e-05	-1.83683	-1.38879	1.8044e-05	-1.81842	-1.39931
13130956	rs8064833	6.51899e-09	-0.791625	-1.43821	2.63844e-05	-1.14729	-1.43637	2.89864e-05	-1.30388	-1.43983
13131311	rs75579059	1.66753e-08	-1.50376e-10	-1.29062	9.31978e-05	-1.50376e-10	-1.32171	0.000120827	-1.50376e-10	-1.31618
13131378	rs56191749	5.18804e-09	-1.55255	-0.905646	2.81728e-05	-1.67279	-0.84529	3.84831e-05	-1.62671	-0.833614
13131490	rs12950521	4.63014e-09	-1.66131	-0.910658	2.33305e-05	-1.73591	-0.970769	3.29077e-05	-1.67188	-0.944958
13131731	rs9901093	3.01999e-09	-1.63076	-1.36854	1.79943e-05	-1.61941	-1.34698	2.40887e-05	-1.58721	-1.34159
13131990	rs16947399	2.31828e-09	-1.83406	-1.42967	1.34967e-05	-1.83786	-1.41613	1.73357e-05	-1.83639	-1.42139
13132710	rs80041753	1.01034e-08	-1.79169	-3.07523e-10	5.56673e-05	-1.83704	-3.07523e-10	7.17191e-05	-1.83779	-3.07523e-10
13132980	rs111683673	9.93756e-09	-1.80823	-3.07523e-10	6.00057e-05	-1.762	-3.07523e-10	7.48888e-05	-1.79454	-3.07523e-10
13133096	rs16947403	9.87368e-09	-1.81468	-3.07523e-10	5.93756e-05	-1.77255	-3.07523e-10	7.43009e-05	-1.80242	-3.07523e-10
13133809	rs79869071	1.4362e-08	-1.50376e-10	-1.43997	8.31407e-05	-1.50376e-10	-1.4359	0.000106921	-1.50376e-10	-1.43845
13134764	rs77834676	1.44021e-08	-1.50376e-10	-1.43718	8.27767e-05	-1.50376e-10	-1.44029	0.000106832	-1.50376e-10	-1.43928
13134967	rs6502243	5.64897e-09	-1.2934	-1.07968	3.81487e-05	-1.05941	-1.15554	5.20217e-05	-1.01909	-1.13979
13135984	rs141885467	1.30162e-08	-1.53836	-3.07523e-10	6.2894e-05	-1.71499	-3.07523e-10	7.95198e-05	-1.73454	-3.07523e-10
13136096	rs1468191	7.36431e-09	-1.1253	-0.982608	4.46652e-05	-0.997213	-1.06003	6.20409e-05	-0.939271	-1.04348
13136212	rs9911676	3.16376e-09	-1.53391	-1.41888	2.02155e-05	-1.42368	-1.42631	2.56749e-05	-1.44099	-1.42404
13136321	rs12451285	7.11632e-09	-1.13542	-1.00675	4.18915e-05	-1.02524	-1.09612	5.83075e-05	-0.965641	-1.07917
13136383	rs59372725	1.60486e-08	-0.804352	-0.524581	9.94533e-05	-0.613525	-0.643224	0.000129031	-0.60858	-0.641906
13136500	rs12947097	3.1429e-09	-1.52689	-1.43252	2.01406e-05	-1.41548	-1.43822	2.55461e-05	-1.43296	-1.4371
13136787	rs8072892	2.45258e-09	-1.76773	-1.43968	1.41568e-05	-1.76601	-1.44023	1.86339e-05	-1.74516	-1.4404
13137030	rs12449446	3.1414e-09	-1.55437	-1.40552	2.20442e-05	-1.34403	-1.41935	2.78543e-05	-1.36738	-1.41618
13137451	rs76819903	1.55225e-08	-1.50376e-10	-1.36226	9.11423e-05	-1.50376e-10	-1.34402	0.000118099	-1.50376e-10	-1.33902
13137576	rs4792345	3.70534e-09	-1.39552	-1.39926	2.65136e-05	-1.16441	-1.41437	3.40675e-05	-1.17177	-1.41043
13137869	rs17564209	1.29763e-08	-0.212287	-1.32914	2.93628e-05	-1.12999	-1.34672	3.69365e-05	-1.16622	-1.33513
13138237	rs11868070	3.89037e-09	-1.43549	-1.31056	2.79971e-05	-1.18654	-1.3378	3.5367e-05	-1.21455	-1.33021
13138559	rs11078134	1.16493e-08	-0.410503	-1.2388	5.14232e-05	-0.644853	-1.27149	7.08863e-05	-0.567067	-1.2824
13138644	rs17564279	3.78424e-09	-1.35705	-1.41666	2.19296e-05	-1.34441	-1.42419	3.11057e-05	-1.2514	-1.42175
13139032	rs7211590	4.76355e-09	-1.1095	-1.43406	1.91216e-05	-1.47468	-1.43093	2.61059e-05	-1.41346	-1.43492
13139119	rs12451931	3.74113e-09	-1.39283	-1.39234	2.80689e-05	-1.11328	-1.40849	3.5025e-05	-1.14568	-1.4088
13139213	rs79062643	4.09289e-08	-1.50376e-10	-0.392719	0.000243135	-1.50376e-10	-0.362822	0.000305706	-1.50376e-10	-0.387918
13139771	rs11078135	3.97846e-09	-1.31937	-1.40429	3.15402e-05	-0.989464	-1.41571	3.93697e-05	-1.02185	-1.4157
13139846	rs59487581	7.61515e-09	-1.12156	-0.952855	4.62761e-05	-0.993131	-1.02868	5.78973e-05	-1.02692	-1.02495
13139871	rs149829236	1.01459e-08	-1.78749	-3.07523e-10	5.59253e-05	-1.83242	-3.07523e-10	7.19197e-05	-1.83499	-3.07523e-10
13140059	rs72817269	1.05101e-08	-1.75222	-3.07523e-10	6.83803e-05	-1.63135	-3.07523e-10	8.46339e-05	-1.67221	-3.07523e-10
13140225	rs17564356	9.03472e-09	-0.950393	-0.953087	5.16556e-05	-0.88783	-1.02401	6.76083e-05	-0.875496	-1.02132
13140299	rs12951787	1.24527e-08	-0.199729	-1.38289	5.51953e-05	-0.445738	-1.39982	7.66941e-05	-0.365294	-1.40542
13140588	rs116915813	1.44974e-08	-1.50376e-10	-1.43059	8.43689e-05	-1.50376e-10	-1.42124	0.000108919	-1.50376e-10	-1.41993
13140841	rs35647475	3.34966e-09	-1.47453	-1.42116	2.31276e-05	-1.28741	-1.428	2.83618e-05	-1.33576	-1.42974
13140896	rs151014942	1.45007e-08	-1.50376e-10	-1.43036	8.32244e-05	-1.50376e-10	-1.4349	0.000107566	-1.50376e-10	-1.43244
13141250	rs67524091	2.86566e-09	-1.78821	-1.26355	1.5993e-05	-1.7885	-1.29579	2.0841e-05	-1.77236	-1.30126
13141343	rs12453331	3.61166e-09	-1.38706	-1.43333	2.27063e-05	-1.30055	-1.43325	2.95586e-05	-1.28836	-1.43581
13141387	rs12453291	3.781e-09	-1.33943	-1.43513	2.50236e-05	-1.20155	-1.43506	3.29298e-05	-1.17893	-1.43724
13141414	rs56669457	3.6986e-08	0.25901	-0.753025	7.48768e-05	-0.682025	-0.858568	9.16259e-05	-0.731987	-0.860841
13141432	rs59683701	2.86976e-09	-1.77811	-1.27222	1.59828e-05	-1.77843	-1.30649	2.08439e-05	-1.76083	-1.31264
13141956	rs8076271	4.23824e-09	-1.39434	-1.26607	2.3371e-05	-1.40701	-1.29794	3.11814e-05	-1.3672	-1.30352
13142301	rs76723948	2.14901e-08	-1.50376e-10	-1.03696	0.000120133	-1.50376e-10	-1.06784	0.000155897	-1.50376e-10	-1.06135
13142392	rs3914578	3.55678e-09	-1.39881	-1.43689	2.23316e-05	-1.31338	-1.43705	2.90938e-05	-1.30134	-1.43868
13142583	rs3915963	4.01085e-09	-1.4538	-1.26175	2.21275e-05	-1.46558	-1.29403	2.94393e-05	-1.42852	-1.29969
13142734	rs1974499	4.15853e-09	-1.41916	-1.26024	2.2381e-05	-1.45556	-1.29266	2.97181e-05	-1.42044	-1.29835
13143095	rs1011930	3.9841e-09	-1.43201	-1.29024	2.20346e-05	-1.44412	-1.3197	2.93613e-05	-1.40603	-1.32483
13143337	rs1011929	3.68834e-09	-1.50161	-1.29777	2.04374e-05	-1.51263	-1.32644	2.71448e-05	-1.47793	-1.33143
13143763	rs73980332	9.74107e-09	-1.8282	-3.07523e-10	5.96919e-05	-1.76724	-3.07523e-10	7.81379e-05	-1.75207	-3.07523e-10
13143819	rs16947417	2.7318e-09	-1.71275	-1.38684	1.91497e-05	-1.50596	-1.39819	2.50703e-05	-1.48775	-1.40111
13144009	rs2322857	3.95238e-09	-1.45096	-1.27927	2.4401e-05	-1.35857	-1.30324	2.95793e-05	-1.40522	-1.31825
13144169	rs75667531	1.07018e-08	-1.73415	-3.07523e-10	5.85541e-05	-1.78649	-3.07523e-10	7.53045e-05	-1.789	-3.07523e-10
13144762	rs2322858	3.33806e-09	-1.47702	-1.42215	1.59251e-05	-1.65877	-1.42977	2.05502e-05	-1.6562	-1.43147
13145182	rs35193187	3.91107e-09	-1.45843	-1.28232	2.41312e-05	-1.36688	-1.30605	2.92691e-05	-1.41311	-1.3209
13145183	rs78882629	3.23973e-09	-1.83767	-1.0914	1.92606e-05	-1.77697	-1.12141	2.48685e-05	-1.76741	-1.12953
13145310	rs72817275	1.0271e-08	-1.77523	-3.07523e-10	5.84829e-05	-1.7877	-3.07523e-10	7.48656e-05	-1.79485	-3.07523e-10
13145344	rs67036923	2.83623e-09	-1.78048	-1.2816	1.5958e-05	-1.77805	-1.30843	2.08315e-05	-1.75883	-1.31525
13145421	rs28461741	2.8647e-09	-1.77722	-1.27487	1.61097e-05	-1.77472	-1.30229	2.10366e-05	-1.75501	-1.30927
13145612	rs16947428	1.02124e-08	-1.78095	-3.07523e-10	5.81853e-05	-1.7928	-3.07523e-10	7.45135e-05	-1.79956	-3.07523e-10
13145907	rs117987984	1.01744e-08	-1.78468	-3.07523e-10	5.7993e-05	-1.79611	-3.07523e-10	7.42867e-05	-1.80261	-3.07523e-10
13145913	rs117730495	1.01744e-08	-1.78468	-3.07523e-10	5.7993e-05	-1.79611	-3.07523e-10	7.42867e-05	-1.80261	-3.07523e-10
13145915	rs115819382	1.02048e-08	-1.78169	-3.07523e-10	5.81468e-05	-1.79347	-3.07523e-10	7.4468e-05	-1.80017	-3.07523e-10
13145992	rs16947434	4.11335e-09	-1.73404	-0.956277	2.29122e-05	-1.74069	-0.984071	2.91431e-05	-1.76416	-0.974164
13146370	rs76363263	2.92838e-09	-1.63787	-1.39223	2.09927e-05	-1.40931	-1.40296	2.76447e-05	-1.3854	-1.40571
13146617	rs12941943	3.03987e-09	-1.76265	-1.23008	1.69105e-05	-1.77089	-1.25761	2.15156e-05	-1.76676	-1.275
13147046	rs2074184	4.9091e-09	-1.69449	-0.818973	2.36108e-05	-1.78724	-0.907493	3.03272e-05	-1.78416	-0.91434
13147685	rs2106794	2.67348e-09	-1.76647	-1.3547	1.4631e-05	-1.81312	-1.36017	1.88607e-05	-1.80327	-1.37019
13147975	rs16947441	9.64848e-09	-1.83775	-3.07523e-10	5.70079e-05	-1.81325	-3.07523e-10	7.41846e-05	-1.80399	-3.07523e-10
13147991	rs73304889	1.02794e-08	-1.77441	-3.07523e-10	6.12019e-05	-1.74226	-3.07523e-10	8.05609e-05	-1.72153	-3.07523e-10
13148266	rs34921905	3.08784e-09	-1.72664	-1.25044	1.79123e-05	-1.6944	-1.27655	2.30369e-05	-1.68045	-1.29299
13148336	rs2106795	1.00771e-08	-1.79429	-3.07523e-10	5.75041e-05	-1.80458	-3.07523e-10	7.3714e-05	-1.81035	-3.07523e-10
13148674	rs11869097	3.02465e-09	-1.76909	-1.22867	1.68639e-05	-1.77696	-1.25431	2.14412e-05	-1.77301	-1.27222
13148906	rs76313567	2.88937e-09	-1.79427	-1.24925	1.81952e-05	-1.70437	-1.25091	2.51542e-05	-1.64197	-1.24355
13148908	rs75934885	3.14026e-09	-1.7194	-1.24085	2.00459e-05	-1.60607	-1.25234	2.81597e-05	-1.52708	-1.24557
13148916	rs73304891	1.02521e-08	-1.77707	-3.07523e-10	6.10019e-05	-1.74553	-3.07523e-10	8.02703e-05	-1.72514	-3.07523e-10
13148975	rs34753457	3.02038e-09	-1.76909	-1.23008	1.68083e-05	-1.77696	-1.25761	2.13816e-05	-1.77301	-1.275
13149166	rs16947450	1.01543e-08	-1.78666	-3.07523e-10	5.78914e-05	-1.79787	-3.07523e-10	7.41673e-05	-1.80422	-3.07523e-10
13149557	rs76710865	3.02992e-09	-1.69937	-1.29664	2.07149e-05	-1.50992	-1.31566	2.73768e-05	-1.48012	-1.32072
13149797	rs12937363	1.01543e-08	-1.78666	-3.07523e-10	5.78914e-05	-1.79787	-3.07523e-10	7.41673e-05	-1.80422	-3.07523e-10
13149886	rs75370516	1.06632e-08	-1.73776	-3.07523e-10	6.39576e-05	-1.69822	-3.07523e-10	8.4535e-05	-1.67338	-3.07523e-10
13149924	rs11652292	2.61e-09	-1.74424	-1.40096	1.42288e-05	-1.79706	-1.40411	1.85952e-05	-1.79135	-1.39629
13150007	rs12946483	3.08593e-09	-1.73064	-1.24706	1.78871e-05	-1.69894	-1.27341	2.29959e-05	-1.68521	-1.29002
13150209	rs11653402	1.0102e-08	-1.79182	-3.07523e-10	5.7629e-05	-1.80241	-3.07523e-10	7.38597e-05	-1.80837	-3.07523e-10
13150247	rs115823498	9.67353e-09	-1.83516	-3.07523e-10	5.6368e-05	-1.82454	-3.07523e-10	7.31869e-05	-1.81753	-3.07523e-10
13150488	rs72817276	1.0102e-08	-1.79182	-3.07523e-10	5.7629e-05	-1.80241	-3.07523e-10	7.38597e-05	-1.80837	-3.07523e-10
13151018	rs66549963	2.63993e-09	-1.73424	-1.39956	1.43435e-05	-1.79037	-1.40277	1.87558e-05	-1.78423	-1.39481
13151192	rs72817277	1.00771e-08	-1.79429	-3.07523e-10	5.75041e-05	-1.80458	-3.07523e-10	7.3714e-05	-1.81035	-3.07523e-10
13151301	rs73294890	1.33953e-08	-1.42517	-0.0844853	5.37229e-05	-1.66314	-0.209459	6.824e-05	-1.67195	-0.215565
13152002	rs2322859	2.86068e-09	-1.64533	-1.40817	1.61006e-05	-1.66893	-1.40866	2.14895e-05	-1.62876	-1.41422
13152158	rs12949185	2.65348e-09	-1.73424	-1.39444	1.44468e-05	-1.79037	-1.3956	1.8908e-05	-1.78423	-1.38672
13152257	rs72817278	1.00528e-08	-1.7967	-3.07523e-10	5.73835e-05	-1.80668	-3.07523e-10	7.35735e-05	-1.81226	-3.07523e-10
13152430	rs75792503	9.83181e-09	-1.22374	-0.595196	3.42994e-05	-1.62808	-0.69323	4.25888e-05	-1.66097	-0.697985
13152867	rs11870622	2.85787e-09	-1.76022	-1.29426	1.58899e-05	-1.7686	-1.32216	2.03036e-05	-1.76439	-1.33535
13153243	rs11078136	2.67985e-09	-1.72374	-1.39506	1.45097e-05	-1.78318	-1.39844	1.89895e-05	-1.7766	-1.39006
13153325	rs12939781	3.08859e-09	-1.74817	-1.22867	1.71665e-05	-1.75719	-1.25629	2.18486e-05	-1.75266	-1.27375
13153507	rs76195831	9.56796e-09	-1.23322	-0.612913	3.3547e-05	-1.63361	-0.709882	4.16757e-05	-1.66604	-0.714584
13154078	rs117559247	9.91118e-09	-1.81089	-3.07523e-10	5.58169e-05	-1.83436	-3.07523e-10	7.18104e-05	-1.83651	-3.07523e-10
13154263	rs34407362	3.26801e-08	-0.617788	-3.07523e-10	0.000196992	-0.573273	-3.07523e-10	0.000261166	-0.545386	-3.07523e-10
13154287	rs4239123	3.02419e-09	-1.59048	-1.40743	1.63911e-05	-1.651	-1.40869	2.20026e-05	-1.60552	-1.41386
13154291	rs4239124	3.0375e-09	-1.59048	-1.40304	1.64619e-05	-1.651	-1.40438	2.20898e-05	-1.60552	-1.4099
13155128	rs60058573	9.64744e-09	-1.83786	-3.07523e-10	5.72405e-05	-1.80917	-3.07523e-10	7.45378e-05	-1.79924	-3.07523e-10
13155290	rs77499430	3.20743e-09	-1.57859	-1.36049	2.1477e-05	-1.41495	-1.3745	2.89704e-05	-1.3661	-1.37817
13155295	rs77836863	2.2881e-08	-1.50376e-10	-0.974248	0.000127607	-1.50376e-10	-1.00748	0.000165679	-1.50376e-10	-1.00049
13155411	rs80113170	2.91262e-09	-1.63706	-1.39845	1.92473e-05	-1.49066	-1.40841	2.58764e-05	-1.44626	-1.41095
13155511	rs57981130	9.64776e-09	-1.83783	-3.07523e-10	5.73222e-05	-1.80775	-3.07523e-10	7.4661e-05	-1.79758	-3.07523e-10
13155567	rs35576012	5.79571e-09	-1.78132	-0.566119	3.0088e-05	-1.80562	-0.64669	3.8254e-05	-1.78943	-0.676868
13155874	rs12945928	6.62888e-09	-1.83648	-0.37664	3.50858e-05	-1.83774	-0.460901	4.39897e-05	-1.83466	-0.491923
13155911	rs16947454	5.7786e-09	-1.78428	-0.566119	3.00212e-05	-1.80784	-0.64669	3.81495e-05	-1.79216	-0.676868
13156053	rs11651762	4.40893e-09	-1.79241	-0.828509	2.2395e-05	-1.83128	-0.916321	2.86673e-05	-1.83167	-0.923111
13156113	rs11078137	3.08452e-09	-1.58263	-1.39553	1.66254e-05	-1.65136	-1.39414	2.23186e-05	-1.6048	-1.40032
13156122	rs77954879	9.86048e-09	-1.21933	-0.596694	3.43396e-05	-1.6255	-0.694638	4.26299e-05	-1.6586	-0.699389
13156132	rs11078138	3.06197e-09	-1.58263	-1.40286	1.65019e-05	-1.65136	-1.4016	2.21648e-05	-1.6048	-1.40723
13156243	rs12603132	1.50728e-08	-1.50376e-10	-1.39166	8.77076e-05	-1.50376e-10	-1.38243	0.000111392	-1.50376e-10	-1.39749
13156412	rs77660634	2.91751e-09	-1.66531	-1.36851	2.04128e-05	-1.45851	-1.38177	2.70805e-05	-1.42651	-1.38522
13156537	rs60523729	1.00909e-08	-1.79292	-3.07523e-10	5.84837e-05	-1.78769	-3.07523e-10	7.63982e-05	-1.77458	-3.07523e-10
13156554	rs58895968	1.01376e-08	-1.7883	-3.07523e-10	5.87695e-05	-1.78281	-3.07523e-10	7.68165e-05	-1.76912	-3.07523e-10
13156611	rs73294901	1.01497e-08	-1.78711	-3.07523e-10	5.88433e-05	-1.78156	-3.07523e-10	7.69242e-05	-1.76772	-3.07523e-10
13156761	rs12601227	3.74824e-09	-1.51146	-1.27181	1.78203e-05	-1.69773	-1.27836	2.2921e-05	-1.68574	-1.29275
13156883	rs73296706	1.00909e-08	-1.79292	-3.07523e-10	5.84837e-05	-1.78769	-3.07523e-10	7.63982e-05	-1.77458	-3.07523e-10
13156979	rs16947459	1.01568e-08	-1.78641	-3.07523e-10	5.88867e-05	-1.78082	-3.07523e-10	7.69876e-05	-1.7669	-3.07523e-10
13157145	rs77063469	9.85546e-09	-1.81653	-3.07523e-10	5.65967e-05	-1.82049	-3.07523e-10	7.26491e-05	-1.8249	-3.07523e-10
13157540	rs7214709	3.52868e-09	-1.54953	-1.2941	1.691e-05	-1.72737	-1.30116	2.17952e-05	-1.71362	-1.31523
13158144	rs4141326	3.25471e-09	-1.52106	-1.40339	1.5827e-05	-1.68829	-1.40643	2.06575e-05	-1.66963	-1.41283
13158285	rs4141325	3.20171e-09	-1.54232	-1.39855	1.7711e-05	-1.58504	-1.39721	2.38229e-05	-1.53672	-1.40317
13158498	rs144532934	2.66182e-08	-0.822961	-3.07523e-10	0.000189847	-0.610216	-3.07523e-10	0.000217315	-0.729194	-3.07523e-10
13158606	rs147731653	1.01096e-08	-1.79107	-3.07523e-10	5.78307e-05	-1.79892	-3.07523e-10	7.41528e-05	-1.80441	-3.07523e-10
13158621	rs7220375	5.64396e-09	-1.76533	-0.608637	2.92573e-05	-1.7933	-0.687004	3.73703e-05	-1.77456	-0.71511
13158638	rs146964622	1.00715e-08	-1.79484	-3.07523e-10	5.74766e-05	-1.80506	-3.07523e-10	7.36819e-05	-1.81079	-3.07523e-10
13158654	rs112210824	3.41802e-09	-1.52745	-1.34804	2.52665e-05	-1.2638	-1.36315	3.37449e-05	-1.22459	-1.36713
13158788	rs117283050	2.38851e-08	-0.931301	-3.07523e-10	0.000228206	-0.426186	-3.07523e-10	0.000259117	-0.553264	-3.07523e-10
13158864	rs62060503	5.66236e-09	-1.59826	-0.772459	2.63221e-05	-1.72676	-0.859273	3.27952e-05	-1.7568	-0.863466
13158885	rs62060504	5.66236e-09	-1.59826	-0.772459	2.63221e-05	-1.72676	-0.859273	3.27952e-05	-1.7568	-0.863466
13159006	rs11078139	3.07431e-09	-1.83209	-1.14939	1.7563e-05	-1.83586	-1.15479	2.2287e-05	-1.83406	-1.17247
13159191	rs73296718	1.00344e-08	-1.79854	-3.07523e-10	5.8137e-05	-1.79363	-3.07523e-10	7.5888e-05	-1.78128	-3.07523e-10
13159330	rs12950313	3.163e-09	-1.74597	-1.20706	1.74288e-05	-1.76507	-1.23325	2.2269e-05	-1.75599	-1.25135
13159350	rs11651444	1.09342e-08	-1.71266	-3.07523e-10	5.92634e-05	-1.77444	-3.07523e-10	7.61018e-05	-1.77847	-3.07523e-10
13159643	rs62060505	6.01934e-09	-1.64313	-0.666449	2.7655e-05	-1.7765	-0.760129	3.48409e-05	-1.79508	-0.764666
13159676	rs77923103	1.55358e-08	-1.36141	-3.07523e-10	7.84432e-05	-1.49406	-3.07523e-10	0.000108479	-1.42399	-3.07523e-10
13159693	rs80230582	1.02186e-08	-1.78034	-3.07523e-10	5.92637e-05	-1.77444	-3.07523e-10	7.7536e-05	-1.7598	-3.07523e-10
13159770	rs17650327	6.32495e-09	-1.62517	-0.634879	2.88813e-05	-1.76625	-0.726994	3.63066e-05	-1.78646	-0.732086
13159898	rs117361232	2.51269e-08	-0.880615	-3.07523e-10	0.000178168	-0.67371	-3.07523e-10	0.000204599	-0.789491	-3.07523e-10
13159999	rs11868630	3.25423e-09	-1.72621	-1.19839	1.78856e-05	-1.74737	-1.22507	2.28675e-05	-1.73728	-1.24354
13160154	rs147713703	1.43573e-08	-1.50376e-10	-1.44029	8.28021e-05	-1.50376e-10	-1.43998	0.000106889	-1.50376e-10	-1.43875
13160380	rs62060506	5.98827e-09	-1.61772	-0.69703	2.73613e-05	-1.7619	-0.78541	3.43806e-05	-1.78276	-0.790289
13160474	rs74554185	3.03613e-09	-1.57628	-1.41769	2.07019e-05	-1.40137	-1.42484	2.76913e-05	-1.36283	-1.42659
13160648	rs8068578	3.02e-09	-1.65723	-1.34207	1.89251e-05	-1.57473	-1.34121	2.50816e-05	-1.53825	-1.35016
13160661	rs59491962	2.28722e-08	-1.50376e-10	-0.974631	0.000127831	-1.50376e-10	-1.00573	0.000166508	-1.50376e-10	-0.995496
13160662	rs57311609	9.6474e-09	-1.83787	-3.07523e-10	5.7206e-05	-1.80978	-3.07523e-10	7.44857e-05	-1.79994	-3.07523e-10
13161036	rs34697450	3.85975e-09	-1.79569	-0.958258	2.11742e-05	-1.80599	-0.997663	2.63529e-05	-1.81479	-1.02418
13161717	rs138868444	1.57959e-08	-1.34481	-3.07523e-10	7.93518e-05	-1.48255	-3.07523e-10	0.000111304	-1.39828	-3.07523e-10
13161737	rs79838201	2.06102e-08	-1.50376e-10	-1.07877	0.000115542	-1.50376e-10	-1.1068	0.000150144	-1.50376e-10	-1.09895
13162159	rs117094363	1.59179e-08	-1.50376e-10	-1.33711	8.85541e-05	-1.50376e-10	-1.37282	0.000114576	-1.50376e-10	-1.36931
13162703	rs117488645	1.98661e-08	-1.50376e-10	-1.11554	0.000111538	-1.50376e-10	-1.14208	0.000144879	-1.50376e-10	-1.13465
13162783	rs72817280	9.78719e-09	-1.82348	-3.07523e-10	5.56227e-05	-1.83785	-3.07523e-10	7.17201e-05	-1.83777	-3.07523e-10
13163009	rs73296723	1.02959e-08	-1.77281	-3.07523e-10	5.97337e-05	-1.76654	-3.07523e-10	7.82166e-05	-1.75106	-3.07523e-10
13163140	rs1541348	3.31638e-09	-1.59049	-1.31519	2.03915e-05	-1.52305	-1.31826	2.70186e-05	-1.48491	-1.32911
13163170	rs12952248	3.27255e-09	-1.64904	-1.26995	1.88378e-05	-1.62501	-1.29556	2.44993e-05	-1.59973	-1.31217
13163451	rs73296725	1.01443e-08	-1.78765	-3.07523e-10	5.96233e-05	-1.76839	-3.07523e-10	7.78656e-05	-1.75556	-3.07523e-10
13163591	rs77071193	2.17665e-08	-1.50376e-10	-1.02418	0.000121771	-1.50376e-10	-1.0543	0.000158332	-1.50376e-10	-1.04585
13163842	rs78513159	2.8976e-09	-1.70582	-1.33486	1.90932e-05	-1.55588	-1.35122	2.56283e-05	-1.51257	-1.35427
13164105	rs113678355	4.49131e-09	-1.16641	-1.436	2.08145e-05	-1.38543	-1.43536	2.86261e-05	-1.32039	-1.43584
13164509	rs77480996	2.58817e-09	-1.72818	-1.42543	1.6874e-05	-1.61668	-1.41399	2.26215e-05	-1.57907	-1.41257
13164730	rs7216178	2.90447e-09	-1.78057	-1.25773	1.87998e-05	-1.64169	-1.2809	2.46006e-05	-1.60858	-1.29919
13164760	rs62060508	2.81953e-09	-1.62955	-1.43843	1.67732e-05	-1.59637	-1.44029	2.26183e-05	-1.55162	-1.44016
13164921	rs111515795	1.02049e-08	-1.78169	-3.07523e-10	5.76964e-05	-1.80124	-3.07523e-10	7.62507e-05	-1.77652	-3.07523e-10
13164965	rs16947464	2.26948e-08	-1.50376e-10	-0.982418	0.000119621	-1.50376e-10	-1.0721	0.000154681	-1.50376e-10	-1.06918
13165164	rs5014725	3.11153e-09	-1.76275	-1.20669	1.88533e-05	-1.6796	-1.24015	2.41758e-05	-1.66529	-1.2599
13166346	rs183346851	1.53021e-08	-1.50376e-10	-1.37656	8.58463e-05	-1.50376e-10	-1.40388	0.00010903	-1.50376e-10	-1.41892
13166355	rs12450080	3.94429e-09	-1.32864	-1.40365	1.96267e-05	-1.47808	-1.40147	2.66189e-05	-1.4201	-1.40882
13166394	rs145525514	1.11286e-08	-1.69504	-3.07523e-10	5.803e-05	-1.79548	-3.07523e-10	7.65151e-05	-1.77305	-3.07523e-10
13167258	rs9906365	5.54034e-09	-1.63485	-0.757649	3.19386e-05	-1.55023	-0.842393	4.05059e-05	-1.52968	-0.87941
13167294	rs2674956	1.06997e-08	-1.73434	-3.07523e-10	6.06094e-05	-1.75199	-3.07523e-10	7.65443e-05	-1.77267	-3.07523e-10
13167398	rs80291331	2.71078e-09	-1.80629	-1.30103	1.93665e-05	-1.58642	-1.30647	2.25891e-05	-1.66134	-1.33173
13167954	rs78855007	1.92908e-08	-1.50376e-10	-1.14493	0.000103288	-1.50376e-10	-1.21891	0.000132675	-1.50376e-10	-1.22264
13168040	rs1541350	9.89698e-09	-1.81232	-3.07523e-10	5.57102e-05	-1.83627	-3.07523e-10	7.18505e-05	-1.83595	-3.07523e-10
13168099	rs75222123	2.05307e-08	-1.08264	-3.07523e-10	0.000147789	-0.860652	-3.07523e-10	0.000167874	-0.987327	-3.07523e-10
13168455	rs34523522	9.7059e-09	-1.83182	-3.07523e-10	5.57504e-05	-1.83555	-3.07523e-10	7.1878e-05	-1.83557	-3.07523e-10
13168507	rs7218396	2.81566e-09	-1.7871	-1.28226	1.92566e-05	-1.60938	-1.2892	2.27044e-05	-1.67147	-1.31652
13168556	rs12150678	1.31225e-08	-1.28223	-0.247989	0.000119594	-0.782977	-0.289358	0.000135603	-0.814554	-0.386259
13168561	rs34542632	1.60282e-08	-0.899464	-0.43074	0.000123373	-0.632289	-0.408937	0.000163882	-0.506237	-0.505162
13168563	rs117108415	3.84774e-08	-1.50376e-10	-0.454484	0.0001936	-1.50376e-10	-0.590643	0.000249771	-1.50376e-10	-0.589999
13168836	rs1024435	1.4242e-08	-1.25862	-0.189739	0.000130757	-0.750534	-0.232566	0.000147659	-0.782596	-0.333039
13169210	rs11078141	2.76771e-09	-1.78892	-1.29761	1.88962e-05	-1.61326	-1.30421	2.23248e-05	-1.67478	-1.33006
13169343	rs28578128	2.48137e-09	-1.80713	-1.38861	1.34736e-05	-1.83727	-1.41843	1.75146e-05	-1.83436	-1.41315
13169533	rs17565276	9.7059e-09	-1.83182	-3.07523e-10	5.57504e-05	-1.83555	-3.07523e-10	7.1878e-05	-1.83557	-3.07523e-10
13169700	rs1963296	1.01912e-08	-0.7332	-1.04983	7.7612e-05	-0.488456	-1.01626	0.000106319	-0.369435	-1.07466
13169858	rs10521213	4.20195e-09	-1.68904	-0.979968	2.47021e-05	-1.60049	-1.04906	3.15455e-05	-1.58022	-1.07889
13170176	rs115086535	1.02166e-08	-1.78054	-3.07523e-10	5.97451e-05	-1.76635	-3.07523e-10	7.40652e-05	-1.8056	-3.07523e-10
13170446	rs77023636	1.03054e-08	-1.77188	-3.07523e-10	6.26093e-05	-1.71952	-3.07523e-10	7.74172e-05	-1.76133	-3.07523e-10
13170795	rs34132054	2.78672e-09	-1.82327	-1.25641	1.49784e-05	-1.83164	-1.31819	1.94255e-05	-1.83784	-1.30611
13170944	rs11078142	2.808e-09	-1.81327	-1.25881	1.48579e-05	-1.83776	-1.32014	1.95462e-05	-1.8296	-1.30816
13171500	rs5006028	2.76898e-09	-1.82327	-1.2628	1.49008e-05	-1.83164	-1.32339	1.93199e-05	-1.83784	-1.31156
13172030	rs79125559	4.96776e-08	-1.50376e-10	-0.199001	0.000245408	-1.50376e-10	-0.353514	0.000316454	-1.50376e-10	-0.353364
13172106	rs3886341	1.19814e-08	-0.642769	-0.978433	9.06175e-05	-0.411688	-0.938101	0.000124296	-0.286467	-1.00141
13172167	rs3886340	2.77284e-09	-1.83352	-1.25116	1.5261e-05	-1.81724	-1.3139	1.96324e-05	-1.83174	-1.30162
13172604	rs12453038	2.69237e-09	-1.75427	-1.35987	1.90764e-05	-1.54429	-1.36369	2.24742e-05	-1.61533	-1.38284
13172788	rs2322860	1.56922e-08	-1.24834	-0.103046	0.000145372	-0.73647	-0.140669	0.00016361	-0.76874	-0.244318
13173645	rs11869275	1.4577e-08	-0.948478	-0.47663	9.67193e-05	-0.800757	-0.483867	0.000135671	-0.623813	-0.576495
13173708	rs11869297	1.62565e-08	-1.22211	-0.0939472	0.000156664	-0.675069	-0.127265	0.000173779	-0.7213	-0.23146
13173810	rs116863688	1.05974e-08	-1.74395	-3.07523e-10	5.77621e-05	-1.8001	-3.07523e-10	7.61751e-05	-1.77751	-3.07523e-10
13173851	rs35041901	2.81547e-09	-1.81383	-1.25559	1.50239e-05	-1.82927	-1.31752	1.94389e-05	-1.83785	-1.30541
13174133	rs111711742	5.29955e-09	-1.39401	-1.04293	3.57391e-05	-1.17327	-1.10692	4.87547e-05	-1.08933	-1.13441
13174681	rs12940140	1.11829e-08	-1.69016	-3.07523e-10	8.24242e-05	-1.44456	-3.07523e-10	9.88255e-05	-1.51719	-3.07523e-10
13175039	rs143447405	7.06814e-08	-1.50376e-10	0.153628	0.000352473	-1.50376e-10	0.00853735	0.000461171	-1.50376e-10	0.0232257
13175337	rs2521903	1.10983e-08	-1.69776	-3.07523e-10	8.0397e-05	-1.46946	-3.07523e-10	9.66888e-05	-1.53904	-3.07523e-10
13175579	rs2674958	1.11724e-08	-1.6911	-3.07523e-10	8.25079e-05	-1.44354	-3.07523e-10	9.91127e-05	-1.51428	-3.07523e-10
13175617	rs72817283	1.00412e-08	-1.79786	-3.07523e-10	5.7509e-05	-1.80449	-3.07523e-10	7.26843e-05	-1.82442	-3.07523e-10
13175818	rs56341931	1.51943e-08	-1.38363	-3.07523e-10	7.71524e-05	-1.51065	-3.07523e-10	9.94012e-05	-1.51138	-3.07523e-10
13175822	rs113272836	1.20389e-08	-1.61642	-3.07523e-10	7.22396e-05	-1.57645	-3.07523e-10	9.64985e-05	-1.54102	-3.07523e-10
13176076	rs56197561	4.28855e-09	-1.23491	-1.4137	2.67643e-05	-1.17368	-1.39569	3.49102e-05	-1.16827	-1.38949
13176131	rs4792347	1.08458e-08	-0.539781	-1.18099	0.000129555	0.236303	-1.22864	0.000161489	0.233895	-1.26
13176356	rs7212267	5.8056e-09	-1.14952	-1.19621	3.71987e-05	-1.00831	-1.23186	5.22706e-05	-0.889235	-1.26487
13176700	rs2188893	2.85659e-09	-1.83525	-1.21968	1.5862e-05	-1.83084	-1.26167	2.03097e-05	-1.8283	-1.27115
13176779	rs2188894	3.2043e-09	-1.5942	-1.34586	2.04558e-05	-1.48573	-1.35244	2.7542e-05	-1.42352	-1.37131
13176812	rs2214260	3.01511e-09	-1.64322	-1.3577	1.90587e-05	-1.54521	-1.36371	2.557e-05	-1.48827	-1.38085
13177471	rs79955215	1.11179e-08	-1.69599	-3.07523e-10	5.84162e-05	-1.78884	-3.07523e-10	7.37886e-05	-1.80934	-3.07523e-10
13177679	rs66848233	2.06784e-08	0.202728	-1.27819	0.000177878	0.589324	-1.26466	0.000201529	0.473014	-1.27762
13177938	rs971430	2.61293e-09	-1.74455	-1.39953	1.36478e-05	-1.83659	-1.40627	1.79969e-05	-1.83632	-1.38403
13178027	rs140147630	1.05753e-08	-1.74603	-3.07523e-10	5.62463e-05	-1.8267	-3.07523e-10	7.2278e-05	-1.83002	-3.07523e-10
13178066	rs79963071	1.83231e-08	-1.50376e-10	-1.19639	9.89258e-05	-1.50376e-10	-1.26207	0.000129176	-1.50376e-10	-1.24936
13178437	rs16947506	3.05459e-09	-1.6607	-1.32721	1.46031e-05	-1.83537	-1.33984	1.94443e-05	-1.83456	-1.30843
13178686	rs117743221	1.08147e-08	-1.72365	-3.07523e-10	5.9655e-05	-1.76786	-3.07523e-10	7.57732e-05	-1.7828	-3.07523e-10
13178734	rs117855129	1.10595e-08	-1.70126	-3.07523e-10	6.56297e-05	-1.67241	-3.07523e-10	8.18145e-05	-1.70609	-3.07523e-10
13179312	rs28515863	7.62582e-09	-1.0135	-1.05951	4.1757e-05	-1.10564	-1.01893	5.10747e-05	-1.14027	-1.03698
13179328	rs28399890	8.00316e-09	-0.992224	-1.03249	4.38303e-05	-1.08558	-0.990531	5.35526e-05	-1.12069	-1.00919
13179362	rs114506866	9.75624e-09	-1.82665	-3.07523e-10	5.58207e-05	-1.83429	-3.07523e-10	7.22756e-05	-1.83006	-3.07523e-10
13179558	rs8067992	2.50228e-09	-1.8174	-1.36995	1.68797e-05	-1.63851	-1.39181	2.2374e-05	-1.63241	-1.37024
13179734	rs3899359	2.32065e-08	-1.50376e-10	-0.960122	0.000130669	-1.50376e-10	-0.983771	0.000160419	-1.50376e-10	-1.03276
13180095	rs3893509	1.08485e-08	-1.08067	-0.639858	6.59146e-05	-1.14702	-0.521054	8.21597e-05	-1.19666	-0.505215
13180735	rs11656034	2.57764e-09	-1.73801	-1.41967	1.44662e-05	-1.7749	-1.40972	1.8521e-05	-1.77071	-1.42093
13180747	rs12947402	2.34527e-09	-1.81341	-1.43875	1.3358e-05	-1.82395	-1.44037	1.72658e-05	-1.82264	-1.43918
13180805	rs7215987	2.81641e-09	-1.66642	-1.40267	1.39426e-05	-1.81023	-1.41126	1.78873e-05	-1.80474	-1.42171
13181293	rs9906692	2.37177e-09	-1.82097	-1.41995	1.53039e-05	-1.73087	-1.39746	1.94154e-05	-1.76055	-1.38393
13181384	rs10521214	3.3881e-09	-1.49287	-1.39141	2.97696e-05	-1.07514	-1.38781	3.9056e-05	-1.06251	-1.38303
13181747	rs2674964	3.7175e-09	-1.66128	-1.13022	2.26202e-05	-1.60259	-1.135	2.97397e-05	-1.58366	-1.13439
13182779	rs17650836	4.44686e-09	-1.43004	-1.18231	3.07745e-05	-1.24662	-1.18313	4.05417e-05	-1.23515	-1.17306
13182808	rs149949481	9.69809e-09	-1.83263	-3.07523e-10	5.5718e-05	-1.83613	-3.07523e-10	7.17188e-05	-1.83779	-3.07523e-10
13182884	rs116892266	1.03649e-08	-1.76613	-3.07523e-10	5.92574e-05	-1.77455	-3.07523e-10	7.95963e-05	-1.73357	-3.07523e-10
13183003	rs56286137	6.57315e-09	-1.45285	-0.768707	5.47756e-05	-1.13179	-0.721401	7.01974e-05	-1.16431	-0.694922
13183034	rs72817287	3.37843e-09	-1.44692	-1.44022	2.66895e-05	-1.13588	-1.43629	3.27391e-05	-1.19034	-1.43163
13183096	rs56086446	6.221e-09	-1.46714	-0.809483	5.1503e-05	-1.15119	-0.76361	6.59818e-05	-1.18325	-0.737913
13183112	rs56042729	5.94448e-09	-1.48594	-0.836153	5.00655e-05	-1.15186	-0.791243	6.42449e-05	-1.18177	-0.766071
13183210	rs16947510	6.21715e-09	-1.48876	-0.788484	5.1103e-05	-1.18073	-0.741868	6.55422e-05	-1.21208	-0.715765
13183473	rs6502245	5.08644e-09	-1.64908	-0.828899	3.52593e-05	-1.50998	-0.783726	4.42722e-05	-1.56177	-0.75841
13183901	rs6502246	6.38045e-09	-1.48876	-0.762556	5.24927e-05	-1.18073	-0.715038	6.73576e-05	-1.21208	-0.688443
13184188	rs77894595	2.07478e-08	-1.07212	-3.07523e-10	0.000110632	-1.15023	-3.07523e-10	0.000143358	-1.1452	-3.07523e-10
13184364	rs111563356	1.37749e-08	-1.48171	-3.07523e-10	0.000102343	-1.22811	-3.07523e-10	0.000148888	-1.10734	-3.07523e-10
13184594	rs12601149	1.0414e-08	-1.65444	-0.106964	6.63659e-05	-1.46866	-0.192595	8.70789e-05	-1.42842	-0.215303
13184649	rs111568227	9.70015e-09	-1.83241	-3.07523e-10	5.66677e-05	-1.81923	-3.07523e-10	7.25764e-05	-1.8259	-3.07523e-10
13184800	rs117308484	1.02943e-08	-1.77296	-3.07523e-10	5.88787e-05	-1.78096	-3.07523e-10	7.89403e-05	-1.74185	-3.07523e-10
13185156	rs4791544	4.70986e-09	-1.46906	-1.08584	3.22692e-05	-1.29089	-1.09143	4.19999e-05	-1.29347	-1.07941
13185342	rs62060514	5.34077e-09	-1.36798	-1.0612	4.58287e-05	-0.995104	-1.03642	6.07858e-05	-0.978756	-1.02443
13185575	rs118182534	9.64916e-09	-1.83768	-3.07523e-10	5.57977e-05	-1.8347	-3.07523e-10	7.17137e-05	-1.83786	-3.07523e-10
13185678	rs147207401	9.82752e-09	-1.81937	-3.07523e-10	5.75099e-05	-1.80448	-3.07523e-10	7.61738e-05	-1.77752	-3.07523e-10
13185947	rs9910716	2.51399e-09	-1.77287	-1.40982	1.3694e-05	-1.82409	-1.41538	1.78818e-05	-1.80834	-1.41842
13185957	rs2521888	4.58166e-09	-1.52512	-1.05738	3.08198e-05	-1.35967	-1.06861	4.0083e-05	-1.36208	-1.05751
13186159	rs2674941	4.85047e-09	-1.46906	-1.05642	3.31678e-05	-1.29089	-1.06396	4.31199e-05	-1.29347	-1.05309
13186161	rs62060537	6.40528e-09	-1.47489	-0.772547	5.29486e-05	-1.16174	-0.725373	6.78989e-05	-1.19355	-0.698967
13186311	rs62060538	6.0576e-09	-1.50236	-0.800876	4.95161e-05	-1.19944	-0.754697	6.35206e-05	-1.23034	-0.728833
13186482	rs17572126	4.62525e-09	-1.50724	-1.06578	3.13615e-05	-1.33762	-1.07323	4.07707e-05	-1.34009	-1.06249
13186962	rs57452058	6.71154e-09	-1.53521	-0.665519	5.38895e-05	-1.24507	-0.624435	6.93783e-05	-1.27483	-0.596137
13187185	rs58524006	6.06368e-09	-1.5157	-0.786535	4.9338e-05	-1.21789	-0.73985	6.33384e-05	-1.24834	-0.713711
13187364	rs8080781	6.05909e-09	-1.50907	-0.793929	4.94139e-05	-1.2087	-0.747504	6.34125e-05	-1.23938	-0.721506
13187635	rs2158074	4.84366e-09	-1.48794	-1.03894	3.29592e-05	-1.31395	-1.04722	4.27932e-05	-1.31647	-1.0377
13188034	rs1974498	4.9136e-09	-1.83649	-0.676053	2.83439e-05	-1.83784	-0.674191	3.73379e-05	-1.83774	-0.652797
13188269	rs7211490	5.31294e-09	-1.83617	-0.598235	3.1269e-05	-1.83754	-0.576272	4.17397e-05	-1.83312	-0.54597
13188283	rs1557748	4.53399e-09	-1.51825	-1.0747	3.07445e-05	-1.35119	-1.07954	3.99481e-05	-1.35361	-1.06935
13188497	rs11871013	5.55434e-09	-1.46757	-0.922409	4.19438e-05	-1.19743	-0.922672	5.45986e-05	-1.20393	-0.906609
13188928	rs59346242	4.29493e-09	-1.54938	-1.09774	3.12839e-05	-1.30532	-1.10801	3.93292e-05	-1.33941	-1.09916
13189264	rs62060541	5.49895e-09	-1.45044	-0.949559	4.6664e-05	-1.08365	-0.929817	6.17635e-05	-1.07078	-0.916444
13189911	rs56338744	4.4356e-09	-1.50917	-1.10572	3.00497e-05	-1.34	-1.11358	3.89386e-05	-1.34246	-1.1061
13190461	rs118041776	1.53877e-08	-1.50376e-10	-1.37099	8.83232e-05	-1.50376e-10	-1.37543	0.000113006	-1.50376e-10	-1.3831
13190566	rs7222099	4.43227e-09	-1.5507	-1.06495	3.18291e-05	-1.31969	-1.07637	4.00499e-05	-1.35145	-1.06896
13190587	rs7221705	4.16746e-09	-1.55928	-1.11797	2.99558e-05	-1.33124	-1.12548	3.77255e-05	-1.36264	-1.11757
13190744	rs739647	4.04684e-09	-1.58424	-1.12238	2.88324e-05	-1.36511	-1.12983	3.63481e-05	-1.39542	-1.12198
13190989	rs78887572	1.01338e-08	-1.78868	-3.07523e-10	5.80228e-05	-1.7956	-3.07523e-10	7.74278e-05	-1.7612	-3.07523e-10
13191159	rs2079018	4.11422e-09	-1.56773	-1.12238	2.9487e-05	-1.34266	-1.12983	3.71465e-05	-1.3737	-1.12198
13191233	rs62060543	5.69177e-09	-1.45455	-0.910983	4.7154e-05	-1.11253	-0.890488	6.25878e-05	-1.09736	-0.876613
13191247	rs2079019	4.67376e-09	-1.83205	-0.730537	2.67446e-05	-1.83673	-0.733372	3.50987e-05	-1.83709	-0.715283
13191406	rs2079020	4.05992e-09	-1.57186	-1.13153	2.68032e-05	-1.42904	-1.13888	3.4806e-05	-1.42961	-1.13114
13191662	rs56304380	4.93131e-09	-1.83787	-0.671083	2.89221e-05	-1.83677	-0.655065	3.82527e-05	-1.8375	-0.628827
13191719	rs4792348	4.27912e-09	-1.55262	-1.09819	2.82931e-05	-1.40527	-1.10855	3.67485e-05	-1.40586	-1.10059
13193226	rs2521889	5.79949e-09	-1.83437	-0.512413	3.34691e-05	-1.83776	-0.508055	4.4322e-05	-1.83714	-0.481923
13193336	rs117632415	2.49903e-08	-0.886066	-3.07523e-10	0.000309592	-0.121181	-3.07523e-10	0.000360643	-0.222655	-3.07523e-10
13193363	rs2521890	4.08151e-09	-1.58012	-1.11797	2.68877e-05	-1.43929	-1.12548	3.49219e-05	-1.43986	-1.11757
13193821	rs55841747	4.11612e-09	-1.57611	-1.11353	2.78818e-05	-1.40737	-1.12109	3.62405e-05	-1.40724	-1.11313
13194124	rs7502402	5.6023e-09	-1.83726	-0.54412	3.25307e-05	-1.83442	-0.539837	4.29983e-05	-1.83523	-0.514151
13194661	rs2322861	4.25377e-09	-1.53391	-1.12284	2.91556e-05	-1.35489	-1.1289	3.78367e-05	-1.35598	-1.12128
13194710	rs2322862	4.0101e-09	-1.58375	-1.13199	2.68162e-05	-1.42947	-1.13796	3.48573e-05	-1.42883	-1.13045
13194926	rs2322863	3.94419e-09	-1.59173	-1.14058	2.6321e-05	-1.4396	-1.14647	3.42097e-05	-1.43897	-1.13906
13194940	rs73291375	6.15868e-09	-1.43535	-0.851345	5.26704e-05	-1.06265	-0.829737	6.98126e-05	-1.04961	-0.815121
13195098	rs8076348	4.21142e-09	-1.55905	-1.1077	2.82645e-05	-1.39831	-1.11652	3.6745e-05	-1.39765	-1.10889
13195189	rs8076501	3.57306e-09	-1.57543	-1.2557	2.77384e-05	-1.28326	-1.25036	3.47216e-05	-1.33365	-1.22953
13195225	rs8076515	4.05863e-09	-1.56741	-1.1363	2.7259e-05	-1.40883	-1.14223	3.54316e-05	-1.40817	-1.13477
13195299	rs62060544	3.98582e-09	-1.57564	-1.14617	2.67146e-05	-1.41921	-1.15202	3.46977e-05	-1.41856	-1.14531
13195303	rs117446577	9.81555e-09	-1.82059	-3.07523e-10	5.63652e-05	-1.82458	-3.07523e-10	7.42531e-05	-1.80306	-3.07523e-10
13195678	rs17651099	6.43099e-09	-1.38509	-0.858336	5.3349e-05	-1.04273	-0.836855	7.10947e-05	-1.02421	-0.822324
13196255	rs11867897	3.99158e-09	-1.61941	-1.10096	2.78589e-05	-1.41865	-1.11063	3.55925e-05	-1.43466	-1.10374
13196292	rs34041262	2.93337e-09	-1.58812	-1.44028	1.32477e-05	-1.83387	-1.43874	1.73453e-05	-1.81885	-1.43837
13196328	rs140042805	2.60033e-09	-1.8014	-1.34751	1.56154e-05	-1.78904	-1.31914	2.01426e-05	-1.79399	-1.31372
13196803	rs9899195	3.96775e-09	-1.64712	-1.07924	2.81068e-05	-1.43099	-1.08944	3.56073e-05	-1.45507	-1.08293
13196860	rs73291383	6.41203e-09	-1.39238	-0.853998	5.30695e-05	-1.0524	-0.832438	7.0718e-05	-1.03399	-0.817854
13197480	rs116843324	4.83397e-08	0.728977	-0.955278	0.000146428	0.0421674	-0.91207	0.000253201	0.328077	-0.904435
13197586	rs4792349	4.47087e-09	-1.49462	-1.11235	3.10318e-05	-1.29981	-1.12161	4.09207e-05	-1.2834	-1.11551
13198014	rs112684276	3.91654e-09	-1.83008	-0.909266	2.14281e-05	-1.83589	-0.955844	2.73741e-05	-1.83726	-0.963686
13198131	rs56121349	3.24663e-09	-1.62484	-1.3021	2.28998e-05	-1.40774	-1.31757	3.0603e-05	-1.37901	-1.31044
13198149	rs150646826	1.02786e-08	-1.77449	-3.07523e-10	6.27473e-05	-1.71732	-3.07523e-10	8.06873e-05	-1.71996	-3.07523e-10
13198356	rs72817300	5.09124e-09	-1.04404	-1.433	4.87182e-05	-0.549146	-1.42124	5.90874e-05	-0.618771	-1.41275
13199011	rs114815795	9.68543e-09	-1.83393	-3.07523e-10	5.5742e-05	-1.8357	-3.07523e-10	7.27158e-05	-1.82398	-3.07523e-10
13199222	rs145697830	1.12268e-08	-1.68625	-3.07523e-10	6.89818e-05	-1.62259	-3.07523e-10	9.05052e-05	-1.60513	-3.07523e-10
13199287	rs8079820	3.79158e-09	-1.64189	-1.12988	2.64002e-05	-1.439	-1.14407	3.53353e-05	-1.40113	-1.14453
13199491	rs140943211	1.01344e-08	-1.78862	-3.07523e-10	5.85409e-05	-1.78671	-3.07523e-10	7.55989e-05	-1.7851	-3.07523e-10
13199635	rs1989889	3.825e-09	-1.64291	-1.12009	2.72645e-05	-1.42991	-1.12094	3.66554e-05	-1.39341	-1.11557
13199644	rs12603516	7.97375e-09	-1.80434	-0.224055	4.86552e-05	-1.76761	-0.204065	6.58527e-05	-1.74533	-0.177795
13199914	rs2674963	5.14022e-09	-1.48157	-0.985892	3.64557e-05	-1.26251	-0.997835	4.80762e-05	-1.24476	-0.992998
13200457	rs58004723	2.87671e-09	-1.82648	-1.22143	1.5766e-05	-1.83707	-1.26151	1.99477e-05	-1.83783	-1.2796
13200518	rs75068849	9.64753e-09	-1.83785	-3.07523e-10	5.56434e-05	-1.83747	-3.07523e-10	7.19037e-05	-1.83521	-3.07523e-10
13201240	rs56690337	4.02838e-09	-1.51786	-1.19333	3.82697e-05	-1.07549	-1.13629	5.30788e-05	-1.00051	-1.13825
13201543	rs8080564	3.99575e-09	-1.54958	-1.16974	3.82117e-05	-1.10312	-1.11017	5.28266e-05	-1.03131	-1.11222
13201570	rs57619518	3.78617e-09	-1.83602	-0.937176	2.09865e-05	-1.8302	-0.982354	2.7275e-05	-1.80598	-0.998595
13201574	rs146479160	1.45961e-08	-1.50376e-10	-1.4238	8.32599e-05	-1.50376e-10	-1.43447	0.000107097	-1.50376e-10	-1.4368
13202083	rs138322282	9.66717e-09	-1.83582	-3.07523e-10	5.61426e-05	-1.82854	-3.07523e-10	7.17144e-05	-1.83785	-3.07523e-10
13202084	rs7209625	6.78774e-09	-1.15485	-1.03458	8.78426e-05	-0.426749	-0.954142	0.000112195	-0.439177	-0.951128
13202686	rs117106944	9.66641e-09	-1.8359	-3.07523e-10	5.61332e-05	-1.82871	-3.07523e-10	7.17139e-05	-1.83786	-3.07523e-10
13202906	rs2521893	3.69939e-09	-1.48453	-1.31185	3.56563e-05	-1.00056	-1.28195	4.88314e-05	-0.935031	-1.28714
13202908	rs2521894	3.57827e-09	-1.51095	-1.31872	3.34501e-05	-1.05675	-1.28963	4.59005e-05	-0.989838	-1.29423
13203443	rs2521895	4.19792e-09	-1.80564	-0.864322	2.34781e-05	-1.78763	-0.912734	3.12439e-05	-1.73854	-0.930176
13203562	rs6502247	3.31701e-09	-1.60609	-1.29941	3.12363e-05	-1.14629	-1.26857	3.88159e-05	-1.21216	-1.23956
13203640	rs55655824	9.92847e-09	-1.80915	-3.07523e-10	5.98046e-05	-1.76535	-3.07523e-10	7.59598e-05	-1.78034	-3.07523e-10
13203869	rs191382791	9.67108e-09	-1.83542	-3.07523e-10	5.69686e-05	-1.81394	-3.07523e-10	7.26356e-05	-1.82509	-3.07523e-10
13204472	rs9892366	5.42891e-08	0.985298	-1.09553	0.000428125	1.29084	-1.08786	0.000601485	1.38443	-1.09557
13204737	rs12602364	2.48372e-08	-0.602432	-0.289781	9.00494e-05	-1.11343	-0.242643	0.000120215	-1.10438	-0.216878
13205038	rs6502248	4.67349e-09	-1.17935	-1.3833	2.52268e-05	-1.25664	-1.37189	3.35098e-05	-1.2211	-1.3776
13205046	rs8081835	5.90667e-09	-1.73035	-0.598119	4.36392e-05	-1.59179	-0.488692	5.57973e-05	-1.596	-0.492816
13205116	rs182819089	1.42085e-08	-1.45072	-3.07523e-10	8.28813e-05	-1.43903	-3.07523e-10	0.000113263	-1.38083	-3.07523e-10
13205118	rs8081988	5.19995e-09	-1.0412	-1.4147	2.77539e-05	-1.12645	-1.40661	3.70913e-05	-1.0872	-1.40996
13205574	rs12950020	1.35257e-08	-1.83194	0.331982	9.72541e-05	-1.76092	0.481807	0.000117604	-1.77263	0.429415
13205651	rs62060545	1.13445e-08	-1.39869	-0.277134	4.85919e-05	-1.7245	-0.248477	6.65171e-05	-1.70411	-0.208977
13205678	rs7207332	2.46671e-09	-1.76146	-1.44021	1.36985e-05	-1.80237	-1.43678	1.73885e-05	-1.81441	-1.44033
13206478	rs17572446	1.14179e-08	-1.66937	-3.07523e-10	0.000133336	-0.963563	-3.07523e-10	0.000166984	-0.992644	-3.07523e-10
13206880	rs12453222	1.43561e-08	-1.50376e-10	-1.44038	8.27768e-05	-1.50376e-10	-1.44029	0.000106713	-1.50376e-10	-1.4404
13206902	rs3744342	9.08005e-08	-0.580564	0.984674	0.000321236	-1.12986	1.0456	0.00044842	-1.03861	1.0338
13206935	rs3744341	9.82334e-08	-0.525616	1.00841	0.00034295	-1.08848	1.06963	0.000479926	-0.994681	1.05777
13207014	rs3744340	1.03728e-07	-0.507644	1.04486	0.000360715	-1.07488	1.10653	0.000505158	-0.980262	1.09459
13207084	rs2106788	8.97195e-08	-1.3829	1.77503	0.000437973	-1.66727	1.89299	0.000565273	-1.63262	1.85938
13207830	rs8075174	2.07897e-07	-0.471339	1.70383	0.000696398	-1.04733	1.73681	0.00103545	-0.951063	1.78312
13208484	rs12600763	2.61436e-07	-0.43451	1.89614	0.000881717	-1.00469	1.93012	0.00131297	-0.908299	1.97781
13208815	rs138741665	1.01572e-08	-1.78637	-3.07523e-10	5.88142e-05	-1.78205	-3.07523e-10	7.75947e-05	-1.75904	-3.07523e-10
13208978	rs724595	5.0859e-07	-0.489552	2.61664	0.00173854	-1.06117	2.66553	0.00270494	-0.965723	2.75802
13208985	rs724594	2.29894e-07	-0.489552	1.82261	0.000778897	-1.06117	1.86261	0.00116184	-0.965723	1.91294
13208992	rs724593	2.41205e-07	-0.471339	1.85243	0.000813801	-1.04733	1.89261	0.00121518	-0.951063	1.94317
13209097	rs3887010	2.30709e-07	-0.457815	1.79442	0.000775605	-1.03703	1.83424	0.00115834	-0.940162	1.88436
13209267	rs3848442	4.79667e-07	-0.439177	2.50771	0.00161699	-1.02282	2.5547	0.00250988	-0.925118	2.64257
13209848	rs3736481	5.07641e-07	-0.421217	2.54644	0.00171286	-0.997868	2.58735	0.00266319	-0.893665	2.6704
13209949	rs7213958	2.32903e-07	-0.384695	1.73076	0.000783431	-0.960571	1.76782	0.00116937	-0.859759	1.81343
13209972	rs7215374	5.47875e-09	-1.52947	-0.874205	3.13634e-05	-1.62204	-0.788758	4.18504e-05	-1.52295	-0.853489
13210759	rs117587589	1.76549e-08	-1.23354	-3.07523e-10	8.82275e-05	-1.37652	-3.07523e-10	0.000120526	-1.31868	-3.07523e-10
13211083	rs10445273	2.66546e-08	-1.16024	0.338646	0.000105092	-1.46758	0.265979	0.000151713	-1.46028	0.371728
13211302	rs77842597	5.65566e-09	-1.62128	-0.750617	3.43611e-05	-1.67811	-0.641399	4.49109e-05	-1.59208	-0.713782
13211312	rs10445274	2.47638e-08	-1.16024	0.265066	9.77873e-05	-1.46758	0.193934	0.000140853	-1.46028	0.29746
13211375	rs62060547	9.97615e-09	-1.80436	-3.07523e-10	5.59147e-05	-1.83261	-3.07523e-10	7.21456e-05	-1.83186	-3.07523e-10
13211515	rs10445275	2.44967e-08	-1.16024	0.254222	9.67548e-05	-1.46758	0.183318	0.00013932	-1.46028	0.286513
13211656	rs62060548	1.24053e-08	-1.58643	-3.07523e-10	0.000122728	-1.04646	-3.07523e-10	0.000154734	-1.06884	-3.07523e-10
13211717	rs10445276	2.44967e-08	-1.16024	0.254222	9.67548e-05	-1.46758	0.183318	0.00013932	-1.46028	0.286513
13211813	rs12603349	2.45801e-08	-1.14711	0.244492	9.67739e-05	-1.45785	0.173795	0.000139319	-1.45047	0.276691
13211848	rs142413488	1.43633e-08	-1.50376e-10	-1.43988	8.2988e-05	-1.50376e-10	-1.43774	0.000107003	-1.50376e-10	-1.43768
13211982	rs12603333	2.82752e-08	-1.05929	0.296717	0.000111638	-1.36609	0.224921	0.000161733	-1.354	0.329409
13212064	rs12603757	2.44967e-08	-1.16024	0.254222	9.67548e-05	-1.46758	0.183318	0.00013932	-1.46028	0.286513
13212078	rs10445277	2.43166e-08	-1.14711	0.233716	9.57585e-05	-1.45785	0.163247	0.000137812	-1.45047	0.265812
13212529	rs12453660	1.88896e-08	0.211845	-1.37779	5.91047e-05	-0.371998	-1.40513	9.81863e-05	-0.13094	-1.39274
13212561	rs10445251	2.56736e-08	-1.14711	0.28802	0.0001014	-1.45785	0.22049	0.000144362	-1.45047	0.312248
13212632	rs140455453	1.36515e-08	-1.4907	-3.07523e-10	5.88825e-05	-1.78089	-3.07523e-10	7.82075e-05	-1.75118	-3.07523e-10
13212694	rs10445252	2.45472e-08	-1.16024	0.256281	9.69652e-05	-1.46758	0.185491	0.000139891	-1.46028	0.290603
13212898	rs10445253	2.45472e-08	-1.16024	0.256281	9.69652e-05	-1.46758	0.185491	0.000139891	-1.46028	0.290603
13212973	rs11078143	1.44162e-08	-1.50376e-10	-1.4362	8.30307e-05	-1.50376e-10	-1.43723	0.000107365	-1.50376e-10	-1.4343
13213617	rs8079636	1.6996e-07	-0.511075	1.54208	0.000621806	-1.01317	1.58936	0.000924577	-0.916312	1.63511
13213744	rs9894433	2.24293e-08	-1.11606	0.12187	8.78539e-05	-1.43473	0.0539724	0.000126246	-1.42713	0.154812
13213770	rs11078144	5.28372e-09	-1.67591	-0.764014	3.2776e-05	-1.7116	-0.655137	4.2444e-05	-1.63408	-0.728277
13213805	rs9894251	2.28801e-08	-1.11606	0.141773	8.95809e-05	-1.43473	0.0734386	0.00012881	-1.42713	0.174922
13213974	rs7208295	2.2135e-08	-1.07721	0.0698195	8.50458e-05	-1.41967	0.00642478	0.000122779	-1.40538	0.10523
13214005	rs6502249	2.17766e-08	-1.00563	-0.0180861	8.23244e-05	-1.36618	-0.079588	0.000118607	-1.35101	0.0162843
13214188	rs7208624	2.45206e-08	-0.945258	0.0402159	9.24059e-05	-1.3077	-0.0225476	0.000133251	-1.29359	0.0752795
13214255	rs141150621	5.06639e-08	-1.50376e-10	-0.179341	0.000273917	-1.50376e-10	-0.243612	0.000397223	-1.50376e-10	-0.126044
13214309	rs7207479	2.37698e-08	-0.976354	0.0402159	8.84047e-05	-1.35196	-0.0225476	0.000127723	-1.33595	0.0752795
13214336	rs7207643	2.47115e-08	-0.976354	0.0790682	9.1831e-05	-1.35196	0.0154776	0.000132844	-1.33595	0.114586
13214340	rs7207908	2.40882e-08	-0.992652	0.0698195	8.98981e-05	-1.36418	0.00642478	0.000129982	-1.34838	0.10523
13214372	rs7207640	2.48453e-08	-0.991611	0.099725	9.45242e-05	-1.34328	0.035699	0.000136507	-1.32965	0.135482
13214513	rs7209133	2.426e-08	-0.975303	0.0595772	9.20234e-05	-1.33079	-0.00359979	0.000132743	-1.31699	0.094868
13214663	rs9901378	2.4908e-08	-0.975303	0.0859378	9.62888e-05	-1.33079	0.0417097	0.000139353	-1.31699	0.143462
13214674	rs4621003	2.49939e-08	-0.975303	0.0893786	9.47473e-05	-1.33079	0.0255704	0.000136806	-1.31699	0.125016
13214728	rs4641780	2.45896e-08	-0.991611	0.0893786	9.35716e-05	-1.34328	0.0255704	0.000135086	-1.32965	0.125016
13215322	rs3744338	5.23156e-08	-0.977994	0.830734	0.00019833	-1.31975	0.753246	0.000301419	-1.3073	0.905264
13215468	rs4791548	2.47792e-08	-0.994277	0.099725	9.55611e-05	-1.33237	0.035699	0.00013782	-1.32008	0.135482
13216120	rs75423259	5.40308e-09	-1.68175	-0.735839	3.20672e-05	-1.72935	-0.659257	4.01601e-05	-1.65681	-0.760854
13216215	rs60975711	4.77868e-07	-0.552923	2.6177	0.00181901	-1.02957	2.67919	0.00281819	-0.935793	2.7691
13216935	rs7223798	5.38052e-08	-1.10806	0.988877	0.00020969	-1.41952	0.908713	0.000319945	-1.40833	1.06594
13217458	rs4792350	5.38878e-08	-1.00895	0.891296	0.000205511	-1.34371	0.812771	0.000312871	-1.33156	0.966804
13217674	rs184149508	1.05548e-08	-1.74797	-3.07523e-10	7.80415e-05	-1.4992	-3.07523e-10	9.42178e-05	-1.56493	-3.07523e-10
13217804	rs4564618	2.31703e-08	-1.0814	0.119711	9.12477e-05	-1.39813	0.055267	0.000132762	-1.37768	0.155699
13218014	rs5013424	2.55239e-08	-1.01594	0.150995	9.8933e-05	-1.34789	0.0859008	0.000144251	-1.32633	0.187339
13218219	rs3859240	2.11002e-08	-1.20627	0.150995	8.56564e-05	-1.49199	0.0859008	0.000124467	-1.47384	0.187339
13218406	rs3859241	3.20811e-08	-0.83248	0.196192	0.000120853	-1.19339	0.131522	0.000181966	-1.14002	0.233298
13218521	rs3859242	2.0751e-08	-1.31984	0.247881	8.76349e-05	-1.56544	0.182187	0.000127191	-1.55042	0.285565
13218569	rs3859243	2.12797e-08	-1.22308	0.17628	8.77337e-05	-1.49414	0.112008	0.000127284	-1.47728	0.213161
13218638	rs3859244	3.40167e-09	-1.73209	-1.14819	2.07093e-05	-1.64492	-1.18094	2.74121e-05	-1.66396	-1.1356
13218822	rs2106789	3.4014e-09	-1.73209	-1.14827	2.05764e-05	-1.64492	-1.18737	2.72415e-05	-1.66396	-1.14184
13218950	rs2106790	4.04531e-08	-0.404412	-3.07523e-10	0.000204981	-0.533521	-3.07523e-10	0.000253392	-0.575603	-3.07523e-10
13219143	rs56827936	1.76829e-08	-1.08042	-0.151537	6.29131e-05	-1.60577	-0.108907	8.31344e-05	-1.569	-0.121081
13219410	rs8073006	2.72076e-08	-0.966788	0.16573	0.000102318	-1.33002	0.101671	0.000148087	-1.31524	0.202491
13219609	rs7216140	5.93816e-08	-0.966788	0.946218	0.000220261	-1.33002	0.868399	0.00033636	-1.31524	1.02287
13219691	rs3848443	8.51383e-09	-1.65387	-0.308996	5.39401e-05	-1.56698	-0.301579	7.28978e-05	-1.55682	-0.264668
13219756	rs146067571	1.17589e-08	-1.63994	-3.07523e-10	7.06182e-05	-1.59915	-3.07523e-10	9.50137e-05	-1.55652	-3.07523e-10
13219985	rs149335564	9.81397e-09	-1.82075	-3.07523e-10	5.7342e-05	-1.8074	-3.07523e-10	7.51504e-05	-1.79105	-3.07523e-10
13220220	rs113884724	1.21242e-08	-1.60935	-3.07523e-10	9.26636e-05	-1.32746	-3.07523e-10	0.000112134	-1.39084	-3.07523e-10
13221303	rs77269348	1.50156e-08	-1.50376e-10	-1.39547	8.76211e-05	-1.50376e-10	-1.38341	0.000113473	-1.50376e-10	-1.37897
13221454	rs2106791	1.6819e-08	-1.65989	0.377845	0.000106707	-1.5743	0.387956	0.000149335	-1.56427	0.459922
13221852	rs16947606	6.17526e-08	-1.0264	1.04498	0.000231992	-1.37529	0.965555	0.000355159	-1.36117	1.12319
13222160	rs10521216	5.15151e-09	-1.74798	-0.717284	3.02781e-05	-1.6666	-0.779409	4.18559e-05	-1.68451	-0.691798
13222506	rs11870144	1.73597e-08	-1.11357	-0.136835	6.27094e-05	-1.62396	-0.0939648	8.27422e-05	-1.5886	-0.106207
13222595	rs73296883	6.1028e-08	-1.0264	1.03318	0.000229313	-1.37529	0.953941	0.000350927	-1.36117	1.11121
13222892	rs5009607	6.30641e-08	-0.90662	0.946218	0.00023067	-1.28385	0.868399	0.000352487	-1.2684	1.02287
13223842	rs6502250	6.68734e-08	-0.921849	1.02009	0.000245165	-1.29558	0.941071	0.000375464	-1.2803	1.09792
13224603	rs1557749	5.26245e-09	-1.7342	-0.709762	3.10966e-05	-1.64776	-0.771575	4.30106e-05	-1.66666	-0.68244
13224665	rs11871558	1.75475e-08	-1.12544	-0.114207	6.37571e-05	-1.63039	-0.0709696	8.40726e-05	-1.59554	-0.0833163
13224716	rs11871537	1.75728e-08	-1.12995	-0.10825	6.47495e-05	-1.62099	-0.0649164	8.53311e-05	-1.58671	-0.0772905
13224773	rs181458535	4.29938e-08	-0.343499	-3.07523e-10	0.000161118	-0.774301	-3.07523e-10	0.000256851	-0.562047	-3.07523e-10
13224830	rs11871565	1.73423e-08	-1.1372	-0.114207	6.3355e-05	-1.63671	-0.0709696	8.34994e-05	-1.60239	-0.0833163
13225041	rs9891084	5.36976e-09	-1.7342	-0.689574	3.17033e-05	-1.64776	-0.752254	4.3904e-05	-1.66666	-0.661881
13225357	rs73978513	1.23741e-08	-1.27464	-0.314309	4.81033e-05	-1.7038	-0.279286	6.29104e-05	-1.67867	-0.290165
13225490	rs117309712	1.90089e-08	-1.50376e-10	-1.15965	0.000107095	-1.50376e-10	-1.18272	0.000135141	-1.50376e-10	-1.20422
13226067	rs76230666	9.69111e-09	-1.83335	-3.07523e-10	8.3161e-05	-1.43566	-3.07523e-10	9.91084e-05	-1.51433	-3.07523e-10
13226210	rs56389787	1.64743e-08	-1.09928	-0.203474	5.7747e-05	-1.62539	-0.174977	7.66018e-05	-1.58958	-0.182341
13226397	rs12450092	9.93194e-08	-0.951932	1.44572	0.000384134	-1.31867	1.41322	0.000595874	-1.30371	1.5832
13226515	rs4444379	8.17638e-08	-0.840295	1.13957	0.000308128	-1.24435	1.11843	0.000477081	-1.22767	1.28482
13226561	rs55691033	1.42222e-08	-1.11126	-0.338484	5.11643e-05	-1.63179	-0.289603	6.77801e-05	-1.59651	-0.297766
13226804	rs4054884	2.11255e-08	-1.58745	0.533374	0.000142424	-1.48748	0.589859	0.000200403	-1.47593	0.665722
13226917	rs148794830	9.68622e-09	-1.83385	-3.07523e-10	5.79991e-05	-1.79601	-3.07523e-10	7.70914e-05	-1.76555	-3.07523e-10
13227179	rs62058671	1.52136e-08	-1.07363	-0.308737	5.35217e-05	-1.621	-0.255349	7.10059e-05	-1.58344	-0.264337
13227196	rs62058672	1.53245e-08	-1.06134	-0.313765	5.3598e-05	-1.61443	-0.260494	7.11472e-05	-1.57633	-0.269463
13227992	rs61635274	1.51177e-08	-1.04895	-0.339737	5.25413e-05	-1.60776	-0.287077	6.97893e-05	-1.56912	-0.295944
13227997	rs9912853	2.34792e-08	-1.64617	0.697732	0.000140752	-1.7492	0.839766	0.000180067	-1.76829	0.851074
13228128	rs6502251	1.2023e-07	-0.724403	1.40925	0.000421166	-1.18893	1.37552	0.000654914	-1.17154	1.5455
13228176	rs6502252	7.82251e-09	-1.70868	-0.33887	4.65014e-05	-1.62572	-0.391232	6.54331e-05	-1.64688	-0.282633
13228704	rs7217535	1.2101e-07	-0.757557	1.44888	0.000427164	-1.21418	1.41491	0.00066479	-1.19713	1.58606
13229065	rs10048194	1.24787e-07	-0.741042	1.4631	0.000438723	-1.20161	1.42905	0.00068318	-1.1844	1.60061
13229297	rs4792351	1.31074e-07	-0.871257	1.64247	0.000475327	-1.29981	1.60738	0.000742998	-1.28397	1.78412
13230329	rs11658896	1.38051e-08	-1.07363	-0.405888	4.82735e-05	-1.621	-0.358552	6.40049e-05	-1.58344	-0.368141
13230556	rs7208389	1.53032e-07	-0.918942	1.84504	0.000561308	-1.33523	1.80907	0.00088412	-1.31992	1.99397
13230625	rs9916579	1.32181e-07	-0.918942	1.69856	0.000485099	-1.33523	1.66315	0.000759076	-1.31992	1.84148
13230895	rs141913555	7.68608e-08	-1.50376e-10	0.237441	0.000399656	-1.50376e-10	0.134166	0.000575969	-1.50376e-10	0.245512
13231158	rs7223201	1.32049e-07	-0.79125	1.56986	0.000460866	-1.26344	1.54011	0.00072033	-1.24438	1.71355
13231193	rs7223602	8.65619e-09	-1.71316	-0.23312	5.0953e-05	-1.63974	-0.285792	7.228e-05	-1.65897	-0.171024
13231455	rs144357347	8.09329e-08	-1.50376e-10	0.289066	0.000455806	-1.50376e-10	0.26563	0.000670253	-1.50376e-10	0.397113
13231701	rs9896703	1.71768e-08	-1.53449	0.273495	0.000112984	-1.45363	0.324437	0.000161517	-1.44143	0.415496
13231825	rs61151738	1.2341e-08	-1.17866	-0.41297	4.54297e-05	-1.67513	-0.365137	5.96346e-05	-1.6424	-0.379907
13231888	rs9898604	1.07322e-07	-1.01002	1.5813	0.000398321	-1.40467	1.5355	0.000608559	-1.40569	1.70624
13231966	rs73978515	1.31142e-08	-1.11789	-0.41297	4.64221e-05	-1.65352	-0.365137	6.11268e-05	-1.61768	-0.379907
13231968	rs73978517	1.32715e-08	-1.10597	-0.41297	4.67042e-05	-1.64746	-0.365137	6.15326e-05	-1.61107	-0.379907
13232288	rs77051299	2.41757e-09	-1.83119	-1.3906	1.43394e-05	-1.8372	-1.35622	1.83625e-05	-1.82796	-1.37227
13232721	rs4792352	1.10557e-07	-1.0634	1.66437	0.000411604	-1.45852	1.62215	0.000629348	-1.46071	1.79485
13232800	rs11868506	1.27024e-08	-1.15574	-0.407024	4.66517e-05	-1.66365	-0.350078	6.16803e-05	-1.62983	-0.358748
13232826	rs11868545	1.27432e-08	-1.15254	-0.407024	4.67968e-05	-1.66054	-0.350078	6.20226e-05	-1.6243	-0.358748
13233094	rs8072704	1.41981e-08	-1.69566	0.244214	9.04794e-05	-1.64604	0.294722	0.00012708	-1.65075	0.38502
13233166	rs56233013	1.2741e-08	-1.14413	-0.415594	4.61019e-05	-1.65776	-0.367822	6.06167e-05	-1.6234	-0.382573
13233221	rs113114472	1.03495e-08	-1.76762	-3.07523e-10	6.32862e-05	-1.70877	-3.07523e-10	8.34993e-05	-1.6857	-3.07523e-10
13233497	rs7215589	1.12084e-07	-1.0397	1.6544	0.00041945	-1.42974	1.61225	0.000640006	-1.43374	1.78467
13233771	rs11078145	1.28355e-08	-1.12181	-0.430533	4.59261e-05	-1.6463	-0.383107	6.04541e-05	-1.61091	-0.397752
13233882	rs28759190	1.21547e-07	-1.09537	1.79111	0.00046378	-1.46926	1.75223	0.000707955	-1.47306	1.9249
13234015	rs11078146	1.30711e-08	-1.1336	-0.40055	4.70697e-05	-1.65237	-0.352432	6.19128e-05	-1.61752	-0.36729
13234130	rs6650595	1.5017e-08	-1.69785	0.302481	9.64428e-05	-1.63969	0.3522	0.000135305	-1.6458	0.442791
13234204	rs11869775	1.27737e-08	-1.10991	-0.447252	4.53473e-05	-1.64012	-0.401966	5.95797e-05	-1.60419	-0.419039
13234836	rs7222526	2.14361e-08	-1.45325	0.413775	0.000138213	-1.3877	0.46006	0.000194432	-1.39383	0.553373
13234888	rs193046775	1.00223e-07	-1.50376e-10	0.502843	0.000517086	-1.50376e-10	0.391772	0.0007455	-1.50376e-10	0.503513
13235570	rs74254512	2.79163e-09	-1.83584	-1.24209	1.69171e-05	-1.83775	-1.19037	2.10997e-05	-1.83392	-1.22737
13236075	rs6650596	4.13693e-07	-0.47906	2.39963	0.00139814	-1.13698	2.52344	0.0020882	-1.09666	2.63018
13236694	rs11871310	1.13721e-08	-1.17731	-0.496083	3.91578e-05	-1.70282	-0.486014	5.10101e-05	-1.67736	-0.501159
13237086	rs16947625	1.97224e-08	-1.40779	0.284995	0.000131855	-1.33863	0.363896	0.00018476	-1.34509	0.453604
13237232	rs9915080	7.15466e-08	0.165794	-3.07523e-10	0.000277607	-0.23023	-3.07523e-10	0.000366053	-0.207765	-3.07523e-10
13237537	rs17573398	2.86993e-08	-1.67174	0.924061	0.000142974	-1.80409	0.910317	0.000184286	-1.79869	0.904641
13237647	rs2188889	1.97224e-08	-1.40779	0.284995	0.000131855	-1.33863	0.363896	0.00018476	-1.34509	0.453604
13238804	rs4632167	3.16409e-08	-1.34033	0.690224	0.000214567	-1.26613	0.778314	0.000304059	-1.27304	0.879719
13239311	rs148652667	1.46937e-08	-1.50376e-10	-1.41713	8.27791e-05	-1.50376e-10	-1.44026	0.000106755	-1.50376e-10	-1.44001
13239547	rs11650057	5.02315e-09	-1.37703	-1.11347	1.96052e-05	-1.74045	-1.14019	2.47423e-05	-1.74829	-1.15374
13239825	rs1003833	6.81837e-09	-1.01513	-1.1698	2.19817e-05	-1.57415	-1.19207	2.77649e-05	-1.58313	-1.20364
13241374	rs6502253	1.07596e-08	-1.71173	-0.0170323	6.64851e-05	-1.67308	0.0136206	9.93305e-05	-1.69138	0.179289
13242722	rs17573649	2.46352e-08	-1.50376e-10	-0.900379	0.000152034	-1.50376e-10	-0.832334	0.000200261	-1.50376e-10	-0.81092
13242755	rs3859245	1.32244e-08	-1.69365	0.171153	8.22895e-05	-1.66871	0.222515	0.0001239	-1.68729	0.396219
13243450	rs77807349	7.4596e-08	0.207533	-3.07523e-10	0.000231529	-0.41173	-3.07523e-10	0.000386282	-0.153975	-3.07523e-10
13243524	rs9893094	1.5208e-08	-1.71435	0.331618	9.56913e-05	-1.68077	0.385458	0.000145536	-1.69738	0.567267
13244440	rs111348222	9.65063e-09	-1.83753	-3.07523e-10	5.83682e-05	-1.78967	-3.07523e-10	7.50985e-05	-1.79174	-3.07523e-10
13244447	rs9900695	1.31573e-08	-1.65958	0.132005	8.20409e-05	-1.63196	0.182745	0.000123031	-1.65251	0.354411
13244578	rs78336472	1.06301e-08	-1.74086	-3.07523e-10	7.07129e-05	-1.59781	-3.07523e-10	8.90844e-05	-1.62096	-3.07523e-10
13244758	rs80187019	1.28515e-08	-1.55109	-3.07523e-10	9.94044e-05	-1.25724	-3.07523e-10	0.000133298	-1.21796	-3.07523e-10
13245096	rs2188890	1.45573e-08	-1.65778	0.231321	9.0121e-05	-1.63891	0.283626	0.000136016	-1.65818	0.460414
13245637	rs9908938	1.32195e-08	-1.65173	0.128867	8.25194e-05	-1.63255	0.189143	0.000123967	-1.65213	0.361605
13246996	rs7223402	1.05725e-08	-1.6495	-0.0967943	8.25741e-05	-1.41296	-0.0297796	0.000119911	-1.45189	0.128102
13248153	rs62058687	2.65318e-09	-1.81546	-1.31334	1.67924e-05	-1.74358	-1.29193	2.13951e-05	-1.7502	-1.29718
13248353	rs2322875	1.46421e-08	-1.71287	0.292216	9.0453e-05	-1.69706	0.345458	0.000137367	-1.7132	0.525312
13248611	rs76294532	2.02357e-08	-1.50376e-10	-1.09711	0.000119814	-1.50376e-10	-1.07049	0.000163933	-1.50376e-10	-1.01108
13248859	rs113629360	9.65767e-09	-1.8368	-3.07523e-10	5.87481e-05	-1.78318	-3.07523e-10	7.55769e-05	-1.78539	-3.07523e-10
13249477	rs9900268	1.30469e-08	-1.61974	0.0837275	8.11869e-05	-1.59337	0.133688	0.000122236	-1.60739	0.302806
13249813	rs2521897	1.24138e-08	-1.55693	-0.028817	7.73703e-05	-1.52711	0.0192792	0.000115572	-1.54295	0.182294
13250309	rs16947685	1.64481e-08	-1.50376e-10	-1.30434	9.99087e-05	-1.50376e-10	-1.25218	0.000128884	-1.50376e-10	-1.25163
13250515	rs72819065	1.63234e-08	-1.31196	-3.07523e-10	9.66108e-05	-1.28575	-3.07523e-10	0.000130564	-1.23868	-3.07523e-10
13250696	rs12601513	1.1089e-08	-1.61477	-0.0838281	6.95829e-05	-1.57861	-0.0353045	0.000103862	-1.59344	0.125961
13250719	rs146074673	1.31881e-08	-1.52524	-3.07523e-10	0.000103104	-1.2207	-3.07523e-10	0.000138425	-1.18022	-3.07523e-10
13250774	rs12601519	1.12199e-08	-1.61146	-0.075409	6.97621e-05	-1.58461	-0.0267364	0.000104237	-1.59888	0.135007
13250873	rs12601521	1.0381e-08	-1.618	-0.146573	6.44394e-05	-1.59154	-0.0991746	9.59104e-05	-1.60561	0.0584835
13251229	rs11653851	2.83507e-09	-1.83768	-1.22481	2.0519e-05	-1.6388	-1.19628	2.62572e-05	-1.6378	-1.2048
13251289	rs11653964	1.02007e-08	-1.62643	-0.155671	6.39e-05	-1.59068	-0.108438	9.49546e-05	-1.60583	0.0486896
13251497	rs7217034	1.03119e-08	-1.57238	-0.198883	6.48129e-05	-1.53249	-0.152444	9.59018e-05	-1.54936	0.0021396
13252037	rs62058688	1.03584e-08	-1.61349	-0.153274	6.49577e-05	-1.5767	-0.105998	9.64984e-05	-1.59229	0.0512699
13252582	rs56289569	1.12905e-08	-1.62643	-0.0541653	6.97661e-05	-1.59068	-0.0206096	0.000104394	-1.60583	0.143466
13252618	rs188860258	2.56653e-08	-1.50376e-10	-0.859413	0.00015849	-1.50376e-10	-0.790747	0.000210087	-1.50376e-10	-0.76302
13253236	rs8065267	2.57278e-08	-1.66375	0.806765	0.000129289	-1.82656	0.832175	0.000196952	-1.83328	1.0057
13253243	rs8065271	9.5271e-09	-1.66928	-0.181136	5.96021e-05	-1.63721	-0.131536	8.85623e-05	-1.65084	0.0240026
13253374	rs142880626	3.63777e-08	-0.510599	-3.07523e-10	0.00015096	-0.839422	-3.07523e-10	0.000189004	-0.868775	-3.07523e-10
13254167	rs62058690	2.12834e-08	-1.83786	0.791235	0.00014457	-1.81587	0.933199	0.000225335	-1.80633	1.11338
13254497	rs17652606	1.64694e-08	-1.30305	-3.07523e-10	0.00015029	-0.843869	-3.07523e-10	0.000178969	-0.923328	-3.07523e-10
13254563	rs17573984	3.50112e-08	-1.8329	1.28402	0.000268841	-1.74108	1.47877	0.000428679	-1.72604	1.67621
13254656	rs8071418	1.13623e-08	-1.68067	0.00642104	8.88546e-05	-1.49158	0.122141	0.00012835	-1.52932	0.273541
13255025	rs4792355	1.27366e-08	-1.64142	0.0813443	0.000101445	-1.43689	0.199966	0.000147377	-1.47255	0.355004
13255422	rs17652686	4.08552e-08	-0.394521	-3.07523e-10	0.000247044	-0.346872	-3.07523e-10	0.000353011	-0.244043	-3.07523e-10
13255455	rs11078147	9.75364e-09	-1.65224	-0.174672	7.3155e-05	-1.49697	-0.0668896	0.000105064	-1.52924	0.0732619
13255584	rs71366103	1.06024e-08	-1.74348	-3.07523e-10	6.03564e-05	-1.75617	-3.07523e-10	7.93737e-05	-1.73638	-3.07523e-10
13256261	rs12600862	6.58308e-09	-1.56784	-0.652217	5.00083e-05	-1.35966	-0.584591	7.18497e-05	-1.31592	-0.520049
13256311	rs11078148	7.25494e-09	-1.83695	-0.285923	4.60187e-05	-1.80583	-0.221562	6.36624e-05	-1.80216	-0.154787
13256586	rs7225341	8.17183e-09	-1.67861	-0.325254	6.07711e-05	-1.52576	-0.223561	8.59059e-05	-1.56524	-0.092053
13257252	rs62058691	6.21444e-09	-1.64996	-0.627718	3.10573e-05	-1.83334	-0.587263	3.98122e-05	-1.83276	-0.593605
13257764	rs9303078	1.98309e-07	1.18527	-3.07523e-10	0.000912404	0.959647	-3.07523e-10	0.00119982	0.979383	-3.07523e-10
13258077	rs9303079	8.60416e-09	-1.60659	-0.345719	5.76229e-05	-1.48564	-0.316872	7.95965e-05	-1.52241	-0.21116
13258256	rs111534483	1.29906e-08	-1.54033	-3.07523e-10	7.66568e-05	-1.5171	-3.07523e-10	0.000105642	-1.45049	-3.07523e-10
13258284	rs11078149	8.42684e-09	-1.61907	-0.354064	5.56059e-05	-1.51282	-0.325326	7.69878e-05	-1.54689	-0.220004
13259342	rs62058693	7.24875e-09	-1.59492	-0.528802	4.67751e-05	-1.5106	-0.500481	6.45237e-05	-1.53668	-0.406833
13259432	rs11078150	1.17894e-08	-1.13113	-0.50622	8.36325e-05	-0.952453	-0.477552	0.000118112	-0.956113	-0.382796
13259549	rs62058694	2.35867e-08	-1.39841	0.454535	0.000114088	-1.65168	0.532215	0.000163935	-1.66903	0.657961
13259584	rs62058695	2.21605e-08	-1.35465	0.348412	0.000105372	-1.62284	0.423907	0.000150691	-1.64152	0.546206
13259998	rs12051823	1.78384e-08	-1.38538	0.162181	8.49224e-05	-1.62876	0.214057	0.000121873	-1.63532	0.32776
13260195	rs8065247	8.24579e-09	-1.37325	-0.621606	3.59768e-05	-1.69645	-0.577111	4.47532e-05	-1.71778	-0.591597
13260240	rs72819075	1.88619e-08	-1.16741	-3.07523e-10	0.000189327	-0.612961	-3.07523e-10	0.000221883	-0.708391	-3.07523e-10
13260465	rs11652330	7.65966e-09	-1.40496	-0.663626	3.41878e-05	-1.7043	-0.620272	4.25314e-05	-1.72591	-0.63439
13260701	rs4791550	4.40676e-09	-1.75992	-0.861494	2.56615e-05	-1.75789	-0.853558	3.59384e-05	-1.75055	-0.778184
13260789	rs12601366	1.51342e-08	-1.44001	0.0524115	7.41049e-05	-1.64994	0.0989884	0.000105301	-1.65802	0.204297
13261297	rs2106792	4.13664e-09	-1.75992	-0.924752	2.40778e-05	-1.75789	-0.91726	3.35831e-05	-1.75055	-0.845968
13261441	rs2158077	1.41333e-08	-1.42982	-0.0261971	6.90183e-05	-1.64292	0.0208549	9.78896e-05	-1.65115	0.124446
13261757	rs7217419	4.00872e-09	-1.75134	-0.964739	2.33059e-05	-1.7492	-0.958529	3.23611e-05	-1.74149	-0.8921
13262222	rs9892463	3.93682e-09	-1.74232	-0.991861	2.28862e-05	-1.74007	-0.98583	3.17317e-05	-1.73198	-0.921248
13262287	rs9892117	3.93682e-09	-1.74232	-0.991861	2.28862e-05	-1.74007	-0.98583	3.17317e-05	-1.73198	-0.921248
13262589	rs9892631	2.7624e-08	-0.172966	-0.612904	7.90349e-05	-0.918371	-0.568176	0.000100745	-0.91521	-0.582738
13262697	rs148076457	1.56966e-08	-1.50376e-10	-1.35111	8.83888e-05	-1.50376e-10	-1.37469	0.000114034	-1.50376e-10	-1.37404
13263179	rs7208092	3.87221e-09	-1.73285	-1.01788	2.25091e-05	-1.7305	-1.01202	3.11637e-05	-1.72202	-0.949266
13263447	rs2322876	2.07557e-08	-1.07173	-3.07523e-10	0.000100642	-1.24487	-3.07523e-10	0.000122008	-1.30646	-3.07523e-10
13264057	rs62058729	1.12188e-08	-1.68697	-3.07523e-10	9.51174e-05	-1.30132	-3.07523e-10	0.000117064	-1.34782	-3.07523e-10
13264314	rs59762135	2.45374e-08	-0.172966	-0.731391	6.99738e-05	-0.918371	-0.689945	8.92896e-05	-0.91521	-0.703448
13264653	rs2106793	3.70672e-09	-1.73551	-1.0589	2.15402e-05	-1.73318	-1.05333	2.97299e-05	-1.72482	-0.993572
13264662	rs1557750	3.70672e-09	-1.73551	-1.0589	2.15402e-05	-1.73318	-1.05333	2.97299e-05	-1.72482	-0.993572
13265097	rs73298770	5.39945e-09	-1.81422	-0.604035	3.35481e-05	-1.72922	-0.614234	4.53851e-05	-1.72329	-0.572069
13265438	rs1541351	3.92752e-08	-0.20391	-0.230052	0.000129272	-0.808022	-0.186495	0.000188417	-0.781479	-0.0904036
13265478	rs7218413	2.47866e-08	-0.156033	-0.73822	7.03645e-05	-0.905776	-0.696971	8.97958e-05	-0.902594	-0.71041
13265561	rs1541352	3.27421e-09	-1.56249	-1.35598	1.68324e-05	-1.67949	-1.35364	2.1478e-05	-1.68581	-1.35771
13265646	rs6502254	3.63642e-09	-1.72561	-1.08794	2.11294e-05	-1.72318	-1.08259	2.91095e-05	-1.71442	-1.02505
13266315	rs4360972	3.6584e-09	-1.71526	-1.09227	2.12588e-05	-1.71271	-1.08695	2.9289e-05	-1.70358	-1.02975
13266700	rs2874895	3.6584e-09	-1.71526	-1.09227	2.12588e-05	-1.71271	-1.08695	2.9289e-05	-1.70358	-1.02975
13266853	rs9897032	2.35108e-08	-0.241379	-0.705716	6.96137e-05	-0.949938	-0.663537	8.85388e-05	-0.949825	-0.677276
13267237	rs12150538	3.82185e-08	-0.204924	-0.256311	0.000127959	-0.791499	-0.213225	0.000185855	-0.767433	-0.118144
13267400	rs79754102	1.86381e-08	-1.50376e-10	-1.17935	0.000106947	-1.50376e-10	-1.1841	0.00014403	-1.50376e-10	-1.14052
13267502	rs12150545	3.64906e-09	-1.71782	-1.09227	2.12039e-05	-1.7153	-1.08695	2.92107e-05	-1.70625	-1.02975
13267591	rs75573243	1.36615e-08	-1.48998	-3.07523e-10	8.07651e-05	-1.46489	-3.07523e-10	0.000111859	-1.39331	-3.07523e-10
13267668	rs16947730	2.2041e-08	-0.224653	-0.786996	6.4832e-05	-0.937453	-0.747185	8.25202e-05	-0.937339	-0.76016
13267975	rs57853299	3.7239e-08	-0.204924	-0.282275	0.000124621	-0.791499	-0.239659	0.000180823	-0.767433	-0.145589
13267995	rs9912479	3.62348e-09	-1.72294	-1.09418	2.09777e-05	-1.72047	-1.0925	2.88968e-05	-1.71162	-1.03519
13268025	rs9910854	3.59601e-09	-1.72294	-1.10179	2.0893e-05	-1.72047	-1.09655	2.87553e-05	-1.71162	-1.0401
13268026	rs76690633	1.07676e-08	-1.72802	-3.07523e-10	6.56969e-05	-1.67138	-3.07523e-10	8.38931e-05	-1.681	-3.07523e-10
13268310	rs12946540	1.07181e-08	-0.848934	-0.883687	0.000112006	-0.291382	-0.846502	0.000164257	-0.250544	-0.758566
13268953	rs9912964	1.91286e-08	-0.336637	-0.816732	5.78588e-05	-1.02061	-0.777824	7.36656e-05	-1.0205	-0.790508
13269510	rs12232538	3.28907e-09	-1.79331	-1.12064	1.91005e-05	-1.79177	-1.11496	2.61927e-05	-1.78616	-1.0589
13269816	rs9906582	1.99834e-08	-0.289381	-0.82027	5.96994e-05	-0.985644	-0.781471	7.60119e-05	-0.985533	-0.794119
13269942	rs8081684	2.03965e-08	-0.276361	-0.81283	5.81888e-05	-1.01894	-0.773802	7.41393e-05	-1.01807	-0.786524
13269991	rs8064586	1.96588e-08	-0.305761	-0.82027	5.8979e-05	-0.997784	-0.781471	7.50946e-05	-0.997674	-0.794119
13270020	rs8081983	1.93592e-08	-0.324655	-0.816732	5.86609e-05	-1.00684	-0.777824	7.47298e-05	-1.00616	-0.790508
13270064	rs8081985	1.71554e-08	-0.445172	-0.81707	5.3665e-05	-1.0955	-0.778172	6.83631e-05	-1.09486	-0.790852
13270065	rs8081986	1.74635e-08	-0.427369	-0.81707	5.31724e-05	-1.10473	-0.778172	6.78831e-05	-1.1019	-0.790852
13270192	rs62054003	5.61431e-09	-1.17064	-1.20859	2.67066e-05	-1.36808	-1.20345	3.3556e-05	-1.38807	-1.20926
13270532	rs933309	1.91743e-08	-0.305761	-0.845221	5.7481e-05	-0.997784	-0.807198	7.32056e-05	-0.997674	-0.819596
13270658	rs933310	1.94516e-08	-0.287935	-0.848691	5.69615e-05	-1.00328	-0.810778	7.27574e-05	-1.00027	-0.823141
13270798	rs1541349	3.45013e-08	-0.224026	-0.339533	0.000113805	-0.823979	-0.297974	0.000165129	-0.797641	-0.206174
13271274	rs41372750	1.86815e-08	-0.282441	-0.894582	5.34982e-05	-1.01864	-0.858145	6.91522e-05	-1.0042	-0.870031
13271505	rs62054005	3.32024e-08	-0.24502	-0.356912	0.000112128	-0.823546	-0.313253	0.000162091	-0.799848	-0.222535
13271616	rs9896094	1.83621e-08	-0.289381	-0.904884	5.47078e-05	-0.985644	-0.868787	6.97171e-05	-0.985533	-0.880564
13271712	rs9894432	1.79986e-08	-0.305761	-0.908498	5.38462e-05	-0.997784	-0.872521	6.86217e-05	-0.997674	-0.884259
13271714	rs62054006	6.21151e-09	-1.12888	-1.14927	3.27143e-05	-1.20667	-1.16196	3.95474e-05	-1.26706	-1.16598
13271736	rs147901874	7.22251e-08	0.175233	-3.07523e-10	0.000297008	-0.162677	-3.07523e-10	0.000418652	-0.0735026	-3.07523e-10
13271981	rs28602833	1.88484e-08	-0.256356	-0.911773	5.56695e-05	-0.961099	-0.875905	7.0948e-05	-0.960986	-0.887608
13272836	rs2015908	3.78899e-09	-1.71782	-1.05464	2.20536e-05	-1.7153	-1.04766	3.0465e-05	-1.70625	-0.987711
13273331	rs9910913	3.75428e-09	-1.71258	-1.06907	2.18631e-05	-1.71001	-1.06163	3.01967e-05	-1.70078	-1.00203
13273430	rs9911135	3.86027e-09	-1.68474	-1.06907	2.24864e-05	-1.6819	-1.06163	3.10871e-05	-1.67172	-1.00203
13273873	rs73978580	1.09207e-08	-1.7139	-3.07523e-10	0.000171832	-0.709917	-3.07523e-10	0.00017941	-0.920867	-3.07523e-10
13273886	rs117675418	1.44059e-08	-1.50376e-10	-1.43692	8.32363e-05	-1.50376e-10	-1.43475	0.000106856	-1.50376e-10	-1.43906
13274335	rs6502255	1.5983e-08	0.0336371	-1.36667	4.24845e-05	-0.732755	-1.37454	5.36289e-05	-0.745542	-1.38291
13275317	rs9897334	3.4237e-08	-0.0087784	-0.562469	0.000110005	-0.6168	-0.539113	0.000156406	-0.593915	-0.464171
13275375	rs11078152	1.69476e-08	-0.724477	-0.549953	6.21783e-05	-1.19757	-0.528864	8.52849e-05	-1.21147	-0.453077
13275798	rs12947875	4.00397e-09	-1.82088	-0.896387	2.45702e-05	-1.79571	-0.859191	3.49295e-05	-1.78602	-0.771188
13276546	rs8068024	3.01749e-08	-0.136603	-0.560941	9.90512e-05	-0.720817	-0.539982	0.000140748	-0.698923	-0.464649
13276796	rs8068784	1.51772e-08	0.0147084	-1.39947	3.95004e-05	-0.774649	-1.40548	4.98395e-05	-0.789955	-1.41178
13277089	rs9912208	1.57874e-08	0.0541238	-1.39947	4.06997e-05	-0.744739	-1.40548	5.13417e-05	-0.760259	-1.41178
13277707	rs11658604	1.58873e-08	-0.166882	-1.17215	4.58274e-05	-0.869426	-1.16213	5.8119e-05	-0.872623	-1.17543
13278325	rs8078031	1.71279e-08	0.126478	-1.39032	4.46835e-05	-0.660057	-1.39678	5.64007e-05	-0.674526	-1.40353
13278328	rs74761276	1.36254e-08	-1.49262	-3.07523e-10	8.8007e-05	-1.37902	-3.07523e-10	0.000123267	-1.29619	-3.07523e-10
13278994	rs9915687	1.78446e-08	0.169206	-1.39206	4.50744e-05	-0.649728	-1.39839	5.70606e-05	-0.661408	-1.40502
13279083	rs112250599	1.96346e-08	-1.12726	-3.07523e-10	0.000118105	-1.08486	-3.07523e-10	0.000146482	-1.12364	-3.07523e-10
13279256	rs10521217	3.07123e-08	-0.0674818	-0.61241	0.000102435	-0.63805	-0.589157	0.000145852	-0.61313	-0.51482
13279563	rs36029772	1.57207e-08	-1.34958	-3.07523e-10	7.78169e-05	-1.50208	-3.07523e-10	0.000108462	-1.42414	-3.07523e-10
13279630	rs553947686	1.19847e-08	-1.62092	-3.07523e-10	7.77499e-05	-1.50294	-3.07523e-10	0.000100978	-1.49564	-3.07523e-10
13279820	rs72819095	1.57888e-08	-0.116246	-1.22901	4.49808e-05	-0.830787	-1.21941	5.7181e-05	-0.834047	-1.23027
13280818	rs4792356	3.10156e-08	-0.0450755	-0.624989	0.000102724	-0.619592	-0.604803	0.00014604	-0.594482	-0.532177
13280856	rs4792357	2.86612e-08	-0.109215	-0.639797	9.39708e-05	-0.672363	-0.64109	0.000133459	-0.647799	-0.568949
13281475	rs60365591	5.90094e-09	-1.83774	-0.491705	3.49794e-05	-1.81395	-0.48773	4.71275e-05	-1.81406	-0.443628
13282246	rs11869185	3.02308e-09	-1.59675	-1.40153	1.71775e-05	-1.61426	-1.39858	2.24951e-05	-1.61056	-1.38669
13282418	rs1024436	4.2181e-09	-1.82329	-0.841877	2.59952e-05	-1.79507	-0.803452	3.70817e-05	-1.78588	-0.711537
13283163	rs112897716	1.31583e-08	-1.5275	-3.07523e-10	7.92637e-05	-1.48366	-3.07523e-10	0.000107454	-1.43348	-3.07523e-10
13283970	rs6502256	4.04017e-09	-1.82638	-0.881885	2.48087e-05	-1.80049	-0.844746	3.52655e-05	-1.79188	-0.755758
13284390	rs142074804	1.29246e-08	-1.54542	-3.07523e-10	9.08062e-05	-1.34771	-3.07523e-10	0.000126263	-1.27217	-3.07523e-10
13284569	rs28372971	2.00631e-08	-1.10567	-3.07523e-10	0.000136058	-0.943352	-3.07523e-10	0.000168461	-0.983839	-3.07523e-10
13284663	rs117564825	3.79703e-08	-0.467752	-3.07523e-10	0.000180461	-0.660919	-3.07523e-10	0.00021395	-0.744802	-3.07523e-10
13284803	rs1963297	4.02669e-09	-1.27213	-1.43948	2.16418e-05	-1.34149	-1.44032	2.71281e-05	-1.36967	-1.44031
13284826	rs2322877	2.49756e-09	-1.83747	-1.35177	1.4253e-05	-1.82411	-1.37536	1.83877e-05	-1.82363	-1.37524
13285207	rs146941676	2.62118e-08	-0.838347	-3.07523e-10	0.000256393	-0.309723	-3.07523e-10	0.000349033	-0.255375	-3.07523e-10
13285506	rs2007367	3.17702e-09	-1.67252	-1.27609	2.19209e-05	-1.47072	-1.29828	2.87725e-05	-1.45268	-1.29845
13286890	rs192173498	1.94921e-08	-1.50376e-10	-1.13455	0.000108414	-1.50376e-10	-1.17048	0.00014014	-1.50376e-10	-1.1679
13286925	rs190416231	1.22232e-08	-1.60122	-3.07523e-10	6.20078e-05	-1.72918	-3.07523e-10	8.23596e-05	-1.69945	-3.07523e-10
13286965	rs11869544	3.02418e-09	-1.83785	-1.16006	1.80898e-05	-1.7822	-1.17889	2.29518e-05	-1.79591	-1.18124
13287676	rs149102417	2.09571e-08	-1.06208	-3.07523e-10	0.000176631	-0.682374	-3.07523e-10	0.000244076	-0.613061	-3.07523e-10
13287718	rs113362332	1.67948e-08	-1.28348	-3.07523e-10	0.000146753	-0.867684	-3.07523e-10	0.000175351	-0.943754	-3.07523e-10
13287845	rs12452203	3.62314e-09	-1.6258	-1.19141	2.56032e-05	-1.37712	-1.2366	3.37408e-05	-1.36012	-1.23171
13288126	rs8065277	1.66583e-08	-1.29164	-3.07523e-10	0.000141118	-0.906839	-3.07523e-10	0.000169224	-0.979316	-3.07523e-10
13288192	rs145494709	1.35216e-07	-1.50376e-10	0.802321	0.000838213	-1.50376e-10	0.874836	0.00110888	-1.50376e-10	0.900565
13288970	rs117674613	4.31571e-08	-1.50376e-10	-0.339708	0.000244403	-1.50376e-10	-0.35762	0.000325961	-1.50376e-10	-0.323765
13289673	rs117995791	1.91193e-08	-1.15386	-3.07523e-10	0.000132385	-0.970723	-3.07523e-10	0.000157219	-1.0529	-3.07523e-10
13289787	rs17653865	4.86108e-08	-1.50376e-10	-0.220709	0.000295703	-1.50376e-10	-0.16708	0.000388604	-1.50376e-10	-0.147981
13289923	rs74726423	1.84565e-08	-1.18914	-3.07523e-10	0.00015107	-0.838694	-3.07523e-10	0.000207758	-0.77417	-3.07523e-10
13289932	rs56186259	3.75463e-09	-1.41761	-1.36395	1.82036e-05	-1.56961	-1.3852	2.39429e-05	-1.55225	-1.38262
13289968	rs11651155	1.63208e-08	-1.31211	-3.07523e-10	0.000146193	-0.87151	-3.07523e-10	0.000171413	-0.966469	-3.07523e-10
13289970	rs11651156	2.80648e-09	-1.81371	-1.25891	1.78831e-05	-1.67909	-1.29349	2.27286e-05	-1.6988	-1.28811
13290095	rs60986896	2.84575e-09	-1.81487	-1.24386	1.84863e-05	-1.66416	-1.27525	2.34219e-05	-1.68661	-1.27026
13290712	rs7221425	3.27749e-09	-1.53288	-1.3846	1.65332e-05	-1.65038	-1.40069	2.14665e-05	-1.64583	-1.39822
13291606	rs9912401	1.6619e-08	-1.29401	-3.07523e-10	0.000155713	-0.808419	-3.07523e-10	0.000187272	-0.877981	-3.07523e-10
13292146	rs7220603	7.42184e-09	-0.664675	-1.43545	3.62088e-05	-0.829475	-1.43766	4.15848e-05	-0.943378	-1.43943
13292533	rs146491016	3.22855e-09	-1.5362	-1.39632	1.64063e-05	-1.64912	-1.40965	2.1362e-05	-1.6413	-1.40763
13293136	rs143291876	4.28388e-08	-1.50376e-10	-0.347111	0.000237708	-1.50376e-10	-0.385392	0.000322037	-1.50376e-10	-0.335874
13293292	rs117842285	1.10176e-08	-1.70506	-3.07523e-10	8.68199e-05	-1.3926	-3.07523e-10	0.000108814	-1.4209	-3.07523e-10
13293896	rs16947787	1.4361e-08	-1.50376e-10	-1.44004	8.31861e-05	-1.50376e-10	-1.43536	0.000107148	-1.50376e-10	-1.43633
13295616	rs56214110	5.24166e-09	-1.05521	-1.3927	2.48542e-05	-1.23516	-1.40825	3.24648e-05	-1.22442	-1.40597
13296398	rs11870353	1.19571e-08	-0.626614	-0.996614	9.95588e-05	-0.335026	-0.920662	0.00012355	-0.383238	-0.910655
13296795	rs72820910	3.40208e-09	-1.44799	-1.43218	1.71136e-05	-1.57883	-1.43774	2.17918e-05	-1.59196	-1.43705
13296931	rs112597164	1.6e-08	-1.33196	-3.07523e-10	8.11005e-05	-1.46075	-3.07523e-10	0.000104696	-1.45948	-3.07523e-10
13297276	rs16947796	3.59936e-09	-1.8353	-0.9885	2.02192e-05	-1.81651	-1.03329	2.74956e-05	-1.81359	-0.98292
13297794	rs3944086	6.21638e-08	0.0252184	-3.07523e-10	0.000711011	0.710251	-3.07523e-10	0.000944901	0.740538	-3.07523e-10
13297897	rs9904647	3.60562e-08	-0.519475	-3.07523e-10	0.000346365	-0.00894448	-3.07523e-10	0.000409312	-0.0960651	-3.07523e-10
13298860	rs10521218	3.38441e-09	-1.83475	-1.05063	2.29538e-05	-1.74097	-0.981978	2.91673e-05	-1.77018	-0.967312
13299056	rs117911360	1.45014e-08	-1.43031	-3.07523e-10	8.95306e-05	-1.36186	-3.07523e-10	0.000126459	-1.27063	-3.07523e-10
13299146	rs73302503	2.7824e-09	-1.64842	-1.43283	1.40058e-05	-1.78602	-1.43094	1.79229e-05	-1.79548	-1.42898
13299164	rs9905310	3.05435e-08	-0.685402	-3.07523e-10	0.000284596	-0.205367	-3.07523e-10	0.000337959	-0.287618	-3.07523e-10
13299563	rs2052011	3.13387e-08	-0.6597	-3.07523e-10	0.000293428	-0.174804	-3.07523e-10	0.000348177	-0.257831	-3.07523e-10
13299694	rs7222357	2.57924e-08	-0.854475	-3.07523e-10	0.000232425	-0.40787	-3.07523e-10	0.000277483	-0.484782	-3.07523e-10
13300227	rs7225794	2.5289e-08	-0.874187	-3.07523e-10	0.000226961	-0.43166	-3.07523e-10	0.000271136	-0.507921	-3.07523e-10
13300233	rs3932782	2.60922e-08	-0.84292	-3.07523e-10	0.000235685	-0.393942	-3.07523e-10	0.000281268	-0.471234	-3.07523e-10
13300250	rs7207571	1.7131e-08	-1.26367	-3.07523e-10	9.93699e-05	-1.25759	-3.07523e-10	0.000141112	-1.16099	-3.07523e-10
13300497	rs7207128	2.64647e-09	-1.74748	-1.38385	1.43133e-05	-1.83464	-1.36061	1.88007e-05	-1.83158	-1.34507
13301506	rs113554253	1.57962e-08	-1.34478	-3.07523e-10	9.45934e-05	-1.30685	-3.07523e-10	0.000131588	-1.23087	-3.07523e-10
13301558	rs7222512	2.66397e-08	-0.822151	-3.07523e-10	0.000252027	-0.326899	-3.07523e-10	0.000298992	-0.410124	-3.07523e-10
13301747	rs7223746	2.43326e-09	-1.79268	-1.42265	1.82596e-05	-1.52761	-1.42413	2.45554e-05	-1.50027	-1.40934
13301957	rs7207242	1.63628e-08	-0.506027	-0.803515	0.000165293	-0.00125553	-0.747462	0.000207902	-0.0229082	-0.750569
13302149	rs7207439	2.35182e-09	-1.83617	-1.41319	1.3903e-05	-1.81935	-1.40498	1.82111e-05	-1.79656	-1.41195
13302161	rs7207585	2.29848e-09	-1.83786	-1.43445	1.32451e-05	-1.83699	-1.43582	1.70351e-05	-1.83606	-1.4392
13302170	rs112647928	1.48296e-08	-1.40793	-3.07523e-10	0.00010022	-1.24906	-3.07523e-10	0.000140479	-1.16548	-3.07523e-10
13303083	rs1029674	1.13529e-08	-0.700733	-0.974346	0.000149872	0.0860768	-0.932729	0.000230222	0.2795	-0.950997
13303162	rs1029675	1.10179e-08	-0.361048	-1.34399	0.000112547	0.196909	-1.32998	0.000177302	0.405967	-1.33865
13303171	rs74425765	3.7025e-08	-1.50376e-10	-0.492962	0.00021111	-1.50376e-10	-0.504059	0.000276927	-1.50376e-10	-0.486787
13303751	rs111244177	1.10559e-08	-1.70159	-3.07523e-10	7.72623e-05	-1.50923	-3.07523e-10	9.56208e-05	-1.55015	-3.07523e-10
13303819	rs12944836	2.88288e-09	-1.63358	-1.41218	1.89686e-05	-1.50185	-1.4118	2.74507e-05	-1.37593	-1.42222
13304247	rs77764993	2.40921e-08	-0.922669	-3.07523e-10	0.000264943	-0.276924	-3.07523e-10	0.000412059	-0.0893754	-3.07523e-10
13304273	rs28556277	3.27774e-09	-1.7023	-1.2151	2.22174e-05	-1.56449	-1.19107	2.83745e-05	-1.59522	-1.16983
13304741	rs7219430	2.91682e-09	-1.62732	-1.40674	1.92346e-05	-1.49383	-1.40589	2.78408e-05	-1.36654	-1.4175
13305606	rs56942423	4.30478e-09	-1.34278	-1.30204	1.97494e-05	-1.60319	-1.27012	2.58464e-05	-1.59938	-1.25899
13305839	rs75361076	2.00768e-08	-1.10499	-3.07523e-10	8.04849e-05	-1.46837	-3.07523e-10	9.63095e-05	-1.54298	-3.07523e-10
13305845	rs74370986	2.02842e-08	-1.09471	-3.07523e-10	8.10751e-05	-1.46106	-3.07523e-10	9.69406e-05	-1.53644	-3.07523e-10
13306208	rs9906199	2.56204e-09	-1.79376	-1.36999	1.6377e-05	-1.70718	-1.35338	2.12291e-05	-1.72153	-1.33364
13306288	rs180723256	1.67741e-08	-1.28472	-3.07523e-10	0.00012865	-0.99934	-3.07523e-10	0.000187833	-0.874988	-3.07523e-10
13306375	rs141457356	2.86759e-09	-1.7484	-1.30268	1.80452e-05	-1.68117	-1.28239	2.37482e-05	-1.68431	-1.25873
13306382	rs113608494	1.6256e-08	-1.31609	-3.07523e-10	6.41265e-05	-1.69558	-3.07523e-10	7.9462e-05	-1.73526	-3.07523e-10
13306644	rs2215117	4.4657e-09	-1.74348	-0.864647	3.05338e-05	-1.5619	-0.875707	4.166e-05	-1.43843	-0.942567
13307038	rs78215492	1.2289e-08	-1.59585	-3.07523e-10	0.000120023	-1.06875	-3.07523e-10	0.000164447	-1.00795	-3.07523e-10
13307079	rs4517833	3.5021e-09	-1.83431	-1.01688	2.39987e-05	-1.6754	-1.00304	3.14873e-05	-1.63818	-1.02278
13307676	rs9913204	2.61406e-09	-1.82218	-1.32147	1.50689e-05	-1.83539	-1.30841	1.93056e-05	-1.8346	-1.31554
13307694	rs117948012	1.19226e-08	-1.62612	-3.07523e-10	8.20111e-05	-1.44958	-3.07523e-10	0.000111656	-1.39512	-3.07523e-10
13307812	rs724267	2.84713e-09	-1.83622	-1.22202	1.71236e-05	-1.79973	-1.21625	2.19726e-05	-1.78769	-1.23305
13308023	rs78872739	9.68481e-09	-1.834	-3.07523e-10	5.58362e-05	-1.83401	-3.07523e-10	7.38617e-05	-1.80835	-3.07523e-10
13308097	rs66512403	4.42394e-09	-1.83723	-0.780292	2.99393e-05	-1.70863	-0.748633	4.01271e-05	-1.64283	-0.775662
13308187	rs75976451	9.79656e-09	-1.82252	-3.07523e-10	5.59635e-05	-1.83174	-3.07523e-10	7.46379e-05	-1.79789	-3.07523e-10
13308413	rs75569208	9.70255e-09	-1.83217	-3.07523e-10	5.59383e-05	-1.83219	-3.07523e-10	7.4213e-05	-1.8036	-3.07523e-10
13308763	rs721416	1.51724e-08	-1.38507	-3.07523e-10	0.000104874	-1.20367	-3.07523e-10	0.000145565	-1.12992	-3.07523e-10
13309097	rs74767756	9.88335e-09	-1.8137	-3.07523e-10	5.63036e-05	-1.82568	-3.07523e-10	7.51385e-05	-1.79121	-3.07523e-10
13309377	rs77346707	1.08946e-08	-0.823823	-0.892466	6.80854e-05	-0.737652	-0.898022	8.82068e-05	-0.765072	-0.865786
13309638	rs76343575	9.88271e-09	-1.81377	-3.07523e-10	5.62944e-05	-1.82584	-3.07523e-10	7.56544e-05	-1.78437	-3.07523e-10
13309804	rs80087205	9.87476e-09	-1.81457	-3.07523e-10	5.62625e-05	-1.82641	-3.07523e-10	7.55635e-05	-1.78557	-3.07523e-10
13310344	rs12943223	3.28074e-09	-1.81789	-1.0986	1.96451e-05	-1.79398	-1.08463	2.50696e-05	-1.78127	-1.10762
13310347	rs12452079	2.89456e-09	-1.83726	-1.20447	1.71364e-05	-1.82096	-1.19427	2.18661e-05	-1.81267	-1.21294
13310381	rs62054030	2.50325e-09	-1.80145	-1.38551	1.404e-05	-1.83498	-1.37955	1.82831e-05	-1.82688	-1.37768
13310761	rs115061799	1.56951e-08	-1.35121	-3.07523e-10	0.000116647	-1.09728	-3.07523e-10	0.000162031	-1.02275	-3.07523e-10
13310948	rs77647415	1.4943e-08	-1.40031	-3.07523e-10	0.000109757	-1.15817	-3.07523e-10	0.000151996	-1.08669	-3.07523e-10
13310952	rs113392080	1.15088e-08	-1.66144	-3.07523e-10	5.63413e-05	-1.82501	-3.07523e-10	7.26379e-05	-1.82506	-3.07523e-10
13311802	rs57810612	3.37315e-09	-1.45542	-1.43329	3.4016e-05	-0.889476	-1.44013	3.85075e-05	-1.01936	-1.44033
13312489	rs112273822	9.96035e-09	-1.80594	-3.07523e-10	5.66155e-05	-1.82015	-3.07523e-10	7.65211e-05	-1.77298	-3.07523e-10
13313086	rs79996121	9.99865e-09	-1.8021	-3.07523e-10	5.67792e-05	-1.81727	-3.07523e-10	7.69373e-05	-1.76755	-3.07523e-10
13313364	rs79876607	2.30348e-09	-1.83318	-1.43696	1.37092e-05	-1.79803	-1.44034	1.71524e-05	-1.82811	-1.44029
13313545	rs191358622	1.51716e-08	-1.38513	-3.07523e-10	0.00011185	-1.13928	-3.07523e-10	0.000155043	-1.06684	-3.07523e-10
13313782	rs77053442	9.97921e-09	-1.80405	-3.07523e-10	5.66957e-05	-1.81874	-3.07523e-10	7.67268e-05	-1.77029	-3.07523e-10
13313827	rs2215118	1.35258e-08	-1.49996	-3.07523e-10	0.000107453	-1.17939	-3.07523e-10	0.000121313	-1.31217	-3.07523e-10
13314021	rs76545267	1.00401e-08	-1.79797	-3.07523e-10	5.69592e-05	-1.8141	-3.07523e-10	7.73812e-05	-1.7618	-3.07523e-10
13314332	rs113289242	9.72575e-09	-1.82978	-3.07523e-10	5.57397e-05	-1.83574	-3.07523e-10	7.1758e-05	-1.83724	-3.07523e-10
13314384	rs117857045	1.13543e-08	-1.67496	-3.07523e-10	5.61471e-05	-1.82846	-3.07523e-10	7.2388e-05	-1.8285	-3.07523e-10
13314401	rs9898623	1.29048e-08	-1.54696	-3.07523e-10	7.01103e-05	-1.60637	-3.07523e-10	8.53683e-05	-1.66357	-3.07523e-10
13314424	rs77226240	9.9028e-09	-1.81174	-3.07523e-10	5.70914e-05	-1.81178	-3.07523e-10	7.71886e-05	-1.76429	-3.07523e-10
13314934	rs12949713	1.15965e-08	-1.65385	-3.07523e-10	6.26423e-05	-1.719	-3.07523e-10	8.39921e-05	-1.67982	-3.07523e-10
13314994	rs12450606	3.90155e-09	-1.67622	-1.06695	3.70068e-05	-1.21763	-1.02771	4.83874e-05	-1.18737	-1.04394
13315352	rs11871249	1.31399e-08	-1.5289	-3.07523e-10	8.73345e-05	-1.38669	-3.07523e-10	0.000118722	-1.33376	-3.07523e-10
13315633	rs4479287	2.75566e-09	-1.7131	-1.3778	2.38583e-05	-1.3245	-1.3598	3.1469e-05	-1.29466	-1.36688
13315645	rs192070065	3.91258e-08	-0.437772	-3.07523e-10	0.000178476	-0.671982	-3.07523e-10	0.000232871	-0.660056	-3.07523e-10
13315810	rs68036912	3.07287e-09	-1.69984	-1.28211	2.70715e-05	-1.29794	-1.26001	3.56078e-05	-1.26735	-1.27063
13315824	rs142016210	3.96088e-08	-1.50376e-10	-0.425503	0.00022627	-1.50376e-10	-0.434706	0.000311177	-1.50376e-10	-0.37018
13315844	rs150659334	1.61669e-08	-1.32159	-3.07523e-10	0.000111581	-1.14169	-3.07523e-10	0.000153585	-1.07629	-3.07523e-10
13315909	rs60353456	2.72913e-09	-1.80959	-1.29098	1.632e-05	-1.79231	-1.27174	2.14472e-05	-1.76309	-1.28186
13315910	rs191517605	1.03403e-08	-1.7685	-3.07523e-10	5.57407e-05	-1.83573	-3.07523e-10	7.18838e-05	-1.83549	-3.07523e-10
13315935	rs117400669	1.33265e-08	-1.5148	-3.07523e-10	9.13912e-05	-1.34129	-3.07523e-10	0.000105931	-1.44776	-3.07523e-10
13315937	rs66964656	2.62233e-09	-1.83785	-1.30265	1.82911e-05	-1.66895	-1.28107	2.42573e-05	-1.62839	-1.29344
13316120	rs114647197	1.9697e-08	-1.12409	-3.07523e-10	0.000139983	-0.914913	-3.07523e-10	0.000194553	-0.839835	-3.07523e-10
13316247	rs6502257	2.65185e-09	-1.71509	-1.41421	1.64558e-05	-1.63929	-1.41646	2.11079e-05	-1.64457	-1.41633
13316269	rs6502258	3.57886e-09	-1.39966	-1.42986	2.26722e-05	-1.30558	-1.42972	3.04072e-05	-1.26228	-1.43358
13316543	rs11078154	3.5765e-09	-1.52486	-1.30531	3.6342e-05	-1.00463	-1.25883	4.19504e-05	-1.05959	-1.31446
13316635	rs74770574	9.67656e-09	-1.83485	-3.07523e-10	6.02666e-05	-1.75766	-3.07523e-10	7.44028e-05	-1.80105	-3.07523e-10
13316711	rs11869436	1.08038e-08	-1.7853	0.0606494	7.21815e-05	-1.69772	0.120471	9.68021e-05	-1.63734	0.0994637
13316800	rs7218858	2.78532e-09	-1.80159	-1.27861	1.55749e-05	-1.83512	-1.27566	1.97992e-05	-1.83702	-1.28789
13317195	rs11655301	1.05034e-08	-1.83785	0.085002	5.98371e-05	-1.83759	0.0727847	8.67949e-05	-1.83591	0.18892
13317496	rs56401943	6.15737e-09	-1.24983	-1.03708	2.26696e-05	-1.6347	-1.10071	3.00704e-05	-1.6288	-1.0782
13317512	rs56362141	6.33431e-09	-1.21954	-1.03904	2.29114e-05	-1.61674	-1.10806	3.04128e-05	-1.61058	-1.08509
13317555	rs56261706	2.98709e-09	-1.83247	-1.17778	1.69563e-05	-1.82821	-1.19759	2.29568e-05	-1.82195	-1.15498
13317589	rs17576025	6.29415e-09	-1.52457	-0.740364	5.32817e-05	-1.04792	-0.832926	5.94721e-05	-1.12381	-0.901228
13317678	rs16947829	2.99078e-09	-1.6131	-1.39592	2.45131e-05	-1.26272	-1.3945	3.19029e-05	-1.28083	-1.36702
13317978	rs78350403	3.8834e-09	-1.37879	-1.36905	1.99207e-05	-1.49429	-1.37039	2.6236e-05	-1.45896	-1.38445
13317997	rs78129167	7.52754e-09	-1.75134	-0.334645	5.34646e-05	-1.42427	-0.453146	5.91811e-05	-1.47965	-0.550286
13318085	rs7208370	6.42827e-09	-0.950742	-1.29311	4.86366e-05	-0.655545	-1.31652	7.45877e-05	-0.467884	-1.33068
13318241	rs111520817	1.15727e-08	-1.65591	-3.07523e-10	6.25082e-05	-1.72114	-3.07523e-10	8.06688e-05	-1.72019	-3.07523e-10
13318565	rs149888775	1.55855e-08	-1.35821	-3.07523e-10	9.55097e-05	-1.29721	-3.07523e-10	0.000123847	-1.2915	-3.07523e-10
13318650	rs9903042	3.81887e-09	-1.3776	-1.387	2.92839e-05	-1.08226	-1.39714	4.36865e-05	-0.937011	-1.39649
13318803	rs12603077	2.61492e-09	-1.82202	-1.3213	1.46868e-05	-1.83558	-1.33391	1.94835e-05	-1.83602	-1.30496
13319029	rs3859246	7.7964e-09	-1.7338	-0.317092	5.19913e-05	-1.46616	-0.439203	5.75563e-05	-1.51571	-0.54207
13319084	rs9897128	3.76157e-09	-1.81176	-0.967962	2.3424e-05	-1.69732	-1.00535	3.21143e-05	-1.67373	-0.967509
13319153	rs9896087	3.69753e-09	-1.80897	-0.987918	2.31267e-05	-1.69096	-1.02449	3.16967e-05	-1.66685	-0.987475
13319219	rs3859247	7.21273e-09	-1.71926	-0.409448	4.97269e-05	-1.42361	-0.526284	5.50475e-05	-1.47789	-0.624451
13319239	rs3859248	6.84796e-09	-1.74633	-0.434278	4.5414e-05	-1.49096	-0.549656	5.06116e-05	-1.53984	-0.646524
13319513	rs4792358	4.19436e-09	-1.33839	-1.33243	3.0918e-05	-1.06673	-1.35837	4.61699e-05	-0.919159	-1.35906
13320284	rs7219695	3.63881e-09	-1.49634	-1.31656	2.54287e-05	-1.28118	-1.33938	3.67461e-05	-1.16494	-1.34157
13320413	rs6502259	7.65152e-09	-1.1718	-0.897846	5.14618e-05	-0.946128	-0.969469	7.55626e-05	-0.77927	-1.00631
13320476	rs6502260	2.75124e-09	-1.82619	-1.26631	1.83525e-05	-1.65767	-1.289	2.52245e-05	-1.61565	-1.26708
13320555	rs16947831	2.71799e-09	-1.82055	-1.28411	1.50826e-05	-1.83682	-1.30607	2.00366e-05	-1.83451	-1.27847
13320942	rs78695694	5.83636e-09	-1.81663	-0.523814	3.58406e-05	-1.64358	-0.633779	4.04127e-05	-1.68557	-0.725825
13321301	rs73302546	3.70981e-09	-1.37519	-1.41838	1.85369e-05	-1.52003	-1.41665	2.47544e-05	-1.4807	-1.42084
13321318	rs117882793	1.09431e-08	-1.71184	-3.07523e-10	5.56863e-05	-1.8367	-3.07523e-10	7.17259e-05	-1.83769	-3.07523e-10
13321380	rs76850433	5.8913e-09	-1.8182	-0.51288	3.60369e-05	-1.64837	-0.623519	4.06322e-05	-1.68982	-0.716166
13321565	rs7215989	3.01487e-09	-1.69912	-1.30188	2.03812e-05	-1.51574	-1.32608	2.86249e-05	-1.42786	-1.32841
13321637	rs7215635	3.6737e-09	-1.39653	-1.40683	1.84206e-05	-1.53767	-1.4053	2.45515e-05	-1.49942	-1.41035
13321875	rs12451261	2.95769e-09	-1.69323	-1.32691	2.00867e-05	-1.50682	-1.34956	2.82351e-05	-1.41779	-1.35219
13322060	rs113523700	5.97303e-09	-1.82158	-0.495722	3.60173e-05	-1.66503	-0.607413	4.05248e-05	-1.70763	-0.700997
13322330	rs9891849	2.73215e-09	-1.83316	-1.26631	1.77762e-05	-1.68958	-1.289	2.43422e-05	-1.65125	-1.26708
13322334	rs112526139	1.05161e-07	0.550942	-3.07523e-10	0.000237039	-0.388213	-3.07523e-10	0.000324997	-0.326725	-3.07523e-10
13322622	rs59953709	2.74926e-09	-1.66047	-1.43275	2.37454e-05	-1.25622	-1.43283	3.0237e-05	-1.27956	-1.42191
13322730	rs59641318	2.69263e-09	-1.68118	-1.43286	2.42252e-05	-1.23635	-1.4327	3.09062e-05	-1.25779	-1.42179
13322856	rs117921750	9.67617e-09	-1.83489	-3.07523e-10	5.98383e-05	-1.76479	-3.07523e-10	7.62445e-05	-1.7766	-3.07523e-10
13323228	rs77070192	1.25433e-08	-1.57537	-3.07523e-10	8.19305e-05	-1.45057	-3.07523e-10	0.000100702	-1.49837	-3.07523e-10
13323651	rs76945755	4.40194e-09	-1.80496	-0.81755	2.7725e-05	-1.63117	-0.902932	3.15106e-05	-1.68005	-0.980173
13323825	rs55948557	4.23011e-09	-1.70575	-0.95658	2.03501e-05	-1.83145	-1.0119	2.52589e-05	-1.82932	-1.05204
13323950	rs62056967	2.44839e-09	-1.83717	-1.37196	1.49099e-05	-1.76716	-1.38724	1.87215e-05	-1.81165	-1.36922
13323993	rs17817197	4.74497e-09	-1.68846	-0.859009	2.37236e-05	-1.74613	-0.943834	3.24425e-05	-1.69791	-0.933165
13324290	rs4792359	2.46196e-09	-1.83718	-1.36642	1.49852e-05	-1.77087	-1.3785	1.99067e-05	-1.75455	-1.36494
13324362	rs3848444	4.59977e-09	-1.68846	-0.890087	2.3066e-05	-1.74613	-0.971947	3.20404e-05	-1.69791	-0.945637
13324510	rs12603463	4.03007e-09	-1.3977	-1.31307	2.07255e-05	-1.51062	-1.31445	2.74212e-05	-1.47612	-1.32311
13324558	rs3859249	2.41339e-09	-1.83774	-1.38579	1.46167e-05	-1.77493	-1.39934	1.83735e-05	-1.81629	-1.38334
13324722	rs12603482	3.33027e-09	-1.78531	-1.11619	1.75691e-05	-1.83667	-1.15363	2.34858e-05	-1.83195	-1.12219
13324786	rs4792360	4.89642e-09	-1.60333	-0.912716	2.74011e-05	-1.55011	-0.995749	3.90146e-05	-1.44418	-1.00243
13324861	rs17744560	9.86899e-09	-1.81516	-3.07523e-10	6.58671e-05	-1.6688	-3.07523e-10	8.13935e-05	-1.71125	-3.07523e-10
13325102	rs10153318	2.42748e-09	-1.78929	-1.42841	1.68421e-05	-1.60102	-1.43153	2.13106e-05	-1.62514	-1.4262
13325226	rs10153317	2.39063e-09	-1.80763	-1.42537	1.78451e-05	-1.54999	-1.42472	2.26966e-05	-1.57379	-1.41453
13325336	rs76262034	5.41708e-09	-1.81171	-0.603287	3.294e-05	-1.6596	-0.702147	3.88521e-05	-1.70327	-0.747509
13325457	rs3859250	2.44583e-09	-1.83053	-1.37964	1.41551e-05	-1.81184	-1.39451	1.81451e-05	-1.83472	-1.37742
13325545	rs3901640	2.85042e-09	-1.66361	-1.39348	2.37928e-05	-1.29197	-1.39508	2.9546e-05	-1.31002	-1.41458
13325862	rs3905482	2.43077e-09	-1.78017	-1.43617	1.59649e-05	-1.65018	-1.43586	2.13096e-05	-1.61146	-1.43992
13325864	rs76657073	3.63058e-09	-1.80737	-1.0078	2.26214e-05	-1.65955	-1.07799	2.70683e-05	-1.70262	-1.10956
13326153	rs148355715	1.00899e-08	-1.79302	-3.07523e-10	5.58657e-05	-1.83349	-3.07523e-10	7.18367e-05	-1.83615	-3.07523e-10
13326182	rs140750091	9.86367e-09	-1.8157	-3.07523e-10	6.54702e-05	-1.67484	-3.07523e-10	7.9666e-05	-1.7327	-3.07523e-10
13326223	rs3859251	2.30776e-09	-1.83692	-1.43136	1.51863e-05	-1.70061	-1.43544	1.91803e-05	-1.71782	-1.43884
13326256	rs3859252	2.29515e-09	-1.83786	-1.4359	1.54776e-05	-1.67913	-1.43792	1.95487e-05	-1.69768	-1.43995
13326466	rs3859253	5.5131e-09	-1.59379	-0.803639	4.13385e-05	-1.27679	-0.857851	4.84334e-05	-1.36188	-0.868468
13326515	rs117295436	1.56951e-08	-1.50376e-10	-1.35121	8.94801e-05	-1.50376e-10	-1.36242	0.000115138	-1.50376e-10	-1.36441
13326771	rs3967115	7.06091e-09	-1.83772	-0.312264	4.07453e-05	-1.78854	-0.360554	5.09649e-05	-1.80664	-0.372767
13326805	rs4054840	2.76039e-09	-1.80397	-1.28521	1.92907e-05	-1.60485	-1.29196	2.43367e-05	-1.6033	-1.31525
13327144	rs11868349	1.32538e-08	-1.52027	-3.07523e-10	6.71184e-05	-1.64998	-3.07523e-10	8.87193e-05	-1.62507	-3.07523e-10
13327202	rs79021095	4.56641e-09	-1.24802	-1.33781	2.15452e-05	-1.45064	-1.33564	2.99138e-05	-1.37261	-1.33961
13327243	rs9903446	2.3145e-09	-1.83355	-1.43181	1.34592e-05	-1.82368	-1.43309	1.78055e-05	-1.80356	-1.42747
13327603	rs79549900	3.476e-08	-0.556087	-3.07523e-10	0.000119451	-1.07353	-3.07523e-10	0.00016564	-1.00072	-3.07523e-10
13327920	rs7214051	4.27799e-09	-1.73966	-0.911414	2.67446e-05	-1.62914	-0.940966	3.32119e-05	-1.65379	-0.95384
13327988	rs62056968	1.43152e-08	-1.77219	0.328957	7.8359e-05	-1.79237	0.297232	9.62553e-05	-1.81052	0.266979
13328321	rs4792361	1.35462e-08	-1.49845	-3.07523e-10	6.82599e-05	-1.63311	-3.07523e-10	9.03238e-05	-1.60714	-3.07523e-10
13328329	rs4792362	4.2537e-09	-1.75124	-0.90553	2.64433e-05	-1.64619	-0.935248	3.28702e-05	-1.66978	-0.948196
13328758	rs4792363	4.30299e-09	-1.75832	-0.886924	2.66416e-05	-1.6568	-0.917162	3.31317e-05	-1.67971	-0.930341
13328926	rs16947851	3.61897e-09	-1.51718	-1.30118	1.66226e-05	-1.74065	-1.30503	2.14753e-05	-1.75971	-1.28393
13329694	rs12453052	1.13304e-08	-1.75201	0.0749512	6.5068e-05	-1.77535	0.0943426	7.96398e-05	-1.79702	0.0639895
13330151	rs148978180	1.13571e-08	-1.67471	-3.07523e-10	6.38173e-05	-1.70041	-3.07523e-10	8.56557e-05	-1.66021	-3.07523e-10
13331301	rs16947859	6.00741e-09	-1.77495	-0.536615	3.46745e-05	-1.8308	-0.479627	4.06133e-05	-1.83786	-0.568583
13331456	rs16947864	5.33373e-09	-1.43492	-0.995584	2.42705e-05	-1.67193	-0.995243	2.84536e-05	-1.7219	-1.04037
13331723	rs9894575	6.20021e-09	-1.75812	-0.521856	3.54287e-05	-1.8245	-0.464412	4.12426e-05	-1.83698	-0.554087
13331729	rs9895883	5.95773e-09	-1.76523	-0.554638	3.3748e-05	-1.82732	-0.510201	3.94718e-05	-1.83758	-0.597373
13331902	rs17209204	4.90523e-09	-1.22576	-1.2885	2.37201e-05	-1.43257	-1.25755	3.26808e-05	-1.35282	-1.27093
13332157	rs147982250	1.13291e-08	-1.67718	-3.07523e-10	5.72028e-05	-1.80983	-3.07523e-10	7.47292e-05	-1.79667	-3.07523e-10
13332988	rs77788142	1.19357e-08	-1.62502	-3.07523e-10	5.58865e-05	-1.83311	-3.07523e-10	7.17368e-05	-1.83754	-3.07523e-10
13333043	rs10517443	3.76153e-09	-1.50618	-1.27355	1.71715e-05	-1.73455	-1.27864	2.2211e-05	-1.75423	-1.25572
13333128	rs3884646	5.57561e-09	-1.77108	-0.615073	4.05782e-05	-1.49893	-0.654276	4.84522e-05	-1.55866	-0.671306
13333334	rs10517444	1.31856e-08	-1.52543	-3.07523e-10	6.68528e-05	-1.65394	-3.07523e-10	8.83455e-05	-1.62929	-3.07523e-10
13333597	rs11868936	1.35728e-08	-1.49648	-3.07523e-10	6.83643e-05	-1.63159	-3.07523e-10	9.04705e-05	-1.60552	-3.07523e-10
13333653	rs62056969	1.57519e-08	-1.79588	0.448285	9.12374e-05	-1.80847	0.465503	0.000114035	-1.78111	0.407073
13334147	rs62056970	1.6367e-08	-1.81846	0.509175	9.48916e-05	-1.82667	0.522964	0.000117572	-1.80807	0.464579
13334301	rs62056971	1.79837e-08	-1.81401	0.598923	0.000104198	-1.82323	0.613084	0.00012898	-1.80261	0.551725
13334435	rs72820953	1.83816e-08	-1.81268	0.619479	0.000106481	-1.82218	0.633711	0.00013184	-1.80099	0.572043
13334455	rs72820955	1.85252e-08	-1.81576	0.630342	0.000107388	-1.82459	0.644611	0.000132765	-1.80474	0.582779
13334499	rs111313954	1.27596e-08	-1.70776	0.149491	7.15232e-05	-1.83418	0.247767	8.63448e-05	-1.81582	0.16363
13334508	rs113358534	1.92208e-08	-1.81057	0.66201	0.00011098	-1.82348	0.676387	0.000137284	-1.80258	0.614083
13334591	rs56075621	4.21028e-09	-1.49362	-1.17341	1.86893e-05	-1.7446	-1.18389	2.43038e-05	-1.76822	-1.15169
13334719	rs78088760	2.86259e-08	-0.750243	-3.07523e-10	8.00266e-05	-1.47408	-3.07523e-10	0.000102295	-1.48268	-3.07523e-10
13334810	rs6502261	5.16643e-09	-1.57452	-0.887849	3.15497e-05	-1.59172	-0.813155	4.0963e-05	-1.54717	-0.8507
13334814	rs6502262	5.09823e-09	-1.58212	-0.893539	3.11295e-05	-1.59906	-0.819218	4.03989e-05	-1.55516	-0.856578
13335008	rs72820956	1.78096e-08	-1.82109	0.596268	0.000105068	-1.81614	0.614309	0.000129648	-1.79799	0.552276
13335036	rs8080371	7.74142e-09	-1.80123	-0.25674	5.1823e-05	-1.73299	-0.175614	7.01325e-05	-1.68778	-0.172374
13335071	rs62056972	1.71804e-08	-1.81703	0.556243	9.99802e-05	-1.82557	0.574107	0.000123585	-1.8063	0.512688
13335227	rs74404626	1.71804e-08	-1.81703	0.556243	9.99802e-05	-1.82557	0.574107	0.000123585	-1.8063	0.512688
13335653	rs62056973	1.81443e-08	-1.81401	0.607816	0.000105543	-1.82323	0.625908	0.000130534	-1.80261	0.563699
13335791	rs4054841	1.21182e-08	-1.7435	0.133655	7.01103e-05	-1.83781	0.231447	8.38824e-05	-1.82885	0.147723
13335827	rs62056974	1.76684e-08	-1.80901	0.576235	0.000100695	-1.82217	0.577833	0.000124664	-1.80058	0.515661
13336617	rs3967116	4.55467e-09	-1.68947	-0.898929	2.72052e-05	-1.71865	-0.834379	3.48689e-05	-1.68735	-0.871601
13336625	rs4426380	4.59747e-09	-1.66482	-0.914226	2.76693e-05	-1.68554	-0.850568	3.56689e-05	-1.64898	-0.887282
13336657	rs3967117	2.9057e-09	-1.77923	-1.25865	1.69915e-05	-1.72521	-1.29851	2.34054e-05	-1.63329	-1.32429
13336825	rs3967118	3.22286e-09	-1.83017	-1.10412	1.93083e-05	-1.72068	-1.17522	2.43933e-05	-1.75606	-1.16017
13336922	rs181634636	1.7045e-08	-1.2687	-3.07523e-10	0.000153618	-0.821965	-3.07523e-10	0.000217618	-0.727801	-3.07523e-10
13337088	rs9913414	4.25731e-09	-1.50013	-1.15579	1.93552e-05	-1.72686	-1.16661	2.52573e-05	-1.74805	-1.13337
13337580	rs4054835	1.29485e-08	-1.54358	-3.07523e-10	6.59326e-05	-1.6678	-3.07523e-10	8.70496e-05	-1.64406	-3.07523e-10
13337956	rs12602055	2.87641e-09	-1.76756	-1.28046	1.68775e-05	-1.71276	-1.3177	2.32822e-05	-1.62128	-1.34158
13337972	rs4054836	1.33304e-08	-1.51451	-3.07523e-10	6.74169e-05	-1.64554	-3.07523e-10	8.91391e-05	-1.62034	-3.07523e-10
13338021	rs28408554	4.24688e-09	-1.53193	-1.12644	1.95674e-05	-1.74476	-1.13781	2.56246e-05	-1.76407	-1.10292
13338486	rs79521036	4.46048e-09	-1.83117	-0.778125	3.06206e-05	-1.62452	-0.810244	3.72932e-05	-1.66587	-0.825856
13338932	rs28758577	2.19284e-08	-1.80911	0.792336	0.000126215	-1.81934	0.800889	0.000155648	-1.79669	0.733747
13339203	rs3859254	4.42776e-09	-1.62486	-0.991803	2.65314e-05	-1.64792	-0.930187	3.43841e-05	-1.60732	-0.965629
13339428	rs7207361	3.97703e-09	-1.56265	-1.16138	1.86571e-05	-1.76134	-1.16887	2.4421e-05	-1.77874	-1.13636
13339449	rs112132559	9.65098e-09	-1.8375	-3.07523e-10	5.78057e-05	-1.79935	-3.07523e-10	7.35139e-05	-1.81307	-3.07523e-10
13339499	rs11659061	2.43851e-09	-1.82506	-1.3881	1.48274e-05	-1.78631	-1.37365	1.85065e-05	-1.82886	-1.36356
13339650	rs11654080	3.83895e-09	-1.78265	-0.976704	2.3776e-05	-1.77317	-0.914587	3.0058e-05	-1.75497	-0.952443
13340298	rs9894943	1.32276e-08	-1.67569	0.153436	9.04334e-05	-1.55302	0.201192	0.000112299	-1.59734	0.207963
13340405	rs11078155	2.80087e-08	-1.14449	0.372455	0.000182821	-1.03124	0.383313	0.000281072	-0.911204	0.439273
13341140	rs142114418	1.47213e-08	-1.50376e-10	-1.41526	8.39797e-05	-1.50376e-10	-1.42586	0.000110826	-1.50376e-10	-1.40258
13341152	rs67269093	1.069e-08	-1.73524	-3.07523e-10	6.15777e-05	-1.73614	-3.07523e-10	8.05305e-05	-1.72191	-3.07523e-10
13341165	rs4357979	3.88936e-08	0.796453	-1.24018	0.000223655	0.766631	-1.21296	0.000301919	0.802128	-1.20251
13341325	rs117812357	1.55001e-08	-1.50376e-10	-1.36371	8.76334e-05	-1.50376e-10	-1.38327	0.000117847	-1.50376e-10	-1.34116
13341463	rs2996008	6.82049e-08	-0.842382	0.960344	0.00040439	-0.900165	1.04611	0.000618846	-0.789721	1.10704
13341512	rs11870813	3.0523e-08	0.751889	-1.43796	0.000170731	0.722321	-1.43867	0.000227654	0.757516	-1.44023
13341658	rs117837386	1.45444e-08	-1.50376e-10	-1.42735	8.32511e-05	-1.50376e-10	-1.43457	0.000109218	-1.50376e-10	-1.41719
13341710	rs2996009	3.61724e-08	-1.81012	1.29386	0.000263485	-1.81409	1.53165	0.000361515	-1.79292	1.57268
13341940	rs2996010	1.86112e-08	-1.79447	0.613681	0.000113216	-1.78721	0.660071	0.000140341	-1.80474	0.63827
13341992	rs59394083	3.2238e-09	-1.60126	-1.33274	1.90202e-05	-1.61571	-1.29523	2.51358e-05	-1.59943	-1.28682
13342350	rs74199785	3.69529e-08	0.896633	-1.39154	0.000189914	0.783528	-1.39339	0.000252129	0.824761	-1.40536
13342397	rs117438684	1.45103e-08	-1.50376e-10	-1.4297	8.30706e-05	-1.50376e-10	-1.43675	0.000108773	-1.50376e-10	-1.42128
13342615	rs150133392	1.44185e-08	-1.50376e-10	-1.43604	8.28115e-05	-1.50376e-10	-1.43987	0.000107804	-1.50376e-10	-1.43023
13342822	rs76104555	3.8399e-08	-0.456523	-3.07523e-10	0.000365227	0.0440827	-3.07523e-10	0.000420629	-0.0687913	-3.07523e-10
13343383	rs12936950	1.22161e-08	-1.6018	-3.07523e-10	6.27284e-05	-1.71762	-3.07523e-10	8.64521e-05	-1.65095	-3.07523e-10
13343396	rs2996014	1.14435e-08	-1.66713	-3.07523e-10	8.54829e-05	-1.40812	-3.07523e-10	0.000112182	-1.39042	-3.07523e-10
13343618	rs73978872	1.39281e-08	-0.622598	-0.848048	0.000118476	-0.32669	-0.755035	0.000139471	-0.396906	-0.775782
13343665	rs116922406	1.54026e-08	-1.50376e-10	-1.37002	9.02483e-05	-1.50376e-10	-1.35387	0.000115079	-1.50376e-10	-1.36492
13343765	rs7220758	2.59788e-09	-1.82286	-1.327	1.62213e-05	-1.79241	-1.2777	2.00033e-05	-1.78522	-1.32942
13344095	rs2996019	4.19869e-08	-1.55592	1.18872	0.00030605	-1.37769	1.245	0.000436696	-1.31253	1.28123
13344284	rs73978891	3.29153e-08	-0.610618	-3.07523e-10	0.000359048	0.0270202	-3.07523e-10	0.000410925	-0.0921318	-3.07523e-10
13344297	rs9897993	4.68513e-09	-1.25329	-1.30687	2.1685e-05	-1.46397	-1.31585	2.68027e-05	-1.49654	-1.3255
13344536	rs117154734	3.07248e-08	-0.679485	-3.07523e-10	0.000193082	-0.59332	-3.07523e-10	0.000227211	-0.684665	-3.07523e-10
13344558	rs181974181	1.48396e-08	-1.50376e-10	-1.40726	8.57176e-05	-1.50376e-10	-1.40538	0.000110162	-1.50376e-10	-1.40859
13344806	rs138304801	1.67066e-08	-1.28875	-3.07523e-10	0.000113279	-1.12658	-3.07523e-10	0.000135496	-1.2016	-3.07523e-10
13345156	rs2996023	4.31742e-09	-1.31896	-1.32293	3.35351e-05	-1.06044	-1.28341	4.70399e-05	-0.972299	-1.28725
13345229	rs2996024	4.37018e-09	-1.49797	-1.13178	2.47688e-05	-1.4843	-1.16255	3.11171e-05	-1.51278	-1.16001
13345385	rs80296769	1.43739e-08	-1.50376e-10	-1.43914	8.27822e-05	-1.50376e-10	-1.44022	0.000106788	-1.50376e-10	-1.43969
13345454	rs2996025	4.58447e-09	-1.55085	-1.03103	2.55625e-05	-1.54929	-1.06602	3.22802e-05	-1.57378	-1.06231
13345571	rs2996026	2.16084e-08	-0.7149	-0.316574	0.000218914	-0.237742	-0.230014	0.000305076	-0.189645	-0.200337
13345673	rs10517445	1.44025e-08	-1.50376e-10	-1.43715	8.27768e-05	-1.50376e-10	-1.44029	0.000106715	-1.50376e-10	-1.44038
13346038	rs7217380	1.41057e-08	-1.45798	-3.07523e-10	7.74276e-05	-1.50709	-3.07523e-10	9.33908e-05	-1.57375	-3.07523e-10
13346537	rs7218194	2.64678e-09	-1.75048	-1.38073	1.66786e-05	-1.68294	-1.35937	2.32423e-05	-1.60399	-1.36058
13346619	rs2996031	5.54122e-09	-1.08171	-1.31063	4.42422e-05	-0.808249	-1.25851	6.26934e-05	-0.710093	-1.26219
13346764	rs55821063	4.28647e-08	-0.346507	-3.07523e-10	0.000327275	-0.0656371	-3.07523e-10	0.000388275	-0.148829	-3.07523e-10
13347119	rs2996032	2.89894e-08	-0.399854	-0.33777	0.000304573	0.111279	-0.248805	0.00042269	0.156826	-0.220729
13347149	rs2996033	5.32689e-09	-1.10609	-1.3257	4.2236e-05	-0.836732	-1.27643	5.97817e-05	-0.739912	-1.27993
13347468	rs73306306	1.9989e-08	-1.50376e-10	-1.10937	0.000111428	-1.50376e-10	-1.14306	0.000142434	-1.50376e-10	-1.15167
13347606	rs74933312	2.50687e-08	-1.50376e-10	-0.882934	0.000138314	-1.50376e-10	-0.926914	0.000176319	-1.50376e-10	-0.938248
13347796	rs56965838	1.43776e-08	-1.50376e-10	-1.43888	8.33998e-05	-1.50376e-10	-1.43279	0.000107776	-1.50376e-10	-1.43049
13348023	rs77406508	1.99819e-08	-1.50376e-10	-1.10973	0.000111391	-1.50376e-10	-1.14339	0.000142387	-1.50376e-10	-1.152
13348257	rs9903148	2.66631e-09	-1.74076	-1.3831	1.68478e-05	-1.67007	-1.36214	2.35463e-05	-1.58824	-1.36333
13348683	rs144079768	1.78026e-08	-1.50376e-10	-1.22521	9.88063e-05	-1.50376e-10	-1.26328	0.00013016	-1.50376e-10	-1.24178
13349310	rs60700065	1.21609e-08	-1.60633	-3.07523e-10	7.96524e-05	-1.47876	-3.07523e-10	0.000110723	-1.40351	-3.07523e-10
13350076	rs16947899	1.43962e-08	-1.50376e-10	-1.43759	8.35814e-05	-1.50376e-10	-1.43062	0.000108084	-1.50376e-10	-1.42763
13350084	rs2996034	2.53237e-08	-0.517047	-0.355767	0.000264619	-0.00311976	-0.275028	0.000370623	0.0483582	-0.243716
13350308	rs76127868	1.4413e-08	-1.50376e-10	-1.43642	8.37566e-05	-1.50376e-10	-1.42852	0.000108342	-1.50376e-10	-1.42525
13350768	rs2906919	2.39082e-08	-0.553401	-0.376931	0.000248797	-0.0460122	-0.293785	0.000348009	0.0048647	-0.263179
13350784	rs74326398	5.0012e-08	0.552664	-0.744956	0.000194471	0.19444	-0.780594	0.000245966	0.165637	-0.770987
13351132	rs9910802	1.64075e-08	-1.50376e-10	-1.30682	9.21728e-05	-1.50376e-10	-1.33277	0.000118266	-1.50376e-10	-1.33761
13351264	rs8072006	2.58097e-09	-1.76148	-1.39491	1.61404e-05	-1.6977	-1.37741	2.24449e-05	-1.62221	-1.37727
13351326	rs2996035	3.8795e-09	-1.3285	-1.42034	3.04245e-05	-1.03847	-1.40272	4.26567e-05	-0.953163	-1.40419
13351339	rs2996036	3.91856e-09	-1.31829	-1.42054	3.08076e-05	-1.02568	-1.40299	4.32227e-05	-0.939715	-1.40446
13351432	rs76646614	1.66366e-08	-1.50376e-10	-1.29295	9.33305e-05	-1.50376e-10	-1.32029	0.000119718	-1.50376e-10	-1.3254
13351769	rs28407982	1.71024e-08	-1.50376e-10	-1.26533	9.62408e-05	-1.50376e-10	-1.28958	0.000123328	-1.50376e-10	-1.2957
13351958	rs28410296	1.64032e-08	-1.50376e-10	-1.30708	9.21512e-05	-1.50376e-10	-1.33301	0.000118239	-1.50376e-10	-1.33784
13352155	rs73306323	1.51306e-08	-1.38783	-3.07523e-10	8.26813e-05	-1.44144	-3.07523e-10	9.90645e-05	-1.51477	-3.07523e-10
13352506	rs78708257	1.44184e-08	-1.50376e-10	-1.43605	8.38105e-05	-1.50376e-10	-1.42788	0.00010842	-1.50376e-10	-1.42453
13352611	rs76927107	1.44759e-08	-1.50376e-10	-1.43207	8.434e-05	-1.50376e-10	-1.42158	0.000109183	-1.50376e-10	-1.41752
13352705	rs113880099	9.98401e-09	-1.80357	-3.07523e-10	5.88676e-05	-1.78115	-3.07523e-10	7.41969e-05	-1.80382	-3.07523e-10
13352848	rs4289033	5.08201e-09	-1.65122	-0.827629	2.65582e-05	-1.64352	-0.933578	3.29468e-05	-1.70673	-0.908915
13352852	rs118063797	1.0422e-07	0.541951	-3.07523e-10	0.000599355	0.539417	-3.07523e-10	0.000647215	0.362136	-3.07523e-10
13352884	rs2996037	2.56447e-08	-0.498677	-0.361542	0.000269656	0.01852	-0.277808	0.000377606	0.0702985	-0.24699
13353278	rs75876011	1.4638e-08	-1.50376e-10	-1.42093	8.56638e-05	-1.50376e-10	-1.40601	0.000111048	-1.50376e-10	-1.40058
13353530	rs11656301	7.17892e-09	-1.61308	-0.520323	4.09041e-05	-1.57207	-0.57314	5.39314e-05	-1.5991	-0.523732
13353869	rs74333910	1.74446e-08	-1.50376e-10	-1.24553	9.69513e-05	-1.50376e-10	-1.28223	0.000127357	-1.50376e-10	-1.26355
13353906	rs17660368	1.60653e-08	-1.32789	-3.07523e-10	6.59183e-05	-1.66802	-3.07523e-10	8.63825e-05	-1.65176	-3.07523e-10
13353957	rs79091737	1.47644e-08	-1.50376e-10	-1.41233	8.66259e-05	-1.50376e-10	-1.39484	0.000112384	-1.50376e-10	-1.38862
13353965	rs2996038	4.86448e-09	-1.08309	-1.4395	3.93408e-05	-0.750574	-1.4336	5.56625e-05	-0.657016	-1.43422
13354196	rs2996039	2.1154e-08	-0.674875	-0.377853	0.00021522	-0.190033	-0.294743	0.000300415	-0.141229	-0.264148
13354208	rs2996040	2.08788e-08	-0.674875	-0.390945	0.000212314	-0.190033	-0.308339	0.000296304	-0.141229	-0.277926
13354220	rs139986243	9.66605e-09	-1.83593	-3.07523e-10	5.71004e-05	-1.81163	-3.07523e-10	7.22222e-05	-1.83079	-3.07523e-10
13354233	rs114633756	1.34851e-08	-1.50297	-3.07523e-10	9.03835e-05	-1.35237	-3.07523e-10	0.000127114	-1.26546	-3.07523e-10
13354305	rs143359088	2.17592e-08	-1.50376e-10	-1.02452	0.000118899	-1.50376e-10	-1.07816	0.000158041	-1.50376e-10	-1.04769
13354309	rs2996041	2.09795e-08	-0.708942	-0.352065	0.000212265	-0.230632	-0.267971	0.000296216	-0.182429	-0.237024
13354312	rs34764348	4.55106e-09	-1.70628	-0.882914	2.38764e-05	-1.69981	-0.983738	2.99078e-05	-1.75211	-0.960312
13354637	rs150012495	1.9666e-08	-1.50376e-10	-1.12567	0.000109722	-1.50376e-10	-1.15849	0.000140285	-1.50376e-10	-1.16687
13355127	rs2996043	3.58338e-09	-1.3886	-1.43964	2.67395e-05	-1.13554	-1.43475	3.72398e-05	-1.05731	-1.43585
13355674	rs4054866	7.82823e-09	-1.48707	-0.55975	4.36559e-05	-1.47776	-0.602335	5.87949e-05	-1.48909	-0.547401
13355825	rs4054867	1.0674e-08	-1.73674	-3.07523e-10	6.51117e-05	-1.68033	-3.07523e-10	9.09252e-05	-1.60051	-3.07523e-10
13355938	rs11078157	1.43634e-08	-1.50376e-10	-1.43987	8.30865e-05	-1.50376e-10	-1.43655	0.000107311	-1.50376e-10	-1.43481
13356029	rs8080163	4.11793e-09	-1.73148	-0.957726	2.39997e-05	-1.77488	-0.903517	3.11874e-05	-1.77649	-0.894035
13356906	rs72635591	1.69928e-08	-1.50376e-10	-1.27176	9.69314e-05	-1.50376e-10	-1.28243	0.000124409	-1.50376e-10	-1.28697
13357215	rs7209340	2.28621e-09	-1.8373	-1.44035	1.37489e-05	-1.79727	-1.43821	1.75955e-05	-1.80361	-1.43929
13357715	rs2996049	5.66596e-09	-1.04754	-1.32254	3.95319e-05	-0.895664	-1.28367	5.9574e-05	-0.738781	-1.28454
13358032	rs67945662	2.29354e-09	-1.83757	-1.43689	1.36836e-05	-1.80772	-1.43252	1.7511e-05	-1.81267	-1.43505
13358465	rs7502538	2.28933e-09	-1.83786	-1.43844	1.37207e-05	-1.80257	-1.43496	1.75593e-05	-1.80794	-1.43702
13358526	rs59008777	2.28767e-09	-1.83727	-1.43975	1.35845e-05	-1.81014	-1.43737	1.74061e-05	-1.81487	-1.43885
13358774	rs9911651	2.33798e-09	-1.82568	-1.42959	1.3454e-05	-1.83181	-1.42535	1.72589e-05	-1.83253	-1.42968
13359217	rs77797715	2.82078e-08	0.0948283	-0.859785	0.000120973	-0.168559	-0.892308	0.000151732	-0.204874	-0.88355
13359435	rs977706	2.72004e-09	-1.67628	-1.42763	1.46369e-05	-1.73789	-1.435	1.86506e-05	-1.74973	-1.43494
13359576	rs74408326	1.51301e-08	-1.50376e-10	-1.38787	8.62003e-05	-1.50376e-10	-1.39976	0.000110403	-1.50376e-10	-1.40641
13359751	rs2018048	4.92805e-09	-1.18141	-1.3282	4.30254e-05	-0.786487	-1.30816	6.46038e-05	-0.648171	-1.2941
13359801	rs8078717	4.66836e-09	-1.20743	-1.35632	4.00807e-05	-0.819483	-1.34606	5.98229e-05	-0.683287	-1.33587
13360019	rs8081514	6.49198e-09	-0.951868	-1.28212	5.98561e-05	-0.496311	-1.26818	8.92409e-05	-0.361478	-1.25772
13360441	rs72635592	1.44328e-08	-1.50376e-10	-1.43505	8.30652e-05	-1.50376e-10	-1.43681	0.000107026	-1.50376e-10	-1.43747
13360474	rs929439	1.23627e-08	-1.58987	-3.07523e-10	6.88563e-05	-1.62441	-3.07523e-10	8.7597e-05	-1.63779	-3.07523e-10
13360983	rs72635593	1.44947e-08	-1.50376e-10	-1.43077	8.33665e-05	-1.50376e-10	-1.43319	0.000107383	-1.50376e-10	-1.43414
13361024	rs72635594	1.4487e-08	-1.50376e-10	-1.4313	8.33282e-05	-1.50376e-10	-1.43365	0.000107337	-1.50376e-10	-1.43456
13361061	rs62056975	9.72412e-09	-1.82995	-3.07523e-10	5.5865e-05	-1.8335	-3.07523e-10	7.17461e-05	-1.83741	-3.07523e-10
13361115	rs9909154	5.45351e-09	-1.11118	-1.29711	5.15082e-05	-0.629312	-1.28538	7.60538e-05	-0.504028	-1.27507
13361520	rs7214164	5.50552e-09	-1.04502	-1.35378	4.89791e-05	-0.614155	-1.35089	7.29136e-05	-0.476814	-1.34445
13361743	rs78254769	7.56783e-08	0.221937	-3.07523e-10	0.000834776	0.870726	-3.07523e-10	0.000974628	0.771514	-3.07523e-10
13361757	rs72635595	1.44849e-08	-1.50376e-10	-1.43145	8.33127e-05	-1.50376e-10	-1.43384	0.000107306	-1.50376e-10	-1.43486
13361837	rs114769076	3.10992e-08	-0.667373	-3.07523e-10	0.000197285	-0.571789	-3.07523e-10	0.000222992	-0.703408	-3.07523e-10
13361984	rs111817104	1.3459e-08	-1.50491	-3.07523e-10	0.000109383	-1.16158	-3.07523e-10	0.000155924	-1.06117	-3.07523e-10
13362352	rs77736438	1.15531e-08	-1.19715	-0.460448	7.07062e-05	-1.2152	-0.382703	8.50456e-05	-1.32123	-0.346125
13362701	rs17660482	1.22145e-08	-1.60193	-3.07523e-10	8.12195e-05	-1.45928	-3.07523e-10	9.83581e-05	-1.52193	-3.07523e-10
13363072	rs1548663	2.10118e-08	-1.05947	-3.07523e-10	0.000117821	-1.08727	-3.07523e-10	0.000154917	-1.06765	-3.07523e-10
13363185	rs114565208	3.15444e-08	-0.65316	-3.07523e-10	0.000200222	-0.557009	-3.07523e-10	0.000226134	-0.689415	-3.07523e-10
13363223	rs76188416	1.54964e-08	-1.50376e-10	-1.36395	8.90083e-05	-1.50376e-10	-1.36771	0.000114747	-1.50376e-10	-1.36781
13363561	rs190135521	1.93089e-08	-1.14399	-3.07523e-10	9.93628e-05	-1.25766	-3.07523e-10	0.000122191	-1.30495	-3.07523e-10
13363661	rs16947926	2.303e-09	-1.82998	-1.44036	1.32957e-05	-1.82996	-1.43904	1.70841e-05	-1.8326	-1.4398
13363669	rs35359180	4.35481e-09	-1.58877	-1.0445	2.70626e-05	-1.52629	-1.03199	3.42954e-05	-1.5576	-1.01793
13364290	rs8068216	2.42201e-09	-1.83062	-1.38934	1.53166e-05	-1.75986	-1.36764	1.94187e-05	-1.77833	-1.36597
13364549	rs8068169	7.1043e-09	-0.908414	-1.23544	4.86179e-05	-0.783553	-1.18889	7.40456e-05	-0.614467	-1.19139
13364994	rs2190822	2.4232e-09	-1.78001	-1.43946	1.32782e-05	-1.83358	-1.43674	1.71049e-05	-1.83273	-1.43845
13365021	rs114526847	2.48198e-08	-0.892915	-3.07523e-10	0.000155959	-0.806842	-3.07523e-10	0.000178623	-0.925264	-3.07523e-10
13365547	rs36086839	3.2874e-09	-1.50377	-1.41069	2.04357e-05	-1.43196	-1.40719	2.55242e-05	-1.46782	-1.40309
13365711	rs72822845	3.83007e-09	-1.71871	-1.04296	2.01834e-05	-1.76035	-1.09123	2.57933e-05	-1.76969	-1.09074
13365863	rs1860070	6.34318e-09	-1.0007	-1.25648	4.31493e-05	-0.882882	-1.20889	6.5373e-05	-0.719396	-1.21104
13366147	rs72635596	1.43864e-08	-1.50376e-10	-1.43827	8.30458e-05	-1.50376e-10	-1.43704	0.000107152	-1.50376e-10	-1.43629
13367142	rs4791551	8.47823e-09	-0.835925	-1.13113	5.90561e-05	-0.707399	-1.07055	9.10798e-05	-0.530093	-1.06871
13367540	rs144896535	1.61901e-08	-1.50376e-10	-1.32015	9.29032e-05	-1.50376e-10	-1.32488	0.000119765	-1.50376e-10	-1.32501
13367965	rs72635597	1.4429e-08	-1.50376e-10	-1.43531	8.33415e-05	-1.50376e-10	-1.43349	0.000107567	-1.50376e-10	-1.43243
13367970	rs2874897	2.50768e-09	-1.74609	-1.4391	1.34064e-05	-1.82468	-1.43603	1.72716e-05	-1.82358	-1.43791
13368274	rs78263758	3.20058e-08	-0.638638	-3.07523e-10	0.000203268	-0.541911	-3.07523e-10	0.000229391	-0.675116	-3.07523e-10
13368963	rs16947942	2.39641e-09	-1.83751	-1.39307	1.46616e-05	-1.79873	-1.37248	1.85447e-05	-1.81148	-1.37888
13369170	rs7219001	4.62898e-09	-1.42228	-1.14994	3.71088e-05	-1.10956	-1.13302	5.50814e-05	-0.987521	-1.11421
13369770	rs2159122	1.78247e-08	-0.188087	-1.03588	0.000179606	0.336311	-1.00198	0.000277526	0.488566	-0.973195
13370006	rs16947944	2.40741e-09	-1.8372	-1.38881	1.46966e-05	-1.80144	-1.36738	1.85937e-05	-1.8137	-1.37402
13370098	rs72635598	1.45406e-08	-1.50376e-10	-1.42761	8.40688e-05	-1.50376e-10	-1.4248	0.000108561	-1.50376e-10	-1.42323
13370398	rs72635599	1.4611e-08	-1.50376e-10	-1.42278	8.45149e-05	-1.50376e-10	-1.41951	0.000109164	-1.50376e-10	-1.41769
13370460	rs16947946	2.40995e-09	-1.8372	-1.38775	1.4715e-05	-1.80144	-1.36613	1.86159e-05	-1.8137	-1.37283
13372104	rs185533808	3.73974e-08	-0.482953	-3.07523e-10	0.00021039	-0.507475	-3.07523e-10	0.000242486	-0.6196	-3.07523e-10
13372846	rs72822850	2.43206e-09	-1.8372	-1.37862	1.48745e-05	-1.80144	-1.35535	1.88087e-05	-1.8137	-1.36253
13373143	rs11078158	2.43904e-09	-1.8372	-1.37575	1.49245e-05	-1.80144	-1.35199	1.88691e-05	-1.8137	-1.35932
13373318	rs117000609	9.69239e-09	-1.83321	-3.07523e-10	5.57529e-05	-1.83551	-3.07523e-10	7.17651e-05	-1.83714	-3.07523e-10
13373718	rs58329456	2.45989e-09	-1.83717	-1.36727	1.50179e-05	-1.80508	-1.34211	1.90014e-05	-1.81618	-1.34984
13373915	rs12944375	5.39959e-09	-1.33513	-1.08311	4.45467e-05	-0.995523	-1.06438	6.68407e-05	-0.864634	-1.0436
13374085	rs73306361	1.47273e-08	-1.50376e-10	-1.41485	8.5242e-05	-1.50376e-10	-1.41094	0.00011014	-1.50376e-10	-1.40879
13374140	rs142810158	3.57627e-08	-0.527649	-3.07523e-10	0.000228105	-0.42663	-3.07523e-10	0.000255891	-0.56579	-3.07523e-10
13374184	rs12601934	1.04908e-08	-0.701133	-1.05292	7.27532e-05	-0.584562	-0.984802	0.000112921	-0.397539	-0.986315
13374468	rs57918576	2.36511e-09	-1.80556	-1.43817	1.3283e-05	-1.83745	-1.4325	1.71265e-05	-1.83785	-1.43206
13374537	rs147341408	1.46321e-08	-1.50376e-10	-1.42133	8.46478e-05	-1.50376e-10	-1.41794	0.000109343	-1.50376e-10	-1.41605
13374599	rs12602036	2.45787e-09	-1.8372	-1.36806	1.50588e-05	-1.80144	-1.34303	1.90319e-05	-1.8137	-1.35073
13374864	rs67697474	2.51731e-09	-1.74171	-1.43965	1.34147e-05	-1.82299	-1.4371	1.72883e-05	-1.82182	-1.4387
13374869	rs62057030	9.86232e-09	-1.81583	-3.07523e-10	6.71315e-05	-1.64978	-3.07523e-10	7.98752e-05	-1.73008	-3.07523e-10
13375271	rs72635600	1.46321e-08	-1.50376e-10	-1.42133	8.46478e-05	-1.50376e-10	-1.41794	0.000109343	-1.50376e-10	-1.41605
13375402	rs758201	2.48013e-09	-1.8372	-1.35904	1.52165e-05	-1.80144	-1.33261	1.92234e-05	-1.8137	-1.34072
13375572	rs758202	2.53125e-09	-1.73723	-1.43861	1.34649e-05	-1.82119	-1.43516	1.73457e-05	-1.81995	-1.43724
13375847	rs758203	2.48013e-09	-1.8372	-1.35904	1.52165e-05	-1.80144	-1.33261	1.92234e-05	-1.8137	-1.34072
```
