## Supplementary material for "Characterization of shared and ancestry-specific signals driving complex traits using multi-ancestry fine-mapping": susiex_nc3.cs80.summary

```
# chr17:12375908-13375908
CS_ID	CS_LENGTH	CS_PURITY	MAX_PIP_SNP	BP	REF_ALLELE	ALT_ALLELE	REF_FRQ	BETA	SE	-LOG10P	MAX_PIP	POST-HOC_PROB_POP1	POST-HOC_PROB_POP2
1	2	0.991969	rs73292401	12875908	A,A	T,T	0.822068,0.938492	0.0320633,0.0274713	0.00516962,0.0177919	9.25445,0.911579	0.711693	0.999828	0.386891
2	852	0	rs12936683	12677862	A,A	G,G	0.059642,0.250992	0.0292221,-0.0091541	0.00834866,0.00985893	3.33266,0.452048	0.0424373	0.553403	0.354771
3	1192	0	rs138002092	12391719	A,NA	G,NA	0.983101,NA	0.0616564,NA	0.0153396,NA	4.23401,NA	0.096352	0.335073	0.520063
```
