## Supplementary material for "Characterization of shared and ancestry-specific signals driving complex traits using multi-ancestry fine-mapping": s1.afreq

```
#CHROM	ID	REF	ALT	ALT_FREQS	OBS_CT
17	rs9908564	T	C	0.701789	1006
17	rs374601128	A	C	0.0815109	1006
17	rs9893944	C	T	0.304175	1006
17	rs9895898	T	C	0.309145	1006
17	rs12602546	G	A	0.463221	1006
17	rs140154912	C	A	0.0178926	1006
17	rs62073743	C	T	0.780318	1006
17	rs11544711	T	A	0.67495	1006
17	rs114381083	A	T	0.0864811	1006
17	rs112087876	C	T	0.37674	1006
17	rs4315390	A	G	0.487078	1006
17	rs140387193	C	T	0.0178926	1006
17	rs12150401	G	A	0.0874751	1006
17	rs139181456	G	A	0.0874751	1006
17	rs114608528	T	G	0.0178926	1006
17	rs4924769	C	T	0.567594	1006
17	rs200711350	C	A	0.0864811	1006
17	rs78709540	G	A	0.0864811	1006
17	rs56195816	G	A	0.375746	1006
17	rs7215492	C	T	0.461233	1006
17	rs8077093	G	A	0.0874751	1006
17	rs117902994	C	T	0.0168986	1006
17	rs148015675	C	T	0.0347913	1006
17	rs147772607	T	C	0.0874751	1006
17	rs141060553	G	A	0.026839	1006
17	rs115378294	T	C	0.0874751	1006
17	rs149007393	C	G	0.0874751	1006
17	rs11655952	A	G	0.0874751	1006
17	rs9783820	C	A	0.543738	1006
17	rs139505028	G	A	0.0228628	1006
17	rs7223948	A	G	0.314115	1006
17	rs12603319	C	T	0.212724	1006
17	rs11867536	C	T	0.0874751	1006
17	rs56296620	T	A	0.0775348	1006
17	rs113103355	A	G	0.374751	1006
17	rs12943180	A	G	0.175944	1006
17	rs11078420	G	C	0.624254	1006
17	rs3032059	T	A	0.194831	1006
17	rs28711770	G	A	0.0775348	1006
17	rs189625302	T	C	0.083499	1006
17	rs112397760	G	T	0.082505	1006
17	rs183479685	T	G	0.027833	1006
17	rs71372288	C	A	0.203777	1006
17	rs7225387	A	G	0.082505	1006
17	rs11657414	G	C	0.203777	1006
17	rs59130773	C	G	0.198807	1006
17	rs11870736	T	C	0.082505	1006
17	rs10153280	T	C	0.512922	1006
17	rs187048266	C	T	0.0129225	1006
17	rs139952195	C	T	0.0308151	1006
17	rs55828488	G	A	0.423459	1006
17	rs10775382	C	A	0.87674	1006
17	rs144931466	C	T	0.082505	1006
17	rs11651007	T	C	0.596421	1006
17	rs9898589	T	C	0.87674	1006
17	rs12452278	C	T	0.422465	1006
17	rs9674947	T	C	0.595427	1006
17	rs12945049	A	G	0.026839	1006
17	rs112514629	T	A	0.0805169	1006
17	rs11489009	A	G	0.594433	1006
17	rs8073523	T	C	0.877734	1006
17	rs8076246	A	G	0.853877	1006
17	rs9906823	C	A	0.0795229	1006
17	rs4244595	G	A	0.564612	1006
17	rs8069260	G	A	0.0685885	1006
17	rs8070267	T	C	0.0685885	1006
17	rs4924924	G	C	0.497018	1006
17	rs146670163	C	T	0.0685885	1006
17	rs4630608	C	T	0.497018	1006
17	rs75366322	A	C	0.0685885	1006
17	rs9908821	A	G	0.497018	1006
17	rs9909417	G	A	0.287276	1006
17	rs60883080	C	T	0.0308151	1006
17	rs12150592	A	G	0.0805169	1006
17	rs67053020	G	C	0.497018	1006
17	rs4924925	T	G	0.496024	1006
17	rs77288131	G	A	0.0805169	1006
17	rs9911451	A	T	0.491054	1006
17	rs151267144	G	A	0.0735586	1006
17	rs184786032	T	C	0.0139165	1006
17	rs59588820	A	G	0.496024	1006
17	rs58011943	G	C	0.0805169	1006
17	rs75174617	G	T	0.496024	1006
17	rs76852375	G	T	0.200795	1006
17	rs150683981	C	T	0.0735586	1006
17	rs11867206	G	T	0.473161	1006
17	rs145266550	T	C	0.026839	1006
17	rs111514880	G	A	0.421471	1006
17	rs62075101	C	T	0.0805169	1006
17	rs62075102	G	C	0.7833	1006
17	rs56156915	G	A	0.496024	1006
17	rs61075345	G	A	0.851889	1006
17	rs4924771	C	T	0.7833	1006
17	rs8082550	T	C	0.206759	1006
17	rs71372291	C	T	0.206759	1006
17	rs9709286	C	T	0.0805169	1006
17	rs143121986	G	C	0.0725646	1006
17	rs4924927	A	G	0.7833	1006
17	rs60217140	G	C	0.0675944	1006
17	rs8074173	G	A	0.206759	1006
17	rs141410658	G	A	0.139165	1006
17	rs115776459	C	A	0.422465	1006
17	rs56088506	G	A	0.206759	1006
17	rs2270139	A	G	0.422465	1006
17	rs8080471	T	C	0.702783	1006
17	rs536126088	G	A	0.0596421	1006
17	rs74752116	T	C	0.206759	1006
17	rs11871508	G	A	0.0178926	1006
17	rs62075107	A	G	0.0805169	1006
17	rs4924772	G	A	0.417495	1006
17	rs8077275	G	A	0.496024	1006
17	rs9891668	G	A	0.0805169	1006
17	rs9898804	G	A	0.0805169	1006
17	rs2589690	T	C	0.208748	1006
17	rs62075108	A	G	0.0755467	1006
17	rs17675577	A	G	0.0805169	1006
17	rs1043628	T	C	0.206759	1006
17	rs75779268	A	G	0.49503	1006
17	rs2532476	A	G	0.206759	1006
17	rs4924929	G	A	0.49503	1006
17	rs4548934	A	G	0.206759	1006
17	rs142064399	A	G	0.0735586	1006
17	rs4123417	T	C	0.49503	1006
17	rs71372293	A	G	0.139165	1006
17	rs55788939	A	G	0.0805169	1006
17	rs142356334	A	G	0.206759	1006
17	rs2654399	A	G	0.0775348	1006
17	rs7207570	C	T	0.468191	1006
17	rs143476295	G	A	0.0755467	1006
17	rs28667787	C	T	0.468191	1006
17	rs115717792	C	A	0.0755467	1006
17	rs114936967	C	A	0.0755467	1006
17	rs35783872	A	C	0.55666	1006
17	rs200096445	T	C	0.217694	1006
17	rs4003616	G	A	0.0854871	1006
17	rs4078959	T	C	0.0904573	1006
17	rs28436199	C	T	0.394632	1006
17	rs9915894	T	C	0.791252	1006
17	rs9916340	T	C	0.621272	1006
17	rs112644483	T	A	0.0357853	1006
17	rs4924935	C	T	0.700795	1006
17	rs150071767	T	C	0.00894632	1006
17	rs9902467	A	T	0.620278	1006
17	rs7214585	T	C	0.55666	1006
17	rs7213615	C	T	0.55666	1006
17	rs9916802	G	A	0.480119	1006
17	rs7223700	A	G	0.394632	1006
17	rs144352654	C	G	0.0188867	1006
17	rs4924936	A	G	0.55666	1006
17	rs9897586	G	A	0.55666	1006
17	rs68182308	A	T	0.0854871	1006
17	rs78002142	C	G	0.0765408	1006
17	rs9905565	C	T	0.700795	1006
17	rs9907723	T	C	0.55666	1006
17	rs66554377	C	T	0.0854871	1006
17	rs7221935	G	C	0.622266	1006
17	rs72840597	C	A	0.0854871	1006
17	rs7222187	A	C	0.557654	1006
17	rs8066636	G	A	0.557654	1006
17	rs8066385	C	T	0.395626	1006
17	rs9905495	T	C	0.792247	1006
17	rs11548434	G	A	0.557654	1006
17	rs28540773	T	C	0.557654	1006
17	rs8068683	T	G	0.557654	1006
17	rs80251691	C	A	0.0765408	1006
17	rs111869687	A	G	0.0765408	1006
17	rs8077111	C	T	0.557654	1006
17	rs1037036	G	A	0.393638	1006
17	rs77353136	A	C	0.0178926	1006
17	rs76363552	T	G	0.0765408	1006
17	rs1037037	A	G	0.55666	1006
17	rs111951007	G	A	0.119284	1006
17	rs8069826	G	T	0.557654	1006
17	rs80078248	A	G	0.0765408	1006
17	rs111850345	A	G	0.0765408	1006
17	rs34306838	C	T	0.0854871	1006
17	rs9915343	A	G	0.557654	1006
17	rs9916245	C	G	0.395626	1006
17	rs12942794	A	C	0.557654	1006
17	rs7503663	C	T	0.557654	1006
17	rs12600851	T	A	0.557654	1006
17	rs117164639	C	T	0.0457256	1006
17	rs3764443	A	G	0.557654	1006
17	rs3764444	C	T	0.481113	1006
17	rs3764445	G	A	0.557654	1006
17	rs3764446	C	T	0.0646123	1006
17	rs3764447	G	A	0.557654	1006
17	rs3764448	C	T	0.557654	1006
17	rs9903574	C	T	0.557654	1006
17	rs2305061	C	T	0.0795229	1006
17	rs2386404	T	C	0.557654	1006
17	rs2386403	A	G	0.557654	1006
17	rs112651860	C	T	0.0765408	1006
17	rs6502672	A	G	0.557654	1006
17	rs8182287	G	A	0.0646123	1006
17	rs59572604	C	T	0.0646123	1006
17	rs11868500	A	G	0.557654	1006
17	rs12937933	C	G	0.557654	1006
17	rs11868520	A	G	0.557654	1006
17	rs2305062	A	G	0.0646123	1006
17	rs2305064	G	A	0.557654	1006
17	rs9912713	G	A	0.557654	1006
17	rs11653729	G	A	0.0854871	1006
17	rs62075120	C	A	0.0795229	1006
17	rs75916175	A	G	0.0765408	1006
17	rs74766434	T	C	0.0228628	1006
17	rs113985195	C	T	0.0785288	1006
17	rs144714568	A	G	0.0149105	1006
17	rs34417974	T	C	0.558648	1006
17	rs12951890	G	A	0.161034	1006
17	rs7212905	A	G	0.557654	1006
17	rs112486996	A	C	0.0765408	1006
17	rs7214754	T	G	0.557654	1006
17	rs6502673	A	G	0.557654	1006
17	rs112501378	C	T	0.0765408	1006
17	rs77622879	G	A	0.084493	1006
17	rs7219204	G	A	0.397614	1006
17	rs4328505	G	A	0.482107	1006
17	rs80097258	C	T	0.0765408	1006
17	rs4393623	A	G	0.557654	1006
17	rs7503678	A	T	0.557654	1006
17	rs10852854	C	G	0.557654	1006
17	rs6502674	A	G	0.700795	1006
17	rs139619965	C	T	0.00795229	1006
17	rs148699365	T	A	0.00795229	1006
17	rs77515504	A	G	0.0765408	1006
17	rs117186753	G	A	0.0159046	1006
17	rs12451220	C	T	0.557654	1006
17	rs12451200	A	G	0.557654	1006
17	rs7220661	A	G	0.557654	1006
17	rs1992649	A	G	0.084493	1006
17	rs111275366	G	C	0.0606362	1006
17	rs12452289	T	G	0.557654	1006
17	rs12449821	A	G	0.557654	1006
17	rs117575987	T	A	0.0666004	1006
17	rs35911764	C	T	0.557654	1006
17	rs67735616	G	A	0.481113	1006
17	rs112429999	T	C	0.557654	1006
17	rs11650163	T	C	0.557654	1006
17	rs112051225	C	G	0.0765408	1006
17	rs183289853	C	T	0.027833	1006
17	rs68046274	G	A	0.557654	1006
17	rs79836654	G	A	0.0765408	1006
17	rs2892016	C	T	0.558648	1006
17	rs2892015	C	T	0.557654	1006
17	rs4334348	G	T	0.557654	1006
17	rs77611779	T	A	0.0765408	1006
17	rs8073236	C	G	0.481113	1006
17	rs4319824	T	C	0.557654	1006
17	rs9914914	G	A	0.557654	1006
17	rs142511878	G	A	0.0397614	1006
17	rs9914544	A	C	0.395626	1006
17	rs9915346	G	A	0.39662	1006
17	rs7222748	T	C	0.557654	1006
17	rs7221778	A	G	0.0864811	1006
17	rs4924938	T	C	0.557654	1006
17	rs112016161	G	A	0.0765408	1006
17	rs12600722	C	A	0.557654	1006
17	rs62075125	G	T	0.0795229	1006
17	rs34791187	G	A	0.0854871	1006
17	rs67552299	G	A	0.0407555	1006
17	rs9748173	A	T	0.562624	1006
17	rs9748183	A	G	0.557654	1006
17	rs112470567	A	G	0.0765408	1006
17	rs112795111	G	A	0.055666	1006
17	rs113021005	C	A	0.0765408	1006
17	rs8071147	A	G	0.557654	1006
17	rs78688343	G	A	0.0765408	1006
17	rs8071458	C	A	0.557654	1006
17	rs9912568	G	A	0.557654	1006
17	rs3803835	C	T	0.557654	1006
17	rs3826380	A	G	0.557654	1006
17	rs72836711	C	T	0.0854871	1006
17	rs11650153	C	T	0.557654	1006
17	rs141664456	G	A	0.0447316	1006
17	rs9898426	A	G	0.557654	1006
17	rs4924774	A	C	0.558648	1006
17	rs9906799	A	G	0.557654	1006
17	rs79808212	G	A	0.0765408	1006
17	rs148267661	T	G	0.00894632	1006
17	rs111348629	G	T	0.0765408	1006
17	rs66488653	G	T	0.0854871	1006
17	rs8078993	A	G	0.557654	1006
17	rs113666664	A	G	0.0765408	1006
17	rs67411574	A	G	0.395626	1006
17	rs113846204	G	A	0.0765408	1006
17	rs147158382	C	T	0.0129225	1006
17	rs57035178	C	T	0.557654	1006
17	rs7210746	T	C	0.395626	1006
17	rs7209853	G	A	0.557654	1006
17	rs4510081	T	G	0.557654	1006
17	rs79138341	A	G	0.0765408	1006
17	rs77918906	C	T	0.0765408	1006
17	rs4924940	T	C	0.557654	1006
17	rs74844627	C	T	0.0765408	1006
17	rs59682951	G	T	0.39662	1006
17	rs8074020	T	C	0.557654	1006
17	rs8073436	A	G	0.555666	1006
17	rs34413375	C	A	0.205765	1006
17	rs149620702	A	G	0.0178926	1006
17	rs140200491	A	G	0.00497018	1006
17	rs62075127	C	T	0.0795229	1006
17	rs6502676	G	A	0.557654	1006
17	rs6502677	A	G	0.395626	1006
17	rs9902016	C	T	0.101392	1006
17	rs58671374	G	A	0.0646123	1006
17	rs4924941	T	A	0.935388	1006
17	rs56321767	A	G	0.0864811	1006
17	rs11078421	T	C	0.472167	1006
17	rs11078422	C	T	0.545726	1006
17	rs17842756	A	G	0.0854871	1006
17	rs9916647	C	G	0.162028	1006
17	rs7223173	A	G	0.560636	1006
17	rs4924943	A	T	0.55666	1006
17	rs12936834	G	A	0.247515	1006
17	rs8067882	T	C	0.55666	1006
17	rs112068408	C	T	0.0765408	1006
17	rs8072860	T	C	0.55666	1006
17	rs8071783	C	G	0.555666	1006
17	rs62075158	C	T	0.0745527	1006
17	rs28394410	A	C	0.0755467	1006
17	rs117049076	T	C	0.0109344	1006
17	rs17743944	A	G	0.247515	1006
17	rs8077775	A	G	0.55666	1006
17	rs12940837	C	T	0.246521	1006
17	rs4924944	G	A	0.55666	1006
17	rs28429555	C	G	0.0755467	1006
17	rs143152109	A	G	0.0159046	1006
17	rs7222893	A	G	0.55666	1006
17	rs7223231	C	T	0.394632	1006
17	rs9903087	A	G	0.162028	1006
17	rs4924945	A	G	0.55666	1006
17	rs9892709	T	C	0.162028	1006
17	rs9891309	C	T	0.162028	1006
17	rs34523928	G	A	0.0616302	1006
17	rs9899848	T	G	0.162028	1006
17	rs11657215	C	T	0.0854871	1006
17	rs35719071	C	T	0.162028	1006
17	rs113778654	C	A	0.162028	1006
17	rs62075159	C	T	0.0785288	1006
17	rs11658555	C	T	0.301193	1006
17	rs34493015	C	G	0.162028	1006
17	rs79254184	T	A	0.0765408	1006
17	rs146690247	G	A	0.0168986	1006
17	rs35341640	G	A	0.301193	1006
17	rs6502678	A	G	0.937376	1006
17	rs62076161	T	C	0.0785288	1006
17	rs7501465	C	T	0.162028	1006
17	rs35115736	C	T	0.162028	1006
17	rs112886739	C	G	0.0536779	1006
17	rs9889420	G	A	0.162028	1006
17	rs8070707	C	T	0.379722	1006
17	rs11870265	A	T	0.394632	1006
17	rs28454756	A	G	0.0765408	1006
17	rs2428366	G	A	0.936382	1006
17	rs2469862	C	T	0.936382	1006
17	rs9911940	T	C	0.162028	1006
17	rs55673732	T	G	0.0785288	1006
17	rs72836735	G	A	0.0854871	1006
17	rs2428365	G	A	0.379722	1006
17	rs73304491	C	T	0.0765408	1006
17	rs143967551	C	T	0.0516899	1006
17	rs9892397	T	C	0.162028	1006
17	rs9891606	G	A	0.162028	1006
17	rs9893376	T	C	0.162028	1006
17	rs17718196	G	A	0.0765408	1006
17	rs17842759	G	A	0.162028	1006
17	rs874637	A	G	0.162028	1006
17	rs34216376	A	G	0.0854871	1006
17	rs113575362	G	A	0.0765408	1006
17	rs67639335	T	G	0.0854871	1006
17	rs62076164	C	T	0.0785288	1006
17	rs146275587	C	T	0.0129225	1006
17	rs16964785	G	A	0.0516899	1006
17	rs11655553	C	G	0.0854871	1006
17	rs8080032	C	A	0.936382	1006
17	rs11651202	T	C	0.162028	1006
17	rs117607818	C	T	0.0576541	1006
17	rs11656953	G	A	0.0854871	1006
17	rs2469841	T	C	0.850895	1006
17	rs34817137	A	G	0.0854871	1006
17	rs34180000	T	C	0.0854871	1006
17	rs34235652	A	G	0.0854871	1006
17	rs11652294	G	A	0.936382	1006
17	rs11657284	T	G	0.167992	1006
17	rs966811	G	A	0.249503	1006
17	rs9905208	C	T	0.162028	1006
17	rs11653609	G	A	0.0854871	1006
17	rs11658590	T	C	0.0854871	1006
17	rs1737947	A	G	0.302187	1006
17	rs2891982	C	T	0.084493	1006
17	rs9900835	A	G	0.162028	1006
17	rs1634411	C	T	0.393638	1006
17	rs1801755	T	C	0.0765408	1006
17	rs35611268	A	T	0.0854871	1006
17	rs6846	G	T	0.159046	1006
17	rs1044787	A	G	0.0745527	1006
17	rs11654503	T	C	0.16004	1006
17	rs58773775	C	T	0.0745527	1006
17	rs1634409	C	T	0.394632	1006
17	rs187185688	C	T	0.0119284	1006
17	rs9903710	C	G	0.0745527	1006
17	rs77319122	C	G	0.027833	1006
17	rs113505219	G	C	0.0745527	1006
17	rs1625912	T	C	0.397614	1006
17	rs11658521	T	C	0.16004	1006
17	rs9914107	T	C	0.16004	1006
17	rs186180864	C	T	0.028827	1006
17	rs62076165	C	A	0.0248509	1006
17	rs56964223	G	A	0.162028	1006
17	rs2473655	T	C	0.941352	1006
17	rs190881468	C	T	0.0119284	1006
17	rs1737944	G	A	0.390656	1006
17	rs113259039	G	A	0.0765408	1006
17	rs111823450	G	A	0.0755467	1006
17	rs1737943	C	T	0.390656	1006
17	rs2472695	T	C	0.934394	1006
17	rs77663119	C	T	0.0198807	1006
17	rs2428380	C	A	0.248509	1006
17	rs1859083	G	A	0.460239	1006
17	rs113200526	G	T	0.0745527	1006
17	rs146004765	G	A	0.0516899	1006
17	rs56380918	A	T	0.084493	1006
17	rs34078852	A	G	0.084493	1006
17	rs1737942	A	G	0.459245	1006
17	rs1634424	G	A	0.459245	1006
17	rs1737941	T	G	0.474155	1006
17	rs1634423	C	T	0.474155	1006
17	rs1634422	C	T	0.474155	1006
17	rs1737940	T	G	0.634195	1006
17	rs12946921	G	A	0.00596421	1006
17	rs113507066	G	A	0.0745527	1006
17	rs4924946	A	T	0.633201	1006
17	rs4924947	T	C	0.634195	1006
17	rs11658402	G	T	0.0318091	1006
17	rs112438007	A	G	0.0745527	1006
17	rs1737939	A	G	0.564612	1006
17	rs2472694	G	A	0.241551	1006
17	rs11656760	G	A	0.0785288	1006
17	rs11656765	G	T	0.0775348	1006
17	rs78930308	C	G	0.0109344	1006
17	rs151132219	C	T	0.0228628	1006
17	rs1634421	G	A	0.38171	1006
17	rs150315823	G	A	0.0149105	1006
17	rs73981210	C	T	0.0785288	1006
17	rs1611882	T	C	0.472167	1006
17	rs1634420	G	T	0.384692	1006
17	rs1634419	G	A	0.382704	1006
17	rs35140082	C	T	0.00596421	1006
17	rs1555142	T	C	0.65507	1006
17	rs139177740	C	T	0.0139165	1006
17	rs1634418	A	G	0.247515	1006
17	rs146446428	G	A	0.00397614	1006
17	rs1634417	A	C	0.309145	1006
17	rs78454997	G	T	0.083499	1006
17	rs146835614	T	C	0.114314	1006
17	rs1634416	C	T	0.106362	1006
17	rs2073078	G	A	0.084493	1006
17	rs2076562	T	C	0.617296	1006
17	rs2258367	G	C	0.889662	1006
17	rs7216663	C	A	0.107356	1006
17	rs2428379	T	C	0.88668	1006
17	rs2472693	A	G	0.742545	1006
17	rs4924949	G	A	0.478131	1006
17	rs1634413	G	A	0.416501	1006
17	rs9903337	T	C	0.0526839	1006
17	rs2472692	A	G	0.931412	1006
17	rs11653983	G	A	0.410537	1006
17	rs2469842	A	G	0.925447	1006
17	rs2428378	T	G	0.930417	1006
17	rs2469843	A	G	0.934394	1006
17	rs2472691	T	G	0.545726	1006
17	rs111327204	C	T	0.0377734	1006
17	rs2074276	C	T	0.459245	1006
17	rs75454068	G	C	0.0387674	1006
17	rs2074275	G	A	0.316103	1006
17	rs2074274	G	C	0.0337972	1006
17	rs2257609	A	G	0.511928	1006
17	rs62076169	G	T	0.100398	1006
17	rs2469844	G	A	0.364811	1006
17	rs2469845	A	C	0.581511	1006
17	rs2469846	C	T	0.261431	1006
17	rs73306439	G	T	0.0437376	1006
17	rs2469847	T	C	0.151093	1006
17	rs17718627	A	G	0.0536779	1006
17	rs137876395	G	A	0.0159046	1006
17	rs2428377	T	C	0.587475	1006
17	rs143204573	G	A	0.0198807	1006
17	rs2428376	T	A	0.588469	1006
17	rs11652123	G	C	0.529821	1006
17	rs4924950	A	G	0.0805169	1006
17	rs181968915	C	T	0.00994036	1006
17	rs8415	T	C	0.516899	1006
17	rs2074273	A	G	0.0656064	1006
17	rs2074272	C	T	0.0616302	1006
17	rs148877718	T	C	0.0159046	1006
17	rs3751970	G	C	0.0656064	1006
17	rs3751969	A	G	0.0656064	1006
17	rs916823	C	G	0.585487	1006
17	rs138715863	C	T	0.00198807	1006
17	rs2428375	C	T	0.382704	1006
17	rs148805314	C	T	0.0208748	1006
17	rs17842752	A	C	0.0656064	1006
17	rs8065967	G	A	0.518887	1006
17	rs2259660	G	A	0.517893	1006
17	rs2469858	A	G	0.584493	1006
17	rs2472718	A	C	0.518887	1006
17	rs2472717	C	T	0.505964	1006
17	rs2472716	G	A	0.574553	1006
17	rs2472715	C	A	0.383698	1006
17	rs2469860	T	C	0.585487	1006
17	rs2074271	G	A	0.0586481	1006
17	rs2074270	T	C	0.594433	1006
17	rs62076201	C	T	0.0248509	1006
17	rs78197087	C	T	0.0387674	1006
17	rs77283946	C	A	0.0298211	1006
17	rs17842754	C	T	0.10835	1006
17	rs8070758	T	C	0.111332	1006
17	rs9901327	G	T	0.10835	1006
17	rs117665208	G	A	0.027833	1006
17	rs9916099	A	C	0.116302	1006
17	rs77322846	C	G	0.00894632	1006
17	rs79961268	G	C	0.0377734	1006
17	rs62076203	T	G	0.0735586	1006
17	rs116036225	T	C	0.0745527	1006
17	rs62076204	A	G	0.0765408	1006
17	rs886284	C	G	0.0735586	1006
17	rs886283	G	A	0.111332	1006
17	rs9891821	C	G	0.114314	1006
17	rs77721749	T	G	0.0427435	1006
17	rs79524186	C	T	0.0397614	1006
17	rs12451868	C	G	0.112326	1006
17	rs2472712	G	A	0.542744	1006
17	rs62072660	G	C	0.0795229	1006
17	rs2472711	T	G	0.65507	1006
17	rs28810084	G	A	0.11829	1006
17	rs28896808	A	G	0.122266	1006
17	rs73981273	A	G	0.028827	1006
17	rs73306492	A	G	0.0318091	1006
17	rs6502681	C	T	0.151093	1006
17	rs73981276	G	A	0.0298211	1006
17	rs73981278	T	C	0.0298211	1006
17	rs73981280	G	C	0.028827	1006
17	rs73981281	G	A	0.028827	1006
17	rs8076485	A	G	0.0298211	1006
17	rs8077103	C	A	0.028827	1006
17	rs8064539	T	C	0.0298211	1006
17	rs73981285	T	C	0.0298211	1006
17	rs7211874	A	G	0.0298211	1006
17	rs117564298	G	A	0.0109344	1006
17	rs7216681	A	G	0.154076	1006
17	rs116139938	G	T	0.0497018	1006
17	rs115250081	C	T	0.0497018	1006
17	rs2074283	A	G	0.0298211	1006
17	rs885675	G	C	0.154076	1006
17	rs731996	T	G	0.654076	1006
17	rs57881452	G	A	0.0298211	1006
17	rs11868888	A	G	0.154076	1006
17	rs73982610	G	A	0.0298211	1006
17	rs7218780	G	A	0.0516899	1006
17	rs7218569	A	G	0.154076	1006
17	rs76319158	C	T	0.0516899	1006
17	rs12453564	A	G	0.154076	1006
17	rs140071836	T	C	0.0497018	1006
17	rs2428373	T	C	0.860835	1006
17	rs111527967	G	A	0.0139165	1006
17	rs9899204	C	T	0.119284	1006
17	rs73308408	A	G	0.124254	1006
17	rs28463694	G	A	0.119284	1006
17	rs8070971	T	C	0.121272	1006
17	rs60797930	C	T	0.028827	1006
17	rs118029327	C	T	0.0377734	1006
17	rs2428372	G	A	0.776342	1006
17	rs62072662	G	A	0.0109344	1006
17	rs2472710	C	G	0.858847	1006
17	rs77198150	G	A	0.0139165	1006
17	rs11654290	G	A	0.11829	1006
17	rs2428371	G	A	0.704771	1006
17	rs76921635	G	A	0.0516899	1006
17	rs2472709	C	T	0.646123	1006
17	rs138749087	C	T	0.027833	1006
17	rs2428370	G	A	0.774354	1006
17	rs2472708	A	G	0.880716	1006
17	rs2472707	A	G	0.908549	1006
17	rs35475444	C	T	0.102386	1006
17	rs2428369	A	G	0.910537	1006
17	rs185370046	G	A	0.00497018	1006
17	rs2074280	C	T	0.868787	1006
17	rs28526726	C	G	0.840954	1006
17	rs2074279	G	C	0.028827	1006
17	rs57046835	C	T	0.028827	1006
17	rs117456554	C	T	0.026839	1006
17	rs61125125	A	G	0.0298211	1006
17	rs12603640	G	C	0.0298211	1006
17	rs12604020	C	T	0.0298211	1006
17	rs117355297	C	T	0.0467197	1006
17	rs1624825	G	A	0.797217	1006
17	rs1621499	G	A	0.854871	1006
17	rs143618306	G	A	0.0188867	1006
17	rs144628398	T	G	0.0218688	1006
17	rs115496750	A	G	0.026839	1006
17	rs2074277	G	A	0.0298211	1006
17	rs78368288	A	C	0.0318091	1006
17	rs111811667	A	C	0.0308151	1006
17	rs80209928	T	C	0.0308151	1006
17	rs72639204	T	C	0.192843	1006
17	rs57433322	C	G	0.110338	1006
17	rs7219944	C	T	0.00596421	1006
17	rs959071	C	T	0.11829	1006
17	rs117432708	C	A	0.0457256	1006
17	rs2013949	C	A	0.110338	1006
17	rs1027872	G	A	0.00596421	1006
17	rs8065470	A	C	0.110338	1006
17	rs72836760	G	T	0.0695825	1006
17	rs7214668	A	G	0.00596421	1006
17	rs8076509	G	A	0.00596421	1006
17	rs4924957	G	T	0.00596421	1006
17	rs4924958	T	G	0.00596421	1006
17	rs4073003	A	G	0.119284	1006
17	rs72836761	C	T	0.0695825	1006
17	rs7225740	A	G	0.00596421	1006
17	rs7221000	T	C	0.00596421	1006
17	rs6587068	T	C	0.00596421	1006
17	rs4273100	T	C	0.083499	1006
17	rs2136306	G	A	0.00596421	1006
17	rs950953	T	C	0.00596421	1006
17	rs950954	A	C	0.00596421	1006
17	rs1396620	G	A	0.00596421	1006
17	rs4312361	G	C	0.00596421	1006
17	rs4417595	A	G	0.00596421	1006
17	rs117342032	A	G	0.00596421	1006
17	rs117097904	A	C	0.00596421	1006
17	rs4924960	A	T	0.00596421	1006
17	rs4924961	G	A	0.00596421	1006
17	rs148247519	G	A	0.0139165	1006
17	rs117879645	C	T	0.0337972	1006
17	rs16960158	A	C	0.110338	1006
17	rs111301193	G	A	0.00994036	1006
17	rs4924778	A	G	0.00596421	1006
17	rs28582509	T	C	0.187873	1006
17	rs7219384	T	A	0.00596421	1006
17	rs6587194	C	T	0.00596421	1006
17	rs3862148	T	G	0.842942	1006
17	rs4608393	T	G	0.842942	1006
17	rs4924966	T	C	0.00596421	1006
17	rs4924967	T	G	0.187873	1006
17	rs141068812	G	A	0.00994036	1006
17	rs72836765	C	T	0.0695825	1006
17	rs28489136	G	A	0.0695825	1006
17	rs76147626	C	T	0.0119284	1006
17	rs117831490	G	A	0.0188867	1006
17	rs59571799	C	A	0.083499	1006
17	rs12325948	C	T	0.0139165	1006
17	rs4924779	C	T	0.083499	1006
17	rs72836768	T	C	0.0695825	1006
17	rs868698	G	T	0.112326	1006
17	rs72836770	T	C	0.0695825	1006
17	rs72836771	C	T	0.0685885	1006
17	rs3785787	G	A	0.0755467	1006
17	rs4079585	T	C	0.994036	1006
17	rs117813129	G	T	0.0168986	1006
17	rs1969161	G	A	0.811133	1006
17	rs3785786	T	G	0.0139165	1006
17	rs3785785	C	T	0.0695825	1006
17	rs3785784	G	A	0.924453	1006
17	rs150218602	A	G	0.0109344	1006
17	rs7502046	C	T	0.812127	1006
17	rs9325966	T	C	0.994036	1006
17	rs142859306	G	A	0.0168986	1006
17	rs72836777	G	C	0.0695825	1006
17	rs4924976	A	G	0.994036	1006
17	rs4924978	C	A	0.994036	1006
17	rs3785783	T	G	0.0695825	1006
17	rs10888226	C	T	0.994036	1006
17	rs16960499	A	G	0.110338	1006
17	rs12939947	T	A	0.812127	1006
17	rs4924979	C	A	0.924453	1006
17	rs4924980	T	C	0.812127	1006
17	rs35385494	T	C	0.0298211	1006
17	rs8065300	G	T	0.994036	1006
17	rs9915473	T	G	0.0705765	1006
17	rs56019127	A	G	0.0119284	1006
17	rs62065871	C	T	0.0109344	1006
17	rs79626005	G	A	0.084493	1006
17	rs375621884	C	T	0.00596421	1006
17	rs147914415	G	A	0.0109344	1006
17	rs2296981	C	G	0.812127	1006
17	rs74854426	G	C	0.0109344	1006
17	rs144661702	G	A	0.0129225	1006
17	rs76330759	T	A	0.0139165	1006
17	rs114905963	C	A	0.00994036	1006
17	rs55883526	C	T	0.0119284	1006
17	rs11652784	C	T	0.812127	1006
17	rs1472932	G	A	0.812127	1006
17	rs71369415	C	T	0.00994036	1006
17	rs191624694	G	A	0.0109344	1006
17	rs59415593	T	G	0.109344	1006
17	rs72836792	G	T	0.0119284	1006
17	rs6587216	G	C	0.814115	1006
17	rs3785778	T	C	0.994036	1006
17	rs3785776	G	A	0.0487078	1006
17	rs3785775	G	T	0.0705765	1006
17	rs192780640	A	G	0.0149105	1006
17	rs72836794	G	A	0.0705765	1006
17	rs11871106	C	T	0.0705765	1006
17	rs2296980	T	C	0.0705765	1006
17	rs4924984	G	C	0.994036	1006
17	rs76079839	G	A	0.0715706	1006
17	rs76097888	C	T	0.0258449	1006
17	rs72836798	C	T	0.0705765	1006
17	rs72836799	C	T	0.0705765	1006
17	rs145158772	C	T	0.00994036	1006
17	rs12602286	G	T	0.884692	1006
17	rs11656071	C	T	0.192843	1006
17	rs1043809	C	T	0.811133	1006
17	rs111954981	T	A	0.00894632	1006
17	rs72836802	A	G	0.0705765	1006
17	rs72838804	C	T	0.0168986	1006
17	rs12603815	A	G	0.0705765	1006
17	rs12603532	C	T	0.0695825	1006
17	rs4924986	A	G	0.110338	1006
17	rs113653195	G	A	0.0695825	1006
17	rs4924987	G	A	0.812127	1006
17	rs3785773	C	G	0.0695825	1006
17	rs80217065	G	A	0.0407555	1006
17	rs7221299	G	A	0.0964215	1006
17	rs139899214	C	T	0.00695825	1006
17	rs142438934	G	A	0.0695825	1006
17	rs9899649	C	T	0.793241	1006
17	rs9912748	T	C	0.994036	1006
17	rs6587066	G	A	0.923459	1006
17	rs8065189	C	T	0.922465	1006
17	rs145199041	G	A	0.00695825	1006
17	rs77232220	G	C	0.192843	1006
17	rs1106374	C	T	0.921471	1006
17	rs2296978	C	T	0.0228628	1006
17	rs113637895	A	C	0.0149105	1006
17	rs117660470	C	T	0.027833	1006
17	rs77366811	G	T	0.0228628	1006
17	rs79400257	C	T	0.0228628	1006
17	rs11204306	A	G	0.131213	1006
17	rs3886478	G	A	0.923459	1006
17	rs112559495	C	T	0.0149105	1006
17	rs6587074	A	C	0.994036	1006
17	rs72838810	T	C	0.0705765	1006
17	rs118050797	G	A	0.0298211	1006
17	rs72838811	A	G	0.0705765	1006
17	rs79896260	A	C	0.0705765	1006
17	rs72838814	T	C	0.0695825	1006
17	rs2048230	G	A	0.130219	1006
17	rs7502770	T	C	0.994036	1006
17	rs60606605	G	A	0.130219	1006
17	rs60166680	C	G	0.131213	1006
17	rs62065895	C	T	0.0815109	1006
17	rs148254141	C	T	0.00695825	1006
17	rs79259362	A	G	0.178926	1006
17	rs75326834	G	C	0.17992	1006
17	rs3866958	A	C	0.994036	1006
17	rs2233072	T	G	0.780318	1006
17	rs1054206	G	C	0.180915	1006
17	rs6587082	T	G	0.994036	1006
17	rs2240099	T	G	0.994036	1006
17	rs139356332	G	C	0.0387674	1006
17	rs148939718	T	C	0.00695825	1006
17	rs117786791	G	A	0.00994036	1006
17	rs117948526	G	A	0.0328032	1006
17	rs62065897	A	G	0.0815109	1006
17	rs7501702	G	A	0.779324	1006
17	rs7502682	G	T	0.779324	1006
17	rs112360641	A	G	0.0149105	1006
17	rs2189441	C	T	0.994036	1006
17	rs72838818	C	T	0.0815109	1006
17	rs36036543	G	A	0.117296	1006
17	rs1588300	A	G	0.00596421	1006
17	rs73306299	T	A	0.00596421	1006
17	rs139709186	G	A	0.00994036	1006
17	rs1509160	G	T	0.132207	1006
17	rs2386313	A	G	0.0854871	1006
17	rs151191746	C	G	0.0208748	1006
17	rs3744392	C	T	0.00596421	1006
17	rs3744391	G	T	0.0854871	1006
17	rs12601878	G	A	0.00397614	1006
17	rs76578497	T	G	0.0218688	1006
17	rs7223689	G	C	0.00596421	1006
17	rs17792462	A	G	0.084493	1006
17	rs6587103	T	C	0.00596421	1006
17	rs8072763	C	A	0.00596421	1006
17	rs16960104	A	T	0.0497018	1006
17	rs75081613	T	C	0.0874751	1006
17	rs1110467	C	T	0.00596421	1006
17	rs1110466	C	T	0.00596421	1006
17	rs16960113	A	G	0.00596421	1006
17	rs2386314	T	C	0.00596421	1006
17	rs739830	T	C	0.727634	1006
17	rs739829	T	C	0.00596421	1006
17	rs75724504	G	C	0.00397614	1006
17	rs1295330	A	G	0.727634	1006
17	rs1295329	C	T	0.72167	1006
17	rs76138388	T	C	0.00795229	1006
17	rs2072121	T	C	0.00596421	1006
17	rs2072120	A	G	0.00596421	1006
17	rs2072119	T	G	0.00596421	1006
17	rs2072118	C	T	0.00397614	1006
17	rs7208015	C	G	0.00596421	1006
17	rs77973930	G	A	0.00397614	1006
17	rs74816636	C	T	0.00397614	1006
17	rs12938066	G	A	0.72167	1006
17	rs113748737	G	A	0.0168986	1006
17	rs112469929	C	T	0.00596421	1006
17	rs6587120	G	A	0.00397614	1006
17	rs6587121	G	A	0.00596421	1006
17	rs12601656	G	A	0.00596421	1006
17	rs2386315	G	A	0.00596421	1006
17	rs72838821	G	A	0.0119284	1006
17	rs763751	T	C	0.00596421	1006
17	rs11869679	G	A	0.00596421	1006
17	rs73293585	C	T	0.00397614	1006
17	rs9896125	G	C	0.00596421	1006
17	rs8077109	T	C	0.00596421	1006
17	rs9915781	T	C	0.00596421	1006
17	rs6587123	T	G	0.900596	1006
17	rs76083746	C	T	0.0168986	1006
17	rs73293597	T	G	0.00596421	1006
17	rs8068000	G	C	0.00397614	1006
17	rs12943732	G	C	0.720676	1006
17	rs11869123	C	T	0.00397614	1006
17	rs7216534	A	G	0.00596421	1006
17	rs9910275	T	C	0.00596421	1006
17	rs6587126	C	T	0.00397614	1006
17	rs6587127	G	A	0.00596421	1006
17	rs2386316	G	T	0.72664	1006
17	rs145123690	T	G	0.0188867	1006
17	rs11204343	G	A	0.720676	1006
17	rs113092171	A	T	0.0129225	1006
17	rs4924991	A	G	0.9334	1006
17	rs7214194	C	G	0.00795229	1006
17	rs11867822	A	G	0.00596421	1006
17	rs139723351	C	G	0.720676	1006
17	rs72838824	C	A	0.0874751	1006
17	rs4924992	T	C	0.72664	1006
17	rs12937053	G	A	0.633201	1006
17	rs12941722	G	A	0.712724	1006
17	rs4924785	C	T	0.714712	1006
17	rs34315605	C	T	0.00397614	1006
17	rs4924993	T	A	0.722664	1006
17	rs117404365	G	A	0.028827	1006
17	rs35778543	T	C	0.0526839	1006
17	rs76038315	T	C	0.0725646	1006
17	rs117947661	G	A	0.0258449	1006
17	rs9899706	T	C	0.732604	1006
17	rs10491097	T	C	0.725646	1006
17	rs12602013	A	C	0.733598	1006
17	rs12945111	G	T	0.725646	1006
17	rs4924994	A	T	0.73161	1006
17	rs8071408	G	A	0.73161	1006
17	rs12939559	T	A	0.728628	1006
17	rs76278335	T	G	0.00397614	1006
17	rs139306162	T	G	0.00397614	1006
17	rs7220633	C	G	0.728628	1006
17	rs118054645	G	A	0.0328032	1006
17	rs12150591	T	C	0.17992	1006
17	rs4924995	G	A	0.786282	1006
17	rs11868575	G	T	0.775348	1006
17	rs12944514	T	C	0.0526839	1006
17	rs62065916	A	G	0.0139165	1006
17	rs11658544	C	T	0.639165	1006
17	rs2386317	A	G	0.780318	1006
17	rs12947647	T	C	0.775348	1006
17	rs76576684	T	C	0.0506958	1006
17	rs72838835	G	T	0.0467197	1006
17	rs11869950	T	C	0.779324	1006
17	rs12953174	C	T	0.779324	1006
17	rs12948453	T	C	0.779324	1006
17	rs7214134	T	A	0.779324	1006
17	rs6587173	T	C	0.7833	1006
17	rs117544540	T	C	0.0198807	1006
17	rs2453615	T	G	0.779324	1006
17	rs2428591	C	A	0.779324	1006
17	rs2428590	C	T	0.779324	1006
17	rs2428589	G	A	0.779324	1006
17	rs2453570	G	A	0.775348	1006
17	rs2428588	A	G	0.779324	1006
17	rs12945857	G	A	0.779324	1006
17	rs9915092	T	A	0.779324	1006
17	rs9903114	G	C	0.779324	1006
17	rs7212355	T	C	0.779324	1006
17	rs12602744	T	A	0.0457256	1006
17	rs12602804	T	G	0.00894632	1006
17	rs7221430	G	C	0.771372	1006
17	rs7210456	A	G	0.771372	1006
17	rs2453605	T	C	0.771372	1006
17	rs2453606	G	A	0.634195	1006
17	rs2428585	C	T	0.77833	1006
17	rs2453607	G	C	0.77833	1006
17	rs143979875	T	C	0.0159046	1006
17	rs2428584	C	T	0.77833	1006
17	rs142101337	G	T	0.0228628	1006
17	rs2428583	C	T	0.771372	1006
17	rs8075054	T	C	0.771372	1006
17	rs79039848	C	A	0.0208748	1006
17	rs886438	G	T	0.771372	1006
17	rs117790428	G	A	0.0705765	1006
17	rs2428582	A	G	0.771372	1006
17	rs2428581	A	G	0.777336	1006
17	rs7217336	G	T	0.0188867	1006
17	rs2453611	C	A	0.771372	1006
17	rs2453612	T	C	0.77833	1006
17	rs2428580	A	C	0.770378	1006
17	rs2453614	C	T	0.15507	1006
17	rs2428579	G	T	0.771372	1006
17	rs2453613	G	A	0.772366	1006
17	rs146662795	C	T	0.0606362	1006
17	rs56187004	C	T	0.026839	1006
17	rs77502473	C	T	0.0198807	1006
17	rs8068853	T	C	0.282306	1006
17	rs2010015	T	C	0.22167	1006
17	rs79296375	C	T	0.0198807	1006
17	rs146260466	C	A	0.0109344	1006
17	rs8078268	C	T	0.209742	1006
17	rs56987574	A	G	0.00695825	1006
17	rs76108828	A	T	0.026839	1006
17	rs142656058	C	T	0.0109344	1006
17	rs11656085	C	T	0.12326	1006
17	rs143866614	C	A	0.0238569	1006
17	rs4924996	T	A	0.832008	1006
17	rs67128415	T	C	0.0646123	1006
17	rs72838842	G	A	0.0586481	1006
17	rs7211758	T	A	0.0656064	1006
17	rs7222869	G	A	0.26839	1006
17	rs57209730	G	C	0.0695825	1006
17	rs76778874	A	T	0.0129225	1006
17	rs78762321	C	T	0.027833	1006
17	rs72838844	C	A	0.0337972	1006
17	rs4531795	C	T	0.403579	1006
17	rs77893929	C	T	0.0248509	1006
17	rs4924997	A	T	0.432406	1006
17	rs78130012	C	T	0.0248509	1006
17	rs7405832	T	C	0.431412	1006
17	rs7405847	T	C	0.432406	1006
17	rs73981538	G	A	0.0248509	1006
17	rs12947431	C	A	0.0497018	1006
17	rs4493120	C	G	0.430417	1006
17	rs2920450	A	G	0.0357853	1006
17	rs56053657	C	A	0.0258449	1006
17	rs112132647	A	C	0.0198807	1006
17	rs55661368	C	A	0.404573	1006
17	rs112502021	C	T	0.0258449	1006
17	rs2440164	A	G	0.403579	1006
17	rs2440165	T	C	0.403579	1006
17	rs11870808	G	C	0.403579	1006
17	rs8064250	C	T	0.0258449	1006
17	rs8071709	A	C	0.406561	1006
17	rs150300555	T	C	0.00298211	1006
17	rs2453578	T	C	0.406561	1006
17	rs74461843	T	C	0.0258449	1006
17	rs11871125	C	T	0.403579	1006
17	rs8074901	T	G	0.0298211	1006
17	rs8074902	T	G	0.0367793	1006
17	rs111944611	G	A	0.0258449	1006
17	rs2453579	C	A	0.432406	1006
17	rs147472087	G	A	0.0238569	1006
17	rs151203636	G	A	0.0139165	1006
17	rs111369428	G	C	0.0178926	1006
17	rs2252281	T	C	0.406561	1006
17	rs61733934	C	T	0.0149105	1006
17	rs75088086	C	A	0.00795229	1006
17	rs2453580	T	C	0.406561	1006
17	rs2453581	C	T	0.403579	1006
17	rs2453582	C	T	0.402584	1006
17	rs894680	G	A	0.400596	1006
17	rs8080953	T	C	0.0258449	1006
17	rs2018675	C	T	0.297217	1006
17	rs2453583	A	T	0.400596	1006
17	rs111296508	A	G	0.0198807	1006
17	rs139979888	A	G	0.0119284	1006
17	rs894682	T	C	0.0347913	1006
17	rs2453584	G	C	0.397614	1006
17	rs118166088	A	G	0.0248509	1006
17	rs2440154	A	G	0.61332	1006
17	rs11651540	C	T	0.44831	1006
17	rs11204406	A	G	0.447316	1006
17	rs138815617	G	A	0.0129225	1006
17	rs12451696	A	G	0.44831	1006
17	rs75045964	T	C	0.0536779	1006
17	rs4643386	T	C	0.166004	1006
17	rs9913823	G	T	0.449304	1006
17	rs2440155	T	C	0.164016	1006
17	rs2453585	T	A	0.163022	1006
17	rs77488629	C	T	0.028827	1006
17	rs144761526	G	A	0.0198807	1006
17	rs76316395	G	A	0.0536779	1006
17	rs2453577	T	A	0.162028	1006
17	rs2453576	G	C	0.66998	1006
17	rs191800028	G	A	0.0765408	1006
17	rs2453575	G	A	0.161034	1006
17	rs1808941	G	A	0.450298	1006
17	rs2014082	C	T	0.163022	1006
17	rs2453574	G	A	0.164016	1006
17	rs2453573	T	C	0.164016	1006
17	rs2453572	T	C	0.164016	1006
17	rs2453571	A	G	0.16501	1006
17	rs8075055	A	G	0.450298	1006
17	rs117465814	T	A	0.026839	1006
17	rs117019884	C	T	0.0467197	1006
17	rs7219149	G	A	0.447316	1006
17	rs11650156	T	C	0.0506958	1006
17	rs2247518	A	C	0.162028	1006
17	rs2289668	C	T	0.0536779	1006
17	rs2247437	G	C	0.163022	1006
17	rs2247436	G	A	0.162028	1006
17	rs3794804	C	G	0.0337972	1006
17	rs2453569	T	C	0.646123	1006
17	rs2453568	T	C	0.646123	1006
17	rs2440149	G	C	0.646123	1006
17	rs2244280	G	A	0.180915	1006
17	rs1054715	G	A	0.180915	1006
17	rs9901662	C	T	0.464215	1006
17	rs9892500	T	C	0.464215	1006
17	rs11651969	C	T	0.464215	1006
17	rs2289669	G	A	0.415507	1006
17	rs3794805	C	G	0.465209	1006
17	rs190584987	C	T	0.0129225	1006
17	rs8065082	C	T	0.464215	1006
17	rs72840371	T	G	0.00994036	1006
17	rs11657807	T	A	0.176938	1006
17	rs2440151	G	A	0.180915	1006
17	rs2440152	C	A	0.180915	1006
17	rs67238751	C	T	0.17992	1006
17	rs12452941	C	T	0.466203	1006
17	rs11655027	G	A	0.467197	1006
17	rs7224838	C	T	0.467197	1006
17	rs186717913	G	C	0.00795229	1006
17	rs2440156	G	A	0.17992	1006
17	rs2440157	G	A	0.647117	1006
17	rs1961669	A	G	0.148111	1006
17	rs2253616	T	G	0.148111	1006
17	rs2253611	G	A	0.148111	1006
17	rs113404625	C	G	0.0367793	1006
17	rs143149959	C	T	0.0129225	1006
17	rs2250486	T	C	0.156064	1006
17	rs2440158	T	C	0.154076	1006
17	rs1971851	A	G	0.156064	1006
17	rs6587196	A	G	0.190855	1006
17	rs6587197	A	G	0.198807	1006
17	rs2440160	A	T	0.164016	1006
17	rs143774755	T	C	0.0218688	1006
17	rs2453599	C	T	0.166998	1006
17	rs56700256	T	C	0.0228628	1006
17	rs2453598	C	T	0.162028	1006
17	rs2249885	G	A	0.171968	1006
17	rs1129696	A	G	0.124254	1006
17	rs10735	A	G	0.172962	1006
17	rs7212622	A	G	0.17495	1006
17	rs2440167	C	A	0.173956	1006
17	rs2453596	A	C	0.175944	1006
17	rs2453595	A	G	0.175944	1006
17	rs72840375	T	C	0.17495	1006
17	rs74812599	C	T	0.0258449	1006
17	rs2453594	T	C	0.175944	1006
17	rs2120273	T	C	0.195825	1006
17	rs2120272	T	C	0.198807	1006
17	rs9889269	C	G	0.106362	1006
17	rs2440166	A	G	0.436382	1006
17	rs56866369	T	C	0.184891	1006
17	rs141382374	C	T	0.0159046	1006
17	rs11650854	C	T	0.175944	1006
17	rs11653881	T	C	0.374751	1006
17	rs2453593	T	G	0.370775	1006
17	rs2453590	T	G	0.373757	1006
17	rs2453589	A	G	0.373757	1006
17	rs7208424	G	T	0.370775	1006
17	rs2120275	A	C	0.375746	1006
17	rs2165894	A	G	0.193837	1006
17	rs139334500	A	G	0.0149105	1006
17	rs150039040	G	A	0.0149105	1006
17	rs148803564	T	G	0.0188867	1006
17	rs140608239	G	A	0.0168986	1006
17	rs2386247	A	C	0.147117	1006
17	rs138694404	G	A	0.0129225	1006
17	rs142699919	G	A	0.0129225	1006
17	rs61680517	A	G	0.0437376	1006
17	rs111636569	C	T	0.0139165	1006
17	rs139470196	G	A	0.0129225	1006
17	rs2935106	T	C	0.621272	1006
17	rs67416191	A	G	0.312127	1006
17	rs34653191	G	A	0.293241	1006
17	rs34242564	C	T	0.293241	1006
17	rs3752046	G	A	0.287276	1006
17	rs58835440	C	A	0.287276	1006
17	rs9807019	T	G	0.0129225	1006
17	rs9807086	G	C	0.0129225	1006
17	rs149811211	C	T	0.0129225	1006
17	rs4925001	C	T	0.289264	1006
17	rs116931327	G	A	0.0129225	1006
17	rs111905369	C	T	0.0417495	1006
17	rs144427674	T	C	0.0129225	1006
17	rs78903367	A	G	0.0129225	1006
17	rs78422539	G	A	0.0129225	1006
17	rs2245724	G	A	0.250497	1006
17	rs114352889	C	T	0.0139165	1006
17	rs2245639	C	A	0.550696	1006
17	rs2453586	A	C	0.554672	1006
17	rs2165895	A	G	0.55666	1006
17	rs7216938	G	A	0.28827	1006
17	rs67870359	A	C	0.287276	1006
17	rs116793928	G	C	0.0467197	1006
17	rs148287159	C	T	0.0129225	1006
17	rs77900367	T	C	0.0139165	1006
17	rs2440161	A	G	0.274354	1006
17	rs115064742	C	T	0.0129225	1006
17	rs11656199	G	C	0.550696	1006
17	rs12949521	G	A	0.252485	1006
17	rs2440162	T	C	0.550696	1006
17	rs1025904	C	G	0.253479	1006
17	rs56109259	A	G	0.549702	1006
17	rs17684040	C	G	0.549702	1006
17	rs4598966	A	C	0.256461	1006
17	rs2453604	T	C	0.549702	1006
17	rs1806922	A	T	0.254473	1006
17	rs73981559	C	T	0.293241	1006
17	rs4925002	C	G	0.290258	1006
17	rs2453601	G	A	0.549702	1006
17	rs2453600	G	A	0.545726	1006
17	rs58970893	A	G	0.290258	1006
17	rs72840391	C	T	0.259443	1006
17	rs56331971	T	G	0.0168986	1006
17	rs146274078	A	G	0.0198807	1006
17	rs139052353	A	G	0.0119284	1006
17	rs145835947	G	A	0.0238569	1006
17	rs146420025	C	T	0.0149105	1006
17	rs12945345	G	A	0.290258	1006
17	rs74548714	A	G	0.0178926	1006
17	rs11656773	T	C	0.568588	1006
17	rs144607697	C	T	0.0506958	1006
17	rs72840392	C	T	0.0775348	1006
17	rs34290836	T	G	0.11829	1006
17	rs140326689	C	G	0.0258449	1006
17	rs68066777	C	T	0.28827	1006
17	rs11650399	A	G	0.27336	1006
17	rs12604069	C	T	0.290258	1006
17	rs2120274	A	G	0.568588	1006
17	rs16960251	T	C	0.292247	1006
17	rs4273101	C	T	0.563618	1006
17	rs2453608	C	T	0.565606	1006
17	rs7405862	A	G	0.569583	1006
17	rs141015296	A	G	0.0149105	1006
17	rs7502992	T	C	0.565606	1006
17	rs12941194	G	A	0.565606	1006
17	rs968012	C	T	0.290258	1006
17	rs34774438	C	T	0.28827	1006
17	rs6587199	A	G	0.45328	1006
17	rs2891952	A	T	0.745527	1006
17	rs6587200	C	T	0.436382	1006
17	rs12150145	T	C	0.45328	1006
17	rs9914765	C	T	0.289264	1006
17	rs8074784	T	A	0.435388	1006
17	rs8079648	C	T	0.454274	1006
17	rs9903027	A	G	0.45328	1006
17	rs9909440	A	G	0.745527	1006
17	rs28672254	C	A	0.289264	1006
17	rs7210433	C	T	0.452286	1006
17	rs7223468	T	C	0.743539	1006
17	rs72840394	G	C	0.151093	1006
17	rs62065946	C	T	0.452286	1006
17	rs145256932	C	A	0.0129225	1006
17	rs115394522	C	T	0.0129225	1006
17	rs144192767	G	A	0.0129225	1006
17	rs12601634	G	C	0.284294	1006
17	rs150313400	A	G	0.0129225	1006
17	rs114116267	C	T	0.0129225	1006
17	rs115123265	T	C	0.0129225	1006
17	rs2120271	T	C	0.284294	1006
17	rs145126075	T	C	0.0129225	1006
17	rs2891951	G	A	0.299205	1006
17	rs116669290	G	T	0.0129225	1006
17	rs370241712	A	G	0.00397614	1006
17	rs9989447	C	T	0.0129225	1006
17	rs114411085	A	T	0.0129225	1006
17	rs11871420	C	T	0.462227	1006
17	rs28495827	A	G	0.461233	1006
17	rs12940877	A	G	0.284294	1006
17	rs9889632	C	A	0.446322	1006
17	rs8064748	C	A	0.747515	1006
17	rs117638063	G	C	0.0188867	1006
17	rs8074500	C	T	0.447316	1006
17	rs4925026	C	T	0.284294	1006
17	rs116131422	A	G	0.0129225	1006
17	rs145105902	G	A	0.0129225	1006
17	rs114475665	A	G	0.0129225	1006
17	rs115385803	G	A	0.0129225	1006
17	rs115787108	T	C	0.0129225	1006
17	rs185758408	A	C	0.00497018	1006
17	rs6587201	C	T	0.446322	1006
17	rs143255804	C	G	0.0129225	1006
17	rs74548649	G	C	0.0129225	1006
17	rs72840399	T	A	0.0198807	1006
17	rs76162455	C	A	0.0129225	1006
17	rs111855170	A	G	0.0129225	1006
17	rs75781619	A	G	0.0765408	1006
17	rs75043231	T	C	0.0129225	1006
17	rs79267020	A	G	0.0586481	1006
17	rs116752618	C	T	0.0129225	1006
17	rs77689406	A	G	0.0129225	1006
17	rs4621031	T	C	0.284294	1006
17	rs79930302	T	C	0.0129225	1006
17	rs139813418	A	G	0.0228628	1006
17	rs116750348	A	G	0.0129225	1006
17	rs118025864	T	G	0.0149105	1006
17	rs114851144	G	A	0.0129225	1006
17	rs4646793	C	T	0.28827	1006
17	rs117553817	C	G	0.0308151	1006
17	rs11204407	A	G	0.290258	1006
17	rs8069478	G	T	0.429423	1006
17	rs138986545	G	A	0.0218688	1006
17	rs8073053	A	G	0.748509	1006
17	rs186155103	C	G	0.0188867	1006
17	rs4925036	A	G	0.43837	1006
17	rs116659717	A	G	0.0129225	1006
17	rs1004490	A	T	0.284294	1006
17	rs117330764	A	G	0.0129225	1006
17	rs1004491	T	C	0.284294	1006
17	rs139236769	A	G	0.0129225	1006
17	rs149190519	T	C	0.0506958	1006
17	rs116879117	A	T	0.0129225	1006
17	rs75103987	C	T	0.0129225	1006
17	rs115256372	T	C	0.0129225	1006
17	rs962801	C	T	0.284294	1006
17	rs2072333	G	A	0.253479	1006
17	rs962800	A	G	0.56163	1006
17	rs76113935	G	C	0.0129225	1006
17	rs2072332	G	A	0.284294	1006
17	rs4646797	G	T	0.252485	1006
17	rs4646798	A	G	0.252485	1006
17	rs1034897	A	G	0.284294	1006
17	rs4646800	T	G	0.286282	1006
17	rs111858353	A	T	0.0129225	1006
17	rs78025218	A	C	0.0198807	1006
17	rs113910896	A	G	0.0775348	1006
17	rs116432422	C	T	0.0129225	1006
17	rs115790498	T	C	0.0129225	1006
17	rs2386145	C	G	0.56163	1006
17	rs61631401	C	G	0.284294	1006
17	rs16960280	C	T	0.0218688	1006
17	rs76917348	C	T	0.0129225	1006
17	rs1800869	C	G	0.251491	1006
17	rs2108971	G	A	0.56163	1006
17	rs4244600	G	A	0.284294	1006
17	rs4925037	T	C	0.284294	1006
17	rs148054385	C	T	0.028827	1006
17	rs8069576	A	G	0.56163	1006
17	rs35797108	G	C	0.252485	1006
17	rs12937946	A	G	0.285288	1006
17	rs114034513	C	T	0.0129225	1006
17	rs116413888	G	A	0.0129225	1006
17	rs149100504	C	A	0.0198807	1006
17	rs1034896	C	T	0.252485	1006
17	rs191087590	T	A	0.0129225	1006
17	rs76051665	C	T	0.0228628	1006
17	rs137985095	G	T	0.0139165	1006
17	rs2072331	A	G	0.252485	1006
17	rs115463362	A	C	0.0129225	1006
17	rs4925038	C	T	0.276342	1006
17	rs150970989	C	T	0.0506958	1006
17	rs71369434	T	C	0.252485	1006
17	rs11204408	A	G	0.554672	1006
17	rs35364675	T	C	0.276342	1006
17	rs3786038	G	T	0.27833	1006
17	rs7503517	T	C	0.253479	1006
17	rs78376159	G	T	0.0129225	1006
17	rs77873347	C	T	0.00894632	1006
17	rs80002713	T	C	0.0129225	1006
17	rs7216	A	T	0.56163	1006
17	rs138462610	G	A	0.0149105	1006
17	rs117561472	T	C	0.0129225	1006
17	rs76846683	G	A	0.0447316	1006
17	rs7215	A	G	0.538767	1006
17	rs3760489	A	G	0.537773	1006
17	rs76182388	G	C	0.0129225	1006
17	rs116277190	T	G	0.0129225	1006
17	rs148986386	C	A	0.0129225	1006
17	rs115425408	G	A	0.0129225	1006
17	rs114343604	A	C	0.0129225	1006
17	rs117381090	T	C	0.0318091	1006
17	rs12937179	G	A	0.252485	1006
17	rs1812051	A	C	0.627237	1006
17	rs34416664	G	C	0.0139165	1006
17	rs115655489	T	C	0.0129225	1006
17	rs78819872	C	T	0.0129225	1006
17	rs78025555	C	T	0.0318091	1006
17	rs72841907	G	A	0.0198807	1006
17	rs141917453	G	A	0.0149105	1006
17	rs2386144	A	C	0.252485	1006
17	rs139700049	A	T	0.0129225	1006
17	rs9902636	C	T	0.284294	1006
17	rs71317749	C	T	0.0129225	1006
17	rs150482427	A	G	0.0129225	1006
17	rs138176373	G	A	0.0129225	1006
17	rs12603959	G	A	0.252485	1006
17	rs4924791	C	T	0.284294	1006
17	rs143644940	C	T	0.0129225	1006
17	rs150794800	A	G	0.0129225	1006
17	rs115259861	G	A	0.0129225	1006
17	rs2386143	T	C	0.56163	1006
17	rs11653348	G	A	0.252485	1006
17	rs139845010	A	T	0.0129225	1006
17	rs76022370	G	C	0.0129225	1006
17	rs34943952	T	C	0.252485	1006
17	rs7502080	A	G	0.286282	1006
17	rs146305226	G	A	0.0139165	1006
17	rs9909886	A	G	0.286282	1006
17	rs118131131	T	C	0.0129225	1006
17	rs76785216	C	A	0.0129225	1006
17	rs2386142	A	G	0.612326	1006
17	rs9797254	C	T	0.252485	1006
17	rs4925041	C	T	0.284294	1006
17	rs56262978	C	T	0.284294	1006
17	rs139373539	A	G	0.0129225	1006
17	rs150028705	G	A	0.0129225	1006
17	rs145415101	A	G	0.0129225	1006
17	rs142596171	G	A	0.0526839	1006
17	rs12602112	C	T	0.253479	1006
17	rs2386141	T	C	0.611332	1006
17	rs79753042	C	T	0.115308	1006
17	rs8068713	C	A	0.252485	1006
17	rs8080672	T	C	0.252485	1006
17	rs140317140	G	A	0.0526839	1006
17	rs117392257	C	T	0.0129225	1006
17	rs115648003	A	G	0.0129225	1006
17	rs2108969	G	A	0.0526839	1006
17	rs114628531	A	G	0.0129225	1006
17	rs80256521	A	T	0.0129225	1006
17	rs116957001	A	C	0.026839	1006
17	rs149239657	C	G	0.0129225	1006
17	rs12453452	C	T	0.265408	1006
17	rs12453474	C	T	0.265408	1006
17	rs111233471	G	A	0.0646123	1006
17	rs111481197	T	C	0.252485	1006
17	rs147951902	T	C	0.0129225	1006
17	rs28537694	G	A	0.612326	1006
17	rs76485783	G	A	0.0526839	1006
17	rs75315357	A	G	0.0526839	1006
17	rs12938816	G	A	0.266402	1006
17	rs35852749	C	T	0.252485	1006
17	rs75936794	T	G	0.0129225	1006
17	rs118124052	C	A	0.0129225	1006
17	rs115284473	G	A	0.0129225	1006
17	rs56901260	C	G	0.0208748	1006
17	rs11658227	A	G	0.393638	1006
17	rs76316125	C	T	0.0208748	1006
17	rs75107549	G	C	0.0198807	1006
17	rs72841912	C	T	0.0178926	1006
17	rs78414095	A	C	0.0119284	1006
17	rs117842509	T	C	0.0119284	1006
17	rs8081130	G	A	0.647117	1006
17	rs9906049	T	C	0.650099	1006
17	rs11655302	G	A	0.340954	1006
17	rs117130005	C	T	0.0168986	1006
17	rs35244631	T	C	0.297217	1006
17	rs76119305	T	C	0.0864811	1006
17	rs8064572	G	C	0.644135	1006
17	rs75793204	C	G	0.0119284	1006
17	rs8079625	C	G	0.0119284	1006
17	rs34169093	C	T	0.026839	1006
17	rs113548008	G	A	0.0258449	1006
17	rs4925042	G	A	0.297217	1006
17	rs12601430	G	A	0.350895	1006
17	rs11204410	G	A	0.351889	1006
17	rs12942065	C	G	0.622266	1006
17	rs35263947	C	T	0.286282	1006
17	rs35250332	G	A	0.0437376	1006
17	rs11649705	G	A	0.0884692	1006
17	rs4925043	T	C	0.895626	1006
17	rs149038159	G	A	0.0208748	1006
17	rs11657623	T	C	0.0884692	1006
17	rs4925044	A	G	0.533797	1006
17	rs16960360	A	C	0.290258	1006
17	rs12948209	C	T	0.620278	1006
17	rs141124974	C	T	0.0198807	1006
17	rs7212752	T	C	0.620278	1006
17	rs9897570	A	G	0.293241	1006
17	rs9898022	A	G	0.621272	1006
17	rs78909192	C	A	0.0208748	1006
17	rs4924792	G	T	0.294235	1006
17	rs9900497	G	T	0.28827	1006
17	rs11653791	T	A	0.0477137	1006
17	rs142741029	C	T	0.0198807	1006
17	rs4925045	G	C	0.272366	1006
17	rs12943590	G	A	0.27336	1006
17	rs34834489	G	A	0.347913	1006
17	rs758427	A	G	0.276342	1006
17	rs758426	A	T	0.272366	1006
17	rs117410450	C	T	0.0208748	1006
17	rs11655989	G	A	0.343936	1006
17	rs11656096	G	A	0.345924	1006
17	rs11657205	G	A	0.347913	1006
17	rs9910370	A	G	0.637177	1006
17	rs34768592	T	C	0.117296	1006
17	rs2010744	T	C	0.964215	1006
17	rs2010728	T	C	0.634195	1006
17	rs117587087	A	G	0.0377734	1006
17	rs11204411	C	T	0.625249	1006
17	rs11204412	G	A	0.62326	1006
17	rs7209418	G	A	0.625249	1006
17	rs12945122	C	A	0.629225	1006
17	rs12945000	C	T	0.384692	1006
17	rs7222877	C	G	0.629225	1006
17	rs112688366	A	C	0.027833	1006
17	rs11655457	A	G	0.383698	1006
17	rs11204413	A	G	0.630219	1006
17	rs112838669	C	T	0.027833	1006
17	rs1989379	G	A	0.393638	1006
17	rs7214841	C	T	0.630219	1006
17	rs181345934	G	A	0.00994036	1006
17	rs80066936	C	T	0.0178926	1006
17	rs17720157	G	T	0.382704	1006
17	rs11651480	T	C	0.402584	1006
17	rs139355301	G	A	0.00695825	1006
17	rs12948735	A	G	0.644135	1006
17	rs186778869	T	C	0.00596421	1006
17	rs2016823	G	A	0.393638	1006
17	rs118018631	G	A	0.0238569	1006
17	rs4924793	T	C	0.642147	1006
17	rs1006554	A	G	0.644135	1006
17	rs113665582	C	A	0.027833	1006
17	rs1006553	C	T	0.40159	1006
17	rs11653719	C	T	0.392644	1006
17	rs72841924	G	A	0.0198807	1006
17	rs12948881	C	A	0.392644	1006
17	rs11650088	G	A	0.40159	1006
17	rs185818583	A	G	0.00994036	1006
17	rs2108967	A	G	0.643141	1006
17	rs11204414	C	T	0.642147	1006
17	rs1006556	G	C	0.223658	1006
17	rs114812243	C	T	0.0159046	1006
17	rs1042183	C	T	0.39165	1006
```
