## Supplementary material for "Characterization of shared and ancestry-specific signals driving complex traits using multi-ancestry fine-mapping": s1_ref.bim

```
17	rs9908564	0	18642481	T	C
17	rs374601128	0	18643813	A	C
17	rs9893944	0	18644041	C	T
17	rs9895898	0	18644142	T	C
17	rs12602546	0	18644364	G	A
17	rs140154912	0	18646774	C	A
17	rs62073743	0	18646827	C	T
17	rs11544711	0	18647625	T	A
17	rs114381083	0	18648178	A	T
17	rs112087876	0	18648388	C	T
17	rs4315390	0	18649047	A	G
17	rs140387193	0	18649924	C	T
17	rs12150401	0	18649964	G	A
17	rs139181456	0	18650740	G	A
17	rs114608528	0	18652001	T	G
17	rs4924769	0	18652608	C	T
17	rs200711350	0	18653276	C	A
17	rs78709540	0	18654016	G	A
17	rs56195816	0	18654835	G	A
17	rs7215492	0	18655487	C	T
17	rs8077093	0	18655975	G	A
17	rs117902994	0	18656190	C	T
17	rs148015675	0	18658378	C	T
17	rs147772607	0	18659554	T	C
17	rs141060553	0	18659937	G	A
17	rs115378294	0	18660050	T	C
17	rs149007393	0	18660142	C	G
17	rs11655952	0	18660272	A	G
17	rs9783820	0	18660321	C	A
17	rs139505028	0	18660536	G	A
17	rs7223948	0	18660798	A	G
17	rs12603319	0	18661327	C	T
17	rs11867536	0	18663074	C	T
17	rs56296620	0	18663393	T	A
17	rs113103355	0	18663414	A	G
17	rs12943180	0	18663803	A	G
17	rs11078420	0	18664378	G	C
17	rs3032059	0	18665275	T	A
17	rs28711770	0	18665362	G	A
17	rs189625302	0	18665504	T	C
17	rs112397760	0	18666031	G	T
17	rs183479685	0	18666687	T	G
17	rs71372288	0	18666697	C	A
17	rs7225387	0	18667715	A	G
17	rs11657414	0	18668541	G	C
17	rs59130773	0	18669364	C	G
17	rs11870736	0	18669461	T	C
17	rs10153280	0	18669817	T	C
17	rs187048266	0	18670540	C	T
17	rs139952195	0	18671621	C	T
17	rs55828488	0	18671675	G	A
17	rs10775382	0	18671733	C	A
17	rs144931466	0	18671961	C	T
17	rs11651007	0	18672187	T	C
17	rs9898589	0	18672950	T	C
17	rs12452278	0	18672958	C	T
17	rs9674947	0	18673147	T	C
17	rs12945049	0	18674109	A	G
17	rs112514629	0	18674521	T	A
17	rs11489009	0	18674652	A	G
17	rs8073523	0	18674745	T	C
17	rs8076246	0	18674943	A	G
17	rs9906823	0	18677297	C	A
17	rs4244595	0	18677329	G	A
17	rs8069260	0	18677362	G	A
17	rs8070267	0	18677388	T	C
17	rs4924924	0	18677774	G	C
17	rs146670163	0	18678095	C	T
17	rs4630608	0	18678548	C	T
17	rs75366322	0	18679006	A	C
17	rs9908821	0	18679404	A	G
17	rs9909417	0	18679442	G	A
17	rs60883080	0	18679590	C	T
17	rs12150592	0	18679833	A	G
17	rs67053020	0	18680061	G	C
17	rs4924925	0	18680569	T	G
17	rs77288131	0	18681913	G	A
17	rs9911451	0	18683010	A	T
17	rs151267144	0	18683109	G	A
17	rs184786032	0	18684290	T	C
17	rs59588820	0	18684487	A	G
17	rs58011943	0	18684527	G	C
17	rs75174617	0	18684642	G	T
17	rs76852375	0	18684809	G	T
17	rs150683981	0	18684952	C	T
17	rs11867206	0	18687736	G	T
17	rs145266550	0	18688208	T	C
17	rs111514880	0	18688664	G	A
17	rs62075101	0	18692042	C	T
17	rs62075102	0	18692061	G	C
17	rs56156915	0	18693352	G	A
17	rs61075345	0	18694277	G	A
17	rs4924771	0	18696073	C	T
17	rs8082550	0	18697547	T	C
17	rs71372291	0	18698379	C	T
17	rs9709286	0	18698449	C	T
17	rs143121986	0	18698814	G	C
17	rs4924927	0	18699071	A	G
17	rs60217140	0	18699749	G	C
17	rs8074173	0	18699792	G	A
17	rs141410658	0	18700111	G	A
17	rs115776459	0	18700843	C	A
17	rs56088506	0	18701896	G	A
17	rs2270139	0	18702094	A	G
17	rs8080471	0	18702220	T	C
17	rs536126088	0	18702600	G	A
17	rs74752116	0	18703292	T	C
17	rs11871508	0	18704031	G	A
17	rs62075107	0	18704132	A	G
17	rs4924772	0	18704302	G	A
17	rs8077275	0	18705412	G	A
17	rs9891668	0	18705442	G	A
17	rs9898804	0	18706130	G	A
17	rs2589690	0	18706810	T	C
17	rs62075108	0	18707149	A	G
17	rs17675577	0	18708788	A	G
17	rs1043628	0	18709202	T	C
17	rs75779268	0	18709578	A	G
17	rs2532476	0	18712975	A	G
17	rs4924929	0	18714241	G	A
17	rs4548934	0	18714334	A	G
17	rs142064399	0	18715220	A	G
17	rs4123417	0	18715642	T	C
17	rs71372293	0	18715701	A	G
17	rs55788939	0	18716055	A	G
17	rs142356334	0	18716652	A	G
17	rs2654399	0	18718838	A	G
17	rs7207570	0	18723995	C	T
17	rs143476295	0	18724220	G	A
17	rs28667787	0	18725527	C	T
17	rs115717792	0	18726473	C	A
17	rs114936967	0	18747055	C	A
17	rs35783872	0	18748820	A	C
17	rs200096445	0	18749727	T	C
17	rs4003616	0	18750371	G	A
17	rs4078959	0	18750735	T	C
17	rs28436199	0	18751730	C	T
17	rs9915894	0	18752778	T	C
17	rs9916340	0	18752939	T	C
17	rs112644483	0	18753180	T	A
17	rs4924935	0	18753870	C	T
17	rs150071767	0	18754602	T	C
17	rs9902467	0	18754927	A	T
17	rs7214585	0	18755300	T	C
17	rs7213615	0	18755401	C	T
17	rs9916802	0	18756118	G	A
17	rs7223700	0	18756962	A	G
17	rs144352654	0	18757186	C	G
17	rs4924936	0	18757213	A	G
17	rs9897586	0	18757375	G	A
17	rs68182308	0	18758226	A	T
17	rs78002142	0	18758638	C	G
17	rs9905565	0	18758641	C	T
17	rs9907723	0	18758853	T	C
17	rs66554377	0	18759275	C	T
17	rs7221935	0	18760399	G	C
17	rs72840597	0	18760612	C	A
17	rs7222187	0	18760826	A	C
17	rs8066636	0	18761109	G	A
17	rs8066385	0	18761133	C	T
17	rs9905495	0	18761419	T	C
17	rs11548434	0	18761508	G	A
17	rs28540773	0	18761754	T	C
17	rs8068683	0	18761827	T	G
17	rs80251691	0	18762976	C	A
17	rs111869687	0	18763138	A	G
17	rs8077111	0	18763260	C	T
17	rs1037036	0	18764077	G	A
17	rs77353136	0	18764305	A	C
17	rs76363552	0	18764385	T	G
17	rs1037037	0	18765021	A	G
17	rs111951007	0	18765304	G	A
17	rs8069826	0	18765490	G	T
17	rs80078248	0	18765557	A	G
17	rs111850345	0	18766140	A	G
17	rs34306838	0	18766382	C	T
17	rs9915343	0	18766494	A	G
17	rs9916245	0	18766825	C	G
17	rs12942794	0	18767217	A	C
17	rs7503663	0	18767446	C	T
17	rs12600851	0	18767518	T	A
17	rs117164639	0	18767544	C	T
17	rs3764443	0	18767756	A	G
17	rs3764444	0	18767846	C	T
17	rs3764445	0	18767923	G	A
17	rs3764446	0	18768012	C	T
17	rs3764447	0	18768372	G	A
17	rs3764448	0	18768437	C	T
17	rs9903574	0	18768582	C	T
17	rs2305061	0	18768870	C	T
17	rs2386404	0	18769349	T	C
17	rs2386403	0	18769600	A	G
17	rs112651860	0	18769704	C	T
17	rs6502672	0	18769750	A	G
17	rs8182287	0	18769792	G	A
17	rs59572604	0	18769840	C	T
17	rs11868500	0	18770254	A	G
17	rs12937933	0	18770283	C	G
17	rs11868520	0	18770367	A	G
17	rs2305062	0	18770530	A	G
17	rs2305064	0	18770733	G	A
17	rs9912713	0	18771145	G	A
17	rs11653729	0	18771168	G	A
17	rs62075120	0	18771672	C	A
17	rs75916175	0	18771993	A	G
17	rs74766434	0	18773131	T	C
17	rs113985195	0	18773321	C	T
17	rs144714568	0	18773449	A	G
17	rs34417974	0	18773636	T	C
17	rs12951890	0	18773651	G	A
17	rs7212905	0	18774271	A	G
17	rs112486996	0	18774383	A	C
17	rs7214754	0	18774603	T	G
17	rs6502673	0	18775322	A	G
17	rs112501378	0	18775363	C	T
17	rs77622879	0	18775463	G	A
17	rs7219204	0	18775561	G	A
17	rs4328505	0	18775565	G	A
17	rs80097258	0	18775867	C	T
17	rs4393623	0	18775900	A	G
17	rs7503678	0	18776020	A	T
17	rs10852854	0	18776390	C	G
17	rs6502674	0	18776897	A	G
17	rs139619965	0	18777526	C	T
17	rs148699365	0	18777610	T	A
17	rs77515504	0	18777969	A	G
17	rs117186753	0	18778143	G	A
17	rs12451220	0	18778421	C	T
17	rs12451200	0	18778493	A	G
17	rs7220661	0	18779130	A	G
17	rs1992649	0	18779775	A	G
17	rs111275366	0	18781222	G	C
17	rs12452289	0	18781809	T	G
17	rs12449821	0	18781948	A	G
17	rs117575987	0	18782168	T	A
17	rs35911764	0	18782582	C	T
17	rs67735616	0	18782691	G	A
17	rs112429999	0	18782865	T	C
17	rs11650163	0	18784404	T	C
17	rs112051225	0	18784640	C	G
17	rs183289853	0	18784802	C	T
17	rs68046274	0	18785126	G	A
17	rs79836654	0	18786099	G	A
17	rs2892016	0	18786776	C	T
17	rs2892015	0	18786849	C	T
17	rs4334348	0	18787004	G	T
17	rs77611779	0	18787101	T	A
17	rs8073236	0	18787182	C	G
17	rs4319824	0	18787418	T	C
17	rs9914914	0	18787780	G	A
17	rs142511878	0	18787796	G	A
17	rs9914544	0	18787828	A	C
17	rs9915346	0	18787931	G	A
17	rs7222748	0	18787976	T	C
17	rs7221778	0	18788218	A	G
17	rs4924938	0	18788559	T	C
17	rs112016161	0	18788863	G	A
17	rs12600722	0	18788987	C	A
17	rs62075125	0	18789177	G	T
17	rs34791187	0	18789283	G	A
17	rs67552299	0	18789653	G	A
17	rs9748173	0	18789671	A	T
17	rs9748183	0	18789724	A	G
17	rs112470567	0	18789906	A	G
17	rs112795111	0	18789963	G	A
17	rs113021005	0	18790474	C	A
17	rs8071147	0	18790678	A	G
17	rs78688343	0	18790832	G	A
17	rs8071458	0	18790840	C	A
17	rs9912568	0	18792719	G	A
17	rs3803835	0	18793061	C	T
17	rs3826380	0	18793225	A	G
17	rs72836711	0	18793417	C	T
17	rs11650153	0	18793573	C	T
17	rs141664456	0	18794027	G	A
17	rs9898426	0	18794071	A	G
17	rs4924774	0	18794920	A	C
17	rs9906799	0	18795317	A	G
17	rs79808212	0	18796297	G	A
17	rs148267661	0	18796401	T	G
17	rs111348629	0	18796446	G	T
17	rs66488653	0	18796791	G	T
17	rs8078993	0	18797126	A	G
17	rs113666664	0	18797180	A	G
17	rs67411574	0	18797337	A	G
17	rs113846204	0	18797493	G	A
17	rs147158382	0	18797621	C	T
17	rs57035178	0	18797767	C	T
17	rs7210746	0	18798593	T	C
17	rs7209853	0	18798600	G	A
17	rs4510081	0	18798846	T	G
17	rs79138341	0	18799714	A	G
17	rs77918906	0	18799956	C	T
17	rs4924940	0	18800092	T	C
17	rs74844627	0	18800570	C	T
17	rs59682951	0	18800766	G	T
17	rs8074020	0	18801380	T	C
17	rs8073436	0	18801841	A	G
17	rs34413375	0	18802028	C	A
17	rs149620702	0	18802271	A	G
17	rs140200491	0	18802681	A	G
17	rs62075127	0	18803124	C	T
17	rs6502676	0	18803459	G	A
17	rs6502677	0	18803658	A	G
17	rs9902016	0	18803981	C	T
17	rs58671374	0	18804135	G	A
17	rs4924941	0	18804199	T	A
17	rs56321767	0	18804217	A	G
17	rs11078421	0	18804385	T	C
17	rs11078422	0	18804413	C	T
17	rs17842756	0	18805421	A	G
17	rs9916647	0	18805520	C	G
17	rs7223173	0	18805887	A	G
17	rs4924943	0	18806025	A	T
17	rs12936834	0	18807078	G	A
17	rs8067882	0	18807131	T	C
17	rs112068408	0	18807606	C	T
17	rs8072860	0	18807884	T	C
17	rs8071783	0	18807939	C	G
17	rs62075158	0	18808914	C	T
17	rs28394410	0	18808992	A	C
17	rs117049076	0	18809200	T	C
17	rs17743944	0	18809268	A	G
17	rs8077775	0	18809543	A	G
17	rs12940837	0	18809764	C	T
17	rs4924944	0	18810002	G	A
17	rs28429555	0	18810185	C	G
17	rs143152109	0	18811647	A	G
17	rs7222893	0	18811702	A	G
17	rs7223231	0	18811846	C	T
17	rs9903087	0	18812956	A	G
17	rs4924945	0	18813160	A	G
17	rs9892709	0	18814830	T	C
17	rs9891309	0	18814976	C	T
17	rs34523928	0	18815518	G	A
17	rs9899848	0	18815547	T	G
17	rs11657215	0	18816274	C	T
17	rs35719071	0	18817107	C	T
17	rs113778654	0	18817216	C	A
17	rs62075159	0	18817456	C	T
17	rs11658555	0	18817486	C	T
17	rs34493015	0	18817662	C	G
17	rs79254184	0	18817965	T	A
17	rs146690247	0	18818125	G	A
17	rs35341640	0	18818228	G	A
17	rs6502678	0	18818465	A	G
17	rs62076161	0	18818557	T	C
17	rs7501465	0	18818959	C	T
17	rs35115736	0	18819382	C	T
17	rs112886739	0	18819770	C	G
17	rs9889420	0	18819985	G	A
17	rs8070707	0	18820457	C	T
17	rs11870265	0	18820985	A	T
17	rs28454756	0	18821388	A	G
17	rs2428366	0	18821435	G	A
17	rs2469862	0	18821825	C	T
17	rs9911940	0	18822058	T	C
17	rs55673732	0	18822167	T	G
17	rs72836735	0	18822413	G	A
17	rs2428365	0	18822470	G	A
17	rs73304491	0	18822507	C	T
17	rs143967551	0	18822587	C	T
17	rs9892397	0	18823162	T	C
17	rs9891606	0	18823362	G	A
17	rs9893376	0	18823578	T	C
17	rs17718196	0	18823607	G	A
17	rs17842759	0	18823705	G	A
17	rs874637	0	18824552	A	G
17	rs34216376	0	18826253	A	G
17	rs113575362	0	18826289	G	A
17	rs67639335	0	18826366	T	G
17	rs62076164	0	18827391	C	T
17	rs146275587	0	18827460	C	T
17	rs16964785	0	18827673	G	A
17	rs11655553	0	18827791	C	G
17	rs8080032	0	18827793	C	A
17	rs11651202	0	18827910	T	C
17	rs117607818	0	18828406	C	T
17	rs11656953	0	18828703	G	A
17	rs2469841	0	18829245	T	C
17	rs34817137	0	18829263	A	G
17	rs34180000	0	18829280	T	C
17	rs34235652	0	18829386	A	G
17	rs11652294	0	18830033	G	A
17	rs11657284	0	18830123	T	G
17	rs966811	0	18830287	G	A
17	rs9905208	0	18830668	C	T
17	rs11653609	0	18831006	G	A
17	rs11658590	0	18831252	T	C
17	rs1737947	0	18831432	A	G
17	rs2891982	0	18833062	C	T
17	rs9900835	0	18833612	A	G
17	rs1634411	0	18833810	C	T
17	rs1801755	0	18834021	T	C
17	rs35611268	0	18834137	A	T
17	rs6846	0	18834258	G	T
17	rs1044787	0	18834552	A	G
17	rs11654503	0	18835238	T	C
17	rs58773775	0	18835250	C	T
17	rs1634409	0	18836177	C	T
17	rs187185688	0	18836602	C	T
17	rs9903710	0	18837288	C	G
17	rs77319122	0	18837308	C	G
17	rs113505219	0	18838026	G	C
17	rs1625912	0	18838080	T	C
17	rs11658521	0	18838306	T	C
17	rs9914107	0	18838613	T	C
17	rs186180864	0	18839026	C	T
17	rs62076165	0	18839079	C	A
17	rs56964223	0	18839339	G	A
17	rs2473655	0	18839419	T	C
17	rs190881468	0	18839890	C	T
17	rs1737944	0	18840433	G	A
17	rs113259039	0	18841145	G	A
17	rs111823450	0	18841320	G	A
17	rs1737943	0	18841590	C	T
17	rs2472695	0	18841826	T	C
17	rs77663119	0	18842066	C	T
17	rs2428380	0	18843089	C	A
17	rs1859083	0	18843306	G	A
17	rs113200526	0	18843629	G	T
17	rs146004765	0	18843745	G	A
17	rs56380918	0	18844142	A	T
17	rs34078852	0	18844189	A	G
17	rs1737942	0	18844467	A	G
17	rs1634424	0	18844469	G	A
17	rs1737941	0	18844664	T	G
17	rs1634423	0	18844736	C	T
17	rs1634422	0	18845075	C	T
17	rs1737940	0	18845320	T	G
17	rs12946921	0	18845405	G	A
17	rs113507066	0	18846300	G	A
17	rs4924946	0	18846525	A	T
17	rs4924947	0	18846818	T	C
17	rs11658402	0	18847039	G	T
17	rs112438007	0	18847169	A	G
17	rs1737939	0	18848023	A	G
17	rs2472694	0	18848498	G	A
17	rs11656760	0	18851012	G	A
17	rs11656765	0	18851067	G	T
17	rs78930308	0	18851312	C	G
17	rs151132219	0	18851325	C	T
17	rs1634421	0	18851326	G	A
17	rs150315823	0	18851467	G	A
17	rs73981210	0	18851586	C	T
17	rs1611882	0	18851959	T	C
17	rs1634420	0	18852021	G	T
17	rs1634419	0	18852205	G	A
17	rs35140082	0	18852309	C	T
17	rs1555142	0	18852800	T	C
17	rs139177740	0	18853077	C	T
17	rs1634418	0	18853178	A	G
17	rs146446428	0	18853692	G	A
17	rs1634417	0	18853855	A	C
17	rs78454997	0	18853922	G	T
17	rs146835614	0	18854064	T	C
17	rs1634416	0	18854872	C	T
17	rs2073078	0	18855486	G	A
17	rs2076562	0	18855611	T	C
17	rs2258367	0	18855807	G	C
17	rs7216663	0	18855987	C	A
17	rs2428379	0	18856320	T	C
17	rs2472693	0	18856871	A	G
17	rs4924949	0	18856896	G	A
17	rs1634413	0	18857163	G	A
17	rs9903337	0	18858057	T	C
17	rs2472692	0	18859018	A	G
17	rs11653983	0	18859611	G	A
17	rs2469842	0	18859699	A	G
17	rs2428378	0	18859885	T	G
17	rs2469843	0	18860237	A	G
17	rs2472691	0	18860763	T	G
17	rs111327204	0	18861009	C	T
17	rs2074276	0	18863105	C	T
17	rs75454068	0	18863480	G	C
17	rs2074275	0	18863672	G	A
17	rs2074274	0	18863979	G	C
17	rs2257609	0	18865181	A	G
17	rs62076169	0	18865283	G	T
17	rs2469844	0	18866129	G	A
17	rs2469845	0	18866285	A	C
17	rs2469846	0	18866404	C	T
17	rs73306439	0	18866861	G	T
17	rs2469847	0	18867127	T	C
17	rs17718627	0	18868069	A	G
17	rs137876395	0	18868486	G	A
17	rs2428377	0	18868773	T	C
17	rs143204573	0	18868877	G	A
17	rs2428376	0	18869484	T	A
17	rs11652123	0	18870524	G	C
17	rs4924950	0	18870528	A	G
17	rs181968915	0	18871927	C	T
17	rs8415	0	18872337	T	C
17	rs2074273	0	18872521	A	G
17	rs2074272	0	18872581	C	T
17	rs148877718	0	18873277	T	C
17	rs3751970	0	18873849	G	C
17	rs3751969	0	18873905	A	G
17	rs916823	0	18874720	C	G
17	rs138715863	0	18874965	C	T
17	rs2428375	0	18875771	C	T
17	rs148805314	0	18876566	C	T
17	rs17842752	0	18876596	A	C
17	rs8065967	0	18877447	G	A
17	rs2259660	0	18878774	G	A
17	rs2469858	0	18879371	A	G
17	rs2472718	0	18879423	A	C
17	rs2472717	0	18879649	C	T
17	rs2472716	0	18879761	G	A
17	rs2472715	0	18880268	C	A
17	rs2469860	0	18880661	T	C
17	rs2074271	0	18882214	G	A
17	rs2074270	0	18882446	T	C
17	rs62076201	0	18883659	C	T
17	rs78197087	0	18885630	C	T
17	rs77283946	0	18886281	C	A
17	rs17842754	0	18889794	C	T
17	rs8070758	0	18890762	T	C
17	rs9901327	0	18891318	G	T
17	rs117665208	0	18892656	G	A
17	rs9916099	0	18893215	A	C
17	rs77322846	0	18893514	C	G
17	rs79961268	0	18894598	G	C
17	rs62076203	0	18894656	T	G
17	rs116036225	0	18894981	T	C
17	rs62076204	0	18896212	A	G
17	rs886284	0	18896297	C	G
17	rs886283	0	18896380	G	A
17	rs9891821	0	18897017	C	G
17	rs77721749	0	18897130	T	G
17	rs79524186	0	18897299	C	T
17	rs12451868	0	18897338	C	G
17	rs2472712	0	18897672	G	A
17	rs62072660	0	18897719	G	C
17	rs2472711	0	18898000	T	G
17	rs28810084	0	18898511	G	A
17	rs28896808	0	18898537	A	G
17	rs73981273	0	18899374	A	G
17	rs73306492	0	18899409	A	G
17	rs6502681	0	18900788	C	T
17	rs73981276	0	18900866	G	A
17	rs73981278	0	18901167	T	C
17	rs73981280	0	18901487	G	C
17	rs73981281	0	18901488	G	A
17	rs8076485	0	18902464	A	G
17	rs8077103	0	18902792	C	A
17	rs8064539	0	18903576	T	C
17	rs73981285	0	18904431	T	C
17	rs7211874	0	18904830	A	G
17	rs117564298	0	18905118	G	A
17	rs7216681	0	18905375	A	G
17	rs116139938	0	18906041	G	T
17	rs115250081	0	18906042	C	T
17	rs2074283	0	18907029	A	G
17	rs885675	0	18907673	G	C
17	rs731996	0	18907773	T	G
17	rs57881452	0	18907934	G	A
17	rs11868888	0	18908189	A	G
17	rs73982610	0	18908760	G	A
17	rs7218780	0	18908879	G	A
17	rs7218569	0	18909043	A	G
17	rs76319158	0	18909269	C	T
17	rs12453564	0	18910811	A	G
17	rs140071836	0	18911086	T	C
17	rs2428373	0	18911386	T	C
17	rs111527967	0	18912267	G	A
17	rs9899204	0	18912271	C	T
17	rs73308408	0	18913112	A	G
17	rs28463694	0	18913416	G	A
17	rs8070971	0	18913742	T	C
17	rs60797930	0	18913767	C	T
17	rs118029327	0	18914127	C	T
17	rs2428372	0	18914445	G	A
17	rs62072662	0	18914460	G	A
17	rs2472710	0	18914567	C	G
17	rs77198150	0	18914630	G	A
17	rs11654290	0	18914670	G	A
17	rs2428371	0	18914688	G	A
17	rs76921635	0	18914725	G	A
17	rs2472709	0	18914778	C	T
17	rs138749087	0	18915263	C	T
17	rs2428370	0	18916330	G	A
17	rs2472708	0	18917237	A	G
17	rs2472707	0	18917324	A	G
17	rs35475444	0	18917437	C	T
17	rs2428369	0	18917513	A	G
17	rs185370046	0	18917903	G	A
17	rs2074280	0	18917915	C	T
17	rs28526726	0	18918258	C	G
17	rs2074279	0	18918396	G	C
17	rs57046835	0	18919654	C	T
17	rs117456554	0	18921684	C	T
17	rs61125125	0	18922492	A	G
17	rs12603640	0	18922970	G	C
17	rs12604020	0	18923180	C	T
17	rs117355297	0	18923681	C	T
17	rs1624825	0	18923818	G	A
17	rs1621499	0	18924188	G	A
17	rs143618306	0	18924389	G	A
17	rs144628398	0	18926153	T	G
17	rs115496750	0	18926545	A	G
17	rs2074277	0	18926943	G	A
17	rs78368288	0	18927232	A	C
17	rs111811667	0	18927951	A	C
17	rs80209928	0	18927996	T	C
17	rs72639204	0	19138174	T	C
17	rs57433322	0	19141582	C	G
17	rs7219944	0	19141943	C	T
17	rs959071	0	19142226	C	T
17	rs117432708	0	19142448	C	A
17	rs2013949	0	19142545	C	A
17	rs1027872	0	19143510	G	A
17	rs8065470	0	19143614	A	C
17	rs72836760	0	19144055	G	T
17	rs7214668	0	19145270	A	G
17	rs8076509	0	19145932	G	A
17	rs4924957	0	19147130	G	T
17	rs4924958	0	19147194	T	G
17	rs4073003	0	19148305	A	G
17	rs72836761	0	19148607	C	T
17	rs7225740	0	19149835	A	G
17	rs7221000	0	19151602	T	C
17	rs6587068	0	19151651	T	C
17	rs4273100	0	19153417	T	C
17	rs2136306	0	19153533	G	A
17	rs950953	0	19155779	T	C
17	rs950954	0	19155848	A	C
17	rs1396620	0	19156161	G	A
17	rs4312361	0	19156298	G	C
17	rs4417595	0	19156332	A	G
17	rs117342032	0	19156904	A	G
17	rs117097904	0	19157485	A	C
17	rs4924960	0	19157989	A	T
17	rs4924961	0	19162027	G	A
17	rs148247519	0	19162872	G	A
17	rs117879645	0	19162984	C	T
17	rs16960158	0	19163052	A	C
17	rs111301193	0	19163640	G	A
17	rs4924778	0	19163690	A	G
17	rs28582509	0	19165179	T	C
17	rs7219384	0	19167577	T	A
17	rs6587194	0	19168335	C	T
17	rs3862148	0	19168912	T	G
17	rs4608393	0	19170551	T	G
17	rs4924966	0	19171006	T	C
17	rs4924967	0	19172196	T	G
17	rs141068812	0	19172919	G	A
17	rs72836765	0	19173791	C	T
17	rs28489136	0	19174123	G	A
17	rs76147626	0	19175245	C	T
17	rs117831490	0	19176144	G	A
17	rs59571799	0	19178892	C	A
17	rs12325948	0	19181113	C	T
17	rs4924779	0	19183427	C	T
17	rs72836768	0	19184565	T	C
17	rs868698	0	19185211	G	T
17	rs72836770	0	19185739	T	C
17	rs72836771	0	19187103	C	T
17	rs3785787	0	19190942	G	A
17	rs4079585	0	19192587	T	C
17	rs117813129	0	19194217	G	T
17	rs1969161	0	19194812	G	A
17	rs3785786	0	19194925	T	G
17	rs3785785	0	19195263	C	T
17	rs3785784	0	19195431	G	A
17	rs150218602	0	19196050	A	G
17	rs7502046	0	19196440	C	T
17	rs9325966	0	19196987	T	C
17	rs142859306	0	19197266	G	A
17	rs72836777	0	19199149	G	C
17	rs4924976	0	19199574	A	G
17	rs4924978	0	19200499	C	A
17	rs3785783	0	19200962	T	G
17	rs10888226	0	19202681	C	T
17	rs16960499	0	19203032	A	G
17	rs12939947	0	19204531	T	A
17	rs4924979	0	19204608	C	A
17	rs4924980	0	19204863	T	C
17	rs35385494	0	19205206	T	C
17	rs8065300	0	19205239	G	T
17	rs9915473	0	19207347	T	G
17	rs56019127	0	19207669	A	G
17	rs62065871	0	19208340	C	T
17	rs79626005	0	19210026	G	A
17	rs375621884	0	19210686	C	T
17	rs147914415	0	19212504	G	A
17	rs2296981	0	19213335	C	G
17	rs74854426	0	19214209	G	C
17	rs144661702	0	19214588	G	A
17	rs76330759	0	19215915	T	A
17	rs114905963	0	19216538	C	A
17	rs55883526	0	19216576	C	T
17	rs11652784	0	19217261	C	T
17	rs1472932	0	19220666	G	A
17	rs71369415	0	19221722	C	T
17	rs191624694	0	19222669	G	A
17	rs59415593	0	19223224	T	G
17	rs72836792	0	19223792	G	T
17	rs6587216	0	19224397	G	C
17	rs3785778	0	19225424	T	C
17	rs3785776	0	19225651	G	A
17	rs3785775	0	19226530	G	T
17	rs192780640	0	19228376	A	G
17	rs72836794	0	19229709	G	A
17	rs11871106	0	19231309	C	T
17	rs2296980	0	19233033	T	C
17	rs4924984	0	19234205	G	C
17	rs76079839	0	19235061	G	A
17	rs76097888	0	19235079	C	T
17	rs72836798	0	19235727	C	T
17	rs72836799	0	19235832	C	T
17	rs145158772	0	19235973	C	T
17	rs12602286	0	19236954	G	T
17	rs11656071	0	19237613	C	T
17	rs1043809	0	19239432	C	T
17	rs111954981	0	19239702	T	A
17	rs72836802	0	19241095	A	G
17	rs72838804	0	19241365	C	T
17	rs12603815	0	19241458	A	G
17	rs12603532	0	19242017	C	T
17	rs4924986	0	19242467	A	G
17	rs113653195	0	19243633	G	A
17	rs4924987	0	19247075	G	A
17	rs3785773	0	19248179	C	G
17	rs80217065	0	19248305	G	A
17	rs7221299	0	19250679	G	A
17	rs139899214	0	19252449	C	T
17	rs142438934	0	19253382	G	A
17	rs9899649	0	19253613	C	T
17	rs9912748	0	19256449	T	C
17	rs6587066	0	19258073	G	A
17	rs8065189	0	19259507	C	T
17	rs145199041	0	19261020	G	A
17	rs77232220	0	19262534	G	C
17	rs1106374	0	19265596	C	T
17	rs2296978	0	19265952	C	T
17	rs113637895	0	19266195	A	C
17	rs117660470	0	19266363	C	T
17	rs77366811	0	19266620	G	T
17	rs79400257	0	19266621	C	T
17	rs11204306	0	19267371	A	G
17	rs3886478	0	19270447	G	A
17	rs112559495	0	19270749	C	T
17	rs6587074	0	19271065	A	C
17	rs72838810	0	19272919	T	C
17	rs118050797	0	19273488	G	A
17	rs72838811	0	19274410	A	G
17	rs79896260	0	19274411	A	C
17	rs72838814	0	19274780	T	C
17	rs2048230	0	19276199	G	A
17	rs7502770	0	19276219	T	C
17	rs60606605	0	19277144	G	A
17	rs60166680	0	19277544	C	G
17	rs62065895	0	19278947	C	T
17	rs148254141	0	19279840	C	T
17	rs79259362	0	19280289	A	G
17	rs75326834	0	19280318	G	C
17	rs3866958	0	19281006	A	C
17	rs2233072	0	19281828	T	G
17	rs1054206	0	19287419	G	C
17	rs6587082	0	19287476	T	G
17	rs2240099	0	19288274	T	G
17	rs139356332	0	19289286	G	C
17	rs148939718	0	19291415	T	C
17	rs117786791	0	19292100	G	A
17	rs117948526	0	19292113	G	A
17	rs62065897	0	19292681	A	G
17	rs7501702	0	19293727	G	A
17	rs7502682	0	19295450	G	T
17	rs112360641	0	19297629	A	G
17	rs2189441	0	19297685	C	T
17	rs72838818	0	19297709	C	T
17	rs36036543	0	19299690	G	A
17	rs1588300	0	19301382	A	G
17	rs73306299	0	19301729	T	A
17	rs139709186	0	19302701	G	A
17	rs1509160	0	19303493	G	T
17	rs2386313	0	19305561	A	G
17	rs151191746	0	19306901	C	G
17	rs3744392	0	19306953	C	T
17	rs3744391	0	19307166	G	T
17	rs12601878	0	19308743	G	A
17	rs76578497	0	19308768	T	G
17	rs7223689	0	19308773	G	C
17	rs17792462	0	19309679	A	G
17	rs6587103	0	19309834	T	C
17	rs8072763	0	19310065	C	A
17	rs16960104	0	19310683	A	T
17	rs75081613	0	19311174	T	C
17	rs1110467	0	19313715	C	T
17	rs1110466	0	19313997	C	T
17	rs16960113	0	19314065	A	G
17	rs2386314	0	19314296	T	C
17	rs739830	0	19314611	T	C
17	rs739829	0	19315276	T	C
17	rs75724504	0	19317186	G	C
17	rs1295330	0	19318031	A	G
17	rs1295329	0	19319015	C	T
17	rs76138388	0	19319374	T	C
17	rs2072121	0	19320058	T	C
17	rs2072120	0	19320122	A	G
17	rs2072119	0	19320154	T	G
17	rs2072118	0	19320444	C	T
17	rs7208015	0	19320879	C	G
17	rs77973930	0	19321002	G	A
17	rs74816636	0	19321698	C	T
17	rs12938066	0	19322062	G	A
17	rs113748737	0	19323314	G	A
17	rs112469929	0	19323998	C	T
17	rs6587120	0	19325974	G	A
17	rs6587121	0	19326064	G	A
17	rs12601656	0	19326317	G	A
17	rs2386315	0	19326702	G	A
17	rs72838821	0	19326732	G	A
17	rs763751	0	19326857	T	C
17	rs11869679	0	19327541	G	A
17	rs73293585	0	19327792	C	T
17	rs9896125	0	19327857	G	C
17	rs8077109	0	19328043	T	C
17	rs9915781	0	19328815	T	C
17	rs6587123	0	19329441	T	G
17	rs76083746	0	19329478	C	T
17	rs73293597	0	19331885	T	G
17	rs8068000	0	19333382	G	C
17	rs12943732	0	19334819	G	C
17	rs11869123	0	19335878	C	T
17	rs7216534	0	19337029	A	G
17	rs9910275	0	19337251	T	C
17	rs6587126	0	19337835	C	T
17	rs6587127	0	19338034	G	A
17	rs2386316	0	19338185	G	T
17	rs145123690	0	19338320	T	G
17	rs11204343	0	19338337	G	A
17	rs113092171	0	19338776	A	T
17	rs4924991	0	19340805	A	G
17	rs7214194	0	19341494	C	G
17	rs11867822	0	19342782	A	G
17	rs139723351	0	19344734	C	G
17	rs72838824	0	19346639	C	A
17	rs4924992	0	19347793	T	C
17	rs12937053	0	19348126	G	A
17	rs12941722	0	19352182	G	A
17	rs4924785	0	19353378	C	T
17	rs34315605	0	19353852	C	T
17	rs4924993	0	19356463	T	A
17	rs117404365	0	19357150	G	A
17	rs35778543	0	19357732	T	C
17	rs76038315	0	19358949	T	C
17	rs117947661	0	19359522	G	A
17	rs9899706	0	19360249	T	C
17	rs10491097	0	19361211	T	C
17	rs12602013	0	19362790	A	C
17	rs12945111	0	19362967	G	T
17	rs4924994	0	19364961	A	T
17	rs8071408	0	19365611	G	A
17	rs12939559	0	19366619	T	A
17	rs76278335	0	19366798	T	G
17	rs139306162	0	19367125	T	G
17	rs7220633	0	19367161	C	G
17	rs118054645	0	19370282	G	A
17	rs12150591	0	19370619	T	C
17	rs4924995	0	19371000	G	A
17	rs11868575	0	19371597	G	T
17	rs12944514	0	19372000	T	C
17	rs62065916	0	19372401	A	G
17	rs11658544	0	19372837	C	T
17	rs2386317	0	19373299	A	G
17	rs12947647	0	19374249	T	C
17	rs76576684	0	19374313	T	C
17	rs72838835	0	19375295	G	T
17	rs11869950	0	19375429	T	C
17	rs12953174	0	19375481	C	T
17	rs12948453	0	19375719	T	C
17	rs7214134	0	19375856	T	A
17	rs6587173	0	19375943	T	C
17	rs117544540	0	19376099	T	C
17	rs2453615	0	19376321	T	G
17	rs2428591	0	19376506	C	A
17	rs2428590	0	19376526	C	T
17	rs2428589	0	19377040	G	A
17	rs2453570	0	19377493	G	A
17	rs2428588	0	19377559	A	G
17	rs12945857	0	19377641	G	A
17	rs9915092	0	19377818	T	A
17	rs9903114	0	19377888	G	C
17	rs7212355	0	19380728	T	C
17	rs12602744	0	19381163	T	A
17	rs12602804	0	19381526	T	G
17	rs7221430	0	19384363	G	C
17	rs7210456	0	19384961	A	G
17	rs2453605	0	19386966	T	C
17	rs2453606	0	19387091	G	A
17	rs2428585	0	19387538	C	T
17	rs2453607	0	19387861	G	C
17	rs143979875	0	19387999	T	C
17	rs2428584	0	19388305	C	T
17	rs142101337	0	19388768	G	T
17	rs2428583	0	19388975	C	T
17	rs8075054	0	19389224	T	C
17	rs79039848	0	19390212	C	A
17	rs886438	0	19390361	G	T
17	rs117790428	0	19391840	G	A
17	rs2428582	0	19392130	A	G
17	rs2428581	0	19392185	A	G
17	rs7217336	0	19392669	G	T
17	rs2453611	0	19392816	C	A
17	rs2453612	0	19393644	T	C
17	rs2428580	0	19394046	A	C
17	rs2453614	0	19394498	C	T
17	rs2428579	0	19394736	G	T
17	rs2453613	0	19395340	G	A
17	rs146662795	0	19399921	C	T
17	rs56187004	0	19400374	C	T
17	rs77502473	0	19401672	C	T
17	rs8068853	0	19402097	T	C
17	rs2010015	0	19402521	T	C
17	rs79296375	0	19405027	C	T
17	rs146260466	0	19405441	C	A
17	rs8078268	0	19406391	C	T
17	rs56987574	0	19406538	A	G
17	rs76108828	0	19407306	A	T
17	rs142656058	0	19408217	C	T
17	rs11656085	0	19408607	C	T
17	rs143866614	0	19409672	C	A
17	rs4924996	0	19410546	T	A
17	rs67128415	0	19411331	T	C
17	rs72838842	0	19412172	G	A
17	rs7211758	0	19417728	T	A
17	rs7222869	0	19417761	G	A
17	rs57209730	0	19418384	G	C
17	rs76778874	0	19418923	A	T
17	rs78762321	0	19419065	C	T
17	rs72838844	0	19420741	C	A
17	rs4531795	0	19422361	C	T
17	rs77893929	0	19422520	C	T
17	rs4924997	0	19422725	A	T
17	rs78130012	0	19423310	C	T
17	rs7405832	0	19423581	T	C
17	rs7405847	0	19423617	T	C
17	rs73981538	0	19424036	G	A
17	rs12947431	0	19424088	C	A
17	rs4493120	0	19425040	C	G
17	rs2920450	0	19425156	A	G
17	rs56053657	0	19427569	C	A
17	rs112132647	0	19427581	A	C
17	rs55661368	0	19427601	C	A
17	rs112502021	0	19428288	C	T
17	rs2440164	0	19428610	A	G
17	rs2440165	0	19428719	T	C
17	rs11870808	0	19429379	G	C
17	rs8064250	0	19429724	C	T
17	rs8071709	0	19429790	A	C
17	rs150300555	0	19430156	T	C
17	rs2453578	0	19430645	T	C
17	rs74461843	0	19431379	T	C
17	rs11871125	0	19432393	C	T
17	rs8074901	0	19433657	T	G
17	rs8074902	0	19433659	T	G
17	rs111944611	0	19434140	G	A
17	rs2453579	0	19435278	C	A
17	rs147472087	0	19435495	G	A
17	rs151203636	0	19436139	G	A
17	rs111369428	0	19436706	G	C
17	rs2252281	0	19437187	T	C
17	rs61733934	0	19437339	C	T
17	rs75088086	0	19437598	C	A
17	rs2453580	0	19438321	T	C
17	rs2453581	0	19438560	C	T
17	rs2453582	0	19439066	C	T
17	rs894680	0	19440538	G	A
17	rs8080953	0	19441220	T	C
17	rs2018675	0	19441531	C	T
17	rs2453583	0	19442036	A	T
17	rs111296508	0	19442231	A	G
17	rs139979888	0	19442422	A	G
17	rs894682	0	19442432	T	C
17	rs2453584	0	19443445	G	C
17	rs118166088	0	19444523	A	G
17	rs2440154	0	19444987	A	G
17	rs11651540	0	19445189	C	T
17	rs11204406	0	19445420	A	G
17	rs138815617	0	19445425	G	A
17	rs12451696	0	19445923	A	G
17	rs75045964	0	19446089	T	C
17	rs4643386	0	19446190	T	C
17	rs9913823	0	19446267	G	T
17	rs2440155	0	19447016	T	C
17	rs2453585	0	19447612	T	A
17	rs77488629	0	19448308	C	T
17	rs144761526	0	19448897	G	A
17	rs76316395	0	19450507	G	A
17	rs2453577	0	19450850	T	A
17	rs2453576	0	19451011	G	C
17	rs191800028	0	19451137	G	A
17	rs2453575	0	19451139	G	A
17	rs1808941	0	19451938	G	A
17	rs2014082	0	19452049	C	T
17	rs2453574	0	19452627	G	A
17	rs2453573	0	19452656	T	C
17	rs2453572	0	19452711	T	C
17	rs2453571	0	19452712	A	G
17	rs8075055	0	19453587	A	G
17	rs117465814	0	19453638	T	A
17	rs117019884	0	19453721	C	T
17	rs7219149	0	19453968	G	A
17	rs11650156	0	19454374	T	C
17	rs2247518	0	19454575	A	C
17	rs2289668	0	19454640	C	T
17	rs2247437	0	19454725	G	C
17	rs2247436	0	19454733	G	A
17	rs3794804	0	19455568	C	G
17	rs2453569	0	19457397	T	C
17	rs2453568	0	19457509	T	C
17	rs2440149	0	19458777	G	C
17	rs2244280	0	19459537	G	A
17	rs1054715	0	19460972	G	A
17	rs9901662	0	19462734	C	T
17	rs9892500	0	19463020	T	C
17	rs11651969	0	19463077	C	T
17	rs2289669	0	19463343	G	A
17	rs3794805	0	19464023	C	G
17	rs190584987	0	19464839	C	T
17	rs8065082	0	19465191	C	T
17	rs72840371	0	19465327	T	G
17	rs11657807	0	19465391	T	A
17	rs2440151	0	19465782	G	A
17	rs2440152	0	19465783	C	A
17	rs67238751	0	19466227	C	T
17	rs12452941	0	19466731	C	T
17	rs11655027	0	19468406	G	A
17	rs7224838	0	19468420	C	T
17	rs186717913	0	19468756	G	C
17	rs2440156	0	19468762	G	A
17	rs2440157	0	19468942	G	A
17	rs1961669	0	19473520	A	G
17	rs2253616	0	19473983	T	G
17	rs2253611	0	19474077	G	A
17	rs113404625	0	19475667	C	G
17	rs143149959	0	19476459	C	T
17	rs2250486	0	19476588	T	C
17	rs2440158	0	19476915	T	C
17	rs1971851	0	19477385	A	G
17	rs6587196	0	19478117	A	G
17	rs6587197	0	19478141	A	G
17	rs2440160	0	19478529	A	T
17	rs143774755	0	19479471	T	C
17	rs2453599	0	19479511	C	T
17	rs56700256	0	19480064	T	C
17	rs2453598	0	19480221	C	T
17	rs2249885	0	19481664	G	A
17	rs1129696	0	19481785	A	G
17	rs10735	0	19482181	A	G
17	rs7212622	0	19482607	A	G
17	rs2440167	0	19482887	C	A
17	rs2453596	0	19483571	A	C
17	rs2453595	0	19483855	A	G
17	rs72840375	0	19484358	T	C
17	rs74812599	0	19484720	C	T
17	rs2453594	0	19484951	T	C
17	rs2120273	0	19485735	T	C
17	rs2120272	0	19485859	T	C
17	rs9889269	0	19486237	C	G
17	rs2440166	0	19486537	A	G
17	rs56866369	0	19486592	T	C
17	rs141382374	0	19486692	C	T
17	rs11650854	0	19486721	C	T
17	rs11653881	0	19486750	T	C
17	rs2453593	0	19487079	T	G
17	rs2453590	0	19488411	T	G
17	rs2453589	0	19488851	A	G
17	rs7208424	0	19489424	G	T
17	rs2120275	0	19489693	A	C
17	rs2165894	0	19489796	A	G
17	rs139334500	0	19490700	A	G
17	rs150039040	0	19490713	G	A
17	rs148803564	0	19490774	T	G
17	rs140608239	0	19490865	G	A
17	rs2386247	0	19490930	A	C
17	rs138694404	0	19491225	G	A
17	rs142699919	0	19491232	G	A
17	rs61680517	0	19491435	A	G
17	rs111636569	0	19491611	C	T
17	rs139470196	0	19491746	G	A
17	rs2935106	0	19491931	T	C
17	rs67416191	0	19492040	A	G
17	rs34653191	0	19492056	G	A
17	rs34242564	0	19492315	C	T
17	rs3752046	0	19492871	G	A
17	rs58835440	0	19493280	C	A
17	rs9807019	0	19493417	T	G
17	rs9807086	0	19493424	G	C
17	rs149811211	0	19493498	C	T
17	rs4925001	0	19493546	C	T
17	rs116931327	0	19493586	G	A
17	rs111905369	0	19493608	C	T
17	rs144427674	0	19493632	T	C
17	rs78903367	0	19493719	A	G
17	rs78422539	0	19493799	G	A
17	rs2245724	0	19493990	G	A
17	rs114352889	0	19494127	C	T
17	rs2245639	0	19494178	C	A
17	rs2453586	0	19494756	A	C
17	rs2165895	0	19495478	A	G
17	rs7216938	0	19495926	G	A
17	rs67870359	0	19496020	A	C
17	rs116793928	0	19496312	G	C
17	rs148287159	0	19496431	C	T
17	rs77900367	0	19496661	T	C
17	rs2440161	0	19497890	A	G
17	rs115064742	0	19497942	C	T
17	rs11656199	0	19498965	G	C
17	rs12949521	0	19499229	G	A
17	rs2440162	0	19499248	T	C
17	rs1025904	0	19500279	C	G
17	rs56109259	0	19502048	A	G
17	rs17684040	0	19502102	C	G
17	rs4598966	0	19502377	A	C
17	rs2453604	0	19503070	T	C
17	rs1806922	0	19503965	A	T
17	rs73981559	0	19504921	C	T
17	rs4925002	0	19505055	C	G
17	rs2453601	0	19505984	G	A
17	rs2453600	0	19506196	G	A
17	rs58970893	0	19506290	A	G
17	rs72840391	0	19507957	C	T
17	rs56331971	0	19508522	T	G
17	rs146274078	0	19508646	A	G
17	rs139052353	0	19508796	A	G
17	rs145835947	0	19509916	G	A
17	rs146420025	0	19510662	C	T
17	rs12945345	0	19511107	G	A
17	rs74548714	0	19511567	A	G
17	rs11656773	0	19512046	T	C
17	rs144607697	0	19512875	C	T
17	rs72840392	0	19513770	C	T
17	rs34290836	0	19514559	T	G
17	rs140326689	0	19514646	C	G
17	rs68066777	0	19514794	C	T
17	rs11650399	0	19515695	A	G
17	rs12604069	0	19516216	C	T
17	rs2120274	0	19517768	A	G
17	rs16960251	0	19518283	T	C
17	rs4273101	0	19518610	C	T
17	rs2453608	0	19518621	C	T
17	rs7405862	0	19519444	A	G
17	rs141015296	0	19519493	A	G
17	rs7502992	0	19521600	T	C
17	rs12941194	0	19521667	G	A
17	rs968012	0	19523055	C	T
17	rs34774438	0	19524624	C	T
17	rs6587199	0	19525299	A	G
17	rs2891952	0	19525492	A	T
17	rs6587200	0	19526125	C	T
17	rs12150145	0	19527886	T	C
17	rs9914765	0	19528641	C	T
17	rs8074784	0	19529913	T	A
17	rs8079648	0	19533629	C	T
17	rs9903027	0	19534434	A	G
17	rs9909440	0	19534820	A	G
17	rs28672254	0	19535920	C	A
17	rs7210433	0	19537754	C	T
17	rs7223468	0	19538042	T	C
17	rs72840394	0	19538082	G	C
17	rs62065946	0	19538125	C	T
17	rs145256932	0	19538832	C	A
17	rs115394522	0	19538912	C	T
17	rs144192767	0	19539114	G	A
17	rs12601634	0	19539242	G	C
17	rs150313400	0	19539272	A	G
17	rs114116267	0	19539291	C	T
17	rs115123265	0	19539369	T	C
17	rs2120271	0	19539963	T	C
17	rs145126075	0	19540158	T	C
17	rs2891951	0	19540190	G	A
17	rs116669290	0	19540443	G	T
17	rs370241712	0	19540456	A	G
17	rs9989447	0	19541011	C	T
17	rs114411085	0	19542302	A	T
17	rs11871420	0	19543162	C	T
17	rs28495827	0	19543254	A	G
17	rs12940877	0	19543397	A	G
17	rs9889632	0	19544138	C	A
17	rs8064748	0	19544370	C	A
17	rs117638063	0	19545479	G	C
17	rs8074500	0	19545834	C	T
17	rs4925026	0	19546100	C	T
17	rs116131422	0	19546421	A	G
17	rs145105902	0	19546487	G	A
17	rs114475665	0	19546748	A	G
17	rs115385803	0	19546855	G	A
17	rs115787108	0	19546978	T	C
17	rs185758408	0	19547245	A	C
17	rs6587201	0	19547493	C	T
17	rs143255804	0	19547665	C	G
17	rs74548649	0	19547798	G	C
17	rs72840399	0	19547901	T	A
17	rs76162455	0	19547988	C	A
17	rs111855170	0	19548002	A	G
17	rs75781619	0	19548146	A	G
17	rs75043231	0	19548190	T	C
17	rs79267020	0	19548197	A	G
17	rs116752618	0	19548269	C	T
17	rs77689406	0	19550144	A	G
17	rs4621031	0	19550270	T	C
17	rs79930302	0	19550714	T	C
17	rs139813418	0	19550762	A	G
17	rs116750348	0	19550958	A	G
17	rs118025864	0	19551095	T	G
17	rs114851144	0	19551311	G	A
17	rs4646793	0	19552476	C	T
17	rs117553817	0	19552660	C	G
17	rs11204407	0	19552719	A	G
17	rs8069478	0	19553248	G	T
17	rs138986545	0	19553355	G	A
17	rs8073053	0	19553382	A	G
17	rs186155103	0	19553385	C	G
17	rs4925036	0	19553659	A	G
17	rs116659717	0	19554368	A	G
17	rs1004490	0	19555725	A	T
17	rs117330764	0	19555854	A	G
17	rs1004491	0	19555976	T	C
17	rs139236769	0	19556880	A	G
17	rs149190519	0	19557396	T	C
17	rs116879117	0	19557956	A	T
17	rs75103987	0	19557959	C	T
17	rs115256372	0	19558370	T	C
17	rs962801	0	19559095	C	T
17	rs2072333	0	19559371	G	A
17	rs962800	0	19559468	A	G
17	rs76113935	0	19559529	G	C
17	rs2072332	0	19559623	G	A
17	rs4646797	0	19560368	G	T
17	rs4646798	0	19560656	A	G
17	rs1034897	0	19560852	A	G
17	rs4646800	0	19561429	T	G
17	rs111858353	0	19561434	A	T
17	rs78025218	0	19561543	A	C
17	rs113910896	0	19561831	A	G
17	rs116432422	0	19562182	C	T
17	rs115790498	0	19562816	T	C
17	rs2386145	0	19563018	C	G
17	rs61631401	0	19563648	C	G
17	rs16960280	0	19563766	C	T
17	rs76917348	0	19564046	C	T
17	rs1800869	0	19564634	C	G
17	rs2108971	0	19565945	G	A
17	rs4244600	0	19569026	G	A
17	rs4925037	0	19570003	T	C
17	rs148054385	0	19570146	C	T
17	rs8069576	0	19570320	A	G
17	rs35797108	0	19571135	G	C
17	rs12937946	0	19571269	A	G
17	rs114034513	0	19571583	C	T
17	rs116413888	0	19572071	G	A
17	rs149100504	0	19572631	C	A
17	rs1034896	0	19573059	C	T
17	rs191087590	0	19573124	T	A
17	rs76051665	0	19573318	C	T
17	rs137985095	0	19573473	G	T
17	rs2072331	0	19575721	A	G
17	rs115463362	0	19575860	A	C
17	rs4925038	0	19576078	C	T
17	rs150970989	0	19576113	C	T
17	rs71369434	0	19576291	T	C
17	rs11204408	0	19577018	A	G
17	rs35364675	0	19577070	T	C
17	rs3786038	0	19577408	G	T
17	rs7503517	0	19578140	T	C
17	rs78376159	0	19578325	G	T
17	rs77873347	0	19578427	C	T
17	rs80002713	0	19578646	T	C
17	rs7216	0	19578873	A	T
17	rs138462610	0	19578921	G	A
17	rs117561472	0	19579858	T	C
17	rs76846683	0	19580347	G	A
17	rs7215	0	19580494	A	G
17	rs3760489	0	19581009	A	G
17	rs76182388	0	19581237	G	C
17	rs116277190	0	19581363	T	G
17	rs148986386	0	19582330	C	A
17	rs115425408	0	19582350	G	A
17	rs114343604	0	19582361	A	C
17	rs117381090	0	19583119	T	C
17	rs12937179	0	19584085	G	A
17	rs1812051	0	19584543	A	C
17	rs34416664	0	19584752	G	C
17	rs115655489	0	19585228	T	C
17	rs78819872	0	19586534	C	T
17	rs78025555	0	19586625	C	T
17	rs72841907	0	19586805	G	A
17	rs141917453	0	19587358	G	A
17	rs2386144	0	19587603	A	C
17	rs139700049	0	19587967	A	T
17	rs9902636	0	19588355	C	T
17	rs71317749	0	19588367	C	T
17	rs150482427	0	19588658	A	G
17	rs138176373	0	19588674	G	A
17	rs12603959	0	19588774	G	A
17	rs4924791	0	19588800	C	T
17	rs143644940	0	19588922	C	T
17	rs150794800	0	19589524	A	G
17	rs115259861	0	19589750	G	A
17	rs2386143	0	19589975	T	C
17	rs11653348	0	19590340	G	A
17	rs139845010	0	19590488	A	T
17	rs76022370	0	19590878	G	C
17	rs34943952	0	19591146	T	C
17	rs7502080	0	19591519	A	G
17	rs146305226	0	19592199	G	A
17	rs9909886	0	19592797	A	G
17	rs118131131	0	19593206	T	C
17	rs76785216	0	19593696	C	A
17	rs2386142	0	19594008	A	G
17	rs9797254	0	19594423	C	T
17	rs4925041	0	19594840	C	T
17	rs56262978	0	19595008	C	T
17	rs139373539	0	19595335	A	G
17	rs150028705	0	19595370	G	A
17	rs145415101	0	19595400	A	G
17	rs142596171	0	19595456	G	A
17	rs12602112	0	19595585	C	T
17	rs2386141	0	19595936	T	C
17	rs79753042	0	19596211	C	T
17	rs8068713	0	19596270	C	A
17	rs8080672	0	19596362	T	C
17	rs140317140	0	19596425	G	A
17	rs117392257	0	19596463	C	T
17	rs115648003	0	19596669	A	G
17	rs2108969	0	19597087	G	A
17	rs114628531	0	19597114	A	G
17	rs80256521	0	19597373	A	T
17	rs116957001	0	19597924	A	C
17	rs149239657	0	19598055	C	G
17	rs12453452	0	19598085	C	T
17	rs12453474	0	19598203	C	T
17	rs111233471	0	19598483	G	A
17	rs111481197	0	19599275	T	C
17	rs147951902	0	19599328	T	C
17	rs28537694	0	19599423	G	A
17	rs76485783	0	19599849	G	A
17	rs75315357	0	19599884	A	G
17	rs12938816	0	19600280	G	A
17	rs35852749	0	19600535	C	T
17	rs75936794	0	19600905	T	G
17	rs118124052	0	19601051	C	A
17	rs115284473	0	19601475	G	A
17	rs56901260	0	19601795	C	G
17	rs11658227	0	19601935	A	G
17	rs76316125	0	19602221	C	T
17	rs75107549	0	19602282	G	C
17	rs72841912	0	19602413	C	T
17	rs78414095	0	19602603	A	C
17	rs117842509	0	19602644	T	C
17	rs8081130	0	19603060	G	A
17	rs9906049	0	19603810	T	C
17	rs11655302	0	19603847	G	A
17	rs117130005	0	19604614	C	T
17	rs35244631	0	19604795	T	C
17	rs76119305	0	19605569	T	C
17	rs8064572	0	19606727	G	C
17	rs75793204	0	19607026	C	G
17	rs8079625	0	19607063	C	G
17	rs34169093	0	19607432	C	T
17	rs113548008	0	19608120	G	A
17	rs4925042	0	19608773	G	A
17	rs12601430	0	19608952	G	A
17	rs11204410	0	19608974	G	A
17	rs12942065	0	19609947	C	G
17	rs35263947	0	19610104	C	T
17	rs35250332	0	19611514	G	A
17	rs11649705	0	19612489	G	A
17	rs4925043	0	19612496	T	C
17	rs149038159	0	19612503	G	A
17	rs11657623	0	19612945	T	C
17	rs4925044	0	19613357	A	G
17	rs16960360	0	19613601	A	C
17	rs12948209	0	19614465	C	T
17	rs141124974	0	19615427	C	T
17	rs7212752	0	19615678	T	C
17	rs9897570	0	19616245	A	G
17	rs9898022	0	19616432	A	G
17	rs78909192	0	19616808	C	A
17	rs4924792	0	19617236	G	T
17	rs9900497	0	19617393	G	T
17	rs11653791	0	19617709	T	A
17	rs142741029	0	19618012	C	T
17	rs4925045	0	19619441	G	C
17	rs12943590	0	19619998	G	A
17	rs34834489	0	19620264	G	A
17	rs758427	0	19620477	A	G
17	rs758426	0	19620624	A	T
17	rs117410450	0	19620971	C	T
17	rs11655989	0	19622324	G	A
17	rs11656096	0	19622643	G	A
17	rs11657205	0	19623023	G	A
17	rs9910370	0	19623106	A	G
17	rs34768592	0	19623232	T	C
17	rs2010744	0	19623351	T	C
17	rs2010728	0	19623533	T	C
17	rs117587087	0	19623607	A	G
17	rs11204411	0	19623902	C	T
17	rs11204412	0	19623971	G	A
17	rs7209418	0	19624838	G	A
17	rs12945122	0	19626625	C	A
17	rs12945000	0	19627822	C	T
17	rs7222877	0	19628463	C	G
17	rs112688366	0	19629208	A	C
17	rs11655457	0	19629804	A	G
17	rs11204413	0	19630353	A	G
17	rs112838669	0	19630698	C	T
17	rs1989379	0	19631420	G	A
17	rs7214841	0	19631915	C	T
17	rs181345934	0	19632059	G	A
17	rs80066936	0	19633055	C	T
17	rs17720157	0	19633060	G	T
17	rs11651480	0	19633457	T	C
17	rs139355301	0	19633637	G	A
17	rs12948735	0	19633963	A	G
17	rs186778869	0	19634102	T	C
17	rs2016823	0	19634707	G	A
17	rs118018631	0	19635066	G	A
17	rs4924793	0	19635761	T	C
17	rs1006554	0	19636554	A	G
17	rs113665582	0	19636655	C	A
17	rs1006553	0	19636719	C	T
17	rs11653719	0	19637215	C	T
17	rs72841924	0	19637493	G	A
17	rs12948881	0	19637540	C	A
17	rs11650088	0	19637551	G	A
17	rs185818583	0	19637721	A	G
17	rs2108967	0	19638153	A	G
17	rs11204414	0	19639188	C	T
17	rs1006556	0	19639715	G	C
17	rs114812243	0	19640116	C	T
17	rs1042183	0	19641321	C	T
```
