## Supplementary material for "Characterization of shared and ancestry-specific signals driving complex traits using multi-ancestry fine-mapping": s1_snps.txt

```
rs9908564
rs374601128
rs9893944
rs9895898
rs12602546
rs140154912
rs62073743
rs11544711
rs114381083
rs112087876
rs4315390
rs140387193
rs12150401
rs139181456
rs114608528
rs4924769
rs200711350
rs78709540
rs56195816
rs7215492
rs8077093
rs117902994
rs148015675
rs147772607
rs141060553
rs115378294
rs149007393
rs11655952
rs9783820
rs139505028
rs7223948
rs12603319
rs11867536
rs56296620
rs113103355
rs12943180
rs11078420
rs3032059
rs28711770
rs189625302
rs112397760
rs183479685
rs71372288
rs7225387
rs11657414
rs59130773
rs11870736
rs10153280
rs187048266
rs139952195
rs55828488
rs10775382
rs144931466
rs11651007
rs9898589
rs12452278
rs9674947
rs12945049
rs112514629
rs11489009
rs8073523
rs8076246
rs9906823
rs4244595
rs8069260
rs8070267
rs4924924
rs146670163
rs4630608
rs75366322
rs9908821
rs9909417
rs60883080
rs12150592
rs67053020
rs4924925
rs77288131
rs9911451
rs151267144
rs184786032
rs59588820
rs58011943
rs75174617
rs76852375
rs150683981
rs11867206
rs145266550
rs111514880
rs62075101
rs62075102
rs56156915
rs61075345
rs4924771
rs8082550
rs71372291
rs9709286
rs143121986
rs4924927
rs60217140
rs8074173
rs141410658
rs115776459
rs56088506
rs2270139
rs8080471
rs536126088
rs74752116
rs11871508
rs62075107
rs4924772
rs8077275
rs9891668
rs9898804
rs2589690
rs62075108
rs17675577
rs1043628
rs75779268
rs2532476
rs4924929
rs4548934
rs142064399
rs4123417
rs71372293
rs55788939
rs142356334
rs2654399
rs7207570
rs143476295
rs28667787
rs115717792
rs114936967
rs35783872
rs200096445
rs4003616
rs4078959
rs28436199
rs9915894
rs9916340
rs112644483
rs4924935
rs150071767
rs9902467
rs7214585
rs7213615
rs9916802
rs7223700
rs144352654
rs4924936
rs9897586
rs68182308
rs78002142
rs9905565
rs9907723
rs66554377
rs7221935
rs72840597
rs7222187
rs8066636
rs8066385
rs9905495
rs11548434
rs28540773
rs8068683
rs80251691
rs111869687
rs8077111
rs1037036
rs77353136
rs76363552
rs1037037
rs111951007
rs8069826
rs80078248
rs111850345
rs34306838
rs9915343
rs9916245
rs12942794
rs7503663
rs12600851
rs117164639
rs3764443
rs3764444
rs3764445
rs3764446
rs3764447
rs3764448
rs9903574
rs2305061
rs2386404
rs2386403
rs112651860
rs6502672
rs8182287
rs59572604
rs11868500
rs12937933
rs11868520
rs2305062
rs2305064
rs9912713
rs11653729
rs62075120
rs75916175
rs74766434
rs113985195
rs144714568
rs34417974
rs12951890
rs7212905
rs112486996
rs7214754
rs6502673
rs112501378
rs77622879
rs7219204
rs4328505
rs80097258
rs4393623
rs7503678
rs10852854
rs6502674
rs139619965
rs148699365
rs77515504
rs117186753
rs12451220
rs12451200
rs7220661
rs1992649
rs111275366
rs12452289
rs12449821
rs117575987
rs35911764
rs67735616
rs112429999
rs11650163
rs112051225
rs183289853
rs68046274
rs79836654
rs2892016
rs2892015
rs4334348
rs77611779
rs8073236
rs4319824
rs9914914
rs142511878
rs9914544
rs9915346
rs7222748
rs7221778
rs4924938
rs112016161
rs12600722
rs62075125
rs34791187
rs67552299
rs9748173
rs9748183
rs112470567
rs112795111
rs113021005
rs8071147
rs78688343
rs8071458
rs9912568
rs3803835
rs3826380
rs72836711
rs11650153
rs141664456
rs9898426
rs4924774
rs9906799
rs79808212
rs148267661
rs111348629
rs66488653
rs8078993
rs113666664
rs67411574
rs113846204
rs147158382
rs57035178
rs7210746
rs7209853
rs4510081
rs79138341
rs77918906
rs4924940
rs74844627
rs59682951
rs8074020
rs8073436
rs34413375
rs149620702
rs140200491
rs62075127
rs6502676
rs6502677
rs9902016
rs58671374
rs4924941
rs56321767
rs11078421
rs11078422
rs17842756
rs9916647
rs7223173
rs4924943
rs12936834
rs8067882
rs112068408
rs8072860
rs8071783
rs62075158
rs28394410
rs117049076
rs17743944
rs8077775
rs12940837
rs4924944
rs28429555
rs143152109
rs7222893
rs7223231
rs9903087
rs4924945
rs9892709
rs9891309
rs34523928
rs9899848
rs11657215
rs35719071
rs113778654
rs62075159
rs11658555
rs34493015
rs79254184
rs146690247
rs35341640
rs6502678
rs62076161
rs7501465
rs35115736
rs112886739
rs9889420
rs8070707
rs11870265
rs28454756
rs2428366
rs2469862
rs9911940
rs55673732
rs72836735
rs2428365
rs73304491
rs143967551
rs9892397
rs9891606
rs9893376
rs17718196
rs17842759
rs874637
rs34216376
rs113575362
rs67639335
rs62076164
rs146275587
rs16964785
rs11655553
rs8080032
rs11651202
rs117607818
rs11656953
rs2469841
rs34817137
rs34180000
rs34235652
rs11652294
rs11657284
rs966811
rs9905208
rs11653609
rs11658590
rs1737947
rs2891982
rs9900835
rs1634411
rs1801755
rs35611268
rs6846
rs1044787
rs11654503
rs58773775
rs1634409
rs187185688
rs9903710
rs77319122
rs113505219
rs1625912
rs11658521
rs9914107
rs186180864
rs62076165
rs56964223
rs2473655
rs190881468
rs1737944
rs113259039
rs111823450
rs1737943
rs2472695
rs77663119
rs2428380
rs1859083
rs113200526
rs146004765
rs56380918
rs34078852
rs1737942
rs1634424
rs1737941
rs1634423
rs1634422
rs1737940
rs12946921
rs113507066
rs4924946
rs4924947
rs11658402
rs112438007
rs1737939
rs2472694
rs11656760
rs11656765
rs78930308
rs151132219
rs1634421
rs150315823
rs73981210
rs1611882
rs1634420
rs1634419
rs35140082
rs1555142
rs139177740
rs1634418
rs146446428
rs1634417
rs78454997
rs146835614
rs1634416
rs2073078
rs2076562
rs2258367
rs7216663
rs2428379
rs2472693
rs4924949
rs1634413
rs9903337
rs2472692
rs11653983
rs2469842
rs2428378
rs2469843
rs2472691
rs111327204
rs2074276
rs75454068
rs2074275
rs2074274
rs2257609
rs62076169
rs2469844
rs2469845
rs2469846
rs73306439
rs2469847
rs17718627
rs137876395
rs2428377
rs143204573
rs2428376
rs11652123
rs4924950
rs181968915
rs8415
rs2074273
rs2074272
rs148877718
rs3751970
rs3751969
rs916823
rs138715863
rs2428375
rs148805314
rs17842752
rs8065967
rs2259660
rs2469858
rs2472718
rs2472717
rs2472716
rs2472715
rs2469860
rs2074271
rs2074270
rs62076201
rs78197087
rs77283946
rs17842754
rs8070758
rs9901327
rs117665208
rs9916099
rs77322846
rs79961268
rs62076203
rs116036225
rs62076204
rs886284
rs886283
rs9891821
rs77721749
rs79524186
rs12451868
rs2472712
rs62072660
rs2472711
rs28810084
rs28896808
rs73981273
rs73306492
rs6502681
rs73981276
rs73981278
rs73981280
rs73981281
rs8076485
rs8077103
rs8064539
rs73981285
rs7211874
rs117564298
rs7216681
rs116139938
rs115250081
rs2074283
rs885675
rs731996
rs57881452
rs11868888
rs73982610
rs7218780
rs7218569
rs76319158
rs12453564
rs140071836
rs2428373
rs111527967
rs9899204
rs73308408
rs28463694
rs8070971
rs60797930
rs118029327
rs2428372
rs62072662
rs2472710
rs77198150
rs11654290
rs2428371
rs76921635
rs2472709
rs138749087
rs2428370
rs2472708
rs2472707
rs35475444
rs2428369
rs185370046
rs2074280
rs28526726
rs2074279
rs57046835
rs117456554
rs61125125
rs12603640
rs12604020
rs117355297
rs1624825
rs1621499
rs143618306
rs144628398
rs115496750
rs2074277
rs78368288
rs111811667
rs80209928
rs72639204
rs57433322
rs7219944
rs959071
rs117432708
rs2013949
rs1027872
rs8065470
rs72836760
rs7214668
rs8076509
rs4924957
rs4924958
rs4073003
rs72836761
rs7225740
rs7221000
rs6587068
rs4273100
rs2136306
rs950953
rs950954
rs1396620
rs4312361
rs4417595
rs117342032
rs117097904
rs4924960
rs4924961
rs148247519
rs117879645
rs16960158
rs111301193
rs4924778
rs28582509
rs7219384
rs6587194
rs3862148
rs4608393
rs4924966
rs4924967
rs141068812
rs72836765
rs28489136
rs76147626
rs117831490
rs59571799
rs12325948
rs4924779
rs72836768
rs868698
rs72836770
rs72836771
rs3785787
rs4079585
rs117813129
rs1969161
rs3785786
rs3785785
rs3785784
rs150218602
rs7502046
rs9325966
rs142859306
rs72836777
rs4924976
rs4924978
rs3785783
rs10888226
rs16960499
rs12939947
rs4924979
rs4924980
rs35385494
rs8065300
rs9915473
rs56019127
rs62065871
rs79626005
rs375621884
rs147914415
rs2296981
rs74854426
rs144661702
rs76330759
rs114905963
rs55883526
rs11652784
rs1472932
rs71369415
rs191624694
rs59415593
rs72836792
rs6587216
rs3785778
rs3785776
rs3785775
rs192780640
rs72836794
rs11871106
rs2296980
rs4924984
rs76079839
rs76097888
rs72836798
rs72836799
rs145158772
rs12602286
rs11656071
rs1043809
rs111954981
rs72836802
rs72838804
rs12603815
rs12603532
rs4924986
rs113653195
rs4924987
rs3785773
rs80217065
rs7221299
rs139899214
rs142438934
rs9899649
rs9912748
rs6587066
rs8065189
rs145199041
rs77232220
rs1106374
rs2296978
rs113637895
rs117660470
rs77366811
rs79400257
rs11204306
rs3886478
rs112559495
rs6587074
rs72838810
rs118050797
rs72838811
rs79896260
rs72838814
rs2048230
rs7502770
rs60606605
rs60166680
rs62065895
rs148254141
rs79259362
rs75326834
rs3866958
rs2233072
rs1054206
rs6587082
rs2240099
rs139356332
rs148939718
rs117786791
rs117948526
rs62065897
rs7501702
rs7502682
rs112360641
rs2189441
rs72838818
rs36036543
rs1588300
rs73306299
rs139709186
rs1509160
rs2386313
rs151191746
rs3744392
rs3744391
rs12601878
rs76578497
rs7223689
rs17792462
rs6587103
rs8072763
rs16960104
rs75081613
rs1110467
rs1110466
rs16960113
rs2386314
rs739830
rs739829
rs75724504
rs1295330
rs1295329
rs76138388
rs2072121
rs2072120
rs2072119
rs2072118
rs7208015
rs77973930
rs74816636
rs12938066
rs113748737
rs112469929
rs6587120
rs6587121
rs12601656
rs2386315
rs72838821
rs763751
rs11869679
rs73293585
rs9896125
rs8077109
rs9915781
rs6587123
rs76083746
rs73293597
rs8068000
rs12943732
rs11869123
rs7216534
rs9910275
rs6587126
rs6587127
rs2386316
rs145123690
rs11204343
rs113092171
rs4924991
rs7214194
rs11867822
rs139723351
rs72838824
rs4924992
rs12937053
rs12941722
rs4924785
rs34315605
rs4924993
rs117404365
rs35778543
rs76038315
rs117947661
rs9899706
rs10491097
rs12602013
rs12945111
rs4924994
rs8071408
rs12939559
rs76278335
rs139306162
rs7220633
rs118054645
rs12150591
rs4924995
rs11868575
rs12944514
rs62065916
rs11658544
rs2386317
rs12947647
rs76576684
rs72838835
rs11869950
rs12953174
rs12948453
rs7214134
rs6587173
rs117544540
rs2453615
rs2428591
rs2428590
rs2428589
rs2453570
rs2428588
rs12945857
rs9915092
rs9903114
rs7212355
rs12602744
rs12602804
rs7221430
rs7210456
rs2453605
rs2453606
rs2428585
rs2453607
rs143979875
rs2428584
rs142101337
rs2428583
rs8075054
rs79039848
rs886438
rs117790428
rs2428582
rs2428581
rs7217336
rs2453611
rs2453612
rs2428580
rs2453614
rs2428579
rs2453613
rs146662795
rs56187004
rs77502473
rs8068853
rs2010015
rs79296375
rs146260466
rs8078268
rs56987574
rs76108828
rs142656058
rs11656085
rs143866614
rs4924996
rs67128415
rs72838842
rs7211758
rs7222869
rs57209730
rs76778874
rs78762321
rs72838844
rs4531795
rs77893929
rs4924997
rs78130012
rs7405832
rs7405847
rs73981538
rs12947431
rs4493120
rs2920450
rs56053657
rs112132647
rs55661368
rs112502021
rs2440164
rs2440165
rs11870808
rs8064250
rs8071709
rs150300555
rs2453578
rs74461843
rs11871125
rs8074901
rs8074902
rs111944611
rs2453579
rs147472087
rs151203636
rs111369428
rs2252281
rs61733934
rs75088086
rs2453580
rs2453581
rs2453582
rs894680
rs8080953
rs2018675
rs2453583
rs111296508
rs139979888
rs894682
rs2453584
rs118166088
rs2440154
rs11651540
rs11204406
rs138815617
rs12451696
rs75045964
rs4643386
rs9913823
rs2440155
rs2453585
rs77488629
rs144761526
rs76316395
rs2453577
rs2453576
rs191800028
rs2453575
rs1808941
rs2014082
rs2453574
rs2453573
rs2453572
rs2453571
rs8075055
rs117465814
rs117019884
rs7219149
rs11650156
rs2247518
rs2289668
rs2247437
rs2247436
rs3794804
rs2453569
rs2453568
rs2440149
rs2244280
rs1054715
rs9901662
rs9892500
rs11651969
rs2289669
rs3794805
rs190584987
rs8065082
rs72840371
rs11657807
rs2440151
rs2440152
rs67238751
rs12452941
rs11655027
rs7224838
rs186717913
rs2440156
rs2440157
rs1961669
rs2253616
rs2253611
rs113404625
rs143149959
rs2250486
rs2440158
rs1971851
rs6587196
rs6587197
rs2440160
rs143774755
rs2453599
rs56700256
rs2453598
rs2249885
rs1129696
rs10735
rs7212622
rs2440167
rs2453596
rs2453595
rs72840375
rs74812599
rs2453594
rs2120273
rs2120272
rs9889269
rs2440166
rs56866369
rs141382374
rs11650854
rs11653881
rs2453593
rs2453590
rs2453589
rs7208424
rs2120275
rs2165894
rs139334500
rs150039040
rs148803564
rs140608239
rs2386247
rs138694404
rs142699919
rs61680517
rs111636569
rs139470196
rs2935106
rs67416191
rs34653191
rs34242564
rs3752046
rs58835440
rs9807019
rs9807086
rs149811211
rs4925001
rs116931327
rs111905369
rs144427674
rs78903367
rs78422539
rs2245724
rs114352889
rs2245639
rs2453586
rs2165895
rs7216938
rs67870359
rs116793928
rs148287159
rs77900367
rs2440161
rs115064742
rs11656199
rs12949521
rs2440162
rs1025904
rs56109259
rs17684040
rs4598966
rs2453604
rs1806922
rs73981559
rs4925002
rs2453601
rs2453600
rs58970893
rs72840391
rs56331971
rs146274078
rs139052353
rs145835947
rs146420025
rs12945345
rs74548714
rs11656773
rs144607697
rs72840392
rs34290836
rs140326689
rs68066777
rs11650399
rs12604069
rs2120274
rs16960251
rs4273101
rs2453608
rs7405862
rs141015296
rs7502992
rs12941194
rs968012
rs34774438
rs6587199
rs2891952
rs6587200
rs12150145
rs9914765
rs8074784
rs8079648
rs9903027
rs9909440
rs28672254
rs7210433
rs7223468
rs72840394
rs62065946
rs145256932
rs115394522
rs144192767
rs12601634
rs150313400
rs114116267
rs115123265
rs2120271
rs145126075
rs2891951
rs116669290
rs370241712
rs9989447
rs114411085
rs11871420
rs28495827
rs12940877
rs9889632
rs8064748
rs117638063
rs8074500
rs4925026
rs116131422
rs145105902
rs114475665
rs115385803
rs115787108
rs185758408
rs6587201
rs143255804
rs74548649
rs72840399
rs76162455
rs111855170
rs75781619
rs75043231
rs79267020
rs116752618
rs77689406
rs4621031
rs79930302
rs139813418
rs116750348
rs118025864
rs114851144
rs4646793
rs117553817
rs11204407
rs8069478
rs138986545
rs8073053
rs186155103
rs4925036
rs116659717
rs1004490
rs117330764
rs1004491
rs139236769
rs149190519
rs116879117
rs75103987
rs115256372
rs962801
rs2072333
rs962800
rs76113935
rs2072332
rs4646797
rs4646798
rs1034897
rs4646800
rs111858353
rs78025218
rs113910896
rs116432422
rs115790498
rs2386145
rs61631401
rs16960280
rs76917348
rs1800869
rs2108971
rs4244600
rs4925037
rs148054385
rs8069576
rs35797108
rs12937946
rs114034513
rs116413888
rs149100504
rs1034896
rs191087590
rs76051665
rs137985095
rs2072331
rs115463362
rs4925038
rs150970989
rs71369434
rs11204408
rs35364675
rs3786038
rs7503517
rs78376159
rs77873347
rs80002713
rs7216
rs138462610
rs117561472
rs76846683
rs7215
rs3760489
rs76182388
rs116277190
rs148986386
rs115425408
rs114343604
rs117381090
rs12937179
rs1812051
rs34416664
rs115655489
rs78819872
rs78025555
rs72841907
rs141917453
rs2386144
rs139700049
rs9902636
rs71317749
rs150482427
rs138176373
rs12603959
rs4924791
rs143644940
rs150794800
rs115259861
rs2386143
rs11653348
rs139845010
rs76022370
rs34943952
rs7502080
rs146305226
rs9909886
rs118131131
rs76785216
rs2386142
rs9797254
rs4925041
rs56262978
rs139373539
rs150028705
rs145415101
rs142596171
rs12602112
rs2386141
rs79753042
rs8068713
rs8080672
rs140317140
rs117392257
rs115648003
rs2108969
rs114628531
rs80256521
rs116957001
rs149239657
rs12453452
rs12453474
rs111233471
rs111481197
rs147951902
rs28537694
rs76485783
rs75315357
rs12938816
rs35852749
rs75936794
rs118124052
rs115284473
rs56901260
rs11658227
rs76316125
rs75107549
rs72841912
rs78414095
rs117842509
rs8081130
rs9906049
rs11655302
rs117130005
rs35244631
rs76119305
rs8064572
rs75793204
rs8079625
rs34169093
rs113548008
rs4925042
rs12601430
rs11204410
rs12942065
rs35263947
rs35250332
rs11649705
rs4925043
rs149038159
rs11657623
rs4925044
rs16960360
rs12948209
rs141124974
rs7212752
rs9897570
rs9898022
rs78909192
rs4924792
rs9900497
rs11653791
rs142741029
rs4925045
rs12943590
rs34834489
rs758427
rs758426
rs117410450
rs11655989
rs11656096
rs11657205
rs9910370
rs34768592
rs2010744
rs2010728
rs117587087
rs11204411
rs11204412
rs7209418
rs12945122
rs12945000
rs7222877
rs112688366
rs11655457
rs11204413
rs112838669
rs1989379
rs7214841
rs181345934
rs80066936
rs17720157
rs11651480
rs139355301
rs12948735
rs186778869
rs2016823
rs118018631
rs4924793
rs1006554
rs113665582
rs1006553
rs11653719
rs72841924
rs12948881
rs11650088
rs185818583
rs2108967
rs11204414
rs1006556
rs114812243
rs1042183
```
