## Supplementary material for "Characterization of shared and ancestry-specific signals driving complex traits using multi-ancestry fine-mapping": s2.afreq

```
#CHROM	ID	REF	ALT	ALT_FREQS	OBS_CT
17	rs9908564	T	C	0.369048	1008
17	rs144641799	C	T	0.194444	1008
17	rs144992749	G	A	0.0793651	1008
17	rs9893944	C	T	0.357143	1008
17	rs9895898	T	C	0.34127	1008
17	rs12602546	G	A	0.093254	1008
17	rs76349899	T	C	0.119048	1008
17	rs62073743	C	T	0.446429	1008
17	rs11544711	T	A	0.454365	1008
17	rs112087876	C	T	0.014881	1008
17	rs4315390	A	G	0.371032	1008
17	rs141641344	C	T	0.0416667	1008
17	rs76866171	C	T	0.242063	1008
17	rs4924769	C	T	0.321429	1008
17	rs56195816	G	A	0.014881	1008
17	rs7215492	C	T	0.31746	1008
17	rs12603903	T	C	0.0168651	1008
17	rs139219182	C	G	0.0277778	1008
17	rs138524337	C	T	0.235119	1008
17	rs9783820	C	A	0.12996	1008
17	rs7223948	A	G	0.532738	1008
17	rs12603319	C	T	0.122024	1008
17	rs79326915	G	C	0.0664683	1008
17	rs56296620	T	A	0.0575397	1008
17	rs113103355	A	G	0.0168651	1008
17	rs12943180	A	G	0.119048	1008
17	rs11078420	G	C	0.139881	1008
17	rs184835811	A	G	0.0644841	1008
17	rs3032059	T	A	0.552579	1008
17	rs28711770	G	A	0.0615079	1008
17	rs71372288	C	A	0.552579	1008
17	rs11657414	G	C	0.550595	1008
17	rs59130773	C	G	0.492063	1008
17	rs10153280	T	C	0.135913	1008
17	rs55828488	G	A	0.131944	1008
17	rs10775382	C	A	0.75496	1008
17	rs11651007	T	C	0.133929	1008
17	rs9898589	T	C	0.755952	1008
17	rs12452278	C	T	0.127976	1008
17	rs9674947	T	C	0.132937	1008
17	rs150933603	C	T	0.0376984	1008
17	rs11489009	A	G	0.132937	1008
17	rs8073523	T	C	0.753968	1008
17	rs8076246	A	G	0.755952	1008
17	rs9906823	C	A	0.0575397	1008
17	rs4244595	G	A	0.133929	1008
17	rs4924924	G	C	0.272817	1008
17	rs4630608	C	T	0.268849	1008
17	rs9908821	A	G	0.268849	1008
17	rs9909417	G	A	0.624008	1008
17	rs60883080	C	T	0.508929	1008
17	rs12150592	A	G	0.0634921	1008
17	rs67053020	G	C	0.268849	1008
17	rs117084603	A	G	0.0257937	1008
17	rs4924925	T	G	0.268849	1008
17	rs77288131	G	A	0.0634921	1008
17	rs9911451	A	T	0.265873	1008
17	rs577020258	G	A	0.0277778	1008
17	rs59588820	A	G	0.268849	1008
17	rs58011943	G	C	0.0634921	1008
17	rs75174617	G	T	0.268849	1008
17	rs76852375	G	T	0.510913	1008
17	rs11867206	G	T	0.265873	1008
17	rs111514880	G	A	0.266865	1008
17	rs62075101	C	T	0.0634921	1008
17	rs62075102	G	C	0.891865	1008
17	rs56156915	G	A	0.268849	1008
17	rs61075345	G	A	0.894841	1008
17	rs4924771	C	T	0.891865	1008
17	rs8082550	T	C	0.559524	1008
17	rs71372291	C	T	0.558532	1008
17	rs9709286	C	T	0.0634921	1008
17	rs4924927	A	G	0.889881	1008
17	rs60217140	G	C	0.508929	1008
17	rs8074173	G	A	0.559524	1008
17	rs141410658	G	A	0.0515873	1008
17	rs115776459	C	A	0.266865	1008
17	rs56088506	G	A	0.559524	1008
17	rs2270139	A	G	0.266865	1008
17	rs8080471	T	C	0.828373	1008
17	rs74752116	T	C	0.559524	1008
17	rs62075107	A	G	0.0634921	1008
17	rs4924772	G	A	0.266865	1008
17	rs200888988	G	A	0.0188492	1008
17	rs8077931	T	C	0.030754	1008
17	rs8077275	G	A	0.261905	1008
17	rs9891668	G	A	0.0634921	1008
17	rs9898804	G	A	0.0634921	1008
17	rs2589690	T	C	0.5625	1008
17	rs62075108	A	G	0.0634921	1008
17	rs139167084	C	T	0.0367063	1008
17	rs17675577	A	G	0.0634921	1008
17	rs1043628	T	C	0.561508	1008
17	rs75779268	A	G	0.268849	1008
17	rs2532476	A	G	0.561508	1008
17	rs4924929	G	A	0.268849	1008
17	rs4548934	A	G	0.560516	1008
17	rs191470872	A	G	0.0446429	1008
17	rs4123417	T	C	0.268849	1008
17	rs71372293	A	G	0.0505952	1008
17	rs55788939	A	G	0.0634921	1008
17	rs142356334	A	G	0.560516	1008
17	rs2921196	A	G	0.0277778	1008
17	rs200691225	C	A	0.014881	1008
17	rs116904082	A	G	0.0218254	1008
17	rs537115200	T	C	0.0218254	1008
17	rs7207570	C	T	0.282738	1008
17	rs28667787	C	T	0.282738	1008
17	rs35783872	A	C	0.331349	1008
17	rs200096445	T	C	0.162698	1008
17	rs4003616	G	A	0.0486111	1008
17	rs143643204	T	C	0.0327381	1008
17	rs28436199	C	T	0.281746	1008
17	rs9915894	T	C	0.866071	1008
17	rs9916340	T	C	0.785714	1008
17	rs4924935	C	T	0.864087	1008
17	rs9902467	A	T	0.782738	1008
17	rs7214585	T	C	0.332341	1008
17	rs7213615	C	T	0.332341	1008
17	rs9916802	G	A	0.330357	1008
17	rs7223700	A	G	0.281746	1008
17	rs4924936	A	G	0.332341	1008
17	rs9897586	G	A	0.332341	1008
17	rs68182308	A	T	0.0486111	1008
17	rs9905565	C	T	0.864087	1008
17	rs9907723	T	C	0.332341	1008
17	rs66554377	C	T	0.0486111	1008
17	rs7221935	G	C	0.785714	1008
17	rs72840597	C	A	0.0486111	1008
17	rs7222187	A	C	0.332341	1008
17	rs8066636	G	A	0.332341	1008
17	rs8066385	C	T	0.281746	1008
17	rs9905495	T	C	0.866071	1008
17	rs11548434	G	A	0.332341	1008
17	rs28540773	T	C	0.332341	1008
17	rs8068683	T	G	0.333333	1008
17	rs8077111	C	T	0.332341	1008
17	rs1037036	G	A	0.257937	1008
17	rs1037037	A	G	0.332341	1008
17	rs8069826	G	T	0.332341	1008
17	rs34306838	C	T	0.0486111	1008
17	rs9915343	A	G	0.332341	1008
17	rs9916245	C	G	0.281746	1008
17	rs12942794	A	C	0.332341	1008
17	rs7503663	C	T	0.332341	1008
17	rs12600851	T	A	0.332341	1008
17	rs3764443	A	G	0.332341	1008
17	rs3764444	C	T	0.330357	1008
17	rs3764445	G	A	0.332341	1008
17	rs3764446	C	T	0.454365	1008
17	rs3764447	G	A	0.332341	1008
17	rs3764448	C	T	0.332341	1008
17	rs9903574	C	T	0.332341	1008
17	rs2305061	C	T	0.077381	1008
17	rs2386404	T	C	0.332341	1008
17	rs2386403	A	G	0.333333	1008
17	rs6502672	A	G	0.332341	1008
17	rs8182287	G	A	0.454365	1008
17	rs59572604	C	T	0.454365	1008
17	rs143055642	G	A	0.046627	1008
17	rs11868500	A	G	0.332341	1008
17	rs12937933	C	G	0.332341	1008
17	rs11868520	A	G	0.332341	1008
17	rs2305062	A	G	0.454365	1008
17	rs2305064	G	A	0.332341	1008
17	rs9912713	G	A	0.332341	1008
17	rs11653729	G	A	0.0486111	1008
17	rs62075120	C	A	0.077381	1008
17	rs34417974	T	C	0.329365	1008
17	rs12951890	G	A	0.0545635	1008
17	rs7212905	A	G	0.329365	1008
17	rs7214754	T	G	0.329365	1008
17	rs138433580	G	A	0.0128968	1008
17	rs6502673	A	G	0.329365	1008
17	rs77622879	G	A	0.0525794	1008
17	rs7219204	G	A	0.274802	1008
17	rs4328505	G	A	0.327381	1008
17	rs4393623	A	G	0.329365	1008
17	rs7503678	A	T	0.329365	1008
17	rs10852854	C	G	0.329365	1008
17	rs6502674	A	G	0.868056	1008
17	rs12451220	C	T	0.329365	1008
17	rs12451200	A	G	0.329365	1008
17	rs7220661	A	G	0.329365	1008
17	rs1992649	A	G	0.0525794	1008
17	rs12452289	T	G	0.329365	1008
17	rs12449821	A	G	0.329365	1008
17	rs35911764	C	T	0.329365	1008
17	rs67735616	G	A	0.327381	1008
17	rs112429999	T	C	0.329365	1008
17	rs11650163	T	C	0.328373	1008
17	rs68046274	G	A	0.348214	1008
17	rs2892016	C	T	0.330357	1008
17	rs142657174	A	G	0.00793651	1008
17	rs2892015	C	T	0.329365	1008
17	rs4334348	G	T	0.328373	1008
17	rs8073236	C	G	0.327381	1008
17	rs4319824	T	C	0.328373	1008
17	rs9914914	G	A	0.328373	1008
17	rs9914544	A	C	0.274802	1008
17	rs9915346	G	A	0.274802	1008
17	rs7222748	T	C	0.328373	1008
17	rs7221778	A	G	0.0515873	1008
17	rs4924938	T	C	0.328373	1008
17	rs12600722	C	A	0.328373	1008
17	rs62075125	G	T	0.0823413	1008
17	rs34791187	G	A	0.0515873	1008
17	rs9748173	A	T	0.333333	1008
17	rs9748183	A	G	0.328373	1008
17	rs112795111	G	A	0.0188492	1008
17	rs8071147	A	G	0.328373	1008
17	rs8071458	C	A	0.328373	1008
17	rs9912568	G	A	0.328373	1008
17	rs3803835	C	T	0.328373	1008
17	rs3826380	A	G	0.328373	1008
17	rs11650153	C	T	0.328373	1008
17	rs9898426	A	G	0.328373	1008
17	rs4924774	A	C	0.328373	1008
17	rs9906799	A	G	0.328373	1008
17	rs66488653	G	T	0.0525794	1008
17	rs8078993	A	G	0.328373	1008
17	rs67411574	A	G	0.274802	1008
17	rs140418251	C	T	0.0595238	1008
17	rs57035178	C	T	0.328373	1008
17	rs7210746	T	C	0.274802	1008
17	rs7209853	G	A	0.328373	1008
17	rs4510081	T	G	0.328373	1008
17	rs4924940	T	C	0.328373	1008
17	rs59682951	G	T	0.274802	1008
17	rs8074020	T	C	0.328373	1008
17	rs8073436	A	G	0.328373	1008
17	rs34413375	C	A	0.12996	1008
17	rs62075127	C	T	0.0823413	1008
17	rs6502676	G	A	0.326389	1008
17	rs6502677	A	G	0.274802	1008
17	rs9902016	C	T	0.0525794	1008
17	rs58671374	G	A	0.456349	1008
17	rs4924941	T	A	0.540675	1008
17	rs56321767	A	G	0.0505952	1008
17	rs11078421	T	C	0.327381	1008
17	rs11078422	C	T	0.328373	1008
17	rs17842756	A	G	0.0525794	1008
17	rs9916647	C	G	0.0545635	1008
17	rs7223173	A	G	0.328373	1008
17	rs4924943	A	T	0.328373	1008
17	rs12936834	G	A	0.12996	1008
17	rs8067882	T	C	0.328373	1008
17	rs8072860	T	C	0.328373	1008
17	rs8071783	C	G	0.328373	1008
17	rs17743944	A	G	0.130952	1008
17	rs8077775	A	G	0.332341	1008
17	rs12940837	C	T	0.128968	1008
17	rs4924944	G	A	0.329365	1008
17	rs7222893	A	G	0.329365	1008
17	rs7223231	C	T	0.274802	1008
17	rs9903087	A	G	0.0545635	1008
17	rs4924945	A	G	0.330357	1008
17	rs9892709	T	C	0.0545635	1008
17	rs9891309	C	T	0.0545635	1008
17	rs9899848	T	G	0.0545635	1008
17	rs11657215	C	T	0.0525794	1008
17	rs35719071	C	T	0.0545635	1008
17	rs113778654	C	A	0.0545635	1008
17	rs62075159	C	T	0.0823413	1008
17	rs11658555	C	T	0.131944	1008
17	rs34493015	C	G	0.0545635	1008
17	rs35341640	G	A	0.131944	1008
17	rs6502678	A	G	0.554563	1008
17	rs62076161	T	C	0.0922619	1008
17	rs7501465	C	T	0.0545635	1008
17	rs35115736	C	T	0.0545635	1008
17	rs9889420	G	A	0.0545635	1008
17	rs8070707	C	T	0.215278	1008
17	rs11870265	A	T	0.275794	1008
17	rs2428366	G	A	0.544643	1008
17	rs2469862	C	T	0.544643	1008
17	rs9911940	T	C	0.0545635	1008
17	rs55673732	T	G	0.0823413	1008
17	rs2428365	G	A	0.214286	1008
17	rs9892397	T	C	0.0545635	1008
17	rs9891606	G	A	0.0545635	1008
17	rs9893376	T	C	0.0545635	1008
17	rs17842759	G	A	0.0545635	1008
17	rs874637	A	G	0.0545635	1008
17	rs34216376	A	G	0.0525794	1008
17	rs67639335	T	G	0.0525794	1008
17	rs182956851	A	T	0.00198413	1008
17	rs62076164	C	T	0.0813492	1008
17	rs11655553	C	G	0.0525794	1008
17	rs8080032	C	A	0.544643	1008
17	rs11651202	T	C	0.0545635	1008
17	rs11656953	G	A	0.0525794	1008
17	rs2469841	T	C	0.554563	1008
17	rs34817137	A	G	0.0525794	1008
17	rs34180000	T	C	0.0525794	1008
17	rs34235652	A	G	0.0525794	1008
17	rs11652294	G	A	0.544643	1008
17	rs11657284	T	G	0.0545635	1008
17	rs966811	G	A	0.12996	1008
17	rs9905208	C	T	0.0545635	1008
17	rs11653609	G	A	0.0525794	1008
17	rs11658590	T	C	0.0525794	1008
17	rs1737947	A	G	0.131944	1008
17	rs59406503	A	C	0.0515873	1008
17	rs2891982	C	T	0.0525794	1008
17	rs9900835	A	G	0.0545635	1008
17	rs1634411	C	T	0.250992	1008
17	rs35611268	A	T	0.0525794	1008
17	rs6846	G	T	0.0545635	1008
17	rs11654503	T	C	0.0545635	1008
17	rs1634409	C	T	0.250992	1008
17	rs1625912	T	C	0.244048	1008
17	rs11658521	T	C	0.0555556	1008
17	rs9914107	T	C	0.0555556	1008
17	rs56964223	G	A	0.0555556	1008
17	rs2473655	T	C	0.541667	1008
17	rs1737944	G	A	0.264881	1008
17	rs1737943	C	T	0.266865	1008
17	rs2472695	T	C	0.541667	1008
17	rs2428380	C	A	0.125992	1008
17	rs1859083	G	A	0.183532	1008
17	rs56380918	A	T	0.0535714	1008
17	rs34078852	A	G	0.0535714	1008
17	rs1737942	A	G	0.183532	1008
17	rs1634424	G	A	0.183532	1008
17	rs1737941	T	G	0.342262	1008
17	rs1634423	C	T	0.342262	1008
17	rs1634422	C	T	0.34127	1008
17	rs1737940	T	G	0.406746	1008
17	rs4924946	A	T	0.386905	1008
17	rs4924947	T	C	0.384921	1008
17	rs1737939	A	G	0.406746	1008
17	rs2472694	G	A	0.116071	1008
17	rs1634421	G	A	0.247024	1008
17	rs1611882	T	C	0.313492	1008
17	rs1634420	G	T	0.292659	1008
17	rs1634419	G	A	0.277778	1008
17	rs1555142	T	C	0.397817	1008
17	rs1634418	A	G	0.22619	1008
17	rs148393454	C	T	0.0198413	1008
17	rs1634417	A	C	0.5	1008
17	rs146835614	T	C	0.356151	1008
17	rs1634416	C	T	0.410714	1008
17	rs2073078	G	A	0.405754	1008
17	rs2076562	T	C	0.233135	1008
17	rs2258367	G	C	0.684524	1008
17	rs7216663	C	A	0.405754	1008
17	rs2428379	T	C	0.675595	1008
17	rs2472693	A	G	0.647817	1008
17	rs4924949	G	A	0.321429	1008
17	rs1634413	G	A	0.292659	1008
17	rs9303159	G	A	0.0178571	1008
17	rs9903337	T	C	0.10119	1008
17	rs2472692	A	G	0.749008	1008
17	rs111928116	T	C	0.0248016	1008
17	rs11653983	G	A	0.365079	1008
17	rs2469842	A	G	0.720238	1008
17	rs2428378	T	G	0.748016	1008
17	rs2469843	A	G	0.753968	1008
17	rs2472691	T	G	0.264881	1008
17	rs7208220	A	G	0.0396825	1008
17	rs2074276	C	T	0.521825	1008
17	rs2074275	G	A	0.411706	1008
17	rs2074274	G	C	0.0992063	1008
17	rs2257609	A	G	0.630952	1008
17	rs2469844	G	A	0.352183	1008
17	rs2469845	A	C	0.69246	1008
17	rs2469846	C	T	0.0813492	1008
17	rs73306439	G	T	0.0763889	1008
17	rs2469847	T	C	0.00198413	1008
17	rs2428377	T	C	0.694444	1008
17	rs75540282	A	C	0.0982143	1008
17	rs2428376	T	A	0.630952	1008
17	rs11652123	G	C	0.540675	1008
17	rs8415	T	C	0.605159	1008
17	rs2074273	A	G	0.0962302	1008
17	rs2074272	C	T	0.0912698	1008
17	rs181409535	T	C	0.0138889	1008
17	rs3751970	G	C	0.0952381	1008
17	rs3751969	A	G	0.0952381	1008
17	rs916823	C	G	0.632937	1008
17	rs2428375	C	T	0.309524	1008
17	rs17842752	A	C	0.0892857	1008
17	rs8065967	G	A	0.549603	1008
17	rs2259660	G	A	0.545635	1008
17	rs2469858	A	G	0.639881	1008
17	rs2472718	A	C	0.545635	1008
17	rs2472717	C	T	0.525794	1008
17	rs2472716	G	A	0.761905	1008
17	rs2472715	C	A	0.367063	1008
17	rs2469860	T	C	0.768849	1008
17	rs75425060	C	T	0.0327381	1008
17	rs117693306	C	T	0.0694444	1008
17	rs2074271	G	A	0.215278	1008
17	rs2074270	T	C	0.771825	1008
17	rs77283946	C	A	0.0456349	1008
17	rs17842754	C	T	0.154762	1008
17	rs140310256	C	T	0.00892857	1008
17	rs8070758	T	C	0.16369	1008
17	rs9901327	G	T	0.152778	1008
17	rs117556970	C	T	0.015873	1008
17	rs9916099	A	C	0.168651	1008
17	rs79961268	G	C	0.0535714	1008
17	rs62076203	T	G	0.111111	1008
17	rs116036225	T	C	0.111111	1008
17	rs62076204	A	G	0.0912698	1008
17	rs886284	C	G	0.0922619	1008
17	rs886283	G	A	0.154762	1008
17	rs9891821	C	G	0.155754	1008
17	rs79524186	C	T	0.0674603	1008
17	rs12451868	C	G	0.161706	1008
17	rs2472712	G	A	0.193452	1008
17	rs62072660	G	C	0.0545635	1008
17	rs2472711	T	G	0.510913	1008
17	rs28810084	G	A	0.047619	1008
17	rs28896808	A	G	0.047619	1008
17	rs78338149	T	C	0.0625	1008
17	rs73981273	A	G	0.231151	1008
17	rs73306492	A	G	0.255952	1008
17	rs79096555	G	A	0.175595	1008
17	rs12450425	C	T	0.181548	1008
17	rs6502681	C	T	0.448413	1008
17	rs73981276	G	A	0.193452	1008
17	rs73981278	T	C	0.195437	1008
17	rs12453486	T	C	0.199405	1008
17	rs73981280	G	C	0.132937	1008
17	rs73981281	G	A	0.132937	1008
17	rs7219617	C	T	0.0248016	1008
17	rs8076485	A	G	0.402778	1008
17	rs8077103	C	A	0.330357	1008
17	rs8064539	T	C	0.401786	1008
17	rs73981285	T	C	0.203373	1008
17	rs7211874	A	G	0.399802	1008
17	rs75835798	G	A	0.0605159	1008
17	rs7216681	A	G	0.46627	1008
17	rs75471268	G	A	0.196429	1008
17	rs74828898	T	C	0.196429	1008
17	rs116139938	G	T	0.00992063	1008
17	rs115250081	C	T	0.00992063	1008
17	rs2074283	A	G	0.399802	1008
17	rs885675	G	C	0.46627	1008
17	rs731996	T	G	0.00396825	1008
17	rs57881452	G	A	0.202381	1008
17	rs11868888	A	G	0.46627	1008
17	rs74916426	G	A	0.197421	1008
17	rs60269272	G	A	0.0248016	1008
17	rs73982610	G	A	0.202381	1008
17	rs7218780	G	A	0.00992063	1008
17	rs7218569	A	G	0.465278	1008
17	rs80145212	C	T	0.197421	1008
17	rs76319158	C	T	0.00992063	1008
17	rs139243673	C	G	0.00892857	1008
17	rs74987634	T	C	0.197421	1008
17	rs12453523	A	T	0.197421	1008
17	rs12453564	A	G	0.46627	1008
17	rs140071836	T	C	0.00992063	1008
17	rs2428373	T	C	0.478175	1008
17	rs113707394	C	T	0.0248016	1008
17	rs9899204	C	T	0.0436508	1008
17	rs117012227	G	C	0.197421	1008
17	rs117457682	A	G	0.197421	1008
17	rs73308408	A	G	0.265873	1008
17	rs28463694	G	A	0.0436508	1008
17	rs8070971	T	C	0.265873	1008
17	rs60797930	C	T	0.131944	1008
17	rs12450886	C	T	0.197421	1008
17	rs2428372	G	A	0.0456349	1008
17	rs2472710	C	G	0.407738	1008
17	rs2428371	G	A	0.0456349	1008
17	rs76921635	G	A	0.00992063	1008
17	rs2472709	C	T	0.00198413	1008
17	rs76523905	G	A	0.194444	1008
17	rs80232948	G	A	0.194444	1008
17	rs2428370	G	A	0.0446429	1008
17	rs2472708	A	G	0.103175	1008
17	rs2472707	A	G	0.4375	1008
17	rs2428369	A	G	0.249008	1008
17	rs2074281	C	T	0.206349	1008
17	rs185370046	G	A	0.00198413	1008
17	rs2074280	C	T	0.441468	1008
17	rs28526726	C	G	0.10119	1008
17	rs2074279	G	C	0.34127	1008
17	rs75957782	G	T	0.207341	1008
17	rs57046835	C	T	0.343254	1008
17	rs58556923	C	G	0.0257937	1008
17	rs79557262	G	A	0.206349	1008
17	rs117119618	C	T	0.206349	1008
17	rs58781452	G	A	0.206349	1008
17	rs61125125	A	G	0.134921	1008
17	rs12603640	G	C	0.133929	1008
17	rs61224181	G	A	0.206349	1008
17	rs12604020	C	T	0.133929	1008
17	rs1624825	G	A	0.00297619	1008
17	rs1621499	G	A	0.41369	1008
17	rs147181892	C	T	0.0248016	1008
17	rs76020008	G	T	0.0843254	1008
17	rs115496750	A	G	0.139881	1008
17	rs2074277	G	A	0.177579	1008
17	rs78368288	A	C	0.177579	1008
17	rs111811667	A	C	0.00793651	1008
17	rs80209928	T	C	0.177579	1008
17	rs58803056	C	T	0.0367063	1008
17	rs202113780	C	G	0.143849	1008
17	rs373466781	C	T	0.138889	1008
17	rs201695897	T	C	0.139881	1008
17	rs145295540	G	A	0.184524	1008
17	rs551538782	C	T	0.181548	1008
17	rs535663503	A	C	0.174603	1008
17	rs373396775	T	C	0.174603	1008
17	rs371094989	A	G	0.175595	1008
17	rs577631768	G	T	0.0367063	1008
17	rs554957857	G	A	0.102183	1008
17	rs377483205	C	T	0.142857	1008
17	rs370710089	C	G	0.142857	1008
17	rs145583240	T	C	0.143849	1008
17	rs141516892	A	C	0.201389	1008
17	rs140706075	C	T	0.0902778	1008
17	rs542946310	A	G	0.142857	1008
17	rs144122444	C	G	0.122024	1008
17	rs72639204	T	C	0.996032	1008
17	rs117678271	C	T	0.125	1008
17	rs57433322	C	G	0.603175	1008
17	rs118178868	A	G	0.0347222	1008
17	rs7219944	C	T	0.144841	1008
17	rs959071	C	T	0.881944	1008
17	rs2013949	C	A	0.603175	1008
17	rs4924956	C	T	0.146825	1008
17	rs1027872	G	A	0.146825	1008
17	rs8065470	A	C	0.603175	1008
17	rs76097317	G	C	0.125	1008
17	rs72836760	G	T	0.113095	1008
17	rs7214668	A	G	0.146825	1008
17	rs117538643	T	G	0.125	1008
17	rs8076509	G	A	0.146825	1008
17	rs117339802	C	T	0.125	1008
17	rs4924957	G	T	0.146825	1008
17	rs4924958	T	G	0.146825	1008
17	rs4073003	A	G	0.880952	1008
17	rs72836761	C	T	0.114087	1008
17	rs138814547	G	A	0.125	1008
17	rs7225740	A	G	0.145833	1008
17	rs117908458	C	G	0.0218254	1008
17	rs139721826	G	A	0.125	1008
17	rs193185217	T	C	0.125	1008
17	rs7221000	T	C	0.272817	1008
17	rs6587068	T	C	0.146825	1008
17	rs8078089	T	C	0.146825	1008
17	rs78230735	G	A	0.125	1008
17	rs4273100	T	C	0.52381	1008
17	rs2136306	G	A	0.271825	1008
17	rs59764942	T	A	0.125	1008
17	rs950953	T	C	0.271825	1008
17	rs950954	A	C	0.271825	1008
17	rs116842441	C	T	0.125	1008
17	rs1396620	G	A	0.146825	1008
17	rs4312361	G	C	0.146825	1008
17	rs4417595	A	G	0.146825	1008
17	rs117342032	A	G	0.271825	1008
17	rs79604311	A	G	0.125	1008
17	rs117097904	A	C	0.146825	1008
17	rs145155045	C	T	0.125	1008
17	rs4924960	A	T	0.146825	1008
17	rs80146870	C	T	0.125	1008
17	rs138096322	T	C	0.125	1008
17	rs144417944	G	A	0.0357143	1008
17	rs148409047	G	A	0.125	1008
17	rs75453650	C	T	0.0446429	1008
17	rs73308449	A	G	0.0128968	1008
17	rs143851185	G	A	0.00992063	1008
17	rs4924961	G	A	0.270833	1008
17	rs111889376	C	T	0.00793651	1008
17	rs117494721	C	T	0.125	1008
17	rs16960158	A	C	0.604167	1008
17	rs4924778	A	G	0.270833	1008
17	rs79353725	T	C	0.0287698	1008
17	rs28582509	T	C	0.996032	1008
17	rs147878949	C	G	0.0446429	1008
17	rs78277440	C	T	0.125	1008
17	rs117160740	A	G	0.0486111	1008
17	rs78902256	T	A	0.00793651	1008
17	rs80235624	G	C	0.125	1008
17	rs117855337	A	G	0.0168651	1008
17	rs7219384	T	A	0.270833	1008
17	rs75961305	C	G	0.125	1008
17	rs6421429	G	A	0.145833	1008
17	rs6587193	G	A	0.145833	1008
17	rs6587194	C	T	0.270833	1008
17	rs74445144	C	T	0.125	1008
17	rs58985982	C	T	0.125	1008
17	rs4924964	C	T	0.145833	1008
17	rs78673106	C	T	0.125	1008
17	rs73308461	C	T	0.00793651	1008
17	rs183824270	T	A	0.077381	1008
17	rs4924966	T	C	0.270833	1008
17	rs80169837	T	G	0.0505952	1008
17	rs7222274	C	T	0.145833	1008
17	rs73308466	C	T	0.00793651	1008
17	rs4924967	T	G	0.996032	1008
17	rs77850971	G	A	0.125	1008
17	rs72836765	C	T	0.112103	1008
17	rs76692401	G	A	0.125992	1008
17	rs28489136	G	A	0.112103	1008
17	rs143281745	G	A	0.0138889	1008
17	rs79430260	G	C	0.268849	1008
17	rs78133809	T	C	0.126984	1008
17	rs117831490	G	A	0.104167	1008
17	rs6587198	T	C	0.145833	1008
17	rs2271237	C	G	0.270833	1008
17	rs59987016	C	A	0.270833	1008
17	rs59571799	C	A	0.527778	1008
17	rs140229165	C	T	0.146825	1008
17	rs80207107	T	C	0.145833	1008
17	rs79669345	T	C	0.145833	1008
17	rs4924968	T	C	0.146825	1008
17	rs75414223	C	T	0.0218254	1008
17	rs80234711	T	C	0.125	1008
17	rs12325948	C	T	0.143849	1008
17	rs150603491	G	A	0.145833	1008
17	rs56843002	G	A	0.125	1008
17	rs117578228	A	G	0.125	1008
17	rs116959081	C	T	0.125	1008
17	rs139916385	A	T	0.078373	1008
17	rs58476534	C	T	0.0793651	1008
17	rs79609324	G	A	0.125	1008
17	rs76650099	T	C	0.125	1008
17	rs4924969	G	C	0.268849	1008
17	rs4924779	C	T	0.530754	1008
17	rs4924780	C	G	0.143849	1008
17	rs4924970	C	G	0.268849	1008
17	rs75741890	T	A	0.125	1008
17	rs72836768	T	C	0.113095	1008
17	rs187607663	T	C	0.030754	1008
17	rs868698	G	T	0.606151	1008
17	rs3760350	C	T	0.125	1008
17	rs3760348	T	C	0.143849	1008
17	rs72836770	T	C	0.113095	1008
17	rs72836771	C	T	0.113095	1008
17	rs59850885	C	T	0.125	1008
17	rs4924971	T	C	0.268849	1008
17	rs4924972	T	G	0.143849	1008
17	rs8066128	T	A	0.00793651	1008
17	rs3785788	T	C	0.269841	1008
17	rs7217929	G	C	0.00793651	1008
17	rs3785787	G	A	0.381944	1008
17	rs6587202	T	G	0.0128968	1008
17	rs183837511	C	T	0.125	1008
17	rs4079585	T	C	0.731151	1008
17	rs12051850	A	C	0.957341	1008
17	rs60272962	A	C	0.125	1008
17	rs9902249	T	C	0.856151	1008
17	rs117833794	C	T	0.014881	1008
17	rs1969161	G	A	0.0119048	1008
17	rs3785786	T	G	0.125	1008
17	rs3785785	C	T	0.113095	1008
17	rs3785784	G	A	0.616071	1008
17	rs4924973	A	G	0.852183	1008
17	rs6421431	T	A	0.729167	1008
17	rs7502046	C	T	0.0119048	1008
17	rs149380051	G	A	0.125	1008
17	rs116926798	G	A	0.125	1008
17	rs148670692	G	T	0.125	1008
17	rs9325966	T	C	0.729167	1008
17	rs79592158	G	T	0.125	1008
17	rs79828029	A	G	0.0228175	1008
17	rs73291277	G	T	0.00793651	1008
17	rs72836777	G	C	0.114087	1008
17	rs4924975	A	G	0.856151	1008
17	rs145878395	C	T	0.0198413	1008
17	rs4924976	A	G	0.731151	1008
17	rs116867259	C	T	0.125	1008
17	rs4924978	C	A	0.729167	1008
17	rs3785783	T	G	0.114087	1008
17	rs78619267	T	C	0.0218254	1008
17	rs10888226	C	T	0.729167	1008
17	rs16960499	A	G	0.604167	1008
17	rs9894167	C	T	0.854167	1008
17	rs143854910	C	T	0.125	1008
17	rs187367470	G	A	0.0238095	1008
17	rs12939947	T	A	0.00396825	1008
17	rs74255362	T	C	0.00793651	1008
17	rs4924979	C	A	0.616071	1008
17	rs4924980	T	C	0.00396825	1008
17	rs8065300	G	T	0.729167	1008
17	rs118163821	C	T	0.014881	1008
17	rs3785782	T	G	0.729167	1008
17	rs77397899	C	T	0.125	1008
17	rs141384049	G	A	0.125	1008
17	rs9915473	T	G	0.113095	1008
17	rs117771467	C	T	0.0257937	1008
17	rs76508304	G	T	0.00793651	1008
17	rs117967802	G	A	0.0138889	1008
17	rs75250379	C	T	0.125	1008
17	rs4924981	G	A	0.854167	1008
17	rs117343611	C	T	0.125	1008
17	rs58392670	T	C	0.125	1008
17	rs2296981	C	G	0.0119048	1008
17	rs12602774	G	A	0.0327381	1008
17	rs7214247	A	G	0.729167	1008
17	rs11204418	A	G	0.854167	1008
17	rs79670545	G	T	0.125	1008
17	rs6421432	T	G	0.729167	1008
17	rs6421433	G	T	0.854167	1008
17	rs147335282	C	T	0.0496032	1008
17	rs6421434	T	G	0.854167	1008
17	rs3826405	T	C	0.854167	1008
17	rs11652784	C	T	0.00396825	1008
17	rs58633927	T	C	0.0625	1008
17	rs59972956	G	C	0.0625	1008
17	rs149264497	A	C	0.0327381	1008
17	rs9325967	G	A	0.729167	1008
17	rs117222029	A	G	0.125	1008
17	rs8070249	T	C	0.854167	1008
17	rs3785780	T	A	0.729167	1008
17	rs3785779	A	G	0.729167	1008
17	rs1472932	G	A	0.00396825	1008
17	rs117163158	C	T	0.125	1008
17	rs6587213	G	T	0.854167	1008
17	rs117588867	A	C	0.125	1008
17	rs8072278	A	G	0.854167	1008
17	rs9915273	A	G	0.854167	1008
17	rs59415593	T	G	0.605159	1008
17	rs74755872	G	T	0.00793651	1008
17	rs6587216	G	C	0.0119048	1008
17	rs3785778	T	C	0.729167	1008
17	rs3785777	A	G	0.854167	1008
17	rs3785776	G	A	0.00892857	1008
17	rs79314218	C	T	0.0248016	1008
17	rs3785775	G	T	0.113095	1008
17	rs6587217	A	C	0.729167	1008
17	rs8066538	T	C	0.00793651	1008
17	rs4924781	C	T	0.729167	1008
17	rs4924982	A	G	0.854167	1008
17	rs4924983	T	C	0.854167	1008
17	rs72836794	G	A	0.113095	1008
17	rs7503076	G	C	0.730159	1008
17	rs74519882	C	T	0.0396825	1008
17	rs7206963	T	C	0.854167	1008
17	rs6587220	T	C	0.854167	1008
17	rs2296980	T	C	0.113095	1008
17	rs2296979	T	C	0.854167	1008
17	rs28427213	G	T	0.124008	1008
17	rs4924984	G	C	0.831349	1008
17	rs76154134	T	A	0.125	1008
17	rs7208857	A	G	0.729167	1008
17	rs76079839	G	A	0.112103	1008
17	rs72836798	C	T	0.112103	1008
17	rs72836799	C	T	0.112103	1008
17	rs3785774	G	T	0.729167	1008
17	rs75277554	C	T	0.0386905	1008
17	rs12602286	G	T	0.125	1008
17	rs79962512	C	T	0.125	1008
17	rs78237605	G	A	0.125	1008
17	rs138026134	G	A	0.0178571	1008
17	rs3803839	C	T	0.125	1008
17	rs1043809	C	T	0.00396825	1008
17	rs181949705	G	A	0.0208333	1008
17	rs78797942	C	A	0.125	1008
17	rs72836802	A	G	0.113095	1008
17	rs79854827	C	T	0.125	1008
17	rs74502103	G	T	0.125	1008
17	rs11650112	T	C	0.854167	1008
17	rs8079844	A	G	0.854167	1008
17	rs12603815	A	G	0.113095	1008
17	rs75112108	C	A	0.0287698	1008
17	rs12603532	C	T	0.109127	1008
17	rs4924985	G	A	0.72619	1008
17	rs4924986	A	G	0.605159	1008
17	rs75476228	T	C	0.125	1008
17	rs7207266	C	A	0.72619	1008
17	rs7219804	T	A	0.727183	1008
17	rs7211555	G	C	0.727183	1008
17	rs113653195	G	A	0.110119	1008
17	rs12942201	T	C	0.850198	1008
17	rs12937289	C	T	0.727183	1008
17	rs8065263	G	C	0.729167	1008
17	rs7212549	A	G	0.00793651	1008
17	rs7221577	T	C	0.00793651	1008
17	rs4924987	G	A	0.00396825	1008
17	rs11204301	A	G	0.854167	1008
17	rs117055930	C	T	0.125	1008
17	rs3785773	C	G	0.113095	1008
17	rs3785772	G	A	0.125	1008
17	rs57560323	A	G	0.00793651	1008
17	rs4924782	C	A	0.725198	1008
17	rs79716743	T	C	0.00793651	1008
17	rs7221299	G	A	0.605159	1008
17	rs77428436	G	C	0.125992	1008
17	rs78399625	G	A	0.125992	1008
17	rs142438934	G	A	0.112103	1008
17	rs9899649	C	T	0.00396825	1008
17	rs9910548	A	C	0.854167	1008
17	rs117473219	T	C	0.125992	1008
17	rs116117736	T	C	0.00793651	1008
17	rs8069741	A	C	0.854167	1008
17	rs118072148	C	T	0.125992	1008
17	rs8069885	A	G	0.854167	1008
17	rs8066640	G	A	0.728175	1008
17	rs7503537	T	G	0.854167	1008
17	rs7502467	G	T	0.854167	1008
17	rs9912748	T	C	0.854167	1008
17	rs12948723	T	G	0.728175	1008
17	rs1039805	C	T	0.728175	1008
17	rs6587066	G	A	0.566468	1008
17	rs6587067	C	T	0.728175	1008
17	rs7221836	C	T	0.00793651	1008
17	rs8072440	A	G	0.728175	1008
17	rs8065189	C	T	0.616071	1008
17	rs74609523	T	A	0.125992	1008
17	rs143093327	T	C	0.0208333	1008
17	rs4924988	C	T	0.727183	1008
17	rs7213401	T	G	0.854167	1008
17	rs6587069	C	T	0.728175	1008
17	rs6587070	A	T	0.854167	1008
17	rs6587071	A	C	0.728175	1008
17	rs1106374	C	T	0.617063	1008
17	rs2296978	C	T	0.077381	1008
17	rs117169107	C	T	0.121032	1008
17	rs77366811	G	T	0.077381	1008
17	rs79400257	C	T	0.077381	1008
17	rs11204306	A	G	0.605159	1008
17	rs116875865	G	A	0.0208333	1008
17	rs78386815	C	T	0.125992	1008
17	rs6587073	A	G	0.854167	1008
17	rs75009149	C	T	0.125992	1008
17	rs3886478	G	A	0.617063	1008
17	rs78455857	G	A	0.125992	1008
17	rs6587074	A	C	0.728175	1008
17	rs6587075	G	A	0.854167	1008
17	rs72838810	T	C	0.111111	1008
17	rs118061777	A	G	0.125992	1008
17	rs76305937	C	T	0.125992	1008
17	rs78707385	C	G	0.125992	1008
17	rs78876280	T	G	0.125992	1008
17	rs75525285	G	C	0.126984	1008
17	rs72838811	A	G	0.111111	1008
17	rs79896260	A	C	0.111111	1008
17	rs6587076	C	G	0.854167	1008
17	rs6587077	T	C	0.854167	1008
17	rs72838814	T	C	0.111111	1008
17	rs79437528	G	A	0.00793651	1008
17	rs77187604	G	A	0.125992	1008
17	rs2048230	G	A	0.605159	1008
17	rs7502770	T	C	0.854167	1008
17	rs76776647	C	G	0.125992	1008
17	rs117978761	A	G	0.014881	1008
17	rs60606605	G	A	0.605159	1008
17	rs138197370	T	C	0.0287698	1008
17	rs60166680	C	G	0.604167	1008
17	rs60526617	T	C	0.125992	1008
17	rs118137515	A	T	0.0277778	1008
17	rs58759804	A	G	0.125992	1008
17	rs62065895	C	T	0.111111	1008
17	rs77033819	C	T	0.125992	1008
17	rs3866958	A	C	0.854167	1008
17	rs112275899	A	G	0.125992	1008
17	rs78367046	G	A	0.078373	1008
17	rs75007942	C	A	0.125992	1008
17	rs2233072	T	G	0.00496032	1008
17	rs78834929	A	G	0.125992	1008
17	rs2269871	A	G	0.125992	1008
17	rs148989290	A	G	0.0238095	1008
17	rs2233074	G	C	0.125992	1008
17	rs2233075	C	T	0.125992	1008
17	rs2233083	C	T	0.125992	1008
17	rs6587082	T	G	0.856151	1008
17	rs75653490	C	T	0.00793651	1008
17	rs2240099	T	G	0.856151	1008
17	rs60198467	C	T	0.00793651	1008
17	rs74458894	C	T	0.0327381	1008
17	rs2269870	G	C	0.125992	1008
17	rs73980070	G	A	0.00793651	1008
17	rs16960093	C	T	0.125992	1008
17	rs79422263	T	A	0.125992	1008
17	rs62065897	A	G	0.111111	1008
17	rs61147968	G	A	0.125992	1008
17	rs117084399	A	G	0.125992	1008
17	rs75444287	G	A	0.125992	1008
17	rs7501702	G	A	0.00396825	1008
17	rs60998345	A	G	0.125992	1008
17	rs7406361	A	G	0.857143	1008
17	rs7502682	G	T	0.00396825	1008
17	rs79854369	C	A	0.125992	1008
17	rs117531025	G	A	0.125992	1008
17	rs78365386	G	A	0.125992	1008
17	rs2189441	C	T	0.857143	1008
17	rs72838818	C	T	0.111111	1008
17	rs12450356	A	G	0.857143	1008
17	rs57915107	G	C	0.142857	1008
17	rs1912012	T	C	0.125992	1008
17	rs1912013	A	G	0.125992	1008
17	rs1588300	A	G	0.142857	1008
17	rs79800652	T	C	0.125992	1008
17	rs73306299	T	A	0.142857	1008
17	rs77744586	G	A	0.125992	1008
17	rs79674468	G	T	0.00892857	1008
17	rs1509160	G	T	0.617063	1008
17	rs76182897	G	A	0.00892857	1008
17	rs143621583	C	T	0.140873	1008
17	rs147979067	C	T	0.125992	1008
17	rs140852152	C	T	0.125992	1008
17	rs28469030	G	A	0.00793651	1008
17	rs79893141	C	T	0.127976	1008
17	rs2386313	A	G	0.164683	1008
17	rs729764	G	A	0.127976	1008
17	rs117844862	A	C	0.127976	1008
17	rs3744392	C	T	0.285714	1008
17	rs3744391	G	T	0.116071	1008
17	rs116867843	G	A	0.127976	1008
17	rs76273879	G	A	0.00694444	1008
17	rs115201060	C	T	0.00694444	1008
17	rs145045098	G	A	0.0109127	1008
17	rs12601878	G	A	0.157738	1008
17	rs7223689	G	C	0.157738	1008
17	rs6587103	T	C	0.285714	1008
17	rs75162567	G	A	0.127976	1008
17	rs8072763	C	A	0.15873	1008
17	rs16960104	A	T	0.00694444	1008
17	rs78526137	G	A	0.127976	1008
17	rs75081613	T	C	0.116071	1008
17	rs116981577	C	T	0.127976	1008
17	rs60069230	A	G	0.00694444	1008
17	rs144310232	G	A	0.127976	1008
17	rs79047589	A	G	0.127976	1008
17	rs1110467	C	T	0.156746	1008
17	rs1110466	C	T	0.284722	1008
17	rs16960113	A	G	0.284722	1008
17	rs2386314	T	C	0.284722	1008
17	rs77862745	C	T	0.127976	1008
17	rs117396466	C	T	0.127976	1008
17	rs739830	T	C	0.404762	1008
17	rs739829	T	C	0.284722	1008
17	rs12601817	A	G	0.0128968	1008
17	rs75724504	G	C	0.157738	1008
17	rs116952841	G	C	0.127976	1008
17	rs8077073	G	A	0.00694444	1008
17	rs57638354	C	T	0.127976	1008
17	rs1295330	A	G	0.404762	1008
17	rs2292289	C	T	0.031746	1008
17	rs1295329	C	T	0.12004	1008
17	rs76138388	T	C	0.284722	1008
17	rs2072121	T	C	0.284722	1008
17	rs2072120	A	G	0.156746	1008
17	rs2072119	T	G	0.284722	1008
17	rs2072118	C	T	0.156746	1008
17	rs59757231	A	G	0.127976	1008
17	rs7208015	C	G	0.156746	1008
17	rs77973930	G	A	0.156746	1008
17	rs74816636	C	T	0.156746	1008
17	rs12938066	G	A	0.248016	1008
17	rs117453544	T	C	0.127976	1008
17	rs140761466	C	T	0.0595238	1008
17	rs8074394	T	C	0.00694444	1008
17	rs112469929	C	T	0.156746	1008
17	rs118151004	G	A	0.127976	1008
17	rs118071310	C	T	0.127976	1008
17	rs6587120	G	A	0.156746	1008
17	rs6587121	G	A	0.156746	1008
17	rs12601656	G	A	0.156746	1008
17	rs79688985	G	A	0.127976	1008
17	rs2386315	G	A	0.156746	1008
17	rs763751	T	C	0.284722	1008
17	rs77628362	C	T	0.127976	1008
17	rs74548341	A	G	0.156746	1008
17	rs11869679	G	A	0.156746	1008
17	rs73293585	C	T	0.156746	1008
17	rs9896125	G	C	0.156746	1008
17	rs8077109	T	C	0.284722	1008
17	rs9915781	T	C	0.284722	1008
17	rs191499332	G	A	0.0337302	1008
17	rs75170994	G	A	0.127976	1008
17	rs77365893	C	T	0.127976	1008
17	rs145638777	G	T	0.00694444	1008
17	rs142868723	G	A	0.127976	1008
17	rs200233498	T	C	0.222222	1008
17	rs76714973	T	C	0.0386905	1008
17	rs12600985	G	A	0.156746	1008
17	rs76333605	G	A	0.0625	1008
17	rs73293597	T	G	0.16369	1008
17	rs12603560	C	G	0.156746	1008
17	rs8068000	G	C	0.284722	1008
17	rs12943732	G	C	0.12004	1008
17	rs11869123	C	T	0.284722	1008
17	rs7216534	A	G	0.293651	1008
17	rs9910275	T	C	0.293651	1008
17	rs76203401	T	C	0.127976	1008
17	rs6587126	C	T	0.285714	1008
17	rs6587127	G	A	0.292659	1008
17	rs2386316	G	T	0.411706	1008
17	rs11204343	G	A	0.12004	1008
17	rs7219306	G	A	0.00694444	1008
17	rs9901210	A	G	0.00694444	1008
17	rs7214194	C	G	0.293651	1008
17	rs117560380	C	T	0.126984	1008
17	rs190116626	G	A	0.0128968	1008
17	rs11867822	A	G	0.293651	1008
17	rs76998126	T	C	0.127976	1008
17	rs375258101	C	T	0.135913	1008
17	rs139723351	C	G	0.119048	1008
17	rs574143371	G	C	0.00694444	1008
17	rs556328311	A	C	0.0218254	1008
17	rs116861517	C	T	0.159722	1008
17	rs72838824	C	A	0.115079	1008
17	rs114208022	G	A	0.00694444	1008
17	rs112922529	C	G	0.00694444	1008
17	rs138397888	G	A	0.0128968	1008
17	rs4924992	T	C	0.412698	1008
17	rs142916071	C	T	0.0218254	1008
17	rs12937053	G	A	0.00694444	1008
17	rs147680739	C	T	0.134921	1008
17	rs80309979	C	T	0.127976	1008
17	rs12941722	G	A	0.12004	1008
17	rs140139928	C	T	0.031746	1008
17	rs9895616	C	T	0.00694444	1008
17	rs4924785	C	T	0.119048	1008
17	rs8076500	A	G	0.134921	1008
17	rs138911166	C	T	0.00694444	1008
17	rs144866282	G	A	0.15873	1008
17	rs34315605	C	T	0.15873	1008
17	rs145326744	C	A	0.0585317	1008
17	rs118187643	T	C	0.0674603	1008
17	rs57216069	A	C	0.181548	1008
17	rs554996660	A	C	0.14881	1008
17	rs144716969	C	T	0.00694444	1008
17	rs115674629	T	C	0.00694444	1008
17	rs2107264	G	A	0.15873	1008
17	rs4924993	T	A	0.119048	1008
17	rs59482262	T	C	0.125	1008
17	rs8080617	G	A	0.125	1008
17	rs9899706	T	C	0.410714	1008
17	rs60492470	C	T	0.124008	1008
17	rs10491097	T	C	0.202381	1008
17	rs12602013	A	C	0.415675	1008
17	rs117636464	C	A	0.0793651	1008
17	rs12945111	G	T	0.202381	1008
17	rs4924994	A	T	0.416667	1008
17	rs8071408	G	A	0.415675	1008
17	rs12939559	T	A	0.415675	1008
17	rs76278335	T	G	0.0803571	1008
17	rs139306162	T	G	0.0892857	1008
17	rs7220633	C	G	0.291667	1008
17	rs74334255	A	G	0.124008	1008
17	rs117799685	C	A	0.0793651	1008
17	rs80021653	G	A	0.0496032	1008
17	rs117579856	T	C	0.0813492	1008
17	rs7212787	G	A	0.00892857	1008
17	rs4924995	G	A	0.472222	1008
17	rs11868575	G	T	0.258929	1008
17	rs11658544	C	T	0.00396825	1008
17	rs144342420	G	T	0.122024	1008
17	rs7224374	C	T	0.00892857	1008
17	rs2386317	A	G	0.474206	1008
17	rs75351769	C	T	0.123016	1008
17	rs183680541	A	C	0.00892857	1008
17	rs12947647	T	C	0.258929	1008
17	rs76576684	T	C	0.0585317	1008
17	rs116217901	C	A	0.00892857	1008
17	rs144962029	G	A	0.122024	1008
17	rs72838835	G	T	0.00694444	1008
17	rs11869950	T	C	0.474206	1008
17	rs12953174	C	T	0.474206	1008
17	rs12948453	T	C	0.474206	1008
17	rs7214134	T	A	0.474206	1008
17	rs6587173	T	C	0.474206	1008
17	rs2453615	T	G	0.474206	1008
17	rs118135323	C	T	0.122024	1008
17	rs2428591	C	A	0.474206	1008
17	rs2428590	C	T	0.474206	1008
17	rs147366741	C	G	0.0595238	1008
17	rs2428589	G	A	0.474206	1008
17	rs79342775	G	A	0.126984	1008
17	rs75643285	G	A	0.0843254	1008
17	rs2453570	G	A	0.258929	1008
17	rs2428588	A	G	0.474206	1008
17	rs12945857	G	A	0.352183	1008
17	rs9915092	T	A	0.474206	1008
17	rs9903114	G	C	0.474206	1008
17	rs117457282	G	A	0.0853175	1008
17	rs187681980	C	G	0.0128968	1008
17	rs143932738	C	A	0.122024	1008
17	rs376438338	C	A	0.121032	1008
17	rs542886550	C	T	0.0178571	1008
17	rs184228071	T	C	0.0267857	1008
17	rs117182049	C	A	0.122024	1008
17	rs7212355	T	C	0.475198	1008
17	rs138933420	C	A	0.122024	1008
17	rs12603841	G	C	0.0843254	1008
17	rs12602744	T	A	0.208333	1008
17	rs117364611	C	T	0.122024	1008
17	rs12602804	T	G	0.093254	1008
17	rs7219821	A	G	0.00892857	1008
17	rs2891989	A	T	0.203373	1008
17	rs145206375	C	T	0.122024	1008
17	rs7221430	G	C	0.270833	1008
17	rs7210456	A	G	0.270833	1008
17	rs79133329	A	C	0.208333	1008
17	rs183171523	A	C	0.123016	1008
17	rs141464365	T	A	0.122024	1008
17	rs2453605	T	C	0.270833	1008
17	rs2453606	G	A	0.00396825	1008
17	rs2428585	C	T	0.475198	1008
17	rs7207945	T	C	0.204365	1008
17	rs2453607	G	C	0.475198	1008
17	rs2428584	C	T	0.475198	1008
17	rs150612659	C	T	0.123016	1008
17	rs2428583	C	T	0.270833	1008
17	rs149773028	C	T	0.122024	1008
17	rs8075054	T	C	0.270833	1008
17	rs886438	G	T	0.270833	1008
17	rs147979973	T	C	0.00793651	1008
17	rs186964181	C	T	0.00793651	1008
17	rs77950326	C	T	0.0823413	1008
17	rs2428582	A	G	0.272817	1008
17	rs2428581	A	G	0.473214	1008
17	rs7217336	G	T	0.0327381	1008
17	rs2453611	C	A	0.269841	1008
17	rs78037705	C	T	0.122024	1008
17	rs2453612	T	C	0.474206	1008
17	rs2428580	A	C	0.269841	1008
17	rs149932469	G	A	0.122024	1008
17	rs74530958	G	A	0.0823413	1008
17	rs149116400	C	T	0.122024	1008
17	rs2428579	G	T	0.269841	1008
17	rs2453613	G	A	0.457341	1008
17	rs16960177	T	C	0.0853175	1008
17	rs9906930	G	A	0.0863095	1008
17	rs149437871	C	G	0.0863095	1008
17	rs7225055	G	A	0.0863095	1008
17	rs7214062	T	G	0.0863095	1008
17	rs2240098	A	G	0.0863095	1008
17	rs2240097	C	T	0.0863095	1008
17	rs2240096	A	G	0.0863095	1008
17	rs7211299	G	A	0.0853175	1008
17	rs146662795	C	T	0.224206	1008
17	rs9889273	T	A	0.0853175	1008
17	rs77502473	C	T	0.0595238	1008
17	rs147127040	A	G	0.0128968	1008
17	rs77841202	C	G	0.0744048	1008
17	rs8068853	T	C	0.936508	1008
17	rs2010015	T	C	0.718254	1008
17	rs117846802	G	A	0.124008	1008
17	rs186200460	G	T	0.00892857	1008
17	rs7214851	G	A	0.0853175	1008
17	rs117942560	G	A	0.112103	1008
17	rs8078268	C	T	0.512897	1008
17	rs9916098	G	A	0.0833333	1008
17	rs56987574	A	G	0.205357	1008
17	rs76108828	A	T	0.121032	1008
17	rs9914662	T	A	0.0833333	1008
17	rs138520641	G	A	0.122024	1008
17	rs67128415	T	C	0.294643	1008
17	rs58826311	C	G	0.077381	1008
17	rs116906907	C	A	0.124008	1008
17	rs143663851	G	C	0.0267857	1008
17	rs142880922	C	G	0.0287698	1008
17	rs117601576	G	A	0.124008	1008
17	rs72838842	G	A	0.217262	1008
17	rs117340537	A	G	0.124008	1008
17	rs143141497	G	A	0.124008	1008
17	rs7211758	T	A	0.292659	1008
17	rs7222869	G	A	0.919643	1008
17	rs57209730	G	C	0.416667	1008
17	rs117236845	T	A	0.124008	1008
17	rs4531795	C	T	0.717262	1008
17	rs4924997	A	T	0.825397	1008
17	rs7405832	T	C	0.825397	1008
17	rs7405847	T	C	0.825397	1008
17	rs117293075	A	T	0.109127	1008
17	rs148009422	G	A	0.109127	1008
17	rs4493120	C	G	0.71627	1008
17	rs2920450	A	G	0.169643	1008
17	rs74390384	G	A	0.109127	1008
17	rs77899927	G	A	0.108135	1008
17	rs56053657	C	A	0.108135	1008
17	rs55661368	C	A	0.280754	1008
17	rs2440164	A	G	0.219246	1008
17	rs2440165	T	C	0.219246	1008
17	rs11870808	G	C	0.328373	1008
17	rs8071709	A	C	0.322421	1008
17	rs117449220	C	T	0.108135	1008
17	rs137969134	C	G	0.015873	1008
17	rs2453578	T	C	0.327381	1008
17	rs147613808	C	T	0.108135	1008
17	rs11871125	C	T	0.219246	1008
17	rs8074902	T	G	0.0248016	1008
17	rs138593630	C	A	0.108135	1008
17	rs117197316	G	A	0.108135	1008
17	rs2453579	C	A	0.322421	1008
17	rs2252281	T	C	0.214286	1008
17	rs2453580	T	C	0.213294	1008
17	rs2453581	C	T	0.213294	1008
17	rs2453582	C	T	0.213294	1008
17	rs894680	G	A	0.214286	1008
17	rs74814768	G	C	0.105159	1008
17	rs2018675	C	T	0.539683	1008
17	rs59547199	G	A	0.104167	1008
17	rs2453583	A	T	0.214286	1008
17	rs894682	T	C	0.212302	1008
17	rs117648865	G	A	0.103175	1008
17	rs2453584	G	C	0.214286	1008
17	rs112583721	C	A	0.0178571	1008
17	rs78744710	A	G	0.0238095	1008
17	rs75781302	C	A	0.209325	1008
17	rs117435075	G	A	0.078373	1008
17	rs2440154	A	G	0.806548	1008
17	rs11651540	C	T	0.409722	1008
17	rs11204406	A	G	0.412698	1008
17	rs12451696	A	G	0.412698	1008
17	rs77534210	G	A	0.0833333	1008
17	rs75045964	T	C	0.191468	1008
17	rs4643386	T	C	0.394841	1008
17	rs9913823	G	T	0.410714	1008
17	rs2386256	C	T	0.0843254	1008
17	rs2440155	T	C	0.313492	1008
17	rs2453585	T	A	0.310516	1008
17	rs75788926	C	G	0.0297619	1008
17	rs143246479	T	C	0.0902778	1008
17	rs148317799	A	G	0.0228175	1008
17	rs117267244	G	C	0.0882937	1008
17	rs76316395	G	A	0.193452	1008
17	rs2453577	T	A	0.315476	1008
17	rs2453576	G	C	0.997024	1008
17	rs2453575	G	A	0.314484	1008
17	rs1808941	G	A	0.400794	1008
17	rs2014082	C	T	0.318452	1008
17	rs118047903	A	G	0.0843254	1008
17	rs182425024	G	A	0.015873	1008
17	rs2453574	G	A	0.40377	1008
17	rs2453573	T	C	0.40377	1008
17	rs2453572	T	C	0.40377	1008
17	rs2453571	A	G	0.40377	1008
17	rs17683662	T	G	0.014881	1008
17	rs117036459	C	A	0.0843254	1008
17	rs8075055	A	G	0.396825	1008
17	rs117159401	G	A	0.0843254	1008
17	rs7219149	G	A	0.396825	1008
17	rs3794803	C	G	0.0843254	1008
17	rs2247518	A	C	0.402778	1008
17	rs368661527	A	C	0.0843254	1008
17	rs2289668	C	T	0.196429	1008
17	rs2247437	G	C	0.318452	1008
17	rs2247436	G	A	0.402778	1008
17	rs78906241	T	C	0.0882937	1008
17	rs9909350	C	A	0.0843254	1008
17	rs3794804	C	G	0.19246	1008
17	rs117661624	G	C	0.0694444	1008
17	rs117876492	T	C	0.0684524	1008
17	rs16960201	T	C	0.0704365	1008
17	rs2453569	T	C	0.997024	1008
17	rs2453568	T	C	0.996032	1008
17	rs75837182	G	A	0.0605159	1008
17	rs2440149	G	C	0.927579	1008
17	rs16960203	C	T	0.0694444	1008
17	rs2244280	G	A	0.4375	1008
17	rs142374854	C	T	0.0694444	1008
17	rs1054715	G	A	0.4375	1008
17	rs73981548	T	C	0.0694444	1008
17	rs9901662	C	T	0.485119	1008
17	rs9892500	T	C	0.486111	1008
17	rs11651969	C	T	0.485119	1008
17	rs2289669	G	A	0.485119	1008
17	rs16960206	T	C	0.0694444	1008
17	rs3794805	C	G	0.488095	1008
17	rs8065082	C	T	0.491071	1008
17	rs2440151	G	A	0.4375	1008
17	rs2440152	C	A	0.4375	1008
17	rs67238751	C	T	0.436508	1008
17	rs12452941	C	T	0.491071	1008
17	rs147823610	A	G	0.0267857	1008
17	rs74886254	G	A	0.046627	1008
17	rs11655027	G	A	0.491071	1008
17	rs7224838	C	T	0.510913	1008
17	rs2440156	G	A	0.436508	1008
17	rs2440157	G	A	0.997024	1008
17	rs75302744	T	C	0.0694444	1008
17	rs2289667	C	G	0.0694444	1008
17	rs716126	A	C	0.0684524	1008
17	rs1961669	A	G	0.295635	1008
17	rs2253616	T	G	0.295635	1008
17	rs2253611	G	A	0.285714	1008
17	rs80225012	C	T	0.0664683	1008
17	rs117621892	G	T	0.0664683	1008
17	rs2250486	T	C	0.356151	1008
17	rs2440158	T	C	0.286706	1008
17	rs1971851	A	G	0.368056	1008
17	rs6587196	A	G	0.342262	1008
17	rs6587197	A	G	0.329365	1008
17	rs2440160	A	T	0.292659	1008
17	rs2453599	C	T	0.291667	1008
17	rs56700256	T	C	0.256944	1008
17	rs2453598	C	T	0.234127	1008
17	rs146347998	A	C	0.0615079	1008
17	rs117766474	G	A	0.0585317	1008
17	rs2249885	G	A	0.257937	1008
17	rs1129696	A	G	0.00198413	1008
17	rs117319666	T	A	0.0595238	1008
17	rs117651256	C	A	0.0595238	1008
17	rs10735	A	G	0.272817	1008
17	rs7212622	A	G	0.33631	1008
17	rs2440167	C	A	0.291667	1008
17	rs2453596	A	C	0.302579	1008
17	rs2453595	A	G	0.290675	1008
17	rs72840375	T	C	0.285714	1008
17	rs3803838	A	G	0.0505952	1008
17	rs2453594	T	C	0.290675	1008
17	rs2120273	T	C	0.235119	1008
17	rs2120272	T	C	0.237103	1008
17	rs9889269	C	G	0.0168651	1008
17	rs149164074	C	T	0.0297619	1008
17	rs2440166	A	G	0.707341	1008
17	rs56866369	T	C	0.305556	1008
17	rs11650854	C	T	0.350198	1008
17	rs11653881	T	C	0.650794	1008
17	rs183003076	T	G	0.0327381	1008
17	rs2453593	T	G	0.644841	1008
17	rs9903610	G	A	0.0327381	1008
17	rs8074410	C	T	0.0327381	1008
17	rs2453590	T	G	0.644841	1008
17	rs2453589	A	G	0.677579	1008
17	rs7208424	G	T	0.677579	1008
17	rs148876695	A	G	0.0555556	1008
17	rs2120275	A	C	0.678571	1008
17	rs2165894	A	G	0.355159	1008
17	rs7206948	A	G	0.0575397	1008
17	rs117455755	T	C	0.0555556	1008
17	rs148803564	T	G	0.00992063	1008
17	rs2386247	A	C	0.0873016	1008
17	rs150355683	G	A	0.0505952	1008
17	rs111636569	C	T	0.0496032	1008
17	rs142293584	A	G	0.0327381	1008
17	rs2935106	T	C	0.986111	1008
17	rs67416191	A	G	0.623016	1008
17	rs34653191	G	A	0.568452	1008
17	rs34242564	C	T	0.568452	1008
17	rs3752046	G	A	0.570437	1008
17	rs58835440	C	A	0.570437	1008
17	rs150623590	C	T	0.0535714	1008
17	rs139765440	C	T	0.0535714	1008
17	rs4925001	C	T	0.569444	1008
17	rs147843559	C	T	0.00992063	1008
17	rs2245724	G	A	0.327381	1008
17	rs117662712	T	A	0.0545635	1008
17	rs2245639	C	A	0.952381	1008
17	rs117351092	T	C	0.0545635	1008
17	rs2453586	A	C	0.952381	1008
17	rs2165895	A	G	0.952381	1008
17	rs7216938	G	A	0.569444	1008
17	rs67870359	A	C	0.571429	1008
17	rs77900367	T	C	0.0535714	1008
17	rs116904919	T	C	0.0535714	1008
17	rs2440161	A	G	0.329365	1008
17	rs139760254	C	T	0.0605159	1008
17	rs11656199	G	C	0.952381	1008
17	rs12949521	G	A	0.325397	1008
17	rs2440162	T	C	0.952381	1008
17	rs1025904	C	G	0.325397	1008
17	rs9912747	T	C	0.00297619	1008
17	rs56109259	A	G	0.952381	1008
17	rs17684040	C	G	0.952381	1008
17	rs4598966	A	C	0.326389	1008
17	rs2453604	T	C	0.952381	1008
17	rs139644348	C	T	0.0535714	1008
17	rs149662396	C	T	0.0535714	1008
17	rs1806922	A	T	0.326389	1008
17	rs73981559	C	T	0.625992	1008
17	rs4925002	C	G	0.572421	1008
17	rs143840569	T	C	0.0535714	1008
17	rs2453601	G	A	0.951389	1008
17	rs2453600	G	A	0.952381	1008
17	rs58970893	A	G	0.572421	1008
17	rs72840391	C	T	0.326389	1008
17	rs12945345	G	A	0.570437	1008
17	rs11656773	T	C	0.956349	1008
17	rs191371798	G	A	0.0248016	1008
17	rs183240608	C	T	0.015873	1008
17	rs143687839	C	T	0.0545635	1008
17	rs34290836	T	G	0.00297619	1008
17	rs68066777	C	T	0.570437	1008
17	rs11650399	A	G	0.331349	1008
17	rs56822969	A	G	0.123016	1008
17	rs12604069	C	T	0.570437	1008
17	rs2120274	A	G	0.956349	1008
17	rs117033460	C	T	0.0545635	1008
17	rs16960251	T	C	0.570437	1008
17	rs4273101	C	T	0.901786	1008
17	rs2453608	C	T	0.956349	1008
17	rs117847290	G	A	0.0545635	1008
17	rs7405862	A	G	0.956349	1008
17	rs7502992	T	C	0.956349	1008
17	rs12941194	G	A	0.956349	1008
17	rs74389977	A	G	0.0545635	1008
17	rs968012	C	T	0.570437	1008
17	rs34774438	C	T	0.570437	1008
17	rs116917973	C	T	0.0208333	1008
17	rs6587199	A	G	0.0436508	1008
17	rs2891952	A	T	0.667659	1008
17	rs544398591	T	A	0.0545635	1008
17	rs190880833	T	A	0.0545635	1008
17	rs117285978	C	T	0.0545635	1008
17	rs6587200	C	T	0.0982143	1008
17	rs116897165	T	C	0.0545635	1008
17	rs12150145	T	C	0.0436508	1008
17	rs9914765	C	T	0.570437	1008
17	rs8074784	T	A	0.0982143	1008
17	rs115397975	G	A	0.0545635	1008
17	rs57138841	A	G	0.0545635	1008
17	rs8079648	C	T	0.0982143	1008
17	rs9903027	A	G	0.0992063	1008
17	rs9909440	A	G	0.668651	1008
17	rs28672254	C	A	0.570437	1008
17	rs76314819	C	G	0.0545635	1008
17	rs7210433	C	T	0.0436508	1008
17	rs7223468	T	C	0.668651	1008
17	rs72840394	G	C	0.00396825	1008
17	rs62065946	C	T	0.0436508	1008
17	rs117506823	G	A	0.0545635	1008
17	rs116892857	T	C	0.0545635	1008
17	rs192931301	C	G	0.0128968	1008
17	rs12601634	G	C	0.570437	1008
17	rs137992411	A	G	0.00793651	1008
17	rs2120271	T	C	0.571429	1008
17	rs2891951	G	A	0.570437	1008
17	rs117507362	T	G	0.0555556	1008
17	rs11871420	C	T	0.0982143	1008
17	rs28495827	A	G	0.0982143	1008
17	rs12940877	A	G	0.570437	1008
17	rs9889632	C	A	0.0436508	1008
17	rs8064748	C	A	0.668651	1008
17	rs117669520	A	G	0.0545635	1008
17	rs8074500	C	T	0.0436508	1008
17	rs4925026	C	T	0.570437	1008
17	rs6587201	C	T	0.046627	1008
17	rs115028015	G	A	0.0545635	1008
17	rs11871642	A	G	0.935516	1008
17	rs79382010	T	C	0.0555556	1008
17	rs4621031	T	C	0.570437	1008
17	rs144916229	T	C	0.0535714	1008
17	rs117637451	G	C	0.0545635	1008
17	rs3888642	T	C	0.0297619	1008
17	rs116904992	G	A	0.0545635	1008
17	rs562399103	G	A	0.0376984	1008
17	rs4646793	C	T	0.52381	1008
17	rs11204407	A	G	0.524802	1008
17	rs8069478	G	T	0.0138889	1008
17	rs8073053	A	G	0.623016	1008
17	rs4925036	A	G	0.0138889	1008
17	rs117087280	C	T	0.0337302	1008
17	rs117230828	A	C	0.0198413	1008
17	rs117635668	A	T	0.0535714	1008
17	rs79102935	C	G	0.0545635	1008
17	rs1004490	A	T	0.524802	1008
17	rs1004491	T	C	0.525794	1008
17	rs4646794	T	A	0.0297619	1008
17	rs4646795	T	A	0.0297619	1008
17	rs4646796	G	A	0.146825	1008
17	rs962801	C	T	0.524802	1008
17	rs2072333	G	A	0.375992	1008
17	rs962800	A	G	0.985119	1008
17	rs117135285	G	A	0.0545635	1008
17	rs2072332	G	A	0.524802	1008
17	rs4646797	G	T	0.375992	1008
17	rs4646798	A	G	0.375992	1008
17	rs1034897	A	G	0.525794	1008
17	rs4646800	T	G	0.525794	1008
17	rs117023321	A	G	0.0545635	1008
17	rs2386145	C	G	0.986111	1008
17	rs61631401	C	G	0.524802	1008
17	rs16960280	C	T	0.234127	1008
17	rs1800869	C	G	0.376984	1008
17	rs4646801	T	C	0.0297619	1008
17	rs78128821	G	A	0.0545635	1008
17	rs4646802	G	A	0.0297619	1008
17	rs2108971	G	A	0.986111	1008
17	rs77985942	A	G	0.0128968	1008
17	rs117240123	A	G	0.0545635	1008
17	rs4646804	C	T	0.0297619	1008
17	rs4244600	G	A	0.524802	1008
17	rs4925037	T	C	0.525794	1008
17	rs141640491	G	T	0.0545635	1008
17	rs8069576	A	G	0.986111	1008
17	rs35797108	G	C	0.376984	1008
17	rs12937946	A	G	0.525794	1008
17	rs151236073	G	A	0.0337302	1008
17	rs139514139	G	A	0.0555556	1008
17	rs1034896	C	T	0.376984	1008
17	rs144010628	G	T	0.00992063	1008
17	rs187587499	T	G	0.0545635	1008
17	rs150656841	C	T	0.0545635	1008
17	rs149443575	C	T	0.0297619	1008
17	rs2072331	A	G	0.376984	1008
17	rs78763758	A	G	0.0297619	1008
17	rs4925038	C	T	0.524802	1008
17	rs71369434	T	C	0.377976	1008
17	rs141152001	A	T	0.0545635	1008
17	rs11204408	A	G	0.986111	1008
17	rs35364675	T	C	0.524802	1008
17	rs3786038	G	T	0.524802	1008
17	rs7503517	T	C	0.376984	1008
17	rs77691916	A	C	0.0297619	1008
17	rs7216	A	T	0.986111	1008
17	rs79313255	G	A	0.030754	1008
17	rs7215	A	G	0.901786	1008
17	rs3760489	A	G	0.901786	1008
17	rs113019207	C	T	0.0238095	1008
17	rs4646807	A	G	0.0297619	1008
17	rs12937179	G	A	0.390873	1008
17	rs1812051	A	C	0.986111	1008
17	rs78713688	C	G	0.0277778	1008
17	rs80221837	G	C	0.0277778	1008
17	rs2386144	A	C	0.378968	1008
17	rs149668771	G	A	0.0555556	1008
17	rs9902636	C	T	0.52381	1008
17	rs143819926	C	T	0.0555556	1008
17	rs12603959	G	A	0.378968	1008
17	rs4924791	C	T	0.52381	1008
17	rs2386143	T	C	0.986111	1008
17	rs11653348	G	A	0.378968	1008
17	rs117668862	G	A	0.0555556	1008
17	rs74893002	G	A	0.0277778	1008
17	rs76022370	G	C	0.0277778	1008
17	rs34943952	T	C	0.378968	1008
17	rs7502080	A	G	0.52381	1008
17	rs117605567	C	T	0.0555556	1008
17	rs117157292	C	T	0.0555556	1008
17	rs9909886	A	G	0.52381	1008
17	rs144635877	A	C	0.0555556	1008
17	rs2386142	A	G	0.986111	1008
17	rs9797254	C	T	0.378968	1008
17	rs4925041	C	T	0.522817	1008
17	rs56262978	C	T	0.52381	1008
17	rs12602112	C	T	0.378968	1008
17	rs79722626	A	G	0.0555556	1008
17	rs2386141	T	C	0.985119	1008
17	rs79753042	C	T	0.00198413	1008
17	rs8068713	C	A	0.37996	1008
17	rs8080672	T	C	0.378968	1008
17	rs150339834	C	T	0.0555556	1008
17	rs79580614	A	G	0.0277778	1008
17	rs12453452	C	T	0.378968	1008
17	rs12453474	C	T	0.378968	1008
17	rs77711074	A	C	0.0555556	1008
17	rs111481197	T	C	0.378968	1008
17	rs28537694	G	A	0.986111	1008
17	rs12938816	G	A	0.378968	1008
17	rs35852749	C	T	0.378968	1008
17	rs56901260	C	G	0.152778	1008
17	rs11658227	A	G	0.39881	1008
17	rs76316125	C	T	0.077381	1008
17	rs75107549	G	C	0.0277778	1008
17	rs8081130	G	A	0.988095	1008
17	rs9906049	T	C	0.987103	1008
17	rs11655302	G	A	0.368056	1008
17	rs149496212	G	A	0.0496032	1008
17	rs117132739	A	G	0.103175	1008
17	rs112980308	C	T	0.0496032	1008
17	rs35244631	T	C	0.455357	1008
17	rs117285179	G	A	0.100198	1008
17	rs113359120	T	C	0.0496032	1008
17	rs75970676	A	G	0.0496032	1008
17	rs116896332	A	G	0.0496032	1008
17	rs8064572	G	C	0.949405	1008
17	rs117547100	A	G	0.0496032	1008
17	rs116936141	G	A	0.0496032	1008
17	rs148890404	G	C	0.0922619	1008
17	rs4925042	G	A	0.608135	1008
17	rs12601430	G	A	0.304563	1008
17	rs11204410	G	A	0.31746	1008
17	rs140687936	G	A	0.128968	1008
17	rs79769432	G	A	0.0367063	1008
17	rs16960357	G	A	0.0882937	1008
17	rs12942065	C	G	0.954365	1008
17	rs35263947	C	T	0.458333	1008
17	rs117788366	C	T	0.0496032	1008
17	rs117490850	C	T	0.0496032	1008
17	rs117800395	G	A	0.0496032	1008
17	rs4925044	A	G	0.953373	1008
17	rs141934451	G	A	0.047619	1008
17	rs16960360	A	C	0.460317	1008
17	rs117882380	C	G	0.0188492	1008
17	rs12948209	C	T	0.954365	1008
17	rs555489684	T	A	0.0109127	1008
17	rs144337399	G	A	0.0109127	1008
17	rs116950159	C	A	0.0496032	1008
17	rs7212752	T	C	0.954365	1008
17	rs118148051	G	A	0.0496032	1008
17	rs9897570	A	G	0.500992	1008
17	rs9898022	A	G	0.855159	1008
17	rs4924792	G	T	0.451389	1008
17	rs9900497	G	T	0.500992	1008
17	rs79960553	G	A	0.0297619	1008
17	rs149511988	C	T	0.0505952	1008
17	rs117483482	G	A	0.0992063	1008
17	rs144554627	C	T	0.0992063	1008
17	rs61135415	G	A	0.0674603	1008
17	rs4925045	G	C	0.449405	1008
17	rs149924161	C	T	0.0297619	1008
17	rs12943590	G	A	0.449405	1008
17	rs34834489	G	A	0.323413	1008
17	rs758427	A	G	0.600198	1008
17	rs758426	A	T	0.449405	1008
17	rs116202639	A	G	0.150794	1008
17	rs74786588	C	T	0.100198	1008
17	rs116902358	G	T	0.12004	1008
17	rs117127319	A	T	0.100198	1008
17	rs11655989	G	A	0.324405	1008
17	rs11656096	G	A	0.322421	1008
17	rs76214496	C	T	0.0297619	1008
17	rs60994312	A	G	0.151786	1008
17	rs59939658	G	A	0.151786	1008
17	rs117292227	C	T	0.0486111	1008
17	rs58983099	C	G	0.151786	1008
17	rs11657205	G	A	0.445437	1008
17	rs9910370	A	G	0.954365	1008
17	rs79923285	T	C	0.229167	1008
17	rs146688339	G	A	0.0863095	1008
17	rs140675590	C	T	0.0714286	1008
17	rs2010728	T	C	0.854167	1008
17	rs146637806	G	A	0.128968	1008
17	rs201068594	T	C	0.0982143	1008
17	rs117175484	G	A	0.0982143	1008
17	rs11204411	C	T	0.777778	1008
17	rs11204412	G	A	0.77877	1008
17	rs75423696	C	T	0.10119	1008
17	rs7209418	G	A	0.77877	1008
17	rs118094570	G	A	0.0724206	1008
17	rs78582673	G	T	0.0724206	1008
17	rs12945122	C	A	0.77877	1008
17	rs12945000	C	T	0.313492	1008
17	rs11869558	G	A	0.0287698	1008
17	rs115010056	A	G	0.0287698	1008
17	rs117341701	C	A	0.0386905	1008
17	rs7222877	C	G	0.952381	1008
17	rs80148044	T	C	0.109127	1008
17	rs76974068	C	T	0.0287698	1008
17	rs144064587	G	A	0.0287698	1008
17	rs11655457	A	G	0.315476	1008
17	rs76849840	A	C	0.103175	1008
17	rs117907425	A	C	0.0734127	1008
17	rs11204413	A	G	0.952381	1008
17	rs77501653	G	C	0.103175	1008
17	rs117232886	T	C	0.0734127	1008
17	rs59204628	G	A	0.105159	1008
17	rs1989379	G	A	0.524802	1008
17	rs7214841	C	T	0.949405	1008
17	rs116955768	G	A	0.105159	1008
17	rs76347179	G	A	0.0287698	1008
17	rs117643694	G	T	0.0724206	1008
17	rs17720157	G	T	0.319444	1008
17	rs11651480	T	C	0.357143	1008
17	rs74893144	G	A	0.0902778	1008
17	rs12948735	A	G	0.952381	1008
17	rs80055686	G	A	0.0902778	1008
17	rs2016823	G	A	0.331349	1008
17	rs78478066	C	G	0.0902778	1008
17	rs193099881	T	C	0.0228175	1008
17	rs4924793	T	C	0.952381	1008
17	rs149282665	G	A	0.0664683	1008
17	rs1006554	A	G	0.952381	1008
17	rs1006553	C	T	0.360119	1008
17	rs144620996	G	A	0.0724206	1008
17	rs11653719	C	T	0.331349	1008
17	rs12948881	C	A	0.331349	1008
17	rs11650088	G	A	0.360119	1008
17	rs2108967	A	G	0.951389	1008
17	rs148203360	T	C	0.0902778	1008
17	rs11204414	C	T	0.952381	1008
17	rs150328857	C	A	0.0902778	1008
17	rs118069092	G	A	0.0625	1008
17	rs1006556	G	C	0.438492	1008
17	rs117089792	A	C	0.118056	1008
17	rs117445432	G	A	0.0625	1008
17	rs116948535	G	A	0.0625	1008
17	rs1042183	C	T	0.331349	1008
17	rs917520	G	A	0.0902778	1008
```
