## Supplementary material for "Characterization of shared and ancestry-specific signals driving complex traits using multi-ancestry fine-mapping": s2_ref.bim

```
17	rs9908564	0	18642481	T	C
17	rs144641799	0	18642541	C	T
17	rs144992749	0	18642619	G	A
17	rs9893944	0	18644041	C	T
17	rs9895898	0	18644142	T	C
17	rs12602546	0	18644364	G	A
17	rs76349899	0	18644968	T	C
17	rs62073743	0	18646827	C	T
17	rs11544711	0	18647625	T	A
17	rs112087876	0	18648388	C	T
17	rs4315390	0	18649047	A	G
17	rs141641344	0	18650533	C	T
17	rs76866171	0	18650991	C	T
17	rs4924769	0	18652608	C	T
17	rs56195816	0	18654835	G	A
17	rs7215492	0	18655487	C	T
17	rs12603903	0	18655753	T	C
17	rs139219182	0	18656485	C	G
17	rs138524337	0	18656626	C	T
17	rs9783820	0	18660321	C	A
17	rs7223948	0	18660798	A	G
17	rs12603319	0	18661327	C	T
17	rs79326915	0	18663220	G	C
17	rs56296620	0	18663393	T	A
17	rs113103355	0	18663414	A	G
17	rs12943180	0	18663803	A	G
17	rs11078420	0	18664378	G	C
17	rs184835811	0	18664724	A	G
17	rs3032059	0	18665275	T	A
17	rs28711770	0	18665362	G	A
17	rs71372288	0	18666697	C	A
17	rs11657414	0	18668541	G	C
17	rs59130773	0	18669364	C	G
17	rs10153280	0	18669817	T	C
17	rs55828488	0	18671675	G	A
17	rs10775382	0	18671733	C	A
17	rs11651007	0	18672187	T	C
17	rs9898589	0	18672950	T	C
17	rs12452278	0	18672958	C	T
17	rs9674947	0	18673147	T	C
17	rs150933603	0	18673906	C	T
17	rs11489009	0	18674652	A	G
17	rs8073523	0	18674745	T	C
17	rs8076246	0	18674943	A	G
17	rs9906823	0	18677297	C	A
17	rs4244595	0	18677329	G	A
17	rs4924924	0	18677774	G	C
17	rs4630608	0	18678548	C	T
17	rs9908821	0	18679404	A	G
17	rs9909417	0	18679442	G	A
17	rs60883080	0	18679590	C	T
17	rs12150592	0	18679833	A	G
17	rs67053020	0	18680061	G	C
17	rs117084603	0	18680101	A	G
17	rs4924925	0	18680569	T	G
17	rs77288131	0	18681913	G	A
17	rs9911451	0	18683010	A	T
17	rs577020258	0	18683541	G	A
17	rs59588820	0	18684487	A	G
17	rs58011943	0	18684527	G	C
17	rs75174617	0	18684642	G	T
17	rs76852375	0	18684809	G	T
17	rs11867206	0	18687736	G	T
17	rs111514880	0	18688664	G	A
17	rs62075101	0	18692042	C	T
17	rs62075102	0	18692061	G	C
17	rs56156915	0	18693352	G	A
17	rs61075345	0	18694277	G	A
17	rs4924771	0	18696073	C	T
17	rs8082550	0	18697547	T	C
17	rs71372291	0	18698379	C	T
17	rs9709286	0	18698449	C	T
17	rs4924927	0	18699071	A	G
17	rs60217140	0	18699749	G	C
17	rs8074173	0	18699792	G	A
17	rs141410658	0	18700111	G	A
17	rs115776459	0	18700843	C	A
17	rs56088506	0	18701896	G	A
17	rs2270139	0	18702094	A	G
17	rs8080471	0	18702220	T	C
17	rs74752116	0	18703292	T	C
17	rs62075107	0	18704132	A	G
17	rs4924772	0	18704302	G	A
17	rs200888988	0	18704935	G	A
17	rs8077931	0	18705351	T	C
17	rs8077275	0	18705412	G	A
17	rs9891668	0	18705442	G	A
17	rs9898804	0	18706130	G	A
17	rs2589690	0	18706810	T	C
17	rs62075108	0	18707149	A	G
17	rs139167084	0	18708046	C	T
17	rs17675577	0	18708788	A	G
17	rs1043628	0	18709202	T	C
17	rs75779268	0	18709578	A	G
17	rs2532476	0	18712975	A	G
17	rs4924929	0	18714241	G	A
17	rs4548934	0	18714334	A	G
17	rs191470872	0	18715208	A	G
17	rs4123417	0	18715642	T	C
17	rs71372293	0	18715701	A	G
17	rs55788939	0	18716055	A	G
17	rs142356334	0	18716652	A	G
17	rs2921196	0	18720081	A	G
17	rs200691225	0	18720316	C	A
17	rs116904082	0	18721085	A	G
17	rs537115200	0	18723085	T	C
17	rs7207570	0	18723995	C	T
17	rs28667787	0	18725527	C	T
17	rs35783872	0	18748820	A	C
17	rs200096445	0	18749727	T	C
17	rs4003616	0	18750371	G	A
17	rs143643204	0	18751575	T	C
17	rs28436199	0	18751730	C	T
17	rs9915894	0	18752778	T	C
17	rs9916340	0	18752939	T	C
17	rs4924935	0	18753870	C	T
17	rs9902467	0	18754927	A	T
17	rs7214585	0	18755300	T	C
17	rs7213615	0	18755401	C	T
17	rs9916802	0	18756118	G	A
17	rs7223700	0	18756962	A	G
17	rs4924936	0	18757213	A	G
17	rs9897586	0	18757375	G	A
17	rs68182308	0	18758226	A	T
17	rs9905565	0	18758641	C	T
17	rs9907723	0	18758853	T	C
17	rs66554377	0	18759275	C	T
17	rs7221935	0	18760399	G	C
17	rs72840597	0	18760612	C	A
17	rs7222187	0	18760826	A	C
17	rs8066636	0	18761109	G	A
17	rs8066385	0	18761133	C	T
17	rs9905495	0	18761419	T	C
17	rs11548434	0	18761508	G	A
17	rs28540773	0	18761754	T	C
17	rs8068683	0	18761827	T	G
17	rs8077111	0	18763260	C	T
17	rs1037036	0	18764077	G	A
17	rs1037037	0	18765021	A	G
17	rs8069826	0	18765490	G	T
17	rs34306838	0	18766382	C	T
17	rs9915343	0	18766494	A	G
17	rs9916245	0	18766825	C	G
17	rs12942794	0	18767217	A	C
17	rs7503663	0	18767446	C	T
17	rs12600851	0	18767518	T	A
17	rs3764443	0	18767756	A	G
17	rs3764444	0	18767846	C	T
17	rs3764445	0	18767923	G	A
17	rs3764446	0	18768012	C	T
17	rs3764447	0	18768372	G	A
17	rs3764448	0	18768437	C	T
17	rs9903574	0	18768582	C	T
17	rs2305061	0	18768870	C	T
17	rs2386404	0	18769349	T	C
17	rs2386403	0	18769600	A	G
17	rs6502672	0	18769750	A	G
17	rs8182287	0	18769792	G	A
17	rs59572604	0	18769840	C	T
17	rs143055642	0	18769848	G	A
17	rs11868500	0	18770254	A	G
17	rs12937933	0	18770283	C	G
17	rs11868520	0	18770367	A	G
17	rs2305062	0	18770530	A	G
17	rs2305064	0	18770733	G	A
17	rs9912713	0	18771145	G	A
17	rs11653729	0	18771168	G	A
17	rs62075120	0	18771672	C	A
17	rs34417974	0	18773636	T	C
17	rs12951890	0	18773651	G	A
17	rs7212905	0	18774271	A	G
17	rs7214754	0	18774603	T	G
17	rs138433580	0	18775280	G	A
17	rs6502673	0	18775322	A	G
17	rs77622879	0	18775463	G	A
17	rs7219204	0	18775561	G	A
17	rs4328505	0	18775565	G	A
17	rs4393623	0	18775900	A	G
17	rs7503678	0	18776020	A	T
17	rs10852854	0	18776390	C	G
17	rs6502674	0	18776897	A	G
17	rs12451220	0	18778421	C	T
17	rs12451200	0	18778493	A	G
17	rs7220661	0	18779130	A	G
17	rs1992649	0	18779775	A	G
17	rs12452289	0	18781809	T	G
17	rs12449821	0	18781948	A	G
17	rs35911764	0	18782582	C	T
17	rs67735616	0	18782691	G	A
17	rs112429999	0	18782865	T	C
17	rs11650163	0	18784404	T	C
17	rs68046274	0	18785126	G	A
17	rs2892016	0	18786776	C	T
17	rs142657174	0	18786820	A	G
17	rs2892015	0	18786849	C	T
17	rs4334348	0	18787004	G	T
17	rs8073236	0	18787182	C	G
17	rs4319824	0	18787418	T	C
17	rs9914914	0	18787780	G	A
17	rs9914544	0	18787828	A	C
17	rs9915346	0	18787931	G	A
17	rs7222748	0	18787976	T	C
17	rs7221778	0	18788218	A	G
17	rs4924938	0	18788559	T	C
17	rs12600722	0	18788987	C	A
17	rs62075125	0	18789177	G	T
17	rs34791187	0	18789283	G	A
17	rs9748173	0	18789671	A	T
17	rs9748183	0	18789724	A	G
17	rs112795111	0	18789963	G	A
17	rs8071147	0	18790678	A	G
17	rs8071458	0	18790840	C	A
17	rs9912568	0	18792719	G	A
17	rs3803835	0	18793061	C	T
17	rs3826380	0	18793225	A	G
17	rs11650153	0	18793573	C	T
17	rs9898426	0	18794071	A	G
17	rs4924774	0	18794920	A	C
17	rs9906799	0	18795317	A	G
17	rs66488653	0	18796791	G	T
17	rs8078993	0	18797126	A	G
17	rs67411574	0	18797337	A	G
17	rs140418251	0	18797629	C	T
17	rs57035178	0	18797767	C	T
17	rs7210746	0	18798593	T	C
17	rs7209853	0	18798600	G	A
17	rs4510081	0	18798846	T	G
17	rs4924940	0	18800092	T	C
17	rs59682951	0	18800766	G	T
17	rs8074020	0	18801380	T	C
17	rs8073436	0	18801841	A	G
17	rs34413375	0	18802028	C	A
17	rs62075127	0	18803124	C	T
17	rs6502676	0	18803459	G	A
17	rs6502677	0	18803658	A	G
17	rs9902016	0	18803981	C	T
17	rs58671374	0	18804135	G	A
17	rs4924941	0	18804199	T	A
17	rs56321767	0	18804217	A	G
17	rs11078421	0	18804385	T	C
17	rs11078422	0	18804413	C	T
17	rs17842756	0	18805421	A	G
17	rs9916647	0	18805520	C	G
17	rs7223173	0	18805887	A	G
17	rs4924943	0	18806025	A	T
17	rs12936834	0	18807078	G	A
17	rs8067882	0	18807131	T	C
17	rs8072860	0	18807884	T	C
17	rs8071783	0	18807939	C	G
17	rs17743944	0	18809268	A	G
17	rs8077775	0	18809543	A	G
17	rs12940837	0	18809764	C	T
17	rs4924944	0	18810002	G	A
17	rs7222893	0	18811702	A	G
17	rs7223231	0	18811846	C	T
17	rs9903087	0	18812956	A	G
17	rs4924945	0	18813160	A	G
17	rs9892709	0	18814830	T	C
17	rs9891309	0	18814976	C	T
17	rs9899848	0	18815547	T	G
17	rs11657215	0	18816274	C	T
17	rs35719071	0	18817107	C	T
17	rs113778654	0	18817216	C	A
17	rs62075159	0	18817456	C	T
17	rs11658555	0	18817486	C	T
17	rs34493015	0	18817662	C	G
17	rs35341640	0	18818228	G	A
17	rs6502678	0	18818465	A	G
17	rs62076161	0	18818557	T	C
17	rs7501465	0	18818959	C	T
17	rs35115736	0	18819382	C	T
17	rs9889420	0	18819985	G	A
17	rs8070707	0	18820457	C	T
17	rs11870265	0	18820985	A	T
17	rs2428366	0	18821435	G	A
17	rs2469862	0	18821825	C	T
17	rs9911940	0	18822058	T	C
17	rs55673732	0	18822167	T	G
17	rs2428365	0	18822470	G	A
17	rs9892397	0	18823162	T	C
17	rs9891606	0	18823362	G	A
17	rs9893376	0	18823578	T	C
17	rs17842759	0	18823705	G	A
17	rs874637	0	18824552	A	G
17	rs34216376	0	18826253	A	G
17	rs67639335	0	18826366	T	G
17	rs182956851	0	18826428	A	T
17	rs62076164	0	18827391	C	T
17	rs11655553	0	18827791	C	G
17	rs8080032	0	18827793	C	A
17	rs11651202	0	18827910	T	C
17	rs11656953	0	18828703	G	A
17	rs2469841	0	18829245	T	C
17	rs34817137	0	18829263	A	G
17	rs34180000	0	18829280	T	C
17	rs34235652	0	18829386	A	G
17	rs11652294	0	18830033	G	A
17	rs11657284	0	18830123	T	G
17	rs966811	0	18830287	G	A
17	rs9905208	0	18830668	C	T
17	rs11653609	0	18831006	G	A
17	rs11658590	0	18831252	T	C
17	rs1737947	0	18831432	A	G
17	rs59406503	0	18832838	A	C
17	rs2891982	0	18833062	C	T
17	rs9900835	0	18833612	A	G
17	rs1634411	0	18833810	C	T
17	rs35611268	0	18834137	A	T
17	rs6846	0	18834258	G	T
17	rs11654503	0	18835238	T	C
17	rs1634409	0	18836177	C	T
17	rs1625912	0	18838080	T	C
17	rs11658521	0	18838306	T	C
17	rs9914107	0	18838613	T	C
17	rs56964223	0	18839339	G	A
17	rs2473655	0	18839419	T	C
17	rs1737944	0	18840433	G	A
17	rs1737943	0	18841590	C	T
17	rs2472695	0	18841826	T	C
17	rs2428380	0	18843089	C	A
17	rs1859083	0	18843306	G	A
17	rs56380918	0	18844142	A	T
17	rs34078852	0	18844189	A	G
17	rs1737942	0	18844467	A	G
17	rs1634424	0	18844469	G	A
17	rs1737941	0	18844664	T	G
17	rs1634423	0	18844736	C	T
17	rs1634422	0	18845075	C	T
17	rs1737940	0	18845320	T	G
17	rs4924946	0	18846525	A	T
17	rs4924947	0	18846818	T	C
17	rs1737939	0	18848023	A	G
17	rs2472694	0	18848498	G	A
17	rs1634421	0	18851326	G	A
17	rs1611882	0	18851959	T	C
17	rs1634420	0	18852021	G	T
17	rs1634419	0	18852205	G	A
17	rs1555142	0	18852800	T	C
17	rs1634418	0	18853178	A	G
17	rs148393454	0	18853473	C	T
17	rs1634417	0	18853855	A	C
17	rs146835614	0	18854064	T	C
17	rs1634416	0	18854872	C	T
17	rs2073078	0	18855486	G	A
17	rs2076562	0	18855611	T	C
17	rs2258367	0	18855807	G	C
17	rs7216663	0	18855987	C	A
17	rs2428379	0	18856320	T	C
17	rs2472693	0	18856871	A	G
17	rs4924949	0	18856896	G	A
17	rs1634413	0	18857163	G	A
17	rs9303159	0	18857971	G	A
17	rs9903337	0	18858057	T	C
17	rs2472692	0	18859018	A	G
17	rs111928116	0	18859179	T	C
17	rs11653983	0	18859611	G	A
17	rs2469842	0	18859699	A	G
17	rs2428378	0	18859885	T	G
17	rs2469843	0	18860237	A	G
17	rs2472691	0	18860763	T	G
17	rs7208220	0	18861595	A	G
17	rs2074276	0	18863105	C	T
17	rs2074275	0	18863672	G	A
17	rs2074274	0	18863979	G	C
17	rs2257609	0	18865181	A	G
17	rs2469844	0	18866129	G	A
17	rs2469845	0	18866285	A	C
17	rs2469846	0	18866404	C	T
17	rs73306439	0	18866861	G	T
17	rs2469847	0	18867127	T	C
17	rs2428377	0	18868773	T	C
17	rs75540282	0	18869040	A	C
17	rs2428376	0	18869484	T	A
17	rs11652123	0	18870524	G	C
17	rs8415	0	18872337	T	C
17	rs2074273	0	18872521	A	G
17	rs2074272	0	18872581	C	T
17	rs181409535	0	18872594	T	C
17	rs3751970	0	18873849	G	C
17	rs3751969	0	18873905	A	G
17	rs916823	0	18874720	C	G
17	rs2428375	0	18875771	C	T
17	rs17842752	0	18876596	A	C
17	rs8065967	0	18877447	G	A
17	rs2259660	0	18878774	G	A
17	rs2469858	0	18879371	A	G
17	rs2472718	0	18879423	A	C
17	rs2472717	0	18879649	C	T
17	rs2472716	0	18879761	G	A
17	rs2472715	0	18880268	C	A
17	rs2469860	0	18880661	T	C
17	rs75425060	0	18880986	C	T
17	rs117693306	0	18881572	C	T
17	rs2074271	0	18882214	G	A
17	rs2074270	0	18882446	T	C
17	rs77283946	0	18886281	C	A
17	rs17842754	0	18889794	C	T
17	rs140310256	0	18890251	C	T
17	rs8070758	0	18890762	T	C
17	rs9901327	0	18891318	G	T
17	rs117556970	0	18891631	C	T
17	rs9916099	0	18893215	A	C
17	rs79961268	0	18894598	G	C
17	rs62076203	0	18894656	T	G
17	rs116036225	0	18894981	T	C
17	rs62076204	0	18896212	A	G
17	rs886284	0	18896297	C	G
17	rs886283	0	18896380	G	A
17	rs9891821	0	18897017	C	G
17	rs79524186	0	18897299	C	T
17	rs12451868	0	18897338	C	G
17	rs2472712	0	18897672	G	A
17	rs62072660	0	18897719	G	C
17	rs2472711	0	18898000	T	G
17	rs28810084	0	18898511	G	A
17	rs28896808	0	18898537	A	G
17	rs78338149	0	18898714	T	C
17	rs73981273	0	18899374	A	G
17	rs73306492	0	18899409	A	G
17	rs79096555	0	18900074	G	A
17	rs12450425	0	18900746	C	T
17	rs6502681	0	18900788	C	T
17	rs73981276	0	18900866	G	A
17	rs73981278	0	18901167	T	C
17	rs12453486	0	18901225	T	C
17	rs73981280	0	18901487	G	C
17	rs73981281	0	18901488	G	A
17	rs7219617	0	18902320	C	T
17	rs8076485	0	18902464	A	G
17	rs8077103	0	18902792	C	A
17	rs8064539	0	18903576	T	C
17	rs73981285	0	18904431	T	C
17	rs7211874	0	18904830	A	G
17	rs75835798	0	18904839	G	A
17	rs7216681	0	18905375	A	G
17	rs75471268	0	18905630	G	A
17	rs74828898	0	18905798	T	C
17	rs116139938	0	18906041	G	T
17	rs115250081	0	18906042	C	T
17	rs2074283	0	18907029	A	G
17	rs885675	0	18907673	G	C
17	rs731996	0	18907773	T	G
17	rs57881452	0	18907934	G	A
17	rs11868888	0	18908189	A	G
17	rs74916426	0	18908420	G	A
17	rs60269272	0	18908671	G	A
17	rs73982610	0	18908760	G	A
17	rs7218780	0	18908879	G	A
17	rs7218569	0	18909043	A	G
17	rs80145212	0	18909120	C	T
17	rs76319158	0	18909269	C	T
17	rs139243673	0	18909399	C	G
17	rs74987634	0	18910174	T	C
17	rs12453523	0	18910676	A	T
17	rs12453564	0	18910811	A	G
17	rs140071836	0	18911086	T	C
17	rs2428373	0	18911386	T	C
17	rs113707394	0	18911969	C	T
17	rs9899204	0	18912271	C	T
17	rs117012227	0	18912474	G	C
17	rs117457682	0	18912660	A	G
17	rs73308408	0	18913112	A	G
17	rs28463694	0	18913416	G	A
17	rs8070971	0	18913742	T	C
17	rs60797930	0	18913767	C	T
17	rs12450886	0	18913909	C	T
17	rs2428372	0	18914445	G	A
17	rs2472710	0	18914567	C	G
17	rs2428371	0	18914688	G	A
17	rs76921635	0	18914725	G	A
17	rs2472709	0	18914778	C	T
17	rs76523905	0	18915758	G	A
17	rs80232948	0	18915770	G	A
17	rs2428370	0	18916330	G	A
17	rs2472708	0	18917237	A	G
17	rs2472707	0	18917324	A	G
17	rs2428369	0	18917513	A	G
17	rs2074281	0	18917899	C	T
17	rs185370046	0	18917903	G	A
17	rs2074280	0	18917915	C	T
17	rs28526726	0	18918258	C	G
17	rs2074279	0	18918396	G	C
17	rs75957782	0	18918740	G	T
17	rs57046835	0	18919654	C	T
17	rs58556923	0	18920553	C	G
17	rs79557262	0	18921841	G	A
17	rs117119618	0	18921944	C	T
17	rs58781452	0	18922418	G	A
17	rs61125125	0	18922492	A	G
17	rs12603640	0	18922970	G	C
17	rs61224181	0	18923124	G	A
17	rs12604020	0	18923180	C	T
17	rs1624825	0	18923818	G	A
17	rs1621499	0	18924188	G	A
17	rs147181892	0	18924999	C	T
17	rs76020008	0	18926162	G	T
17	rs115496750	0	18926545	A	G
17	rs2074277	0	18926943	G	A
17	rs78368288	0	18927232	A	C
17	rs111811667	0	18927951	A	C
17	rs80209928	0	18927996	T	C
17	rs58803056	0	18928456	C	T
17	rs202113780	0	18946858	C	G
17	rs373466781	0	18965341	C	T
17	rs201695897	0	18965363	T	C
17	rs145295540	0	18966943	G	A
17	rs551538782	0	18967020	C	T
17	rs535663503	0	18967169	A	C
17	rs373396775	0	18967193	T	C
17	rs371094989	0	18967275	A	G
17	rs577631768	0	18996745	G	T
17	rs554957857	0	19015209	G	A
17	rs377483205	0	19015959	C	T
17	rs370710089	0	19015965	C	G
17	rs145583240	0	19024014	T	C
17	rs141516892	0	19029413	A	C
17	rs140706075	0	19052215	C	T
17	rs542946310	0	19091585	A	G
17	rs144122444	0	19113214	C	G
17	rs72639204	0	19138174	T	C
17	rs117678271	0	19141236	C	T
17	rs57433322	0	19141582	C	G
17	rs118178868	0	19141885	A	G
17	rs7219944	0	19141943	C	T
17	rs959071	0	19142226	C	T
17	rs2013949	0	19142545	C	A
17	rs4924956	0	19143219	C	T
17	rs1027872	0	19143510	G	A
17	rs8065470	0	19143614	A	C
17	rs76097317	0	19143930	G	C
17	rs72836760	0	19144055	G	T
17	rs7214668	0	19145270	A	G
17	rs117538643	0	19145548	T	G
17	rs8076509	0	19145932	G	A
17	rs117339802	0	19146437	C	T
17	rs4924957	0	19147130	G	T
17	rs4924958	0	19147194	T	G
17	rs4073003	0	19148305	A	G
17	rs72836761	0	19148607	C	T
17	rs138814547	0	19149139	G	A
17	rs7225740	0	19149835	A	G
17	rs117908458	0	19149994	C	G
17	rs139721826	0	19150113	G	A
17	rs193185217	0	19151026	T	C
17	rs7221000	0	19151602	T	C
17	rs6587068	0	19151651	T	C
17	rs8078089	0	19151970	T	C
17	rs78230735	0	19152629	G	A
17	rs4273100	0	19153417	T	C
17	rs2136306	0	19153533	G	A
17	rs59764942	0	19153709	T	A
17	rs950953	0	19155779	T	C
17	rs950954	0	19155848	A	C
17	rs116842441	0	19156042	C	T
17	rs1396620	0	19156161	G	A
17	rs4312361	0	19156298	G	C
17	rs4417595	0	19156332	A	G
17	rs117342032	0	19156904	A	G
17	rs79604311	0	19157013	A	G
17	rs117097904	0	19157485	A	C
17	rs145155045	0	19157714	C	T
17	rs4924960	0	19157989	A	T
17	rs80146870	0	19158086	C	T
17	rs138096322	0	19158780	T	C
17	rs144417944	0	19159312	G	A
17	rs148409047	0	19159332	G	A
17	rs75453650	0	19160916	C	T
17	rs73308449	0	19161152	A	G
17	rs143851185	0	19161418	G	A
17	rs4924961	0	19162027	G	A
17	rs111889376	0	19162871	C	T
17	rs117494721	0	19162920	C	T
17	rs16960158	0	19163052	A	C
17	rs4924778	0	19163690	A	G
17	rs79353725	0	19164005	T	C
17	rs28582509	0	19165179	T	C
17	rs147878949	0	19166027	C	G
17	rs78277440	0	19166081	C	T
17	rs117160740	0	19166221	A	G
17	rs78902256	0	19167130	T	A
17	rs80235624	0	19167212	G	C
17	rs117855337	0	19167313	A	G
17	rs7219384	0	19167577	T	A
17	rs75961305	0	19167792	C	G
17	rs6421429	0	19168109	G	A
17	rs6587193	0	19168320	G	A
17	rs6587194	0	19168335	C	T
17	rs74445144	0	19168367	C	T
17	rs58985982	0	19169097	C	T
17	rs4924964	0	19169801	C	T
17	rs78673106	0	19170227	C	T
17	rs73308461	0	19170295	C	T
17	rs183824270	0	19170867	T	A
17	rs4924966	0	19171006	T	C
17	rs80169837	0	19171218	T	G
17	rs7222274	0	19171432	C	T
17	rs73308466	0	19171867	C	T
17	rs4924967	0	19172196	T	G
17	rs77850971	0	19172365	G	A
17	rs72836765	0	19173791	C	T
17	rs76692401	0	19174090	G	A
17	rs28489136	0	19174123	G	A
17	rs143281745	0	19175267	G	A
17	rs79430260	0	19175644	G	C
17	rs78133809	0	19175732	T	C
17	rs117831490	0	19176144	G	A
17	rs6587198	0	19177063	T	C
17	rs2271237	0	19177528	C	G
17	rs59987016	0	19178396	C	A
17	rs59571799	0	19178892	C	A
17	rs140229165	0	19179784	C	T
17	rs80207107	0	19179980	T	C
17	rs79669345	0	19180083	T	C
17	rs4924968	0	19180190	T	C
17	rs75414223	0	19181002	C	T
17	rs80234711	0	19181014	T	C
17	rs12325948	0	19181113	C	T
17	rs150603491	0	19181536	G	A
17	rs56843002	0	19181541	G	A
17	rs117578228	0	19181766	A	G
17	rs116959081	0	19181780	C	T
17	rs139916385	0	19181801	A	T
17	rs58476534	0	19182201	C	T
17	rs79609324	0	19182246	G	A
17	rs76650099	0	19182363	T	C
17	rs4924969	0	19183314	G	C
17	rs4924779	0	19183427	C	T
17	rs4924780	0	19183734	C	G
17	rs4924970	0	19184149	C	G
17	rs75741890	0	19184339	T	A
17	rs72836768	0	19184565	T	C
17	rs187607663	0	19185007	T	C
17	rs868698	0	19185211	G	T
17	rs3760350	0	19185213	C	T
17	rs3760348	0	19185428	T	C
17	rs72836770	0	19185739	T	C
17	rs72836771	0	19187103	C	T
17	rs59850885	0	19187250	C	T
17	rs4924971	0	19188381	T	C
17	rs4924972	0	19189611	T	G
17	rs8066128	0	19189745	T	A
17	rs3785788	0	19190665	T	C
17	rs7217929	0	19190848	G	C
17	rs3785787	0	19190942	G	A
17	rs6587202	0	19191750	T	G
17	rs183837511	0	19192505	C	T
17	rs4079585	0	19192587	T	C
17	rs12051850	0	19192695	A	C
17	rs60272962	0	19193114	A	C
17	rs9902249	0	19193160	T	C
17	rs117833794	0	19194169	C	T
17	rs1969161	0	19194812	G	A
17	rs3785786	0	19194925	T	G
17	rs3785785	0	19195263	C	T
17	rs3785784	0	19195431	G	A
17	rs4924973	0	19195916	A	G
17	rs6421431	0	19196331	T	A
17	rs7502046	0	19196440	C	T
17	rs149380051	0	19196493	G	A
17	rs116926798	0	19196600	G	A
17	rs148670692	0	19196742	G	T
17	rs9325966	0	19196987	T	C
17	rs79592158	0	19197833	G	T
17	rs79828029	0	19198346	A	G
17	rs73291277	0	19198627	G	T
17	rs72836777	0	19199149	G	C
17	rs4924975	0	19199379	A	G
17	rs145878395	0	19199417	C	T
17	rs4924976	0	19199574	A	G
17	rs116867259	0	19199755	C	T
17	rs4924978	0	19200499	C	A
17	rs3785783	0	19200962	T	G
17	rs78619267	0	19202428	T	C
17	rs10888226	0	19202681	C	T
17	rs16960499	0	19203032	A	G
17	rs9894167	0	19203154	C	T
17	rs143854910	0	19203810	C	T
17	rs187367470	0	19203913	G	A
17	rs12939947	0	19204531	T	A
17	rs74255362	0	19204562	T	C
17	rs4924979	0	19204608	C	A
17	rs4924980	0	19204863	T	C
17	rs8065300	0	19205239	G	T
17	rs118163821	0	19205560	C	T
17	rs3785782	0	19206594	T	G
17	rs77397899	0	19206748	C	T
17	rs141384049	0	19207156	G	A
17	rs9915473	0	19207347	T	G
17	rs117771467	0	19207998	C	T
17	rs76508304	0	19208091	G	T
17	rs117967802	0	19209029	G	A
17	rs75250379	0	19209821	C	T
17	rs4924981	0	19210169	G	A
17	rs117343611	0	19210944	C	T
17	rs58392670	0	19212297	T	C
17	rs2296981	0	19213335	C	G
17	rs12602774	0	19213497	G	A
17	rs7214247	0	19213746	A	G
17	rs11204418	0	19213922	A	G
17	rs79670545	0	19215785	G	T
17	rs6421432	0	19215813	T	G
17	rs6421433	0	19215839	G	T
17	rs147335282	0	19216083	C	T
17	rs6421434	0	19216174	T	G
17	rs3826405	0	19216917	T	C
17	rs11652784	0	19217261	C	T
17	rs58633927	0	19217403	T	C
17	rs59972956	0	19217405	G	C
17	rs149264497	0	19218347	A	C
17	rs9325967	0	19218432	G	A
17	rs117222029	0	19218766	A	G
17	rs8070249	0	19218838	T	C
17	rs3785780	0	19219759	T	A
17	rs3785779	0	19219994	A	G
17	rs1472932	0	19220666	G	A
17	rs117163158	0	19221535	C	T
17	rs6587213	0	19221598	G	T
17	rs117588867	0	19222536	A	C
17	rs8072278	0	19222880	A	G
17	rs9915273	0	19223200	A	G
17	rs59415593	0	19223224	T	G
17	rs74755872	0	19224273	G	T
17	rs6587216	0	19224397	G	C
17	rs3785778	0	19225424	T	C
17	rs3785777	0	19225460	A	G
17	rs3785776	0	19225651	G	A
17	rs79314218	0	19226130	C	T
17	rs3785775	0	19226530	G	T
17	rs6587217	0	19226780	A	C
17	rs8066538	0	19227335	T	C
17	rs4924781	0	19227787	C	T
17	rs4924982	0	19228045	A	G
17	rs4924983	0	19229266	T	C
17	rs72836794	0	19229709	G	A
17	rs7503076	0	19229948	G	C
17	rs74519882	0	19230177	C	T
17	rs7206963	0	19231898	T	C
17	rs6587220	0	19232078	T	C
17	rs2296980	0	19233033	T	C
17	rs2296979	0	19233096	T	C
17	rs28427213	0	19233986	G	T
17	rs4924984	0	19234205	G	C
17	rs76154134	0	19234336	T	A
17	rs7208857	0	19234475	A	G
17	rs76079839	0	19235061	G	A
17	rs72836798	0	19235727	C	T
17	rs72836799	0	19235832	C	T
17	rs3785774	0	19236407	G	T
17	rs75277554	0	19236728	C	T
17	rs12602286	0	19236954	G	T
17	rs79962512	0	19237190	C	T
17	rs78237605	0	19238179	G	A
17	rs138026134	0	19238310	G	A
17	rs3803839	0	19239110	C	T
17	rs1043809	0	19239432	C	T
17	rs181949705	0	19239981	G	A
17	rs78797942	0	19240997	C	A
17	rs72836802	0	19241095	A	G
17	rs79854827	0	19241161	C	T
17	rs74502103	0	19241186	G	T
17	rs11650112	0	19241226	T	C
17	rs8079844	0	19241356	A	G
17	rs12603815	0	19241458	A	G
17	rs75112108	0	19241758	C	A
17	rs12603532	0	19242017	C	T
17	rs4924985	0	19242398	G	A
17	rs4924986	0	19242467	A	G
17	rs75476228	0	19242621	T	C
17	rs7207266	0	19243320	C	A
17	rs7219804	0	19243321	T	A
17	rs7211555	0	19243426	G	C
17	rs113653195	0	19243633	G	A
17	rs12942201	0	19244821	T	C
17	rs12937289	0	19244888	C	T
17	rs8065263	0	19246152	G	C
17	rs7212549	0	19246667	A	G
17	rs7221577	0	19246867	T	C
17	rs4924987	0	19247075	G	A
17	rs11204301	0	19247504	A	G
17	rs117055930	0	19248103	C	T
17	rs3785773	0	19248179	C	G
17	rs3785772	0	19248437	G	A
17	rs57560323	0	19248614	A	G
17	rs4924782	0	19249660	C	A
17	rs79716743	0	19250530	T	C
17	rs7221299	0	19250679	G	A
17	rs77428436	0	19251597	G	C
17	rs78399625	0	19251747	G	A
17	rs142438934	0	19253382	G	A
17	rs9899649	0	19253613	C	T
17	rs9910548	0	19253661	A	C
17	rs117473219	0	19254153	T	C
17	rs116117736	0	19255205	T	C
17	rs8069741	0	19255206	A	C
17	rs118072148	0	19255253	C	T
17	rs8069885	0	19255300	A	G
17	rs8066640	0	19255468	G	A
17	rs7503537	0	19255789	T	G
17	rs7502467	0	19256071	G	T
17	rs9912748	0	19256449	T	C
17	rs12948723	0	19256654	T	G
17	rs1039805	0	19257175	C	T
17	rs6587066	0	19258073	G	A
17	rs6587067	0	19258339	C	T
17	rs7221836	0	19258406	C	T
17	rs8072440	0	19259401	A	G
17	rs8065189	0	19259507	C	T
17	rs74609523	0	19260786	T	A
17	rs143093327	0	19261871	T	C
17	rs4924988	0	19262392	C	T
17	rs7213401	0	19263424	T	G
17	rs6587069	0	19264046	C	T
17	rs6587070	0	19264268	A	T
17	rs6587071	0	19264511	A	C
17	rs1106374	0	19265596	C	T
17	rs2296978	0	19265952	C	T
17	rs117169107	0	19265992	C	T
17	rs77366811	0	19266620	G	T
17	rs79400257	0	19266621	C	T
17	rs11204306	0	19267371	A	G
17	rs116875865	0	19268795	G	A
17	rs78386815	0	19268882	C	T
17	rs6587073	0	19270050	A	G
17	rs75009149	0	19270136	C	T
17	rs3886478	0	19270447	G	A
17	rs78455857	0	19270930	G	A
17	rs6587074	0	19271065	A	C
17	rs6587075	0	19272204	G	A
17	rs72838810	0	19272919	T	C
17	rs118061777	0	19272930	A	G
17	rs76305937	0	19273018	C	T
17	rs78707385	0	19273258	C	G
17	rs78876280	0	19273497	T	G
17	rs75525285	0	19273887	G	C
17	rs72838811	0	19274410	A	G
17	rs79896260	0	19274411	A	C
17	rs6587076	0	19274443	C	G
17	rs6587077	0	19274610	T	C
17	rs72838814	0	19274780	T	C
17	rs79437528	0	19275620	G	A
17	rs77187604	0	19275828	G	A
17	rs2048230	0	19276199	G	A
17	rs7502770	0	19276219	T	C
17	rs76776647	0	19276405	C	G
17	rs117978761	0	19277137	A	G
17	rs60606605	0	19277144	G	A
17	rs138197370	0	19277454	T	C
17	rs60166680	0	19277544	C	G
17	rs60526617	0	19278475	T	C
17	rs118137515	0	19278717	A	T
17	rs58759804	0	19278916	A	G
17	rs62065895	0	19278947	C	T
17	rs77033819	0	19279224	C	T
17	rs3866958	0	19281006	A	C
17	rs112275899	0	19281083	A	G
17	rs78367046	0	19281183	G	A
17	rs75007942	0	19281359	C	A
17	rs2233072	0	19281828	T	G
17	rs78834929	0	19282837	A	G
17	rs2269871	0	19282909	A	G
17	rs148989290	0	19283802	A	G
17	rs2233074	0	19284071	G	C
17	rs2233075	0	19284650	C	T
17	rs2233083	0	19286463	C	T
17	rs6587082	0	19287476	T	G
17	rs75653490	0	19288123	C	T
17	rs2240099	0	19288274	T	G
17	rs60198467	0	19288515	C	T
17	rs74458894	0	19288644	C	T
17	rs2269870	0	19290446	G	C
17	rs73980070	0	19290942	G	A
17	rs16960093	0	19291292	C	T
17	rs79422263	0	19291529	T	A
17	rs62065897	0	19292681	A	G
17	rs61147968	0	19292804	G	A
17	rs117084399	0	19293115	A	G
17	rs75444287	0	19293642	G	A
17	rs7501702	0	19293727	G	A
17	rs60998345	0	19294382	A	G
17	rs7406361	0	19294828	A	G
17	rs7502682	0	19295450	G	T
17	rs79854369	0	19296794	C	A
17	rs117531025	0	19297175	G	A
17	rs78365386	0	19297489	G	A
17	rs2189441	0	19297685	C	T
17	rs72838818	0	19297709	C	T
17	rs12450356	0	19298290	A	G
17	rs57915107	0	19301029	G	C
17	rs1912012	0	19301123	T	C
17	rs1912013	0	19301231	A	G
17	rs1588300	0	19301382	A	G
17	rs79800652	0	19301670	T	C
17	rs73306299	0	19301729	T	A
17	rs77744586	0	19302049	G	A
17	rs79674468	0	19303372	G	T
17	rs1509160	0	19303493	G	T
17	rs76182897	0	19303923	G	A
17	rs143621583	0	19304177	C	T
17	rs147979067	0	19304375	C	T
17	rs140852152	0	19304434	C	T
17	rs28469030	0	19304490	G	A
17	rs79893141	0	19305213	C	T
17	rs2386313	0	19305561	A	G
17	rs729764	0	19306098	G	A
17	rs117844862	0	19306370	A	C
17	rs3744392	0	19306953	C	T
17	rs3744391	0	19307166	G	T
17	rs116867843	0	19307227	G	A
17	rs76273879	0	19307645	G	A
17	rs115201060	0	19307936	C	T
17	rs145045098	0	19308612	G	A
17	rs12601878	0	19308743	G	A
17	rs7223689	0	19308773	G	C
17	rs6587103	0	19309834	T	C
17	rs75162567	0	19309993	G	A
17	rs8072763	0	19310065	C	A
17	rs16960104	0	19310683	A	T
17	rs78526137	0	19310827	G	A
17	rs75081613	0	19311174	T	C
17	rs116981577	0	19311487	C	T
17	rs60069230	0	19311626	A	G
17	rs144310232	0	19312302	G	A
17	rs79047589	0	19313266	A	G
17	rs1110467	0	19313715	C	T
17	rs1110466	0	19313997	C	T
17	rs16960113	0	19314065	A	G
17	rs2386314	0	19314296	T	C
17	rs77862745	0	19314341	C	T
17	rs117396466	0	19314342	C	T
17	rs739830	0	19314611	T	C
17	rs739829	0	19315276	T	C
17	rs12601817	0	19316913	A	G
17	rs75724504	0	19317186	G	C
17	rs116952841	0	19317241	G	C
17	rs8077073	0	19317590	G	A
17	rs57638354	0	19317728	C	T
17	rs1295330	0	19318031	A	G
17	rs2292289	0	19318460	C	T
17	rs1295329	0	19319015	C	T
17	rs76138388	0	19319374	T	C
17	rs2072121	0	19320058	T	C
17	rs2072120	0	19320122	A	G
17	rs2072119	0	19320154	T	G
17	rs2072118	0	19320444	C	T
17	rs59757231	0	19320782	A	G
17	rs7208015	0	19320879	C	G
17	rs77973930	0	19321002	G	A
17	rs74816636	0	19321698	C	T
17	rs12938066	0	19322062	G	A
17	rs117453544	0	19323873	T	C
17	rs140761466	0	19323907	C	T
17	rs8074394	0	19323911	T	C
17	rs112469929	0	19323998	C	T
17	rs118151004	0	19324206	G	A
17	rs118071310	0	19325269	C	T
17	rs6587120	0	19325974	G	A
17	rs6587121	0	19326064	G	A
17	rs12601656	0	19326317	G	A
17	rs79688985	0	19326418	G	A
17	rs2386315	0	19326702	G	A
17	rs763751	0	19326857	T	C
17	rs77628362	0	19327004	C	T
17	rs74548341	0	19327417	A	G
17	rs11869679	0	19327541	G	A
17	rs73293585	0	19327792	C	T
17	rs9896125	0	19327857	G	C
17	rs8077109	0	19328043	T	C
17	rs9915781	0	19328815	T	C
17	rs191499332	0	19329446	G	A
17	rs75170994	0	19330007	G	A
17	rs77365893	0	19330045	C	T
17	rs145638777	0	19330265	G	T
17	rs142868723	0	19330390	G	A
17	rs200233498	0	19330530	T	C
17	rs76714973	0	19330546	T	C
17	rs12600985	0	19330566	G	A
17	rs76333605	0	19331364	G	A
17	rs73293597	0	19331885	T	G
17	rs12603560	0	19332483	C	G
17	rs8068000	0	19333382	G	C
17	rs12943732	0	19334819	G	C
17	rs11869123	0	19335878	C	T
17	rs7216534	0	19337029	A	G
17	rs9910275	0	19337251	T	C
17	rs76203401	0	19337503	T	C
17	rs6587126	0	19337835	C	T
17	rs6587127	0	19338034	G	A
17	rs2386316	0	19338185	G	T
17	rs11204343	0	19338337	G	A
17	rs7219306	0	19338609	G	A
17	rs9901210	0	19339822	A	G
17	rs7214194	0	19341494	C	G
17	rs117560380	0	19341601	C	T
17	rs190116626	0	19341666	G	A
17	rs11867822	0	19342782	A	G
17	rs76998126	0	19343691	T	C
17	rs375258101	0	19344575	C	T
17	rs139723351	0	19344734	C	G
17	rs574143371	0	19344993	G	C
17	rs556328311	0	19345607	A	C
17	rs116861517	0	19345777	C	T
17	rs72838824	0	19346639	C	A
17	rs114208022	0	19346707	G	A
17	rs112922529	0	19346918	C	G
17	rs138397888	0	19347528	G	A
17	rs4924992	0	19347793	T	C
17	rs142916071	0	19347912	C	T
17	rs12937053	0	19348126	G	A
17	rs147680739	0	19350141	C	T
17	rs80309979	0	19350230	C	T
17	rs12941722	0	19352182	G	A
17	rs140139928	0	19352262	C	T
17	rs9895616	0	19352994	C	T
17	rs4924785	0	19353378	C	T
17	rs8076500	0	19353422	A	G
17	rs138911166	0	19353676	C	T
17	rs144866282	0	19353833	G	A
17	rs34315605	0	19353852	C	T
17	rs145326744	0	19353907	C	A
17	rs118187643	0	19354719	T	C
17	rs57216069	0	19354747	A	C
17	rs554996660	0	19354753	A	C
17	rs144716969	0	19355206	C	T
17	rs115674629	0	19355281	T	C
17	rs2107264	0	19355571	G	A
17	rs4924993	0	19356463	T	A
17	rs59482262	0	19358355	T	C
17	rs8080617	0	19358443	G	A
17	rs9899706	0	19360249	T	C
17	rs60492470	0	19361076	C	T
17	rs10491097	0	19361211	T	C
17	rs12602013	0	19362790	A	C
17	rs117636464	0	19362877	C	A
17	rs12945111	0	19362967	G	T
17	rs4924994	0	19364961	A	T
17	rs8071408	0	19365611	G	A
17	rs12939559	0	19366619	T	A
17	rs76278335	0	19366798	T	G
17	rs139306162	0	19367125	T	G
17	rs7220633	0	19367161	C	G
17	rs74334255	0	19367431	A	G
17	rs117799685	0	19367602	C	A
17	rs80021653	0	19368582	G	A
17	rs117579856	0	19369775	T	C
17	rs7212787	0	19370582	G	A
17	rs4924995	0	19371000	G	A
17	rs11868575	0	19371597	G	T
17	rs11658544	0	19372837	C	T
17	rs144342420	0	19373087	G	T
17	rs7224374	0	19373110	C	T
17	rs2386317	0	19373299	A	G
17	rs75351769	0	19373790	C	T
17	rs183680541	0	19373897	A	C
17	rs12947647	0	19374249	T	C
17	rs76576684	0	19374313	T	C
17	rs116217901	0	19374702	C	A
17	rs144962029	0	19374869	G	A
17	rs72838835	0	19375295	G	T
17	rs11869950	0	19375429	T	C
17	rs12953174	0	19375481	C	T
17	rs12948453	0	19375719	T	C
17	rs7214134	0	19375856	T	A
17	rs6587173	0	19375943	T	C
17	rs2453615	0	19376321	T	G
17	rs118135323	0	19376464	C	T
17	rs2428591	0	19376506	C	A
17	rs2428590	0	19376526	C	T
17	rs147366741	0	19376826	C	G
17	rs2428589	0	19377040	G	A
17	rs79342775	0	19377065	G	A
17	rs75643285	0	19377401	G	A
17	rs2453570	0	19377493	G	A
17	rs2428588	0	19377559	A	G
17	rs12945857	0	19377641	G	A
17	rs9915092	0	19377818	T	A
17	rs9903114	0	19377888	G	C
17	rs117457282	0	19378616	G	A
17	rs187681980	0	19378728	C	G
17	rs143932738	0	19378785	C	A
17	rs376438338	0	19378929	C	A
17	rs542886550	0	19379271	C	T
17	rs184228071	0	19379615	T	C
17	rs117182049	0	19380047	C	A
17	rs7212355	0	19380728	T	C
17	rs138933420	0	19380973	C	A
17	rs12603841	0	19381110	G	C
17	rs12602744	0	19381163	T	A
17	rs117364611	0	19381495	C	T
17	rs12602804	0	19381526	T	G
17	rs7219821	0	19383540	A	G
17	rs2891989	0	19383799	A	T
17	rs145206375	0	19384362	C	T
17	rs7221430	0	19384363	G	C
17	rs7210456	0	19384961	A	G
17	rs79133329	0	19384968	A	C
17	rs183171523	0	19385560	A	C
17	rs141464365	0	19386747	T	A
17	rs2453605	0	19386966	T	C
17	rs2453606	0	19387091	G	A
17	rs2428585	0	19387538	C	T
17	rs7207945	0	19387671	T	C
17	rs2453607	0	19387861	G	C
17	rs2428584	0	19388305	C	T
17	rs150612659	0	19388968	C	T
17	rs2428583	0	19388975	C	T
17	rs149773028	0	19389017	C	T
17	rs8075054	0	19389224	T	C
17	rs886438	0	19390361	G	T
17	rs147979973	0	19390555	T	C
17	rs186964181	0	19391061	C	T
17	rs77950326	0	19391448	C	T
17	rs2428582	0	19392130	A	G
17	rs2428581	0	19392185	A	G
17	rs7217336	0	19392669	G	T
17	rs2453611	0	19392816	C	A
17	rs78037705	0	19393066	C	T
17	rs2453612	0	19393644	T	C
17	rs2428580	0	19394046	A	C
17	rs149932469	0	19394060	G	A
17	rs74530958	0	19394327	G	A
17	rs149116400	0	19394735	C	T
17	rs2428579	0	19394736	G	T
17	rs2453613	0	19395340	G	A
17	rs16960177	0	19395911	T	C
17	rs9906930	0	19396389	G	A
17	rs149437871	0	19396754	C	G
17	rs7225055	0	19397455	G	A
17	rs7214062	0	19397510	T	G
17	rs2240098	0	19398557	A	G
17	rs2240097	0	19398910	C	T
17	rs2240096	0	19399223	A	G
17	rs7211299	0	19399763	G	A
17	rs146662795	0	19399921	C	T
17	rs9889273	0	19401509	T	A
17	rs77502473	0	19401672	C	T
17	rs147127040	0	19401733	A	G
17	rs77841202	0	19402064	C	G
17	rs8068853	0	19402097	T	C
17	rs2010015	0	19402521	T	C
17	rs117846802	0	19402549	G	A
17	rs186200460	0	19402682	G	T
17	rs7214851	0	19404396	G	A
17	rs117942560	0	19405113	G	A
17	rs8078268	0	19406391	C	T
17	rs9916098	0	19406392	G	A
17	rs56987574	0	19406538	A	G
17	rs76108828	0	19407306	A	T
17	rs9914662	0	19407792	T	A
17	rs138520641	0	19407989	G	A
17	rs67128415	0	19411331	T	C
17	rs58826311	0	19411451	C	G
17	rs116906907	0	19411474	C	A
17	rs143663851	0	19411489	G	C
17	rs142880922	0	19411751	C	G
17	rs117601576	0	19411828	G	A
17	rs72838842	0	19412172	G	A
17	rs117340537	0	19413046	A	G
17	rs143141497	0	19416462	G	A
17	rs7211758	0	19417728	T	A
17	rs7222869	0	19417761	G	A
17	rs57209730	0	19418384	G	C
17	rs117236845	0	19418704	T	A
17	rs4531795	0	19422361	C	T
17	rs4924997	0	19422725	A	T
17	rs7405832	0	19423581	T	C
17	rs7405847	0	19423617	T	C
17	rs117293075	0	19424336	A	T
17	rs148009422	0	19424938	G	A
17	rs4493120	0	19425040	C	G
17	rs2920450	0	19425156	A	G
17	rs74390384	0	19426465	G	A
17	rs77899927	0	19427320	G	A
17	rs56053657	0	19427569	C	A
17	rs55661368	0	19427601	C	A
17	rs2440164	0	19428610	A	G
17	rs2440165	0	19428719	T	C
17	rs11870808	0	19429379	G	C
17	rs8071709	0	19429790	A	C
17	rs117449220	0	19429817	C	T
17	rs137969134	0	19430226	C	G
17	rs2453578	0	19430645	T	C
17	rs147613808	0	19431676	C	T
17	rs11871125	0	19432393	C	T
17	rs8074902	0	19433659	T	G
17	rs138593630	0	19433709	C	A
17	rs117197316	0	19434612	G	A
17	rs2453579	0	19435278	C	A
17	rs2252281	0	19437187	T	C
17	rs2453580	0	19438321	T	C
17	rs2453581	0	19438560	C	T
17	rs2453582	0	19439066	C	T
17	rs894680	0	19440538	G	A
17	rs74814768	0	19440972	G	C
17	rs2018675	0	19441531	C	T
17	rs59547199	0	19441877	G	A
17	rs2453583	0	19442036	A	T
17	rs894682	0	19442432	T	C
17	rs117648865	0	19443369	G	A
17	rs2453584	0	19443445	G	C
17	rs112583721	0	19443932	C	A
17	rs78744710	0	19444056	A	G
17	rs75781302	0	19444191	C	A
17	rs117435075	0	19444487	G	A
17	rs2440154	0	19444987	A	G
17	rs11651540	0	19445189	C	T
17	rs11204406	0	19445420	A	G
17	rs12451696	0	19445923	A	G
17	rs77534210	0	19445924	G	A
17	rs75045964	0	19446089	T	C
17	rs4643386	0	19446190	T	C
17	rs9913823	0	19446267	G	T
17	rs2386256	0	19446714	C	T
17	rs2440155	0	19447016	T	C
17	rs2453585	0	19447612	T	A
17	rs75788926	0	19448007	C	G
17	rs143246479	0	19448667	T	C
17	rs148317799	0	19448682	A	G
17	rs117267244	0	19449156	G	C
17	rs76316395	0	19450507	G	A
17	rs2453577	0	19450850	T	A
17	rs2453576	0	19451011	G	C
17	rs2453575	0	19451139	G	A
17	rs1808941	0	19451938	G	A
17	rs2014082	0	19452049	C	T
17	rs118047903	0	19452485	A	G
17	rs182425024	0	19452543	G	A
17	rs2453574	0	19452627	G	A
17	rs2453573	0	19452656	T	C
17	rs2453572	0	19452711	T	C
17	rs2453571	0	19452712	A	G
17	rs17683662	0	19453103	T	G
17	rs117036459	0	19453401	C	A
17	rs8075055	0	19453587	A	G
17	rs117159401	0	19453910	G	A
17	rs7219149	0	19453968	G	A
17	rs3794803	0	19454093	C	G
17	rs2247518	0	19454575	A	C
17	rs368661527	0	19454603	A	C
17	rs2289668	0	19454640	C	T
17	rs2247437	0	19454725	G	C
17	rs2247436	0	19454733	G	A
17	rs78906241	0	19455220	T	C
17	rs9909350	0	19455277	C	A
17	rs3794804	0	19455568	C	G
17	rs117661624	0	19455922	G	C
17	rs117876492	0	19456149	T	C
17	rs16960201	0	19456713	T	C
17	rs2453569	0	19457397	T	C
17	rs2453568	0	19457509	T	C
17	rs75837182	0	19457675	G	A
17	rs2440149	0	19458777	G	C
17	rs16960203	0	19458972	C	T
17	rs2244280	0	19459537	G	A
17	rs142374854	0	19460031	C	T
17	rs1054715	0	19460972	G	A
17	rs73981548	0	19461517	T	C
17	rs9901662	0	19462734	C	T
17	rs9892500	0	19463020	T	C
17	rs11651969	0	19463077	C	T
17	rs2289669	0	19463343	G	A
17	rs16960206	0	19463383	T	C
17	rs3794805	0	19464023	C	G
17	rs8065082	0	19465191	C	T
17	rs2440151	0	19465782	G	A
17	rs2440152	0	19465783	C	A
17	rs67238751	0	19466227	C	T
17	rs12452941	0	19466731	C	T
17	rs147823610	0	19467501	A	G
17	rs74886254	0	19468382	G	A
17	rs11655027	0	19468406	G	A
17	rs7224838	0	19468420	C	T
17	rs2440156	0	19468762	G	A
17	rs2440157	0	19468942	G	A
17	rs75302744	0	19469451	T	C
17	rs2289667	0	19470639	C	G
17	rs716126	0	19473491	A	C
17	rs1961669	0	19473520	A	G
17	rs2253616	0	19473983	T	G
17	rs2253611	0	19474077	G	A
17	rs80225012	0	19475322	C	T
17	rs117621892	0	19475790	G	T
17	rs2250486	0	19476588	T	C
17	rs2440158	0	19476915	T	C
17	rs1971851	0	19477385	A	G
17	rs6587196	0	19478117	A	G
17	rs6587197	0	19478141	A	G
17	rs2440160	0	19478529	A	T
17	rs2453599	0	19479511	C	T
17	rs56700256	0	19480064	T	C
17	rs2453598	0	19480221	C	T
17	rs146347998	0	19480334	A	C
17	rs117766474	0	19480439	G	A
17	rs2249885	0	19481664	G	A
17	rs1129696	0	19481785	A	G
17	rs117319666	0	19482176	T	A
17	rs117651256	0	19482177	C	A
17	rs10735	0	19482181	A	G
17	rs7212622	0	19482607	A	G
17	rs2440167	0	19482887	C	A
17	rs2453596	0	19483571	A	C
17	rs2453595	0	19483855	A	G
17	rs72840375	0	19484358	T	C
17	rs3803838	0	19484452	A	G
17	rs2453594	0	19484951	T	C
17	rs2120273	0	19485735	T	C
17	rs2120272	0	19485859	T	C
17	rs9889269	0	19486237	C	G
17	rs149164074	0	19486518	C	T
17	rs2440166	0	19486537	A	G
17	rs56866369	0	19486592	T	C
17	rs11650854	0	19486721	C	T
17	rs11653881	0	19486750	T	C
17	rs183003076	0	19487077	T	G
17	rs2453593	0	19487079	T	G
17	rs9903610	0	19487551	G	A
17	rs8074410	0	19488082	C	T
17	rs2453590	0	19488411	T	G
17	rs2453589	0	19488851	A	G
17	rs7208424	0	19489424	G	T
17	rs148876695	0	19489518	A	G
17	rs2120275	0	19489693	A	C
17	rs2165894	0	19489796	A	G
17	rs7206948	0	19489935	A	G
17	rs117455755	0	19490544	T	C
17	rs148803564	0	19490774	T	G
17	rs2386247	0	19490930	A	C
17	rs150355683	0	19491140	G	A
17	rs111636569	0	19491611	C	T
17	rs142293584	0	19491614	A	G
17	rs2935106	0	19491931	T	C
17	rs67416191	0	19492040	A	G
17	rs34653191	0	19492056	G	A
17	rs34242564	0	19492315	C	T
17	rs3752046	0	19492871	G	A
17	rs58835440	0	19493280	C	A
17	rs150623590	0	19493442	C	T
17	rs139765440	0	19493481	C	T
17	rs4925001	0	19493546	C	T
17	rs147843559	0	19493788	C	T
17	rs2245724	0	19493990	G	A
17	rs117662712	0	19494044	T	A
17	rs2245639	0	19494178	C	A
17	rs117351092	0	19494322	T	C
17	rs2453586	0	19494756	A	C
17	rs2165895	0	19495478	A	G
17	rs7216938	0	19495926	G	A
17	rs67870359	0	19496020	A	C
17	rs77900367	0	19496661	T	C
17	rs116904919	0	19497594	T	C
17	rs2440161	0	19497890	A	G
17	rs139760254	0	19498133	C	T
17	rs11656199	0	19498965	G	C
17	rs12949521	0	19499229	G	A
17	rs2440162	0	19499248	T	C
17	rs1025904	0	19500279	C	G
17	rs9912747	0	19500774	T	C
17	rs56109259	0	19502048	A	G
17	rs17684040	0	19502102	C	G
17	rs4598966	0	19502377	A	C
17	rs2453604	0	19503070	T	C
17	rs139644348	0	19503573	C	T
17	rs149662396	0	19503897	C	T
17	rs1806922	0	19503965	A	T
17	rs73981559	0	19504921	C	T
17	rs4925002	0	19505055	C	G
17	rs143840569	0	19505930	T	C
17	rs2453601	0	19505984	G	A
17	rs2453600	0	19506196	G	A
17	rs58970893	0	19506290	A	G
17	rs72840391	0	19507957	C	T
17	rs12945345	0	19511107	G	A
17	rs11656773	0	19512046	T	C
17	rs191371798	0	19513296	G	A
17	rs183240608	0	19513426	C	T
17	rs143687839	0	19514479	C	T
17	rs34290836	0	19514559	T	G
17	rs68066777	0	19514794	C	T
17	rs11650399	0	19515695	A	G
17	rs56822969	0	19515745	A	G
17	rs12604069	0	19516216	C	T
17	rs2120274	0	19517768	A	G
17	rs117033460	0	19518196	C	T
17	rs16960251	0	19518283	T	C
17	rs4273101	0	19518610	C	T
17	rs2453608	0	19518621	C	T
17	rs117847290	0	19518923	G	A
17	rs7405862	0	19519444	A	G
17	rs7502992	0	19521600	T	C
17	rs12941194	0	19521667	G	A
17	rs74389977	0	19522024	A	G
17	rs968012	0	19523055	C	T
17	rs34774438	0	19524624	C	T
17	rs116917973	0	19524946	C	T
17	rs6587199	0	19525299	A	G
17	rs2891952	0	19525492	A	T
17	rs544398591	0	19525495	T	A
17	rs190880833	0	19525505	T	A
17	rs117285978	0	19526112	C	T
17	rs6587200	0	19526125	C	T
17	rs116897165	0	19527213	T	C
17	rs12150145	0	19527886	T	C
17	rs9914765	0	19528641	C	T
17	rs8074784	0	19529913	T	A
17	rs115397975	0	19532955	G	A
17	rs57138841	0	19533554	A	G
17	rs8079648	0	19533629	C	T
17	rs9903027	0	19534434	A	G
17	rs9909440	0	19534820	A	G
17	rs28672254	0	19535920	C	A
17	rs76314819	0	19535979	C	G
17	rs7210433	0	19537754	C	T
17	rs7223468	0	19538042	T	C
17	rs72840394	0	19538082	G	C
17	rs62065946	0	19538125	C	T
17	rs117506823	0	19538213	G	A
17	rs116892857	0	19538371	T	C
17	rs192931301	0	19538618	C	G
17	rs12601634	0	19539242	G	C
17	rs137992411	0	19539302	A	G
17	rs2120271	0	19539963	T	C
17	rs2891951	0	19540190	G	A
17	rs117507362	0	19540897	T	G
17	rs11871420	0	19543162	C	T
17	rs28495827	0	19543254	A	G
17	rs12940877	0	19543397	A	G
17	rs9889632	0	19544138	C	A
17	rs8064748	0	19544370	C	A
17	rs117669520	0	19545229	A	G
17	rs8074500	0	19545834	C	T
17	rs4925026	0	19546100	C	T
17	rs6587201	0	19547493	C	T
17	rs115028015	0	19548704	G	A
17	rs11871642	0	19549123	A	G
17	rs79382010	0	19549330	T	C
17	rs4621031	0	19550270	T	C
17	rs144916229	0	19550432	T	C
17	rs117637451	0	19551157	G	C
17	rs3888642	0	19551226	T	C
17	rs116904992	0	19552040	G	A
17	rs562399103	0	19552131	G	A
17	rs4646793	0	19552476	C	T
17	rs11204407	0	19552719	A	G
17	rs8069478	0	19553248	G	T
17	rs8073053	0	19553382	A	G
17	rs4925036	0	19553659	A	G
17	rs117087280	0	19554098	C	T
17	rs117230828	0	19554109	A	C
17	rs117635668	0	19554302	A	T
17	rs79102935	0	19555567	C	G
17	rs1004490	0	19555725	A	T
17	rs1004491	0	19555976	T	C
17	rs4646794	0	19558438	T	A
17	rs4646795	0	19558542	T	A
17	rs4646796	0	19558722	G	A
17	rs962801	0	19559095	C	T
17	rs2072333	0	19559371	G	A
17	rs962800	0	19559468	A	G
17	rs117135285	0	19559620	G	A
17	rs2072332	0	19559623	G	A
17	rs4646797	0	19560368	G	T
17	rs4646798	0	19560656	A	G
17	rs1034897	0	19560852	A	G
17	rs4646800	0	19561429	T	G
17	rs117023321	0	19562433	A	G
17	rs2386145	0	19563018	C	G
17	rs61631401	0	19563648	C	G
17	rs16960280	0	19563766	C	T
17	rs1800869	0	19564634	C	G
17	rs4646801	0	19564718	T	C
17	rs78128821	0	19565228	G	A
17	rs4646802	0	19565504	G	A
17	rs2108971	0	19565945	G	A
17	rs77985942	0	19567122	A	G
17	rs117240123	0	19568225	A	G
17	rs4646804	0	19569003	C	T
17	rs4244600	0	19569026	G	A
17	rs4925037	0	19570003	T	C
17	rs141640491	0	19570267	G	T
17	rs8069576	0	19570320	A	G
17	rs35797108	0	19571135	G	C
17	rs12937946	0	19571269	A	G
17	rs151236073	0	19572136	G	A
17	rs139514139	0	19572146	G	A
17	rs1034896	0	19573059	C	T
17	rs144010628	0	19573595	G	T
17	rs187587499	0	19573909	T	G
17	rs150656841	0	19573990	C	T
17	rs149443575	0	19574032	C	T
17	rs2072331	0	19575721	A	G
17	rs78763758	0	19576003	A	G
17	rs4925038	0	19576078	C	T
17	rs71369434	0	19576291	T	C
17	rs141152001	0	19576784	A	T
17	rs11204408	0	19577018	A	G
17	rs35364675	0	19577070	T	C
17	rs3786038	0	19577408	G	T
17	rs7503517	0	19578140	T	C
17	rs77691916	0	19578409	A	C
17	rs7216	0	19578873	A	T
17	rs79313255	0	19580247	G	A
17	rs7215	0	19580494	A	G
17	rs3760489	0	19581009	A	G
17	rs113019207	0	19582223	C	T
17	rs4646807	0	19582533	A	G
17	rs12937179	0	19584085	G	A
17	rs1812051	0	19584543	A	C
17	rs78713688	0	19586635	C	G
17	rs80221837	0	19586657	G	C
17	rs2386144	0	19587603	A	C
17	rs149668771	0	19588306	G	A
17	rs9902636	0	19588355	C	T
17	rs143819926	0	19588757	C	T
17	rs12603959	0	19588774	G	A
17	rs4924791	0	19588800	C	T
17	rs2386143	0	19589975	T	C
17	rs11653348	0	19590340	G	A
17	rs117668862	0	19590583	G	A
17	rs74893002	0	19590615	G	A
17	rs76022370	0	19590878	G	C
17	rs34943952	0	19591146	T	C
17	rs7502080	0	19591519	A	G
17	rs117605567	0	19591689	C	T
17	rs117157292	0	19592292	C	T
17	rs9909886	0	19592797	A	G
17	rs144635877	0	19593769	A	C
17	rs2386142	0	19594008	A	G
17	rs9797254	0	19594423	C	T
17	rs4925041	0	19594840	C	T
17	rs56262978	0	19595008	C	T
17	rs12602112	0	19595585	C	T
17	rs79722626	0	19595925	A	G
17	rs2386141	0	19595936	T	C
17	rs79753042	0	19596211	C	T
17	rs8068713	0	19596270	C	A
17	rs8080672	0	19596362	T	C
17	rs150339834	0	19596584	C	T
17	rs79580614	0	19597621	A	G
17	rs12453452	0	19598085	C	T
17	rs12453474	0	19598203	C	T
17	rs77711074	0	19598488	A	C
17	rs111481197	0	19599275	T	C
17	rs28537694	0	19599423	G	A
17	rs12938816	0	19600280	G	A
17	rs35852749	0	19600535	C	T
17	rs56901260	0	19601795	C	G
17	rs11658227	0	19601935	A	G
17	rs76316125	0	19602221	C	T
17	rs75107549	0	19602282	G	C
17	rs8081130	0	19603060	G	A
17	rs9906049	0	19603810	T	C
17	rs11655302	0	19603847	G	A
17	rs149496212	0	19603976	G	A
17	rs117132739	0	19604217	A	G
17	rs112980308	0	19604246	C	T
17	rs35244631	0	19604795	T	C
17	rs117285179	0	19605195	G	A
17	rs113359120	0	19605438	T	C
17	rs75970676	0	19605563	A	G
17	rs116896332	0	19605884	A	G
17	rs8064572	0	19606727	G	C
17	rs117547100	0	19606930	A	G
17	rs116936141	0	19608100	G	A
17	rs148890404	0	19608354	G	C
17	rs4925042	0	19608773	G	A
17	rs12601430	0	19608952	G	A
17	rs11204410	0	19608974	G	A
17	rs140687936	0	19609109	G	A
17	rs79769432	0	19609409	G	A
17	rs16960357	0	19609467	G	A
17	rs12942065	0	19609947	C	G
17	rs35263947	0	19610104	C	T
17	rs117788366	0	19611984	C	T
17	rs117490850	0	19612502	C	T
17	rs117800395	0	19612580	G	A
17	rs4925044	0	19613357	A	G
17	rs141934451	0	19613498	G	A
17	rs16960360	0	19613601	A	C
17	rs117882380	0	19614238	C	G
17	rs12948209	0	19614465	C	T
17	rs555489684	0	19615064	T	A
17	rs144337399	0	19615271	G	A
17	rs116950159	0	19615411	C	A
17	rs7212752	0	19615678	T	C
17	rs118148051	0	19616153	G	A
17	rs9897570	0	19616245	A	G
17	rs9898022	0	19616432	A	G
17	rs4924792	0	19617236	G	T
17	rs9900497	0	19617393	G	T
17	rs79960553	0	19618108	G	A
17	rs149511988	0	19618447	C	T
17	rs117483482	0	19618582	G	A
17	rs144554627	0	19619060	C	T
17	rs61135415	0	19619081	G	A
17	rs4925045	0	19619441	G	C
17	rs149924161	0	19619724	C	T
17	rs12943590	0	19619998	G	A
17	rs34834489	0	19620264	G	A
17	rs758427	0	19620477	A	G
17	rs758426	0	19620624	A	T
17	rs116202639	0	19621647	A	G
17	rs74786588	0	19621929	C	T
17	rs116902358	0	19622088	G	T
17	rs117127319	0	19622192	A	T
17	rs11655989	0	19622324	G	A
17	rs11656096	0	19622643	G	A
17	rs76214496	0	19622729	C	T
17	rs60994312	0	19622762	A	G
17	rs59939658	0	19622812	G	A
17	rs117292227	0	19622917	C	T
17	rs58983099	0	19622986	C	G
17	rs11657205	0	19623023	G	A
17	rs9910370	0	19623106	A	G
17	rs79923285	0	19623433	T	C
17	rs146688339	0	19623515	G	A
17	rs140675590	0	19623521	C	T
17	rs2010728	0	19623533	T	C
17	rs146637806	0	19623543	G	A
17	rs201068594	0	19623544	T	C
17	rs117175484	0	19623552	G	A
17	rs11204411	0	19623902	C	T
17	rs11204412	0	19623971	G	A
17	rs75423696	0	19624282	C	T
17	rs7209418	0	19624838	G	A
17	rs118094570	0	19625325	G	A
17	rs78582673	0	19625896	G	T
17	rs12945122	0	19626625	C	A
17	rs12945000	0	19627822	C	T
17	rs11869558	0	19627907	G	A
17	rs115010056	0	19627956	A	G
17	rs117341701	0	19628130	C	A
17	rs7222877	0	19628463	C	G
17	rs80148044	0	19628837	T	C
17	rs76974068	0	19628937	C	T
17	rs144064587	0	19629547	G	A
17	rs11655457	0	19629804	A	G
17	rs76849840	0	19629979	A	C
17	rs117907425	0	19630282	A	C
17	rs11204413	0	19630353	A	G
17	rs77501653	0	19630679	G	C
17	rs117232886	0	19630711	T	C
17	rs59204628	0	19631347	G	A
17	rs1989379	0	19631420	G	A
17	rs7214841	0	19631915	C	T
17	rs116955768	0	19632216	G	A
17	rs76347179	0	19632264	G	A
17	rs117643694	0	19633014	G	T
17	rs17720157	0	19633060	G	T
17	rs11651480	0	19633457	T	C
17	rs74893144	0	19633465	G	A
17	rs12948735	0	19633963	A	G
17	rs80055686	0	19634225	G	A
17	rs2016823	0	19634707	G	A
17	rs78478066	0	19634894	C	G
17	rs193099881	0	19635090	T	C
17	rs4924793	0	19635761	T	C
17	rs149282665	0	19636439	G	A
17	rs1006554	0	19636554	A	G
17	rs1006553	0	19636719	C	T
17	rs144620996	0	19637111	G	A
17	rs11653719	0	19637215	C	T
17	rs12948881	0	19637540	C	A
17	rs11650088	0	19637551	G	A
17	rs2108967	0	19638153	A	G
17	rs148203360	0	19638566	T	C
17	rs11204414	0	19639188	C	T
17	rs150328857	0	19639191	C	A
17	rs118069092	0	19639405	G	A
17	rs1006556	0	19639715	G	C
17	rs117089792	0	19640169	A	C
17	rs117445432	0	19640260	G	A
17	rs116948535	0	19640934	G	A
17	rs1042183	0	19641321	C	T
17	rs917520	0	19641447	G	A
```
