## Supplementary material for "Characterization of shared and ancestry-specific signals driving complex traits using multi-ancestry fine-mapping": s2_snps.txt

```
rs9908564
rs144641799
rs144992749
rs9893944
rs9895898
rs12602546
rs76349899
rs62073743
rs11544711
rs112087876
rs4315390
rs141641344
rs76866171
rs4924769
rs56195816
rs7215492
rs12603903
rs139219182
rs138524337
rs9783820
rs7223948
rs12603319
rs79326915
rs56296620
rs113103355
rs12943180
rs11078420
rs184835811
rs3032059
rs28711770
rs71372288
rs11657414
rs59130773
rs10153280
rs55828488
rs10775382
rs11651007
rs9898589
rs12452278
rs9674947
rs150933603
rs11489009
rs8073523
rs8076246
rs9906823
rs4244595
rs4924924
rs4630608
rs9908821
rs9909417
rs60883080
rs12150592
rs67053020
rs117084603
rs4924925
rs77288131
rs9911451
rs577020258
rs59588820
rs58011943
rs75174617
rs76852375
rs11867206
rs111514880
rs62075101
rs62075102
rs56156915
rs61075345
rs4924771
rs8082550
rs71372291
rs9709286
rs4924927
rs60217140
rs8074173
rs141410658
rs115776459
rs56088506
rs2270139
rs8080471
rs74752116
rs62075107
rs4924772
rs200888988
rs8077931
rs8077275
rs9891668
rs9898804
rs2589690
rs62075108
rs139167084
rs17675577
rs1043628
rs75779268
rs2532476
rs4924929
rs4548934
rs191470872
rs4123417
rs71372293
rs55788939
rs142356334
rs2921196
rs200691225
rs116904082
rs537115200
rs7207570
rs28667787
rs35783872
rs200096445
rs4003616
rs143643204
rs28436199
rs9915894
rs9916340
rs4924935
rs9902467
rs7214585
rs7213615
rs9916802
rs7223700
rs4924936
rs9897586
rs68182308
rs9905565
rs9907723
rs66554377
rs7221935
rs72840597
rs7222187
rs8066636
rs8066385
rs9905495
rs11548434
rs28540773
rs8068683
rs8077111
rs1037036
rs1037037
rs8069826
rs34306838
rs9915343
rs9916245
rs12942794
rs7503663
rs12600851
rs3764443
rs3764444
rs3764445
rs3764446
rs3764447
rs3764448
rs9903574
rs2305061
rs2386404
rs2386403
rs6502672
rs8182287
rs59572604
rs143055642
rs11868500
rs12937933
rs11868520
rs2305062
rs2305064
rs9912713
rs11653729
rs62075120
rs34417974
rs12951890
rs7212905
rs7214754
rs138433580
rs6502673
rs77622879
rs7219204
rs4328505
rs4393623
rs7503678
rs10852854
rs6502674
rs12451220
rs12451200
rs7220661
rs1992649
rs12452289
rs12449821
rs35911764
rs67735616
rs112429999
rs11650163
rs68046274
rs2892016
rs142657174
rs2892015
rs4334348
rs8073236
rs4319824
rs9914914
rs9914544
rs9915346
rs7222748
rs7221778
rs4924938
rs12600722
rs62075125
rs34791187
rs9748173
rs9748183
rs112795111
rs8071147
rs8071458
rs9912568
rs3803835
rs3826380
rs11650153
rs9898426
rs4924774
rs9906799
rs66488653
rs8078993
rs67411574
rs140418251
rs57035178
rs7210746
rs7209853
rs4510081
rs4924940
rs59682951
rs8074020
rs8073436
rs34413375
rs62075127
rs6502676
rs6502677
rs9902016
rs58671374
rs4924941
rs56321767
rs11078421
rs11078422
rs17842756
rs9916647
rs7223173
rs4924943
rs12936834
rs8067882
rs8072860
rs8071783
rs17743944
rs8077775
rs12940837
rs4924944
rs7222893
rs7223231
rs9903087
rs4924945
rs9892709
rs9891309
rs9899848
rs11657215
rs35719071
rs113778654
rs62075159
rs11658555
rs34493015
rs35341640
rs6502678
rs62076161
rs7501465
rs35115736
rs9889420
rs8070707
rs11870265
rs2428366
rs2469862
rs9911940
rs55673732
rs2428365
rs9892397
rs9891606
rs9893376
rs17842759
rs874637
rs34216376
rs67639335
rs182956851
rs62076164
rs11655553
rs8080032
rs11651202
rs11656953
rs2469841
rs34817137
rs34180000
rs34235652
rs11652294
rs11657284
rs966811
rs9905208
rs11653609
rs11658590
rs1737947
rs59406503
rs2891982
rs9900835
rs1634411
rs35611268
rs6846
rs11654503
rs1634409
rs1625912
rs11658521
rs9914107
rs56964223
rs2473655
rs1737944
rs1737943
rs2472695
rs2428380
rs1859083
rs56380918
rs34078852
rs1737942
rs1634424
rs1737941
rs1634423
rs1634422
rs1737940
rs4924946
rs4924947
rs1737939
rs2472694
rs1634421
rs1611882
rs1634420
rs1634419
rs1555142
rs1634418
rs148393454
rs1634417
rs146835614
rs1634416
rs2073078
rs2076562
rs2258367
rs7216663
rs2428379
rs2472693
rs4924949
rs1634413
rs9303159
rs9903337
rs2472692
rs111928116
rs11653983
rs2469842
rs2428378
rs2469843
rs2472691
rs7208220
rs2074276
rs2074275
rs2074274
rs2257609
rs2469844
rs2469845
rs2469846
rs73306439
rs2469847
rs2428377
rs75540282
rs2428376
rs11652123
rs8415
rs2074273
rs2074272
rs181409535
rs3751970
rs3751969
rs916823
rs2428375
rs17842752
rs8065967
rs2259660
rs2469858
rs2472718
rs2472717
rs2472716
rs2472715
rs2469860
rs75425060
rs117693306
rs2074271
rs2074270
rs77283946
rs17842754
rs140310256
rs8070758
rs9901327
rs117556970
rs9916099
rs79961268
rs62076203
rs116036225
rs62076204
rs886284
rs886283
rs9891821
rs79524186
rs12451868
rs2472712
rs62072660
rs2472711
rs28810084
rs28896808
rs78338149
rs73981273
rs73306492
rs79096555
rs12450425
rs6502681
rs73981276
rs73981278
rs12453486
rs73981280
rs73981281
rs7219617
rs8076485
rs8077103
rs8064539
rs73981285
rs7211874
rs75835798
rs7216681
rs75471268
rs74828898
rs116139938
rs115250081
rs2074283
rs885675
rs731996
rs57881452
rs11868888
rs74916426
rs60269272
rs73982610
rs7218780
rs7218569
rs80145212
rs76319158
rs139243673
rs74987634
rs12453523
rs12453564
rs140071836
rs2428373
rs113707394
rs9899204
rs117012227
rs117457682
rs73308408
rs28463694
rs8070971
rs60797930
rs12450886
rs2428372
rs2472710
rs2428371
rs76921635
rs2472709
rs76523905
rs80232948
rs2428370
rs2472708
rs2472707
rs2428369
rs2074281
rs185370046
rs2074280
rs28526726
rs2074279
rs75957782
rs57046835
rs58556923
rs79557262
rs117119618
rs58781452
rs61125125
rs12603640
rs61224181
rs12604020
rs1624825
rs1621499
rs147181892
rs76020008
rs115496750
rs2074277
rs78368288
rs111811667
rs80209928
rs58803056
rs202113780
rs373466781
rs201695897
rs145295540
rs551538782
rs535663503
rs373396775
rs371094989
rs577631768
rs554957857
rs377483205
rs370710089
rs145583240
rs141516892
rs140706075
rs542946310
rs144122444
rs72639204
rs117678271
rs57433322
rs118178868
rs7219944
rs959071
rs2013949
rs4924956
rs1027872
rs8065470
rs76097317
rs72836760
rs7214668
rs117538643
rs8076509
rs117339802
rs4924957
rs4924958
rs4073003
rs72836761
rs138814547
rs7225740
rs117908458
rs139721826
rs193185217
rs7221000
rs6587068
rs8078089
rs78230735
rs4273100
rs2136306
rs59764942
rs950953
rs950954
rs116842441
rs1396620
rs4312361
rs4417595
rs117342032
rs79604311
rs117097904
rs145155045
rs4924960
rs80146870
rs138096322
rs144417944
rs148409047
rs75453650
rs73308449
rs143851185
rs4924961
rs111889376
rs117494721
rs16960158
rs4924778
rs79353725
rs28582509
rs147878949
rs78277440
rs117160740
rs78902256
rs80235624
rs117855337
rs7219384
rs75961305
rs6421429
rs6587193
rs6587194
rs74445144
rs58985982
rs4924964
rs78673106
rs73308461
rs183824270
rs4924966
rs80169837
rs7222274
rs73308466
rs4924967
rs77850971
rs72836765
rs76692401
rs28489136
rs143281745
rs79430260
rs78133809
rs117831490
rs6587198
rs2271237
rs59987016
rs59571799
rs140229165
rs80207107
rs79669345
rs4924968
rs75414223
rs80234711
rs12325948
rs150603491
rs56843002
rs117578228
rs116959081
rs139916385
rs58476534
rs79609324
rs76650099
rs4924969
rs4924779
rs4924780
rs4924970
rs75741890
rs72836768
rs187607663
rs868698
rs3760350
rs3760348
rs72836770
rs72836771
rs59850885
rs4924971
rs4924972
rs8066128
rs3785788
rs7217929
rs3785787
rs6587202
rs183837511
rs4079585
rs12051850
rs60272962
rs9902249
rs117833794
rs1969161
rs3785786
rs3785785
rs3785784
rs4924973
rs6421431
rs7502046
rs149380051
rs116926798
rs148670692
rs9325966
rs79592158
rs79828029
rs73291277
rs72836777
rs4924975
rs145878395
rs4924976
rs116867259
rs4924978
rs3785783
rs78619267
rs10888226
rs16960499
rs9894167
rs143854910
rs187367470
rs12939947
rs74255362
rs4924979
rs4924980
rs8065300
rs118163821
rs3785782
rs77397899
rs141384049
rs9915473
rs117771467
rs76508304
rs117967802
rs75250379
rs4924981
rs117343611
rs58392670
rs2296981
rs12602774
rs7214247
rs11204418
rs79670545
rs6421432
rs6421433
rs147335282
rs6421434
rs3826405
rs11652784
rs58633927
rs59972956
rs149264497
rs9325967
rs117222029
rs8070249
rs3785780
rs3785779
rs1472932
rs117163158
rs6587213
rs117588867
rs8072278
rs9915273
rs59415593
rs74755872
rs6587216
rs3785778
rs3785777
rs3785776
rs79314218
rs3785775
rs6587217
rs8066538
rs4924781
rs4924982
rs4924983
rs72836794
rs7503076
rs74519882
rs7206963
rs6587220
rs2296980
rs2296979
rs28427213
rs4924984
rs76154134
rs7208857
rs76079839
rs72836798
rs72836799
rs3785774
rs75277554
rs12602286
rs79962512
rs78237605
rs138026134
rs3803839
rs1043809
rs181949705
rs78797942
rs72836802
rs79854827
rs74502103
rs11650112
rs8079844
rs12603815
rs75112108
rs12603532
rs4924985
rs4924986
rs75476228
rs7207266
rs7219804
rs7211555
rs113653195
rs12942201
rs12937289
rs8065263
rs7212549
rs7221577
rs4924987
rs11204301
rs117055930
rs3785773
rs3785772
rs57560323
rs4924782
rs79716743
rs7221299
rs77428436
rs78399625
rs142438934
rs9899649
rs9910548
rs117473219
rs116117736
rs8069741
rs118072148
rs8069885
rs8066640
rs7503537
rs7502467
rs9912748
rs12948723
rs1039805
rs6587066
rs6587067
rs7221836
rs8072440
rs8065189
rs74609523
rs143093327
rs4924988
rs7213401
rs6587069
rs6587070
rs6587071
rs1106374
rs2296978
rs117169107
rs77366811
rs79400257
rs11204306
rs116875865
rs78386815
rs6587073
rs75009149
rs3886478
rs78455857
rs6587074
rs6587075
rs72838810
rs118061777
rs76305937
rs78707385
rs78876280
rs75525285
rs72838811
rs79896260
rs6587076
rs6587077
rs72838814
rs79437528
rs77187604
rs2048230
rs7502770
rs76776647
rs117978761
rs60606605
rs138197370
rs60166680
rs60526617
rs118137515
rs58759804
rs62065895
rs77033819
rs3866958
rs112275899
rs78367046
rs75007942
rs2233072
rs78834929
rs2269871
rs148989290
rs2233074
rs2233075
rs2233083
rs6587082
rs75653490
rs2240099
rs60198467
rs74458894
rs2269870
rs73980070
rs16960093
rs79422263
rs62065897
rs61147968
rs117084399
rs75444287
rs7501702
rs60998345
rs7406361
rs7502682
rs79854369
rs117531025
rs78365386
rs2189441
rs72838818
rs12450356
rs57915107
rs1912012
rs1912013
rs1588300
rs79800652
rs73306299
rs77744586
rs79674468
rs1509160
rs76182897
rs143621583
rs147979067
rs140852152
rs28469030
rs79893141
rs2386313
rs729764
rs117844862
rs3744392
rs3744391
rs116867843
rs76273879
rs115201060
rs145045098
rs12601878
rs7223689
rs6587103
rs75162567
rs8072763
rs16960104
rs78526137
rs75081613
rs116981577
rs60069230
rs144310232
rs79047589
rs1110467
rs1110466
rs16960113
rs2386314
rs77862745
rs117396466
rs739830
rs739829
rs12601817
rs75724504
rs116952841
rs8077073
rs57638354
rs1295330
rs2292289
rs1295329
rs76138388
rs2072121
rs2072120
rs2072119
rs2072118
rs59757231
rs7208015
rs77973930
rs74816636
rs12938066
rs117453544
rs140761466
rs8074394
rs112469929
rs118151004
rs118071310
rs6587120
rs6587121
rs12601656
rs79688985
rs2386315
rs763751
rs77628362
rs74548341
rs11869679
rs73293585
rs9896125
rs8077109
rs9915781
rs191499332
rs75170994
rs77365893
rs145638777
rs142868723
rs200233498
rs76714973
rs12600985
rs76333605
rs73293597
rs12603560
rs8068000
rs12943732
rs11869123
rs7216534
rs9910275
rs76203401
rs6587126
rs6587127
rs2386316
rs11204343
rs7219306
rs9901210
rs7214194
rs117560380
rs190116626
rs11867822
rs76998126
rs375258101
rs139723351
rs574143371
rs556328311
rs116861517
rs72838824
rs114208022
rs112922529
rs138397888
rs4924992
rs142916071
rs12937053
rs147680739
rs80309979
rs12941722
rs140139928
rs9895616
rs4924785
rs8076500
rs138911166
rs144866282
rs34315605
rs145326744
rs118187643
rs57216069
rs554996660
rs144716969
rs115674629
rs2107264
rs4924993
rs59482262
rs8080617
rs9899706
rs60492470
rs10491097
rs12602013
rs117636464
rs12945111
rs4924994
rs8071408
rs12939559
rs76278335
rs139306162
rs7220633
rs74334255
rs117799685
rs80021653
rs117579856
rs7212787
rs4924995
rs11868575
rs11658544
rs144342420
rs7224374
rs2386317
rs75351769
rs183680541
rs12947647
rs76576684
rs116217901
rs144962029
rs72838835
rs11869950
rs12953174
rs12948453
rs7214134
rs6587173
rs2453615
rs118135323
rs2428591
rs2428590
rs147366741
rs2428589
rs79342775
rs75643285
rs2453570
rs2428588
rs12945857
rs9915092
rs9903114
rs117457282
rs187681980
rs143932738
rs376438338
rs542886550
rs184228071
rs117182049
rs7212355
rs138933420
rs12603841
rs12602744
rs117364611
rs12602804
rs7219821
rs2891989
rs145206375
rs7221430
rs7210456
rs79133329
rs183171523
rs141464365
rs2453605
rs2453606
rs2428585
rs7207945
rs2453607
rs2428584
rs150612659
rs2428583
rs149773028
rs8075054
rs886438
rs147979973
rs186964181
rs77950326
rs2428582
rs2428581
rs7217336
rs2453611
rs78037705
rs2453612
rs2428580
rs149932469
rs74530958
rs149116400
rs2428579
rs2453613
rs16960177
rs9906930
rs149437871
rs7225055
rs7214062
rs2240098
rs2240097
rs2240096
rs7211299
rs146662795
rs9889273
rs77502473
rs147127040
rs77841202
rs8068853
rs2010015
rs117846802
rs186200460
rs7214851
rs117942560
rs8078268
rs9916098
rs56987574
rs76108828
rs9914662
rs138520641
rs67128415
rs58826311
rs116906907
rs143663851
rs142880922
rs117601576
rs72838842
rs117340537
rs143141497
rs7211758
rs7222869
rs57209730
rs117236845
rs4531795
rs4924997
rs7405832
rs7405847
rs117293075
rs148009422
rs4493120
rs2920450
rs74390384
rs77899927
rs56053657
rs55661368
rs2440164
rs2440165
rs11870808
rs8071709
rs117449220
rs137969134
rs2453578
rs147613808
rs11871125
rs8074902
rs138593630
rs117197316
rs2453579
rs2252281
rs2453580
rs2453581
rs2453582
rs894680
rs74814768
rs2018675
rs59547199
rs2453583
rs894682
rs117648865
rs2453584
rs112583721
rs78744710
rs75781302
rs117435075
rs2440154
rs11651540
rs11204406
rs12451696
rs77534210
rs75045964
rs4643386
rs9913823
rs2386256
rs2440155
rs2453585
rs75788926
rs143246479
rs148317799
rs117267244
rs76316395
rs2453577
rs2453576
rs2453575
rs1808941
rs2014082
rs118047903
rs182425024
rs2453574
rs2453573
rs2453572
rs2453571
rs17683662
rs117036459
rs8075055
rs117159401
rs7219149
rs3794803
rs2247518
rs368661527
rs2289668
rs2247437
rs2247436
rs78906241
rs9909350
rs3794804
rs117661624
rs117876492
rs16960201
rs2453569
rs2453568
rs75837182
rs2440149
rs16960203
rs2244280
rs142374854
rs1054715
rs73981548
rs9901662
rs9892500
rs11651969
rs2289669
rs16960206
rs3794805
rs8065082
rs2440151
rs2440152
rs67238751
rs12452941
rs147823610
rs74886254
rs11655027
rs7224838
rs2440156
rs2440157
rs75302744
rs2289667
rs716126
rs1961669
rs2253616
rs2253611
rs80225012
rs117621892
rs2250486
rs2440158
rs1971851
rs6587196
rs6587197
rs2440160
rs2453599
rs56700256
rs2453598
rs146347998
rs117766474
rs2249885
rs1129696
rs117319666
rs117651256
rs10735
rs7212622
rs2440167
rs2453596
rs2453595
rs72840375
rs3803838
rs2453594
rs2120273
rs2120272
rs9889269
rs149164074
rs2440166
rs56866369
rs11650854
rs11653881
rs183003076
rs2453593
rs9903610
rs8074410
rs2453590
rs2453589
rs7208424
rs148876695
rs2120275
rs2165894
rs7206948
rs117455755
rs148803564
rs2386247
rs150355683
rs111636569
rs142293584
rs2935106
rs67416191
rs34653191
rs34242564
rs3752046
rs58835440
rs150623590
rs139765440
rs4925001
rs147843559
rs2245724
rs117662712
rs2245639
rs117351092
rs2453586
rs2165895
rs7216938
rs67870359
rs77900367
rs116904919
rs2440161
rs139760254
rs11656199
rs12949521
rs2440162
rs1025904
rs9912747
rs56109259
rs17684040
rs4598966
rs2453604
rs139644348
rs149662396
rs1806922
rs73981559
rs4925002
rs143840569
rs2453601
rs2453600
rs58970893
rs72840391
rs12945345
rs11656773
rs191371798
rs183240608
rs143687839
rs34290836
rs68066777
rs11650399
rs56822969
rs12604069
rs2120274
rs117033460
rs16960251
rs4273101
rs2453608
rs117847290
rs7405862
rs7502992
rs12941194
rs74389977
rs968012
rs34774438
rs116917973
rs6587199
rs2891952
rs544398591
rs190880833
rs117285978
rs6587200
rs116897165
rs12150145
rs9914765
rs8074784
rs115397975
rs57138841
rs8079648
rs9903027
rs9909440
rs28672254
rs76314819
rs7210433
rs7223468
rs72840394
rs62065946
rs117506823
rs116892857
rs192931301
rs12601634
rs137992411
rs2120271
rs2891951
rs117507362
rs11871420
rs28495827
rs12940877
rs9889632
rs8064748
rs117669520
rs8074500
rs4925026
rs6587201
rs115028015
rs11871642
rs79382010
rs4621031
rs144916229
rs117637451
rs3888642
rs116904992
rs562399103
rs4646793
rs11204407
rs8069478
rs8073053
rs4925036
rs117087280
rs117230828
rs117635668
rs79102935
rs1004490
rs1004491
rs4646794
rs4646795
rs4646796
rs962801
rs2072333
rs962800
rs117135285
rs2072332
rs4646797
rs4646798
rs1034897
rs4646800
rs117023321
rs2386145
rs61631401
rs16960280
rs1800869
rs4646801
rs78128821
rs4646802
rs2108971
rs77985942
rs117240123
rs4646804
rs4244600
rs4925037
rs141640491
rs8069576
rs35797108
rs12937946
rs151236073
rs139514139
rs1034896
rs144010628
rs187587499
rs150656841
rs149443575
rs2072331
rs78763758
rs4925038
rs71369434
rs141152001
rs11204408
rs35364675
rs3786038
rs7503517
rs77691916
rs7216
rs79313255
rs7215
rs3760489
rs113019207
rs4646807
rs12937179
rs1812051
rs78713688
rs80221837
rs2386144
rs149668771
rs9902636
rs143819926
rs12603959
rs4924791
rs2386143
rs11653348
rs117668862
rs74893002
rs76022370
rs34943952
rs7502080
rs117605567
rs117157292
rs9909886
rs144635877
rs2386142
rs9797254
rs4925041
rs56262978
rs12602112
rs79722626
rs2386141
rs79753042
rs8068713
rs8080672
rs150339834
rs79580614
rs12453452
rs12453474
rs77711074
rs111481197
rs28537694
rs12938816
rs35852749
rs56901260
rs11658227
rs76316125
rs75107549
rs8081130
rs9906049
rs11655302
rs149496212
rs117132739
rs112980308
rs35244631
rs117285179
rs113359120
rs75970676
rs116896332
rs8064572
rs117547100
rs116936141
rs148890404
rs4925042
rs12601430
rs11204410
rs140687936
rs79769432
rs16960357
rs12942065
rs35263947
rs117788366
rs117490850
rs117800395
rs4925044
rs141934451
rs16960360
rs117882380
rs12948209
rs555489684
rs144337399
rs116950159
rs7212752
rs118148051
rs9897570
rs9898022
rs4924792
rs9900497
rs79960553
rs149511988
rs117483482
rs144554627
rs61135415
rs4925045
rs149924161
rs12943590
rs34834489
rs758427
rs758426
rs116202639
rs74786588
rs116902358
rs117127319
rs11655989
rs11656096
rs76214496
rs60994312
rs59939658
rs117292227
rs58983099
rs11657205
rs9910370
rs79923285
rs146688339
rs140675590
rs2010728
rs146637806
rs201068594
rs117175484
rs11204411
rs11204412
rs75423696
rs7209418
rs118094570
rs78582673
rs12945122
rs12945000
rs11869558
rs115010056
rs117341701
rs7222877
rs80148044
rs76974068
rs144064587
rs11655457
rs76849840
rs117907425
rs11204413
rs77501653
rs117232886
rs59204628
rs1989379
rs7214841
rs116955768
rs76347179
rs117643694
rs17720157
rs11651480
rs74893144
rs12948735
rs80055686
rs2016823
rs78478066
rs193099881
rs4924793
rs149282665
rs1006554
rs1006553
rs144620996
rs11653719
rs12948881
rs11650088
rs2108967
rs148203360
rs11204414
rs150328857
rs118069092
rs1006556
rs117089792
rs117445432
rs116948535
rs1042183
rs917520
```
