## Supplementary material for "Characterization of shared and ancestry-specific signals driving complex traits using multi-ancestry fine-mapping": susiex_nc3.cs80.cs

```
CS_ID	SNP	BP	REF_ALLELE	ALT_ALLELE	REF_FRQ	BETA	SE	-LOG10P	CS_PIP	OVRL_PIP
1	rs4073003	19148305	G,G	A,A	0.880716,0.119048	-0.035017,-0.0526929	0.00610001,0.0131998	8.02498,4.18356	0.396607	0.396616
1	rs959071	19142226	T,T	C,C	0.88171,0.118056	-0.0348304,-0.0530956	0.00612213,0.0132476	7.89417,4.21287	0.258088	0.258099
1	rs12602286	19236954	T,T	G,G	0.115308,0.875	0.0345047,0.0520841	0.00619033,0.0129254	7.60381,4.25279	0.21269	0.212702
2	rs1054206	19287419	C,NA	G,NA	0.819085,NA	0.023651,NA	0.00513615,NA	5.38421,NA	0.228391	0.228391
2	rs79259362	19280289	G,NA	A,NA	0.821074,NA	0.0238369,NA	0.00515836,NA	5.41812,NA	0.192723	0.192723
2	rs75326834	19280318	C,NA	G,NA	0.82008,NA	0.0237019,NA	0.00514721,NA	5.38421,NA	0.173614	0.173614
2	rs77232220	19262534	C,NA	G,NA	0.807157,NA	0.0228207,NA	0.00501139,NA	5.27823,NA	0.156115	0.156115
2	rs183289853	18784802	T,NA	C,NA	0.972167,NA	0.0503296,NA	0.0120196,NA	4.54931,NA	0.0176147	0.0176147
2	rs12150591	19370619	C,NA	T,NA	0.82008,NA	0.0184539,NA	0.00514721,NA	3.47263,NA	0.00884763	0.00884764
2	rs137876395	18868486	A,NA	G,NA	0.984095,NA	0.0483703,NA	0.0158037,NA	2.65594,NA	0.00659666	0.00659695
2	rs4493120	19425040	G,G	C,C	0.569583,0.28373	-0.0117591,-0.034568	0.00399316,0.00948227	2.49058,3.57377	0.00634472	0.00634499
2	rs186180864	18839026	T,NA	C,NA	0.971173,NA	0.0448556,NA	0.0118166,NA	3.83252,NA	0.00601888	0.00601889
2	rs2428370	18916330	A,A	G,G	0.225646,0.955357	0.012554,0.0763732	0.00472994,0.0206987	2.09959,3.64883	0.00572232	0.00572281
```
