## Supplementary material for "Characterization of shared and ancestry-specific signals driving complex traits using multi-ancestry fine-mapping": susiex_nc3.cs80.snp

```
BP	SNP	PIP(CS1)	LogBF(CS1,Pop1)	LogBF(CS1,Pop2)	PIP(CS2)	LogBF(CS2,Pop1)	LogBF(CS2,Pop2)
18642481	rs9908564	1.18546e-10	-1.78277	-1.23558	1.49713e-05	-1.39803	-1.25547
18642541	rs144641799	6.50038e-10	-1.39716e-10	-1.31661	5.88666e-05	-1.39716e-10	-1.28435
18642619	rs144992749	6.16948e-10	-1.39716e-10	-1.36886	5.23956e-05	-1.39716e-10	-1.40081
18643813	rs374601128	4.85853e-10	-1.60773	-2.96707e-10	3.76915e-05	-1.73019	-2.96707e-10
18644041	rs9893944	1.08466e-10	-1.6836	-1.4236	1.28774e-05	-1.38104	-1.42312
18644142	rs9895898	1.07697e-10	-1.72499	-1.38933	1.26585e-05	-1.4369	-1.3844
18644364	rs12602546	2.8842e-10	-1.41265	-0.716577	4.5123e-05	-1.29946	-0.250778
18644968	rs76349899	8.08906e-10	-1.39716e-10	-1.09796	7.15312e-05	-1.39716e-10	-1.08949
18646774	rs140154912	1.48882e-09	-0.487899	-2.96707e-10	0.000255315	0.182869	-2.96707e-10
18646827	rs62073743	1.57221e-10	-1.54425	-1.19174	1.23692e-05	-1.69999	-1.14443
18647625	rs11544711	1.60766e-10	-1.69608	-1.01761	1.50959e-05	-1.6984	-0.946803
18648178	rs114381083	5.33146e-10	-1.51485	-2.96707e-10	4.00688e-05	-1.66903	-2.96707e-10
18648388	rs112087876	2.9695e-10	-1.73646	-0.363613	2.77551e-05	-1.72715	-0.309062
18649047	rs4315390	2.3085e-10	-1.64975	-0.702125	2.72856e-05	-1.3995	-0.653769
18649924	rs140387193	1.31365e-09	-0.613074	-2.96707e-10	0.000218753	0.028315	-2.96707e-10
18649964	rs12150401	5.82683e-10	-1.426	-2.96707e-10	4.3589e-05	-1.58482	-2.96707e-10
18650533	rs141641344	7.51091e-10	-1.39716e-10	-1.17211	5.26719e-05	-1.39716e-10	-1.39555
18650740	rs139181456	5.79483e-10	-1.43151	-2.96707e-10	4.34072e-05	-1.589	-2.96707e-10
18650991	rs76866171	5.84656e-10	-1.39716e-10	-1.42262	5.1629e-05	-1.39716e-10	-1.41554
18652001	rs114608528	1.35178e-09	-0.584467	-2.96707e-10	0.000226648	0.0637685	-2.96707e-10
18652608	rs4924769	2.89764e-10	-1.23767	-0.886901	4.02278e-05	-0.839697	-0.825373
18653276	rs200711350	5.07661e-10	-1.56383	-2.96707e-10	3.87831e-05	-1.70164	-2.96707e-10
18654016	rs78709540	5.0989e-10	-1.55945	-2.96707e-10	3.88939e-05	-1.69879	-2.96707e-10
18654835	rs56195816	3.2891e-10	-1.76362	-0.234232	3.12286e-05	-1.7418	-0.176489
18655487	rs7215492	2.70874e-10	-1.41444	-0.777546	4.81642e-05	-0.750156	-0.734856
18655753	rs12603903	1.6021e-09	-1.39716e-10	-0.414572	0.000312065	-1.39716e-10	0.383583
18655975	rs8077093	5.42815e-10	-1.49687	-2.96707e-10	4.13395e-05	-1.63781	-2.96707e-10
18656190	rs117902994	5.89637e-10	-1.41413	-2.96707e-10	4.28062e-05	-1.60294	-2.96707e-10
18656485	rs139219182	9.49054e-10	-1.39716e-10	-0.938176	0.000113586	-1.39716e-10	-0.627064
18656626	rs138524337	5.96223e-10	-1.39716e-10	-1.40303	5.41946e-05	-1.39716e-10	-1.36705
18658378	rs148015675	4.45393e-10	-1.69468	-2.96707e-10	3.86472e-05	-1.70515	-2.96707e-10
18659554	rs147772607	4.62058e-10	-1.65795	-2.96707e-10	3.64078e-05	-1.76484	-2.96707e-10
18659937	rs141060553	7.74939e-10	-1.14086	-2.96707e-10	7.43175e-05	-1.05128	-2.96707e-10
18660050	rs115378294	4.66695e-10	-1.64796	-2.96707e-10	3.65963e-05	-1.75968	-2.96707e-10
18660142	rs149007393	4.66695e-10	-1.64796	-2.96707e-10	3.65963e-05	-1.75968	-2.96707e-10
18660272	rs11655952	4.70013e-10	-1.64088	-2.96707e-10	3.6734e-05	-1.75593	-2.96707e-10
18660321	rs9783820	5.75724e-10	-0.8154	-0.622613	0.000100784	-0.368893	-0.377753
18660536	rs139505028	4.32248e-10	-1.72464	-2.96707e-10	3.62249e-05	-1.76988	-2.96707e-10
18660798	rs7223948	1.10296e-10	-1.7439	-1.34658	1.04857e-05	-1.61281	-1.39681
18661327	rs12603319	1.184e-10	-1.72981	-1.28976	1.62428e-05	-1.25438	-1.31759
18663074	rs11867536	4.80618e-10	-1.61857	-2.96707e-10	3.7188e-05	-1.74364	-2.96707e-10
18663220	rs79326915	5.84784e-10	-1.39716e-10	-1.4224	5.12219e-05	-1.39716e-10	-1.42346
18663393	rs56296620	2.91347e-10	-0.74505	-1.37408	9.46985e-05	0.361282	-1.17021
18663414	rs113103355	3.09715e-10	-1.77602	-0.281968	2.76662e-05	-1.75856	-0.280861
18663803	rs12943180	1.2534e-10	-1.74568	-1.21693	1.74295e-05	-1.25294	-1.24853
18664378	rs11078420	9.16598e-10	-0.699245	-0.273727	0.00016979	-0.126562	-0.0985035
18664724	rs184835811	6.13179e-10	-1.39716e-10	-1.37498	5.96249e-05	-1.39716e-10	-1.27155
18665275	rs3032059	1.06626e-10	-1.75666	-1.36766	9.57727e-06	-1.67767	-1.42256
18665362	rs28711770	5.22973e-10	-0.251513	-1.2826	0.000245627	1.13947	-0.995279
18665504	rs189625302	4.061e-10	-1.78704	-2.96707e-10	3.68182e-05	-1.75363	-2.96707e-10
18666031	rs112397760	4.07052e-10	-1.7847	-2.96707e-10	3.69243e-05	-1.75076	-2.96707e-10
18666687	rs183479685	1.33374e-09	-0.597901	-2.96707e-10	0.000237744	0.111568	-2.96707e-10
18666697	rs71372288	1.15169e-10	-1.68591	-1.36134	1.11308e-05	-1.52835	-1.42157
18667715	rs7225387	4.09398e-10	-1.77895	-2.96707e-10	3.72792e-05	-1.74119	-2.96707e-10
18668541	rs11657414	1.19191e-10	-1.68149	-1.33142	1.1307e-05	-1.5216	-1.41261
18669364	rs59130773	1.14274e-10	-1.72889	-1.32616	1.03977e-05	-1.61961	-1.39843
18669461	rs11870736	4.09909e-10	-1.7777	-2.96707e-10	3.73543e-05	-1.73918	-2.96707e-10
18669817	rs10153280	1.1753e-10	-1.80041	-1.22654	9.84952e-06	-1.76832	-1.30389
18670540	rs187048266	4.02531e-10	-1.79587	-2.96707e-10	3.52665e-05	-1.7967	-2.96707e-10
18671621	rs139952195	4.04298e-10	-1.79149	-2.96707e-10	3.61002e-05	-1.77333	-2.96707e-10
18671675	rs55828488	1.28348e-10	-1.74067	-1.19822	1.06352e-05	-1.72694	-1.26852
18671733	rs10775382	4.94778e-10	-1.47229	-0.117244	3.14618e-05	-1.44162	-0.469233
18671961	rs144931466	4.09398e-10	-1.77895	-2.96707e-10	3.72792e-05	-1.74119	-2.96707e-10
18672187	rs11651007	1.38737e-10	-1.79727	-1.0638	1.08112e-05	-1.80208	-1.17697
18672950	rs9898589	4.86623e-10	-1.49037	-0.115784	3.07082e-05	-1.46053	-0.474567
18672958	rs12452278	1.48926e-10	-1.7341	-1.05609	1.17472e-05	-1.725	-1.17101
18673147	rs9674947	1.62005e-10	-1.79751	-0.908504	1.23792e-05	-1.8015	-1.04212
18673906	rs150933603	6.54611e-10	-1.39716e-10	-1.3096	5.14253e-05	-1.39716e-10	-1.4195
18674109	rs12945049	1.27379e-09	-0.643887	-2.96707e-10	0.000231025	0.0828969	-2.96707e-10
18674521	rs112514629	4.19231e-10	-1.75522	-2.96707e-10	3.84873e-05	-1.7093	-2.96707e-10
18674652	rs11489009	1.49696e-10	-1.80212	-0.982918	1.1644e-05	-1.79908	-1.10575
18674745	rs8073523	3.60223e-10	-1.62152	-0.285399	2.33149e-05	-1.57916	-0.631381
18674943	rs8076246	2.96294e-10	-1.72169	-0.380599	1.8591e-05	-1.71355	-0.723401
18677297	rs9906823	3.18455e-10	-0.637745	-1.39242	0.000154947	0.890902	-1.20745
18677329	rs4244595	1.42688e-10	-1.80108	-1.0319	1.11284e-05	-1.77497	-1.17516
18677362	rs8069260	4.72274e-10	-1.63608	-2.96707e-10	3.67641e-05	-1.75511	-2.96707e-10
18677388	rs8070267	4.50548e-10	-1.68318	-2.96707e-10	3.59196e-05	-1.77834	-2.96707e-10
18677774	rs4924924	1.34567e-10	-1.75128	-1.14029	1.14757e-05	-1.7552	-1.16419
18678095	rs146670163	4.42905e-10	-1.70029	-2.96707e-10	3.56587e-05	-1.78563	-2.96707e-10
18678548	rs4630608	1.18884e-10	-1.76003	-1.25547	1.03179e-05	-1.7636	-1.26216
18679006	rs75366322	4.46187e-10	-1.6929	-2.96707e-10	3.57677e-05	-1.78258	-2.96707e-10
18679404	rs9908821	1.18222e-10	-1.76003	-1.26105	1.02616e-05	-1.7636	-1.26762
18679442	rs9909417	1.36266e-10	-1.64291	-1.23612	1.2977e-05	-1.49456	-1.3019
18679590	rs60883080	1.94848e-10	-1.16462	-1.3568	9.11982e-06	-1.72836	-1.42081
18679833	rs12150592	3.83282e-10	-0.538886	-1.30598	0.000203933	1.04436	-1.08619
18680061	rs67053020	1.19061e-10	-1.75296	-1.26105	1.03314e-05	-1.75682	-1.26762
18680101	rs117084603	8.94254e-10	-1.39716e-10	-0.997651	0.000103752	-1.39716e-10	-0.717627
18680569	rs4924925	1.24141e-10	-1.7003	-1.27192	1.07111e-05	-1.71008	-1.27827
18681913	rs77288131	3.96041e-10	-0.507651	-1.30447	0.000214249	1.09115	-1.08364
18683010	rs9911451	1.15753e-10	-1.73246	-1.30972	1.01019e-05	-1.7401	-1.30681
18683109	rs151267144	4.03352e-10	-1.79383	-2.96707e-10	3.59743e-05	-1.77682	-2.96707e-10
18683541	rs577020258	1.24183e-09	-1.39716e-10	-0.6693	0.000131283	-1.39716e-10	-0.482275
18684290	rs184786032	4.47726e-10	-1.68946	-2.96707e-10	3.54461e-05	-1.79162	-2.96707e-10
18684487	rs59588820	1.19657e-10	-1.72683	-1.28218	1.0341e-05	-1.7352	-1.28831
18684527	rs58011943	3.96174e-10	-0.518158	-1.29363	0.000214772	1.07543	-1.06548
18684642	rs75174617	1.23168e-10	-1.69522	-1.28487	1.06275e-05	-1.70524	-1.29094
18684809	rs76852375	1.02254e-10	-1.75069	-1.41549	9.71199e-06	-1.67107	-1.41519
18684952	rs150683981	4.01583e-10	-1.79823	-2.96707e-10	3.56782e-05	-1.78509	-2.96707e-10
18687736	rs11867206	1.3358e-10	-1.60106	-1.29788	1.07992e-05	-1.6846	-1.29556
18688208	rs145266550	1.20364e-09	-0.700537	-2.96707e-10	0.000214876	0.0104309	-2.96707e-10
18688664	rs111514880	1.09874e-10	-1.71792	-1.37639	9.68284e-06	-1.71197	-1.3773
18692042	rs62075101	4.07357e-10	-0.518158	-1.26579	0.000224728	1.07543	-1.02017
18692061	rs62075102	6.09844e-10	-1.785	0.404562	3.65213e-05	-1.79864	0.0369062
18693352	rs56156915	1.17309e-10	-1.71301	-1.31582	1.01384e-05	-1.72214	-1.32116
18694277	rs61075345	5.16831e-10	-1.80136	0.255435	3.11753e-05	-1.78924	-0.130768
18696073	rs4924771	6.33608e-10	-1.78823	0.446018	3.79657e-05	-1.79693	0.0739852
18697547	rs8082550	1.19621e-10	-1.70092	-1.30839	1.13287e-05	-1.53132	-1.40097
18698379	rs71372291	1.19128e-10	-1.70092	-1.31252	1.13147e-05	-1.53132	-1.4022
18698449	rs9709286	4.63981e-10	-0.415642	-1.23816	0.000273391	1.22792	-0.976645
18698814	rs143121986	4.00002e-10	-1.80217	-2.96707e-10	3.53365e-05	-1.79471	-2.96707e-10
18699071	rs4924927	8.22632e-10	-1.78666	0.705525	4.61415e-05	-1.79783	0.269911
18699749	rs60217140	2.00561e-10	-1.2334	-1.25912	1.01095e-05	-1.66351	-1.38264
18699792	rs8074173	1.1866e-10	-1.70899	-1.30839	1.11791e-05	-1.54462	-1.40097
18700111	rs141410658	1.05305e-10	-1.75232	-1.38446	9.49256e-06	-1.71381	-1.39531
18700843	rs115776459	1.17929e-10	-1.63707	-1.38649	1.05032e-05	-1.62064	-1.3873
18701896	rs56088506	1.2056e-10	-1.70092	-1.30057	1.13689e-05	-1.53132	-1.39743
18702094	rs2270139	1.18093e-10	-1.63707	-1.3851	1.05177e-05	-1.62064	-1.38592
18702220	rs8080471	2.68452e-10	-1.29519	-0.905777	2.22214e-05	-1.03165	-1.22692
18702600	rs536126088	4.68956e-10	-1.64313	-2.96707e-10	3.51256e-05	-1.8007	-2.96707e-10
18703292	rs74752116	1.19743e-10	-1.705	-1.30329	1.12789e-05	-1.53801	-1.39868
18704031	rs11871508	4.42929e-10	-1.70023	-2.96707e-10	4.17147e-05	-1.62878	-2.96707e-10
18704132	rs62075107	4.66504e-10	-0.436899	-1.21147	0.00027599	1.19646	-0.935721
18704302	rs4924772	1.09282e-10	-1.73026	-1.36945	9.8664e-06	-1.70079	-1.36971
18704935	rs200888988	6.73553e-10	-1.39716e-10	-1.28107	5.92492e-05	-1.39716e-10	-1.27788
18705351	rs8077931	8.42666e-10	-1.39716e-10	-1.05707	7.71568e-05	-1.39716e-10	-1.01379
18705412	rs8077275	1.08212e-10	-1.71726	-1.39229	9.58523e-06	-1.71262	-1.38679
18705442	rs9891668	4.84215e-10	-0.457679	-1.15343	0.000291704	1.16562	-0.849509
18706130	rs9898804	5.00054e-10	-0.437202	-1.14172	0.000305864	1.19601	-0.832497
18706810	rs2589690	1.1753e-10	-1.71136	-1.31559	1.09831e-05	-1.55675	-1.40653
18707149	rs62075108	3.69902e-10	-0.832038	-1.04836	0.000187766	0.57586	-0.700291
18708046	rs139167084	9.09367e-10	-1.39716e-10	-0.980893	9.66425e-05	-1.39716e-10	-0.78861
18708788	rs17675577	5.55135e-10	-0.426122	-1.04831	0.000354899	1.21242	-0.700214
18709202	rs1043628	1.18006e-10	-1.72046	-1.30244	1.09753e-05	-1.56394	-1.40003
18709578	rs75779268	1.128e-10	-1.6958	-1.37223	9.84272e-06	-1.69701	-1.37589
18712975	rs2532476	1.1687e-10	-1.71982	-1.31276	1.09389e-05	-1.56284	-1.40446
18714241	rs4924929	1.125e-10	-1.68542	-1.38527	9.82096e-06	-1.68668	-1.38843
18714334	rs4548934	1.17814e-10	-1.7161	-1.30844	1.10351e-05	-1.55653	-1.40202
18715208	rs191470872	7.2735e-10	-1.39716e-10	-1.20423	7.10225e-05	-1.39716e-10	-1.09663
18715220	rs142064399	4.0006e-10	-1.80203	-2.96707e-10	3.52982e-05	-1.7958	-2.96707e-10
18715642	rs4123417	1.11181e-10	-1.7013	-1.38118	9.70505e-06	-1.70248	-1.3845
18715701	rs71372293	1.08241e-10	-1.74189	-1.36739	9.41487e-06	-1.73333	-1.38401
18716055	rs55788939	5.89565e-10	-0.277978	-1.13628	0.000389505	1.42987	-0.824622
18716652	rs142356334	1.16173e-10	-1.71982	-1.31874	1.09183e-05	-1.56284	-1.40635
18718838	rs2654399	4.03482e-10	-1.79351	-2.96707e-10	3.62022e-05	-1.77051	-2.96707e-10
18720081	rs2921196	7.87957e-10	-1.39716e-10	-1.1242	8.8422e-05	-1.39716e-10	-0.877507
18720316	rs200691225	7.06863e-10	-1.39716e-10	-1.2328	6.2382e-05	-1.39716e-10	-1.22635
18721085	rs116904082	8.69786e-10	-1.39716e-10	-1.02539	0.000108627	-1.39716e-10	-0.67171
18723085	rs537115200	1.15042e-09	-1.39716e-10	-0.745762	0.000157328	-1.39716e-10	-0.301297
18723995	rs7207570	1.06407e-10	-1.80178	-1.32459	8.9709e-06	-1.79816	-1.36748
18724220	rs143476295	4.01316e-10	-1.79889	-2.96707e-10	3.57116e-05	-1.78415	-2.96707e-10
18725527	rs28667787	1.02905e-10	-1.80202	-1.35781	8.73014e-06	-1.80118	-1.39166
18726473	rs115717792	4.00744e-10	-1.80032	-2.96707e-10	3.55828e-05	-1.78777	-2.96707e-10
18747055	rs114936967	4.00432e-10	-1.8011	-2.96707e-10	3.54989e-05	-1.79013	-2.96707e-10
18748820	rs35783872	9.92563e-11	-1.79483	-1.40111	8.55526e-06	-1.80073	-1.41235
18749727	rs200096445	1.7051e-10	-1.32393	-1.33092	1.80673e-05	-1.05013	-1.4154
18750371	rs4003616	1.10512e-10	-1.70044	-1.38808	8.77223e-06	-1.78803	-1.40001
18750735	rs4078959	4.71373e-10	-1.63799	-2.96707e-10	6.24519e-05	-1.22523	-2.96707e-10
18751575	rs143643204	5.84231e-10	-1.39716e-10	-1.42334	5.2422e-05	-1.39716e-10	-1.4003
18751730	rs28436199	9.98875e-11	-1.80204	-1.38755	8.63631e-06	-1.80092	-1.40274
18752778	rs9915894	3.31149e-10	-1.78	-0.211074	2.42632e-05	-1.7887	-0.381964
18752939	rs9916340	1.46869e-10	-1.60162	-1.20248	1.0291e-05	-1.69169	-1.33667
18753180	rs112644483	4.1292e-10	-1.77039	-2.96707e-10	3.56529e-05	-1.7858	-2.96707e-10
18753870	rs4924935	4.16977e-10	-1.77403	0.0134236	4.38725e-05	-1.42009	-0.158248
18754602	rs150071767	4.002e-10	-1.80168	-2.96707e-10	3.60415e-05	-1.77496	-2.96707e-10
18754927	rs9902467	1.44852e-10	-1.60119	-1.21674	1.02182e-05	-1.69781	-1.33765
18755300	rs7214585	1.00719e-10	-1.77726	-1.40405	8.64925e-06	-1.79006	-1.4121
18755401	rs7213615	9.97336e-11	-1.786	-1.40513	8.592e-06	-1.79587	-1.41293
18756118	rs9916802	1.01248e-10	-1.76185	-1.41422	8.59615e-06	-1.78963	-1.41868
18756962	rs7223700	1.00902e-10	-1.80142	-1.37807	8.71213e-06	-1.79952	-1.39539
18757186	rs144352654	4.08381e-10	-1.78144	-2.96707e-10	3.51623e-05	-1.79965	-2.96707e-10
18757213	rs4924936	9.97336e-11	-1.786	-1.40513	8.592e-06	-1.79587	-1.41293
18757375	rs9897586	1.0016e-10	-1.78373	-1.40314	8.61757e-06	-1.79443	-1.4114
18758226	rs68182308	1.24891e-10	-1.58662	-1.37958	9.33982e-06	-1.73235	-1.393
18758638	rs78002142	4.00003e-10	-1.80217	-2.96707e-10	3.52871e-05	-1.79611	-2.96707e-10
18758641	rs9905565	4.0766e-10	-1.77152	-0.0116844	4.32432e-05	-1.41099	-0.181802
18758853	rs9907723	1.00047e-10	-1.786	-1.40199	8.6128e-06	-1.79587	-1.41051
18759275	rs66554377	1.16674e-10	-1.65291	-1.38135	9.0043e-06	-1.76746	-1.39447
18760399	rs7221935	1.43008e-10	-1.62896	-1.20177	1.00802e-05	-1.71283	-1.33623
18760612	rs72840597	1.16584e-10	-1.64891	-1.38612	8.98634e-06	-1.76552	-1.39841
18760826	rs7222187	1.00988e-10	-1.77448	-1.40416	8.66968e-06	-1.78761	-1.41218
18761109	rs8066636	1.01091e-10	-1.77448	-1.40314	8.67648e-06	-1.78761	-1.4114
18761133	rs8066385	1.01e-10	-1.79991	-1.37861	8.73254e-06	-1.79676	-1.39581
18761419	rs9905495	3.07383e-10	-1.77818	-0.287362	2.25914e-05	-1.78948	-0.452581
18761508	rs11548434	1.00658e-10	-1.77775	-1.40416	8.64937e-06	-1.78996	-1.41218
18761754	rs28540773	1.01543e-10	-1.77448	-1.39868	8.70685e-06	-1.78761	-1.4079
18761827	rs8068683	1.01634e-10	-1.77448	-1.39779	8.70691e-06	-1.78761	-1.4079
18762976	rs80251691	4.01877e-10	-1.7975	-2.96707e-10	3.50785e-05	-1.80204	-2.96707e-10
18763138	rs111869687	4.02354e-10	-1.79631	-2.96707e-10	3.50742e-05	-1.80216	-2.96707e-10
18763260	rs8077111	1.00264e-10	-1.78831	-1.39753	8.63354e-06	-1.79699	-1.40698
18764077	rs1037036	1.03349e-10	-1.79988	-1.35564	9.09793e-06	-1.8018	-1.34978
18764305	rs77353136	4.04597e-10	-1.79075	-2.96707e-10	3.51949e-05	-1.79873	-2.96707e-10
18764385	rs76363552	4.0378e-10	-1.79277	-2.96707e-10	3.50841e-05	-1.80188	-2.96707e-10
18765021	rs1037037	1.02095e-10	-1.77944	-1.3883	8.74596e-06	-1.79156	-1.39947
18765304	rs111951007	4.08613e-10	-1.78087	-2.96707e-10	3.79474e-05	-1.72343	-2.96707e-10
18765490	rs8069826	1.01698e-10	-1.78198	-1.38965	8.72461e-06	-1.7929	-1.40058
18765557	rs80078248	4.0604e-10	-1.78719	-2.96707e-10	3.51374e-05	-1.80036	-2.96707e-10
18766140	rs111850345	4.0378e-10	-1.79277	-2.96707e-10	3.50841e-05	-1.80188	-2.96707e-10
18766382	rs34306838	1.39585e-10	-1.45506	-1.39991	9.96873e-06	-1.65075	-1.40943
18766494	rs9915343	1.02513e-10	-1.77969	-1.38396	8.7797e-06	-1.79132	-1.39586
18766825	rs9916245	1.01741e-10	-1.80193	-1.36928	8.76524e-06	-1.80045	-1.38839
18767217	rs12942794	1.02984e-10	-1.77969	-1.37937	8.81364e-06	-1.79132	-1.39201
18767446	rs7503663	1.03158e-10	-1.77969	-1.37768	8.82625e-06	-1.79132	-1.39058
18767518	rs12600851	1.0332e-10	-1.77969	-1.37612	8.83797e-06	-1.79132	-1.38925
18767544	rs117164639	1.12711e-09	-0.766226	-2.96707e-10	8.12649e-05	-0.961914	-2.96707e-10
18767756	rs3764443	1.02469e-10	-1.7864	-1.37768	8.78682e-06	-1.7958	-1.39058
18767846	rs3764444	1.04602e-10	-1.74653	-1.39695	8.79999e-06	-1.77992	-1.40496
18767923	rs3764445	1.0421e-10	-1.77448	-1.37276	8.8963e-06	-1.78761	-1.38638
18768012	rs3764446	2.83951e-10	-0.746757	-1.39808	1.37408e-05	-1.31761	-1.42165
18768372	rs3764447	1.03838e-10	-1.77969	-1.37111	8.87586e-06	-1.79132	-1.38497
18768437	rs3764448	1.04115e-10	-1.77703	-1.37111	8.89251e-06	-1.78945	-1.38497
18768582	rs9903574	1.036e-10	-1.78198	-1.37111	8.8619e-06	-1.7929	-1.38497
18768870	rs2305061	5.29911e-10	-0.446835	-1.0741	0.000297884	1.1687	-0.831622
18769349	rs2386404	1.02596e-10	-1.78831	-1.37453	8.7999e-06	-1.79699	-1.3879
18769600	rs2386403	1.03137e-10	-1.78415	-1.37343	8.84011e-06	-1.79435	-1.38598
18769704	rs112651860	4.05966e-10	-1.78737	-2.96707e-10	3.51352e-05	-1.80042	-2.96707e-10
18769750	rs6502672	1.01614e-10	-1.79009	-1.38236	8.73244e-06	-1.79806	-1.39452
18769792	rs8182287	2.82081e-10	-0.754647	-1.3968	1.36726e-05	-1.32295	-1.42129
18769840	rs59572604	2.84315e-10	-0.746757	-1.3968	1.37458e-05	-1.31761	-1.42129
18769848	rs143055642	6.0689e-10	-1.39716e-10	-1.38529	5.15071e-05	-1.39716e-10	-1.41791
18770254	rs11868500	1.01991e-10	-1.7864	-1.38236	8.7522e-06	-1.7958	-1.39452
18770283	rs12937933	1.02748e-10	-1.78198	-1.37937	8.79978e-06	-1.7929	-1.39201
18770367	rs11868520	1.02748e-10	-1.78198	-1.37937	8.79978e-06	-1.7929	-1.39201
18770530	rs2305062	2.73397e-10	-0.785916	-1.3968	1.33875e-05	-1.34402	-1.42129
18770733	rs2305064	1.02594e-10	-1.78198	-1.38088	8.78859e-06	-1.7929	-1.39328
18771145	rs9912713	1.01991e-10	-1.7864	-1.38236	8.7522e-06	-1.7958	-1.39452
18771168	rs11653729	1.27952e-10	-1.52862	-1.41337	9.41752e-06	-1.69785	-1.41921
18771672	rs62075120	5.48643e-10	-0.426393	-1.0598	0.000312779	1.19892	-0.813058
18771993	rs75916175	4.03434e-10	-1.79363	-2.96707e-10	3.50794e-05	-1.80201	-2.96707e-10
18773131	rs74766434	4.44463e-10	-1.69677	-2.96707e-10	3.81766e-05	-1.71741	-2.96707e-10
18773321	rs113985195	4.03403e-10	-1.79371	-2.96707e-10	3.51608e-05	-1.7997	-2.96707e-10
18773449	rs144714568	4.86515e-10	-1.60637	-2.96707e-10	4.41659e-05	-1.57167	-2.96707e-10
18773636	rs34417974	1.03867e-10	-1.79141	-1.35912	8.79903e-06	-1.79836	-1.38663
18773651	rs12951890	1.04189e-10	-1.72444	-1.423	8.82481e-06	-1.76402	-1.41804
18774271	rs7212905	1.03727e-10	-1.79094	-1.36094	8.80108e-06	-1.79675	-1.388
18774383	rs112486996	4.01211e-10	-1.79915	-2.96707e-10	3.50956e-05	-1.80155	-2.96707e-10
18774603	rs7214754	1.03518e-10	-1.78921	-1.36468	8.78714e-06	-1.79553	-1.39081
18775280	rs138433580	2.41235e-09	-1.39716e-10	-0.00528272	0.000339426	-1.39716e-10	0.467629
18775322	rs6502673	1.03144e-10	-1.78921	-1.3683	8.76355e-06	-1.79553	-1.39349
18775363	rs112501378	4.00357e-10	-1.80128	-2.96707e-10	3.51618e-05	-1.79967	-2.96707e-10
18775463	rs77622879	1.22247e-10	-1.56525	-1.42235	9.26269e-06	-1.71072	-1.42292
18775561	rs7219204	1.00609e-10	-1.79897	-1.38343	8.54822e-06	-1.802	-1.41191
18775565	rs4328505	1.02503e-10	-1.7735	-1.39025	8.68655e-06	-1.79026	-1.40759
18775867	rs80097258	4.00594e-10	-1.80069	-2.96707e-10	3.5134e-05	-1.80046	-2.96707e-10
18775900	rs4393623	1.02805e-10	-1.79094	-1.36987	8.74278e-06	-1.79675	-1.39465
18776020	rs7503678	1.02624e-10	-1.79269	-1.36987	8.73233e-06	-1.79795	-1.39465
18776390	rs10852854	1.02816e-10	-1.79269	-1.368	8.74434e-06	-1.79795	-1.39327
18776897	rs6502674	2.97883e-10	-1.77813	-0.318815	3.11255e-05	-1.41516	-0.506438
18777526	rs139619965	4.05965e-10	-1.78737	-2.96707e-10	3.75662e-05	-1.73352	-2.96707e-10
18777610	rs148699365	4.02619e-10	-1.79565	-2.96707e-10	3.68314e-05	-1.75328	-2.96707e-10
18777969	rs77515504	4.00594e-10	-1.80069	-2.96707e-10	3.5134e-05	-1.80046	-2.96707e-10
18778143	rs117186753	6.64134e-10	-1.29516	-2.96707e-10	7.56522e-05	-1.03348	-2.96707e-10
18778421	rs12451220	1.02816e-10	-1.79269	-1.368	8.74434e-06	-1.79795	-1.39327
18778493	rs12451200	1.02997e-10	-1.79094	-1.368	8.75481e-06	-1.79675	-1.39327
18779130	rs7220661	1.02997e-10	-1.79094	-1.368	8.75481e-06	-1.79675	-1.39327
18779775	rs1992649	1.2578e-10	-1.53708	-1.42203	9.42703e-06	-1.69292	-1.42313
18781222	rs111275366	4.68665e-10	-1.64375	-2.96707e-10	5.43551e-05	-1.36409	-2.96707e-10
18781809	rs12452289	1.02816e-10	-1.79269	-1.368	8.74434e-06	-1.79795	-1.39327
18781948	rs12449821	1.02816e-10	-1.79269	-1.368	8.74434e-06	-1.79795	-1.39327
18782168	rs117575987	4.73477e-10	-1.63354	-2.96707e-10	4.02574e-05	-1.66433	-2.96707e-10
18782582	rs35911764	1.02816e-10	-1.79269	-1.368	8.74434e-06	-1.79795	-1.39327
18782691	rs67735616	1.01209e-10	-1.7862	-1.39025	8.60781e-06	-1.79936	-1.40759
18782865	rs112429999	1.02666e-10	-1.79416	-1.368	8.73597e-06	-1.79891	-1.39327
18784404	rs11650163	1.02104e-10	-1.79792	-1.36973	8.71507e-06	-1.80109	-1.39348
18784640	rs112051225	4.00728e-10	-1.80036	-2.96707e-10	3.51226e-05	-1.80078	-2.96707e-10
18784802	rs183289853	4.60385e-08	2.94359	-2.96707e-10	0.0176147	4.41686	-2.96707e-10
18785126	rs68046274	1.05769e-10	-1.79269	-1.33969	9.11813e-06	-1.79795	-1.35142
18786099	rs79836654	4.01179e-10	-1.79923	-2.96707e-10	3.50969e-05	-1.80151	-2.96707e-10
18786776	rs2892016	1.01371e-10	-1.79444	-1.38042	8.63802e-06	-1.80002	-1.40343
18786820	rs142657174	6.48875e-10	-1.39716e-10	-1.3184	6.47019e-05	-1.39716e-10	-1.18984
18786849	rs2892015	1.01408e-10	-1.79416	-1.38033	8.65614e-06	-1.79891	-1.40245
18787004	rs4334348	1.01474e-10	-1.79416	-1.37967	8.67055e-06	-1.79891	-1.40079
18787101	rs77611779	4.01366e-10	-1.79877	-2.96707e-10	3.50901e-05	-1.80171	-2.96707e-10
18787182	rs8073236	9.97248e-11	-1.7862	-1.40503	8.52563e-06	-1.79936	-1.41719
18787418	rs4319824	1.01474e-10	-1.79416	-1.37967	8.67055e-06	-1.79891	-1.40079
18787780	rs9914914	1.01338e-10	-1.7955	-1.37967	8.66331e-06	-1.79974	-1.40079
18787796	rs142511878	6.01994e-10	-1.39339	-2.96707e-10	5.32082e-05	-1.38542	-2.96707e-10
18787828	rs9914544	1.02553e-10	-1.78411	-1.37914	8.71147e-06	-1.78544	-1.40955
18787931	rs9915346	1.02527e-10	-1.78437	-1.37914	8.73086e-06	-1.78322	-1.40955
18787976	rs7222748	1.0117e-10	-1.7955	-1.38133	8.65299e-06	-1.79974	-1.40198
18788218	rs7221778	1.32244e-10	-1.49463	-1.41436	1.01273e-05	-1.62154	-1.42286
18788559	rs4924938	1.0117e-10	-1.7955	-1.38133	8.65299e-06	-1.79974	-1.40198
18788863	rs112016161	4.00875e-10	-1.79999	-2.96707e-10	3.51124e-05	-1.80107	-2.96707e-10
18788987	rs12600722	1.0117e-10	-1.7955	-1.38133	8.65299e-06	-1.79974	-1.40198
18789177	rs62075125	5.53622e-10	-0.384903	-1.09226	0.000337245	1.26006	-0.798876
18789283	rs34791187	1.31127e-10	-1.50312	-1.41436	9.97831e-06	-1.63636	-1.42286
18789653	rs67552299	4.31633e-10	-1.72606	-2.96707e-10	3.65288e-05	-1.76153	-2.96707e-10
18789671	rs9748173	1.01894e-10	-1.79593	-1.37378	8.68794e-06	-1.80015	-1.39754
18789724	rs9748183	1.01338e-10	-1.7955	-1.37967	8.66331e-06	-1.79974	-1.40079
18789906	rs112470567	4.01366e-10	-1.79877	-2.96707e-10	3.50901e-05	-1.80171	-2.96707e-10
18789963	rs112795111	5.39445e-10	-1.70221	0.199106	6.59165e-05	-1.72956	0.558317
18790474	rs113021005	4.01782e-10	-1.79773	-2.96707e-10	3.508e-05	-1.802	-2.96707e-10
18790678	rs8071147	1.0117e-10	-1.7955	-1.38133	8.65299e-06	-1.79974	-1.40198
18790832	rs78688343	4.01567e-10	-1.79827	-2.96707e-10	3.50844e-05	-1.80187	-2.96707e-10
18790840	rs8071458	1.01306e-10	-1.79416	-1.38133	8.66022e-06	-1.79891	-1.40198
18792719	rs9912568	1.0117e-10	-1.7955	-1.38133	8.65299e-06	-1.79974	-1.40198
18793061	rs3803835	1.0117e-10	-1.7955	-1.38133	8.65299e-06	-1.79974	-1.40198
18793225	rs3826380	1.0117e-10	-1.7955	-1.38133	8.65299e-06	-1.79974	-1.40198
18793417	rs72836711	5.14377e-10	-1.55068	-2.96707e-10	3.54529e-05	-1.79142	-2.96707e-10
18793573	rs11650153	1.0117e-10	-1.7955	-1.38133	8.65299e-06	-1.79974	-1.40198
18794027	rs141664456	1.20581e-09	-0.698733	-2.96707e-10	9.66209e-05	-0.788833	-2.96707e-10
18794071	rs9898426	1.01306e-10	-1.79416	-1.38133	8.66022e-06	-1.79891	-1.40198
18794920	rs4924774	1.01096e-10	-1.79476	-1.38281	8.66262e-06	-1.79757	-1.40304
18795317	rs9906799	1.01305e-10	-1.79269	-1.38281	8.65938e-06	-1.79795	-1.40304
18796297	rs79808212	4.02035e-10	-1.7971	-2.96707e-10	3.50765e-05	-1.8021	-2.96707e-10
18796401	rs148267661	4.08129e-10	-1.78206	-2.96707e-10	3.83473e-05	-1.71294	-2.96707e-10
18796446	rs111348629	4.02035e-10	-1.7971	-2.96707e-10	3.50765e-05	-1.8021	-2.96707e-10
18796791	rs66488653	1.24413e-10	-1.55266	-1.41737	9.61856e-06	-1.67268	-1.42325
18797126	rs8078993	1.01305e-10	-1.79269	-1.38281	8.65938e-06	-1.79795	-1.40304
18797180	rs113666664	4.02279e-10	-1.7965	-2.96707e-10	3.50746e-05	-1.80215	-2.96707e-10
18797337	rs67411574	1.00778e-10	-1.797	-1.38372	8.5837e-06	-1.7977	-1.41206
18797493	rs113846204	4.01567e-10	-1.79827	-2.96707e-10	3.50844e-05	-1.80187	-2.96707e-10
18797621	rs147158382	5.4357e-10	-1.49548	-2.96707e-10	3.96358e-05	-1.6799	-2.96707e-10
18797629	rs140418251	6.67626e-10	-1.39716e-10	-1.28991	5.80794e-05	-1.39716e-10	-1.29782
18797767	rs57035178	1.01157e-10	-1.79269	-1.38427	8.65048e-06	-1.79795	-1.40407
18798593	rs7210746	1.00644e-10	-1.797	-1.38505	8.57757e-06	-1.7977	-1.41278
18798600	rs7209853	1.00851e-10	-1.79416	-1.38584	8.63267e-06	-1.79891	-1.40517
18798846	rs4510081	1.00999e-10	-1.79269	-1.38584	8.64095e-06	-1.79795	-1.40517
18799714	rs79138341	4.02035e-10	-1.7971	-2.96707e-10	3.50765e-05	-1.8021	-2.96707e-10
18799956	rs77918906	4.03095e-10	-1.79447	-2.96707e-10	3.50761e-05	-1.80211	-2.96707e-10
18800092	rs4924940	1.01035e-10	-1.79094	-1.38724	8.64287e-06	-1.79675	-1.40614
18800570	rs74844627	4.02537e-10	-1.79585	-2.96707e-10	3.50739e-05	-1.80217	-2.96707e-10
18800766	rs59682951	1.52674e-10	-1.46073	-1.30461	1.25994e-05	-1.46623	-1.35975
18801380	rs8074020	1.00437e-10	-1.7955	-1.38861	8.6089e-06	-1.79974	-1.40709
18801841	rs8073436	1.00576e-10	-1.79264	-1.39009	8.6006e-06	-1.79969	-1.4081
18802028	rs34413375	2.26858e-10	-1.78639	-0.582923	1.63499e-05	-1.77462	-0.790787
18802271	rs149620702	5.3186e-10	-1.51726	-2.96707e-10	4.16291e-05	-1.63083	-2.96707e-10
18802681	rs140200491	4.08878e-10	-1.78022	-2.96707e-10	3.55869e-05	-1.78765	-2.96707e-10
18803124	rs62075127	4.62722e-10	-0.478152	-1.17836	0.000260434	1.12224	-0.919519
18803459	rs6502676	1.01126e-10	-1.78085	-1.39642	8.66865e-06	-1.78925	-1.41066
18803658	rs6502677	1.00382e-10	-1.79458	-1.39008	8.5751e-06	-1.79543	-1.41534
18803981	rs9902016	1.81172e-10	-1.17108	-1.42312	1.12634e-05	-1.51618	-1.42189
18804135	rs58671374	2.36747e-10	-0.963075	-1.36357	1.24073e-05	-1.43207	-1.40927
18804199	rs4924941	4.02447e-10	-0.406413	-1.38966	1.81503e-05	-1.03872	-1.42222
18804217	rs56321767	1.23747e-10	-1.55742	-1.41798	9.64759e-06	-1.67297	-1.41995
18804385	rs11078421	1.16501e-10	-1.62702	-1.40872	9.4834e-06	-1.69064	-1.41944
18804413	rs11078422	1.17109e-10	-1.65251	-1.37803	9.68504e-06	-1.68493	-1.40412
18805421	rs17842756	1.23225e-10	-1.56194	-1.41769	9.55404e-06	-1.67934	-1.42333
18805520	rs9916647	1.02698e-10	-1.73853	-1.42332	8.80791e-06	-1.7613	-1.42268
18805887	rs7223173	9.85654e-11	-1.80172	-1.4012	8.50746e-06	-1.80082	-1.41786
18806025	rs4924943	9.93566e-11	-1.79372	-1.4012	8.524e-06	-1.79888	-1.41786
18807078	rs12936834	2.80767e-10	-1.71979	-0.436331	3.13898e-05	-1.25393	-0.659215
18807131	rs8067882	9.94663e-11	-1.79372	-1.4001	8.52882e-06	-1.79888	-1.4173
18807606	rs112068408	4.02279e-10	-1.7965	-2.96707e-10	3.50746e-05	-1.80215	-2.96707e-10
18807884	rs8072860	9.974e-11	-1.79222	-1.39885	8.5426e-06	-1.79792	-1.41665
18807939	rs8071783	9.97876e-11	-1.79174	-1.39885	8.54268e-06	-1.79791	-1.41665
18808914	rs62075158	4.25846e-10	-1.73956	-2.96707e-10	3.5086e-05	-1.80183	-2.96707e-10
18808992	rs28394410	4.01395e-10	-1.7987	-2.96707e-10	3.50836e-05	-1.80189	-2.96707e-10
18809200	rs117049076	5.08246e-10	-1.56268	-2.96707e-10	5.01977e-05	-1.44366	-2.96707e-10
18809268	rs17743944	2.79438e-10	-1.72791	-0.432953	2.90359e-05	-1.27522	-0.715878
18809543	rs8077775	1.00887e-10	-1.79648	-1.38315	8.56927e-06	-1.8005	-1.41095
18809764	rs12940837	2.68234e-10	-1.7246	-0.477179	3.04054e-05	-1.24008	-0.704922
18810002	rs4924944	9.93672e-11	-1.79648	-1.39834	8.51759e-06	-1.8005	-1.417
18810185	rs28429555	4.0103e-10	-1.7996	-2.96707e-10	3.50957e-05	-1.80155	-2.96707e-10
18811647	rs143152109	4.58347e-10	-1.66601	-2.96707e-10	4.19618e-05	-1.62287	-2.96707e-10
18811702	rs7222893	9.92846e-11	-1.7986	-1.39705	8.51443e-06	-1.80154	-1.41633
18811846	rs7223231	9.93895e-11	-1.79399	-1.4006	8.52832e-06	-1.79451	-1.42173
18812956	rs9903087	1.04051e-10	-1.72552	-1.42324	8.90019e-06	-1.75075	-1.4228
18813160	rs4924945	1.00355e-10	-1.79956	-1.38537	8.56155e-06	-1.8019	-1.41045
18814830	rs9892709	1.04013e-10	-1.72552	-1.42361	8.9155e-06	-1.75075	-1.42108
18814976	rs9891309	1.03671e-10	-1.7288	-1.42362	8.88973e-06	-1.75344	-1.4213
18815518	rs34523928	4.7005e-10	-1.6408	-2.96707e-10	3.50866e-05	-1.80181	-2.96707e-10
18815547	rs9899848	1.04013e-10	-1.72552	-1.42361	8.9155e-06	-1.75075	-1.42108
18816274	rs11657215	1.32317e-10	-1.48753	-1.42091	1.00883e-05	-1.6247	-1.42355
18817107	rs35719071	1.03681e-10	-1.7288	-1.42352	8.89869e-06	-1.75344	-1.42029
18817216	rs113778654	1.03686e-10	-1.7288	-1.42347	8.90092e-06	-1.75344	-1.42004
18817456	rs62075159	5.05376e-10	-0.506989	-1.06135	0.000210708	0.74305	-0.752203
18817486	rs11658555	2.41237e-10	-1.77037	-0.537492	2.34611e-05	-1.46776	-0.736522
18817662	rs34493015	1.03359e-10	-1.73202	-1.42342	8.88e-06	-1.75605	-1.41978
18817965	rs79254184	4.00171e-10	-1.80175	-2.96707e-10	3.51972e-05	-1.79866	-2.96707e-10
18818125	rs146690247	8.22608e-10	-1.08116	-2.96707e-10	0.000124002	-0.539331	-2.96707e-10
18818228	rs35341640	2.40115e-10	-1.77037	-0.542157	2.33649e-05	-1.46776	-0.740629
18818465	rs6502678	2.28128e-10	-0.942055	-1.42168	1.21333e-05	-1.44202	-1.42166
18818557	rs62076161	5.14153e-10	-0.487026	-1.06409	0.00019503	0.771004	-0.857478
18818959	rs7501465	1.04749e-10	-1.71873	-1.42334	8.97983e-06	-1.74517	-1.41948
18819382	rs35115736	1.04749e-10	-1.71873	-1.42334	8.97983e-06	-1.74517	-1.41948
18819770	rs112886739	4.60552e-10	-1.66122	-2.96707e-10	7.85082e-05	-0.996425	-2.96707e-10
18819985	rs9889420	1.04407e-10	-1.72216	-1.42319	8.95952e-06	-1.74799	-1.41892
18820457	rs8070707	1.31658e-10	-1.66226	-1.25117	9.27759e-06	-1.74144	-1.39058
18820985	rs11870265	9.83746e-11	-1.7976	-1.40725	8.48492e-06	-1.79799	-1.42335
18821388	rs28454756	4.00007e-10	-1.80216	-2.96707e-10	3.52784e-05	-1.79636	-2.96707e-10
18821435	rs2428366	2.32311e-10	-0.942679	-1.40288	1.20842e-05	-1.44472	-1.42301
18821825	rs2469862	2.32311e-10	-0.942679	-1.40288	1.20842e-05	-1.44472	-1.42301
18822058	rs9911940	1.04453e-10	-1.72216	-1.42275	8.97093e-06	-1.74799	-1.41764
18822167	rs55673732	5.14856e-10	-0.426624	-1.12313	0.00021648	0.855223	-0.837352
18822413	rs72836735	4.63286e-10	-1.6553	-2.96707e-10	3.50813e-05	-1.80196	-2.96707e-10
18822470	rs2428365	1.3035e-10	-1.64971	-1.27371	9.25736e-06	-1.73308	-1.40113
18822507	rs73304491	4.00002e-10	-1.80217	-2.96707e-10	3.53014e-05	-1.79571	-2.96707e-10
18822587	rs143967551	5.1919e-10	-1.54137	-2.96707e-10	4.21099e-05	-1.61935	-2.96707e-10
18823162	rs9892397	1.05277e-10	-1.71523	-1.42182	9.04212e-06	-1.74226	-1.41547
18823362	rs9891606	1.05655e-10	-1.71165	-1.42182	9.06905e-06	-1.73929	-1.41547
18823578	rs9893376	1.05277e-10	-1.71523	-1.42182	9.04212e-06	-1.74226	-1.41547
18823607	rs17718196	4.00551e-10	-1.8008	-2.96707e-10	3.55564e-05	-1.78851	-2.96707e-10
18823705	rs17842759	1.06111e-10	-1.708	-1.42115	9.10906e-06	-1.73624	-1.41412
18824552	rs874637	1.0601e-10	-1.708	-1.42211	9.09095e-06	-1.73624	-1.41611
18826253	rs34216376	1.17315e-10	-1.60606	-1.42271	9.2689e-06	-1.71025	-1.42272
18826289	rs113575362	4.00002e-10	-1.80217	-2.96707e-10	3.53014e-05	-1.79571	-2.96707e-10
18826366	rs67639335	1.17302e-10	-1.60606	-1.42283	9.27008e-06	-1.71025	-1.42259
18826428	rs182956851	1.36071e-09	-1.39716e-10	-0.577881	0.000141163	-1.39716e-10	-0.409711
18827391	rs62076164	4.72933e-10	-0.477515	-1.15717	0.000193995	0.7843	-0.876097
18827460	rs146275587	4.12968e-10	-1.77027	-2.96707e-10	3.55181e-05	-1.78959	-2.96707e-10
18827673	rs16964785	5.43762e-10	-1.49513	-2.96707e-10	4.37857e-05	-1.58032	-2.96707e-10
18827791	rs11655553	1.193e-10	-1.58869	-1.42331	9.38935e-06	-1.69824	-1.42181
18827793	rs8080032	2.37655e-10	-0.913701	-1.40912	1.23058e-05	-1.42595	-1.42361
18827910	rs11651202	1.06104e-10	-1.70828	-1.42094	9.11072e-06	-1.73648	-1.4137
18828406	rs117607818	5.28285e-10	-1.524	-2.96707e-10	4.37587e-05	-1.58094	-2.96707e-10
18828703	rs11656953	1.18787e-10	-1.593	-1.42331	9.36126e-06	-1.70124	-1.42181
18829245	rs2469841	1.09537e-10	-1.67415	-1.42324	1.04559e-05	-1.60045	-1.41201
18829263	rs34817137	1.18772e-10	-1.593	-1.42344	9.36485e-06	-1.70124	-1.42143
18829280	rs34180000	1.20331e-10	-1.57995	-1.42344	9.45067e-06	-1.69212	-1.42143
18829386	rs34235652	1.18772e-10	-1.593	-1.42344	9.36485e-06	-1.70124	-1.42143
18830033	rs11652294	2.24796e-10	-0.963544	-1.41491	1.19241e-05	-1.45813	-1.42294
18830123	rs11657284	1.03133e-10	-1.73792	-1.4197	8.92091e-06	-1.7598	-1.41143
18830287	rs966811	2.277e-10	-1.67875	-0.686863	2.49534e-05	-1.26516	-0.877463
18830668	rs9905208	1.06659e-10	-1.7046	-1.41941	9.16439e-06	-1.73339	-1.41091
18831006	rs11653609	1.18752e-10	-1.593	-1.42361	9.37502e-06	-1.70124	-1.42034
18831252	rs11658590	1.32884e-10	-1.48063	-1.42353	1.01888e-05	-1.61951	-1.41883
18831432	rs1737947	2.3088e-10	-1.76193	-0.589815	2.28735e-05	-1.44715	-0.7825
18832838	rs59406503	7.50114e-10	-1.39716e-10	-1.17342	6.94248e-05	-1.39716e-10	-1.11938
18833062	rs2891982	1.19392e-10	-1.58762	-1.42361	9.38177e-06	-1.701	-1.41986
18833612	rs9900835	1.06847e-10	-1.7046	-1.41765	9.19139e-06	-1.73339	-1.40797
18833810	rs1634411	1.03842e-10	-1.78212	-1.36865	8.91693e-06	-1.78098	-1.39069
18834021	rs1801755	4.00324e-10	-1.80137	-2.96707e-10	3.54871e-05	-1.79046	-2.96707e-10
18834137	rs35611268	1.18268e-10	-1.59726	-1.42343	9.36769e-06	-1.70419	-1.41817
18834258	rs6846	1.06521e-10	-1.70916	-1.41614	9.28541e-06	-1.7256	-1.40558
18834552	rs1044787	4.00035e-10	-1.80209	-2.96707e-10	3.54903e-05	-1.79037	-2.96707e-10
18835238	rs11654503	1.05089e-10	-1.72102	-1.41781	9.17975e-06	-1.7344	-1.40823
18835250	rs58773775	4.00266e-10	-1.80151	-2.96707e-10	3.53728e-05	-1.79368	-2.96707e-10
18836177	rs1634409	1.0534e-10	-1.77105	-1.3654	9.07353e-06	-1.7661	-1.38817
18836602	rs187185688	4.91409e-10	-1.59636	-2.96707e-10	3.52413e-05	-1.79741	-2.96707e-10
18837288	rs9903710	4.00188e-10	-1.80171	-2.96707e-10	3.54004e-05	-1.79291	-2.96707e-10
18837308	rs77319122	1.15991e-09	-0.737541	-2.96707e-10	8.94833e-05	-0.865576	-2.96707e-10
18838026	rs113505219	4.00017e-10	-1.80213	-2.96707e-10	3.55131e-05	-1.78973	-2.96707e-10
18838080	rs1625912	1.01396e-10	-1.79895	-1.37565	8.83476e-06	-1.79532	-1.38562
18838306	rs11658521	1.03859e-10	-1.73087	-1.41973	9.05033e-06	-1.74338	-1.41345
18838613	rs9914107	1.03407e-10	-1.73402	-1.42095	9.00617e-06	-1.74623	-1.41549
18839026	rs186180864	1.26021e-08	1.64798	-2.96707e-10	0.00601888	3.34303	-2.96707e-10
18839079	rs62076165	4.17864e-10	-1.75848	-2.96707e-10	5.59779e-05	-1.33467	-2.96707e-10
18839339	rs56964223	1.04193e-10	-1.72563	-1.42177	8.95146e-06	-1.75084	-1.41697
18839419	rs2473655	1.9938e-10	-1.08496	-1.41346	9.94719e-06	-1.63872	-1.42361
18839890	rs190881468	4.9865e-10	-1.58174	-2.96707e-10	3.51732e-05	-1.79934	-2.96707e-10
18840433	rs1737944	1.07041e-10	-1.79976	-1.32067	9.02469e-06	-1.79898	-1.36068
18841145	rs113259039	4.0027e-10	-1.8015	-2.96707e-10	3.54683e-05	-1.79099	-2.96707e-10
18841320	rs111823450	4.00091e-10	-1.80195	-2.96707e-10	3.55303e-05	-1.78924	-2.96707e-10
18841590	rs1737943	1.12261e-10	-1.80154	-1.27128	9.42155e-06	-1.80111	-1.31552
18841826	rs2472695	2.14183e-10	-1.02352	-1.40329	1.14608e-05	-1.49994	-1.42076
18842066	rs77663119	8.28734e-10	-1.07374	-2.96707e-10	0.00010106	-0.743918	-2.96707e-10
18843089	rs2428380	3.20633e-10	-1.6646	-0.35874	3.5142e-05	-1.24965	-0.550577
18843306	rs1859083	2.1304e-10	-1.80117	-0.630991	1.85418e-05	-1.63804	-0.801559
18843629	rs113200526	4.0095e-10	-1.7998	-2.96707e-10	3.52421e-05	-1.79739	-2.96707e-10
18843745	rs146004765	5.49414e-10	-1.48479	-2.96707e-10	4.41728e-05	-1.57152	-2.96707e-10
18844142	rs56380918	1.19066e-10	-1.61264	-1.40132	9.27973e-06	-1.71794	-1.41385
18844189	rs34078852	1.20232e-10	-1.61264	-1.39158	9.34255e-06	-1.71794	-1.40711
18844467	rs1737942	2.30961e-10	-1.80169	-0.549702	1.97864e-05	-1.64369	-0.730947
18844469	rs1634424	2.33909e-10	-1.80126	-0.53745	2.01362e-05	-1.63707	-0.720035
18844664	rs1737941	1.54028e-10	-1.51399	-1.24252	1.83223e-05	-1.23956	-1.21195
18844736	rs1634423	1.52259e-10	-1.53176	-1.2363	1.79915e-05	-1.2645	-1.20523
18845075	rs1634422	1.53327e-10	-1.52726	-1.23381	1.79628e-05	-1.25817	-1.21316
18845320	rs1737940	2.01101e-10	-1.32203	-1.1678	2.45425e-05	-1.00051	-1.15871
18845405	rs12946921	4.95552e-10	-1.58797	-2.96707e-10	4.64735e-05	-1.52075	-2.96707e-10
18846300	rs113507066	4.01116e-10	-1.79939	-2.96707e-10	3.52228e-05	-1.79794	-2.96707e-10
18846525	rs4924946	1.69937e-10	-1.36795	-1.29026	2.14703e-05	-1.06472	-1.22824
18846818	rs4924947	1.78298e-10	-1.3366	-1.27358	2.35073e-05	-0.999715	-1.2026
18847039	rs11658402	4.00769e-10	-1.80026	-2.96707e-10	3.80684e-05	-1.72024	-2.96707e-10
18847169	rs112438007	4.00157e-10	-1.80178	-2.96707e-10	3.54131e-05	-1.79255	-2.96707e-10
18848023	rs1737939	1.68565e-10	-1.4597	-1.20662	1.80365e-05	-1.26382	-1.20341
18848498	rs2472694	3.13885e-10	-1.65569	-0.388925	3.23098e-05	-1.15588	-0.728383
18851012	rs11656760	4.61698e-10	-1.65873	-2.96707e-10	4.70425e-05	-1.50858	-2.96707e-10
18851067	rs11656765	4.57768e-10	-1.66728	-2.96707e-10	4.63118e-05	-1.52423	-2.96707e-10
18851312	rs78930308	4.2141e-10	-1.75003	-2.96707e-10	4.47731e-05	-1.55802	-2.96707e-10
18851325	rs151132219	4.00179e-10	-1.80173	-2.96707e-10	3.65027e-05	-1.76224	-2.96707e-10
18851326	rs1634421	1.99494e-10	-1.7309	-0.766956	1.63506e-05	-1.7103	-0.855063
18851467	rs150315823	1.8941e-09	-0.24714	-2.96707e-10	0.000292326	0.31824	-2.96707e-10
18851586	rs73981210	4.49059e-10	-1.68649	-2.96707e-10	4.55742e-05	-1.54029	-2.96707e-10
18851959	rs1611882	1.09269e-10	-1.76751	-1.33232	9.33526e-06	-1.7306	-1.39523
18852021	rs1634420	1.2601e-10	-1.77317	-1.18412	1.01312e-05	-1.75471	-1.2893
18852205	rs1634419	1.63042e-10	-1.79788	-0.901754	1.23012e-05	-1.78998	-1.05995
18852309	rs35140082	5.42831e-10	-1.49684	-2.96707e-10	5.17786e-05	-1.41265	-2.96707e-10
18852800	rs1555142	1.64779e-10	-1.29574	-1.3933	2.08069e-05	-0.933641	-1.3907
18853077	rs139177740	5.33798e-10	-1.51362	-2.96707e-10	7.7966e-05	-1.00336	-2.96707e-10
18853178	rs1634418	1.30208e-10	-1.73534	-1.18916	1.76927e-05	-1.15169	-1.33479
18853473	rs148393454	7.79139e-10	-1.39716e-10	-1.13545	6.5694e-05	-1.39716e-10	-1.17462
18853692	rs146446428	5.37924e-10	-1.50592	-2.96707e-10	4.40882e-05	-1.57344	-2.96707e-10
18853855	rs1634417	2.40994e-10	-0.957622	-1.35125	2.65219e-05	-0.706314	-1.37534
18853922	rs78454997	8.80295e-10	-1.01338	-2.96707e-10	0.000229117	0.0746023	-2.96707e-10
18854064	rs146835614	1.06433e-08	1.71692	-0.237875	0.000353787	0.952861	-0.443795
18854872	rs1634416	7.53609e-09	1.8342	-0.700383	0.000245989	0.942307	-0.796647
18855486	rs2073078	7.32529e-10	-0.663173	-0.533966	3.16738e-05	-1.29529	-0.608852
18855611	rs2076562	8.83394e-10	-1.77426	0.764392	3.15595e-05	-1.77992	-0.127834
18855807	rs2258367	7.07077e-10	0.17419	-1.40669	0.000126896	0.880651	-1.39691
18855987	rs7216663	6.22563e-09	1.48483	-0.542037	0.000195079	0.532158	-0.618382
18856320	rs2428379	1.14653e-09	0.598158	-1.3473	0.000227186	1.48966	-1.42352
18856871	rs2472693	1.10553e-09	-0.826526	0.0409674	9.68569e-05	-0.789791	0.00339716
18856896	rs4924949	1.31999e-10	-1.78133	-1.12951	1.49505e-05	-1.79688	-0.858004
18857163	rs1634413	1.22424e-10	-1.57322	-1.41293	2.7856e-05	-0.774083	-1.2585
18857971	rs9303159	6.44826e-10	-1.39716e-10	-1.32466	6.17651e-05	-1.39716e-10	-1.23629
18858057	rs9903337	1.07232e-10	-1.70868	-1.40996	1.83596e-05	-1.03938	-1.41009
18859018	rs2472692	2.13236e-10	-1.62819	-0.803051	3.06539e-05	-1.49641	-0.440459
18859179	rs111928116	5.84804e-10	-1.39716e-10	-1.42236	5.18586e-05	-1.39716e-10	-1.41111
18859611	rs11653983	1.22316e-09	-0.402598	-0.281852	0.000246456	0.972885	-0.825331
18859699	rs2469842	1.88193e-10	-1.74891	-0.807263	2.72293e-05	-1.67255	-0.38278
18859885	rs2428378	2.03908e-10	-1.65489	-0.821086	2.96052e-05	-1.51358	-0.458101
18860237	rs2469843	2.09557e-10	-1.63394	-0.814712	3.20512e-05	-1.45455	-0.437742
18860763	rs2472691	5.99335e-10	-0.290032	-1.10779	0.000382763	2.00709	-1.4193
18861009	rs111327204	9.06554e-10	-0.983991	-2.96707e-10	0.000143165	-0.395629	-2.96707e-10
18861595	rs7208220	8.86399e-10	-1.39716e-10	-1.00647	8.77441e-05	-1.39716e-10	-0.885204
18863105	rs2074276	1.65363e-10	-1.36837	-1.31713	1.93419e-05	-0.974285	-1.42307
18863480	rs75454068	8.44779e-10	-1.05457	-2.96707e-10	0.000128052	-0.507188	-2.96707e-10
18863672	rs2074275	1.08158e-09	-0.354641	-0.452822	0.000391489	1.48402	-0.873689
18863979	rs2074274	1.49449e-10	-1.36316	-1.42352	1.8321e-05	-1.03627	-1.41531
18865181	rs2257609	4.48375e-10	-1.1225	-0.565514	5.09721e-05	-0.153467	-1.27488
18865283	rs62076169	7.76932e-10	-1.13829	-2.96707e-10	0.00016312	-0.26514	-2.96707e-10
18866129	rs2469844	1.56582e-09	-0.813194	0.375716	0.000237278	0.290213	-0.180611
18866285	rs2469845	2.54743e-10	-1.3736	-0.879787	2.45711e-05	-0.789132	-1.36893
18866404	rs2469846	1.10737e-09	0.599799	-1.38369	0.000751805	2.65187	-1.38902
18866861	rs73306439	1.19022e-10	-1.69401	-1.32033	1.08809e-05	-1.74495	-1.22767
18867127	rs2469847	5.20562e-10	-0.116418	-1.42231	0.000357468	1.90655	-1.38713
18868069	rs17718627	4.56623e-10	-1.66978	-2.96707e-10	7.37095e-05	-1.0595	-2.96707e-10
18868486	rs137876395	2.84767e-07	4.76579	-2.96707e-10	0.00659666	3.43469	-2.96707e-10
18868773	rs2428377	2.64417e-10	-1.22709	-0.98902	2.84303e-05	-0.617918	-1.39426
18868877	rs143204573	6.98725e-10	-1.24438	-2.96707e-10	3.63861e-05	-1.76544	-2.96707e-10
18869040	rs75540282	7.08281e-10	-1.39716e-10	-1.2308	5.94555e-05	-1.39716e-10	-1.2744
18869484	rs2428376	4.53984e-10	-1.1582	-0.517381	4.23906e-05	-0.443691	-1.16901
18870524	rs11652123	3.70499e-10	-1.50071	-0.378083	2.01626e-05	-1.29767	-1.05813
18870528	rs4924950	4.245e-10	-1.74273	-2.96707e-10	3.521e-05	-1.7983	-2.96707e-10
18871927	rs181968915	4.21572e-10	-1.74965	-2.96707e-10	4.51854e-05	-1.54885	-2.96707e-10
18872337	rs8415	3.29266e-10	-1.08426	-0.912518	1.70541e-05	-1.18169	-1.34155
18872521	rs2074273	9.98205e-11	-1.79371	-1.39656	1.53842e-05	-1.21739	-1.40889
18872581	rs2074272	9.76004e-11	-1.79851	-1.41425	1.4824e-05	-1.24674	-1.41664
18872594	rs181409535	1.5664e-09	-1.39716e-10	-0.437103	0.000212993	-1.39716e-10	0.00163288
18873277	rs148877718	5.88975e-10	-1.41526	-2.96707e-10	0.000102401	-0.730728	-2.96707e-10
18873849	rs3751970	1.00166e-10	-1.80211	-1.3847	1.3672e-05	-1.33886	-1.40542
18873905	rs3751969	1.00606e-10	-1.79965	-1.38278	1.45271e-05	-1.27951	-1.4041
18874720	rs916823	6.7022e-10	-1.2815	-0.00453263	4.96262e-05	-0.589109	-0.866001
18874965	rs138715863	6.41308e-10	-1.33013	-2.96707e-10	5.01954e-05	-1.4437	-2.96707e-10
18875771	rs2428375	3.21233e-10	-0.875492	-1.14598	4.2234e-05	-0.261098	-1.35531
18876566	rs148805314	7.69936e-10	-1.14733	-2.96707e-10	3.93524e-05	-1.68707	-2.96707e-10
18876596	rs17842752	9.88329e-11	-1.79606	-1.40415	1.54365e-05	-1.2076	-1.4153
18877447	rs8065967	1.78842e-10	-1.32026	-1.28688	1.28067e-05	-1.38807	-1.42158
18878774	rs2259660	1.90451e-10	-1.26937	-1.27488	1.34083e-05	-1.34349	-1.42026
18879371	rs2469858	2.48825e-10	-1.28533	-0.991556	2.94781e-05	-0.582004	-1.39398
18879423	rs2472718	1.96208e-10	-1.30922	-1.20525	1.29195e-05	-1.37784	-1.42305
18879649	rs2472717	1.45374e-10	-1.48096	-1.33337	1.1568e-05	-1.5009	-1.41049
18879761	rs2472716	1.50724e-10	-1.41269	-1.3655	2.48627e-05	-0.873519	-1.27274
18880268	rs2472715	2.2273e-10	-1.0103	-1.37738	3.77381e-05	-0.305698	-1.42326
18880661	rs2469860	1.79373e-10	-1.20337	-1.40081	3.63814e-05	-0.42888	-1.33669
18880986	rs75425060	7.83769e-10	-1.39716e-10	-1.12953	7.72802e-05	-1.39716e-10	-1.01219
18881572	rs117693306	1.41494e-09	-1.39716e-10	-0.538797	9.11094e-05	-1.39716e-10	-0.847568
18882214	rs2074271	1.53064e-10	-1.80115	-0.961633	1.7234e-05	-1.20662	-1.30612
18882446	rs2074270	1.86115e-10	-1.16186	-1.40542	3.86895e-05	-0.374026	-1.33004
18883659	rs62076201	4.15333e-10	-1.76456	-2.96707e-10	3.7843e-05	-1.72618	-2.96707e-10
18885630	rs78197087	4.78265e-10	-1.62348	-2.96707e-10	8.84124e-05	-0.877617	-2.96707e-10
18886281	rs77283946	1.07904e-10	-1.79399	-1.31841	1.29737e-05	-1.53621	-1.2605
18889794	rs17842754	1.9074e-10	-1.80117	-0.741559	2.46461e-05	-1.71891	-0.436096
18890251	rs140310256	1.10937e-09	-1.39716e-10	-0.782097	8.702e-05	-1.39716e-10	-0.89349
18890762	rs8070758	2.31551e-10	-1.77577	-0.573074	3.76393e-05	-1.52913	-0.202446
18891318	rs9901327	2.20348e-10	-1.79966	-0.598775	3.04071e-05	-1.66232	-0.28263
18891631	rs117556970	2.24475e-09	-1.39716e-10	-0.0772911	0.000150758	-1.39716e-10	-0.343952
18892656	rs117665208	9.55029e-10	-0.9319	-2.96707e-10	4.83683e-05	-1.48078	-2.96707e-10
18893215	rs9916099	1.45623e-10	-1.7995	-1.01312	1.8759e-05	-1.68338	-0.744577
18893514	rs77322846	1.15403e-09	-0.742626	-2.96707e-10	8.61187e-05	-0.903901	-2.96707e-10
18894598	rs79961268	2.08654e-10	-1.77433	-0.678629	3.20709e-05	-1.27181	-0.619872
18894656	rs62076203	1.03916e-10	-1.72936	-1.4207	8.84083e-06	-1.80072	-1.37953
18894981	rs116036225	1.0775e-10	-1.69416	-1.41966	8.86744e-06	-1.80151	-1.37573
18896212	rs62076204	1.0255e-10	-1.74109	-1.4222	8.7154e-06	-1.80212	-1.39241
18896297	rs886284	1.05546e-10	-1.7118	-1.4227	8.55874e-06	-1.80195	-1.41072
18896380	rs886283	1.28679e-10	-1.80016	-1.13616	1.61835e-05	-1.63798	-0.93765
18897017	rs9891821	1.25559e-10	-1.76968	-1.19118	1.66957e-05	-1.54081	-1.00367
18897130	rs77721749	4.41945e-10	-1.70245	-2.96707e-10	3.51686e-05	-1.79947	-2.96707e-10
18897299	rs79524186	2.19654e-10	-1.7804	-0.621186	3.9532e-05	-1.25361	-0.428905
18897338	rs12451868	1.21493e-10	-1.77707	-1.21671	1.6504e-05	-1.54928	-1.00675
18897672	rs2472712	5.62744e-10	-1.79313	0.332318	2.64425e-05	-1.28693	-0.797727
18897719	rs62072660	1.98593e-10	-1.78844	-0.713948	2.28166e-05	-1.54486	-0.687275
18898000	rs2472711	2.84657e-10	-0.774828	-1.36753	9.04257e-06	-1.76235	-1.39534
18898511	rs28810084	3.29921e-10	-1.79175	-0.203034	0.000130143	-0.522782	0.0317853
18898537	rs28896808	3.01218e-10	-1.79074	-0.29507	0.000102646	-0.659465	-0.0688804
18898714	rs78338149	6.61136e-10	-1.39716e-10	-1.29968	7.16135e-05	-1.39716e-10	-1.08834
18899374	rs73981273	9.87965e-11	-1.77748	-1.42309	2.36752e-05	-1.78876	-0.406435
18899409	rs73306492	1.05011e-10	-1.76219	-1.37738	3.02464e-05	-1.7962	-0.154053
18900074	rs79096555	7.44544e-10	-1.39716e-10	-1.18087	5.5932e-05	-1.39716e-10	-1.33549
18900746	rs12450425	7.48781e-10	-1.39716e-10	-1.1752	5.59477e-05	-1.39716e-10	-1.33521
18900788	rs6502681	1.079e-10	-1.74091	-1.37152	2.28518e-05	-0.999714	-1.23088
18900866	rs73981276	9.81538e-11	-1.79105	-1.41605	2.69859e-05	-1.79393	-0.270387
18901167	rs73981278	1.01409e-10	-1.78144	-1.39304	2.22967e-05	-1.78544	-0.469751
18901225	rs12453486	7.07994e-10	-1.39716e-10	-1.23121	5.34159e-05	-1.39716e-10	-1.38152
18901487	rs73981280	9.70452e-11	-1.79564	-1.42283	6.91938e-05	-1.79276	0.670044
18901488	rs73981281	9.69063e-11	-1.79707	-1.42283	6.90737e-05	-1.7945	0.670044
18902320	rs7219617	1.35239e-09	-1.39716e-10	-0.584009	0.000100634	-1.39716e-10	-0.748136
18902464	rs8076485	1.03922e-10	-1.80179	-1.34821	2.19592e-05	-1.80215	-0.468295
18902792	rs8077103	1.12315e-10	-1.79843	-1.2739	3.82019e-05	-1.80015	0.083406
18903576	rs8064539	1.05815e-10	-1.8019	-1.33005	2.3001e-05	-1.80121	-0.422883
18904431	rs73981285	1.00039e-10	-1.78387	-1.40421	2.23265e-05	-1.78761	-0.466238
18904830	rs7211874	1.04753e-10	-1.80216	-1.33988	2.24427e-05	-1.80184	-0.446825
18904839	rs75835798	4.23885e-09	-1.39716e-10	0.558406	0.000193162	-1.39716e-10	-0.0960967
18905118	rs117564298	7.29843e-10	-1.20081	-2.96707e-10	4.55751e-05	-1.54027	-2.96707e-10
18905375	rs7216681	1.06921e-10	-1.70189	-1.41965	2.16939e-05	-1.18273	-1.09987
18905630	rs75471268	7.7007e-10	-1.39716e-10	-1.14716	5.57189e-05	-1.39716e-10	-1.33931
18905798	rs74828898	7.7007e-10	-1.39716e-10	-1.14716	5.57189e-05	-1.39716e-10	-1.33931
18906041	rs116139938	5.78738e-10	-0.0538441	-1.37895	6.10568e-05	0.175145	-1.42297
18906042	rs115250081	5.87221e-10	-0.0310125	-1.38723	6.26492e-05	0.199422	-1.4215
18907029	rs2074283	1.05494e-10	-1.80215	-1.33284	2.29747e-05	-1.80208	-0.42315
18907673	rs885675	1.07362e-10	-1.69698	-1.42045	2.15994e-05	-1.19473	-1.09224
18907773	rs731996	9.08059e-08	0.802133	2.82071	0.000261322	-1.79472	2.00084
18907934	rs57881452	9.89526e-11	-1.78579	-1.41321	2.42006e-05	-1.78933	-0.383923
18908189	rs11868888	1.07319e-10	-1.69698	-1.42085	2.16925e-05	-1.19473	-1.08793
18908420	rs74916426	7.74494e-10	-1.39716e-10	-1.14143	5.57985e-05	-1.39716e-10	-1.33788
18908671	rs60269272	1.1105e-09	-1.39716e-10	-0.781078	8.4444e-05	-1.39716e-10	-0.92354
18908760	rs73982610	9.81499e-11	-1.79113	-1.41602	2.48347e-05	-1.79399	-0.353397
18908879	rs7218780	5.91035e-10	-0.0110685	-1.4007	7.28371e-05	0.344925	-1.41633
18909043	rs7218569	1.07028e-10	-1.69698	-1.42357	2.29761e-05	-1.19473	-1.03045
18909120	rs80145212	7.79166e-10	-1.39716e-10	-1.13542	5.59846e-05	-1.39716e-10	-1.33455
18909269	rs76319158	6.32006e-10	0.0593134	-1.40406	7.88324e-05	0.42192	-1.41422
18909399	rs139243673	6.75317e-10	-1.39716e-10	-1.27846	6.46625e-05	-1.39716e-10	-1.19045
18910174	rs74987634	8.20211e-10	-1.39716e-10	-1.08408	5.76592e-05	-1.39716e-10	-1.30508
18910676	rs12453523	7.48866e-10	-1.39716e-10	-1.17508	5.47994e-05	-1.39716e-10	-1.35595
18910811	rs12453564	1.05119e-10	-1.71503	-1.42352	2.45211e-05	-1.14847	-1.01162
18911086	rs140071836	5.97975e-10	-0.0073795	-1.39271	7.13616e-05	0.32803	-1.4199
18911386	rs2428373	7.64841e-08	4.36288	-0.911685	5.5508e-05	0.0804534	-1.42355
18911969	rs113707394	1.01777e-09	-1.39716e-10	-0.868273	7.82211e-05	-1.39716e-10	-1.00009
18912267	rs111527967	4.38935e-10	-1.70929	-2.96707e-10	5.00725e-05	-1.44616	-2.96707e-10
18912271	rs9899204	2.23384e-10	-1.7729	-0.611854	6.44657e-05	-0.714954	-0.478542
18912474	rs117012227	8.68822e-10	-1.39716e-10	-1.0265	5.97095e-05	-1.39716e-10	-1.27014
18912660	rs117457682	8.62367e-10	-1.39716e-10	-1.03396	5.94341e-05	-1.39716e-10	-1.27476
18913112	rs73308408	1.02947e-10	-1.76898	-1.39045	2.45168e-05	-0.74669	-1.41358
18913416	rs28463694	2.15476e-10	-1.75444	-0.666349	5.51865e-05	-0.811493	-0.537416
18913742	rs8070971	1.03229e-10	-1.75644	-1.40025	2.50661e-05	-0.731253	-1.40686
18913767	rs60797930	1.07359e-10	-1.71888	-1.39858	5.33704e-05	-1.72795	0.345583
18913909	rs12450886	8.67891e-10	-1.39716e-10	-1.02757	5.96697e-05	-1.39716e-10	-1.2708
18914127	rs118029327	4.4623e-10	-1.69281	-2.96707e-10	4.52288e-05	-1.54789	-2.96707e-10
18914445	rs2428372	1.48447e-07	1.1022	3.01214	0.00104857	-1.37546	2.97102
18914460	rs62072662	5.10258e-10	-1.55872	-2.96707e-10	3.60107e-05	-1.77581	-2.96707e-10
18914567	rs2472710	7.89611e-08	4.41887	-0.935796	5.4246e-05	0.0413133	-1.40741
18914630	rs77198150	1.90439e-09	-0.241724	-2.96707e-10	0.00046492	0.782236	-2.96707e-10
18914670	rs11654290	4.11276e-10	-1.77438	-2.96707e-10	4.6946e-05	-1.51063	-2.96707e-10
18914688	rs2428371	2.29502e-07	0.935611	3.61441	0.00316222	-0.871184	3.57058
18914725	rs76921635	7.30493e-10	0.161169	-1.36109	0.000126019	0.663432	-1.18663
18914778	rs2472709	3.20482e-08	-0.0105397	2.5919	0.000134248	-1.66678	1.20684
18915263	rs138749087	4.00013e-10	-1.80215	-2.96707e-10	4.05421e-05	-1.65729	-2.96707e-10
18915758	rs76523905	8.97477e-10	-1.39716e-10	-0.994053	6.21442e-05	-1.39716e-10	-1.23017
18915770	rs80232948	9.45103e-10	-1.39716e-10	-0.942347	6.34747e-05	-1.39716e-10	-1.20899
18916330	rs2428370	4.92144e-07	0.495102	4.81778	0.00572232	-1.43344	4.72594
18917237	rs2472708	8.52854e-07	4.70041	1.16229	0.000332256	-0.975564	1.42184
18917324	rs2472707	1.12743e-06	6.72476	-0.582945	2.26579e-05	-0.832021	-1.4071
18917437	rs35475444	5.12819e-10	-1.55372	-2.96707e-10	3.52922e-05	-1.79597	-2.96707e-10
18917513	rs2428369	2.29174e-06	6.38997	0.461215	1.98387e-05	-0.993649	-1.37834
18917899	rs2074281	8.33905e-10	-1.39716e-10	-1.06752	5.59057e-05	-1.39716e-10	-1.33596
18917903	rs185370046	2.69469e-10	-1.2003	-0.996891	1.51311e-05	-1.75702	-0.885859
18917915	rs2074280	8.86681e-08	4.09774	-0.498725	2.51874e-05	-0.784796	-1.34849
18918258	rs28526726	2.29654e-07	2.62171	1.92898	0.00107824	-1.0019	2.62537
18918396	rs2074279	1.3939e-10	-1.5597	-1.29667	3.73266e-05	-1.72721	-0.0127068
18918740	rs75957782	8.11709e-10	-1.39716e-10	-1.0945	5.50756e-05	-1.39716e-10	-1.35092
18919654	rs57046835	1.39146e-10	-1.58684	-1.27128	4.07156e-05	-1.74195	0.0889307
18920553	rs58556923	1.44864e-09	-1.39716e-10	-0.515258	9.1433e-05	-1.39716e-10	-0.844021
18921684	rs117456554	6.69204e-10	-1.28755	-2.96707e-10	0.000106156	-0.69472	-2.96707e-10
18921841	rs79557262	7.45056e-10	-1.39716e-10	-1.18018	5.31174e-05	-1.39716e-10	-1.38712
18921944	rs117119618	7.40852e-10	-1.39716e-10	-1.18584	5.30023e-05	-1.39716e-10	-1.38929
18922418	rs58781452	7.38778e-10	-1.39716e-10	-1.18864	5.29461e-05	-1.39716e-10	-1.39035
18922492	rs61125125	1.11795e-10	-1.67139	-1.40559	6.25495e-05	-1.78585	0.562179
18922970	rs12603640	1.11099e-10	-1.67302	-1.4102	6.7569e-05	-1.78642	0.639944
18923124	rs61224181	7.30456e-10	-1.39716e-10	-1.19997	5.27255e-05	-1.39716e-10	-1.39453
18923180	rs12604020	1.10834e-10	-1.67302	-1.41259	6.97091e-05	-1.78642	0.671125
18923681	rs117355297	6.45653e-10	-1.32338	-2.96707e-10	3.72864e-05	-1.741	-2.96707e-10
18923818	rs1624825	3.83622e-06	4.14453	3.22183	0.000445952	-0.913748	1.65433
18924188	rs1621499	3.05623e-07	4.44116	0.395309	4.42251e-05	-0.508547	-1.06179
18924389	rs143618306	4.30176e-10	-1.72945	-2.96707e-10	3.51008e-05	-1.8014	-2.96707e-10
18924999	rs147181892	1.43949e-09	-1.39716e-10	-0.5216	8.60788e-05	-1.39716e-10	-0.904365
18926153	rs144628398	5.41225e-09	0.80278	-2.96707e-10	0.0021215	2.30025	-2.96707e-10
18926162	rs76020008	6.18633e-10	-1.39716e-10	-1.36613	5.12145e-05	-1.39716e-10	-1.42361
18926545	rs115496750	9.74274e-11	-1.79746	-1.41707	0.000100176	-1.77654	1.02384
18926943	rs2074277	9.8169e-11	-1.79386	-1.41309	6.16044e-05	-1.79129	0.552393
18927232	rs78368288	1.05806e-10	-1.79689	-1.33515	0.000112984	-1.7978	1.16542
18927951	rs111811667	4.54762e-09	1.73829	-1.10957	1.77545e-05	-1.56046	-0.922529
18927996	rs80209928	1.07016e-10	-1.79818	-1.32248	0.000121356	-1.79301	1.23211
18928456	rs58803056	9.70447e-10	-1.39716e-10	-0.915884	7.66198e-05	-1.39716e-10	-1.02077
18946858	rs202113780	5.88727e-10	-1.39716e-10	-1.41568	5.38547e-05	-1.39716e-10	-1.37334
18965341	rs373466781	5.86248e-10	-1.39716e-10	-1.4199	5.12857e-05	-1.39716e-10	-1.42222
18965363	rs201695897	6.02822e-10	-1.39716e-10	-1.39202	5.18618e-05	-1.39716e-10	-1.41105
18966943	rs145295540	5.85718e-10	-1.39716e-10	-1.4208	5.70499e-05	-1.39716e-10	-1.3157
18967020	rs551538782	5.84578e-10	-1.39716e-10	-1.42275	5.60964e-05	-1.39716e-10	-1.33256
18967169	rs535663503	6.16419e-10	-1.39716e-10	-1.36971	5.14755e-05	-1.39716e-10	-1.41852
18967193	rs373396775	6.12413e-10	-1.39716e-10	-1.37623	5.15929e-05	-1.39716e-10	-1.41624
18967275	rs371094989	6.05876e-10	-1.39716e-10	-1.38697	6.56903e-05	-1.39716e-10	-1.17468
18996745	rs577631768	6.20261e-10	-1.39716e-10	-1.3635	5.18899e-05	-1.39716e-10	-1.4105
19015209	rs554957857	5.91095e-10	-1.39716e-10	-1.41166	5.25637e-05	-1.39716e-10	-1.3976
19015959	rs377483205	6.00156e-10	-1.39716e-10	-1.39645	6.38654e-05	-1.39716e-10	-1.20285
19015965	rs370710089	6.00613e-10	-1.39716e-10	-1.39569	6.40035e-05	-1.39716e-10	-1.20069
19024014	rs145583240	5.86005e-10	-1.39716e-10	-1.42031	6.03613e-05	-1.39716e-10	-1.25928
19029413	rs141516892	5.99186e-10	-1.39716e-10	-1.39807	6.89817e-05	-1.39716e-10	-1.12579
19052215	rs140706075	5.87804e-10	-1.39716e-10	-1.41725	5.58818e-05	-1.39716e-10	-1.33639
19091585	rs542946310	6.30225e-10	-1.39716e-10	-1.34756	7.4718e-05	-1.39716e-10	-1.04591
19113214	rs144122444	5.95643e-10	-1.39716e-10	-1.404	6.22186e-05	-1.39716e-10	-1.22897
19138174	rs72639204	0.0028898	8.70188	5.28893	0.00281786	-0.682291	3.2664
19141236	rs117678271	5.97722e-10	-1.39716e-10	-1.40052	6.44732e-05	-1.39716e-10	-1.19338
19141582	rs57433322	0.00474578	14.2282	0.258707	1.7653e-05	-1.09608	-1.39264
19141885	rs118178868	8.49543e-10	-1.39716e-10	-1.04894	5.93539e-05	-1.39716e-10	-1.27611
19141943	rs7219944	4.59521e-10	-1.76722	0.10376	2.65433e-05	-1.68049	-0.40036
19142226	rs959071	0.258088	12.5568	5.92609	1.45829e-05	-1.4705	-1.20928
19142448	rs117432708	2.53024e-09	0.0424263	-2.96707e-10	7.24379e-05	-1.0769	-2.96707e-10
19142545	rs2013949	0.00396451	14.1052	0.201821	1.70813e-05	-1.1217	-1.39994
19143219	rs4924956	2.4835e-09	-1.39716e-10	0.0237816	0.000136771	-1.39716e-10	-0.441321
19143510	rs1027872	5.71753e-10	-1.7563	0.311363	3.17781e-05	-1.69874	-0.202115
19143614	rs8065470	0.0027951	13.9459	0.01164	1.62419e-05	-1.15434	-1.41769
19143930	rs76097317	6.02704e-10	-1.39716e-10	-1.39222	6.60942e-05	-1.39716e-10	-1.16855
19144055	rs72836760	1.01616e-09	-1.75826	0.888399	1.61353e-05	-1.62198	-0.956636
19145270	rs7214668	5.73497e-10	-1.7606	0.318711	3.21904e-05	-1.69201	-0.195948
19145548	rs117538643	6.01507e-10	-1.39716e-10	-1.3942	6.57167e-05	-1.39716e-10	-1.17427
19145932	rs8076509	5.74905e-10	-1.76484	0.325403	3.26058e-05	-1.68481	-0.19033
19146437	rs117339802	6.06315e-10	-1.39716e-10	-1.38624	6.71969e-05	-1.39716e-10	-1.152
19147130	rs4924957	5.81454e-10	-1.76089	0.332779	3.25883e-05	-1.69154	-0.184135
19147194	rs4924958	5.89389e-10	-1.76089	0.346332	3.29616e-05	-1.69154	-0.172745
19148305	rs4073003	0.396607	13.0715	5.84109	1.51163e-05	-1.42202	-1.22183
19148607	rs72836761	1.02308e-09	-1.7597	0.89663	1.58532e-05	-1.61902	-0.977233
19149139	rs138814547	6.09674e-10	-1.39716e-10	-1.38072	6.81831e-05	-1.39716e-10	-1.13743
19149835	rs7225740	6.15036e-10	-1.75867	0.386705	3.42869e-05	-1.6951	-0.129762
19149994	rs117908458	7.72867e-10	-1.39716e-10	-1.14353	6.45097e-05	-1.39716e-10	-1.19281
19150113	rs139721826	6.11799e-10	-1.39716e-10	-1.37724	6.87912e-05	-1.39716e-10	-1.12855
19151026	rs193185217	6.08857e-10	-1.39716e-10	-1.38206	6.79461e-05	-1.39716e-10	-1.14091
19151602	rs7221000	2.32186e-10	-1.79873	-0.547367	1.6082e-05	-1.44882	-1.1331
19151651	rs6587068	6.12693e-10	-1.76497	0.389189	3.44107e-05	-1.68459	-0.136675
19151970	rs8078089	2.81677e-09	-1.39716e-10	0.149707	0.000151792	-1.39716e-10	-0.33712
19152629	rs78230735	6.15579e-10	-1.39716e-10	-1.37108	6.98478e-05	-1.39716e-10	-1.11331
19153417	rs4273100	0.0127118	12.9663	2.50586	6.37033e-05	-0.719045	-0.486347
19153533	rs2136306	2.33387e-10	-1.7974	-0.543541	1.61246e-05	-1.43631	-1.14297
19153709	rs59764942	6.17533e-10	-1.39716e-10	-1.36791	7.03833e-05	-1.39716e-10	-1.10567
19155779	rs950953	2.32132e-10	-1.79677	-0.54957	1.61573e-05	-1.43089	-1.14637
19155848	rs950954	2.32624e-10	-1.79465	-0.54957	1.64223e-05	-1.41462	-1.14637
19156042	rs116842441	6.20981e-10	-1.39716e-10	-1.36234	7.13127e-05	-1.39716e-10	-1.09255
19156161	rs1396620	6.04777e-10	-1.77756	0.388784	3.53051e-05	-1.65858	-0.137017
19156298	rs4312361	6.0451e-10	-1.77801	0.388784	3.5343e-05	-1.65751	-0.137017
19156332	rs4417595	6.15693e-10	-1.78103	0.410136	3.62646e-05	-1.64977	-0.119017
19156904	rs117342032	2.24341e-10	-1.80047	-0.580007	1.52882e-05	-1.46916	-1.16339
19157013	rs79604311	6.23185e-10	-1.39716e-10	-1.3588	7.18975e-05	-1.39716e-10	-1.08439
19157485	rs117097904	6.0815e-10	-1.77888	0.395659	3.56252e-05	-1.65535	-0.131224
19157714	rs145155045	6.25382e-10	-1.39716e-10	-1.35528	7.24743e-05	-1.39716e-10	-1.0764
19157989	rs4924960	6.22546e-10	-1.77756	0.417741	3.61777e-05	-1.65858	-0.112601
19158086	rs80146870	6.26155e-10	-1.39716e-10	-1.35404	7.26759e-05	-1.39716e-10	-1.07362
19158780	rs138096322	6.04325e-10	-1.39716e-10	-1.38953	6.65953e-05	-1.39716e-10	-1.16099
19159312	rs144417944	6.13662e-09	-1.39716e-10	0.928388	0.000317753	-1.39716e-10	0.401646
19159332	rs148409047	6.26155e-10	-1.39716e-10	-1.35404	7.26759e-05	-1.39716e-10	-1.07362
19160916	rs75453650	6.13651e-10	-1.39716e-10	-1.37421	5.76546e-05	-1.39716e-10	-1.30516
19161152	rs73308449	5.94691e-10	-1.39716e-10	-1.4056	5.61739e-05	-1.39716e-10	-1.33118
19161418	rs143851185	5.90003e-10	-1.39716e-10	-1.41351	5.19136e-05	-1.39716e-10	-1.41005
19162027	rs4924961	2.11865e-10	-1.79125	-0.646444	1.59828e-05	-1.39218	-1.19594
19162871	rs111889376	6.43959e-10	-1.39716e-10	-1.32601	5.13648e-05	-1.39716e-10	-1.42068
19162872	rs148247519	4.70427e-10	-1.64	-2.96707e-10	6.25219e-05	-1.22411	-2.96707e-10
19162920	rs117494721	6.282e-10	-1.39716e-10	-1.35078	7.3206e-05	-1.39716e-10	-1.06635
19162984	rs117879645	5.61068e-10	-1.4638	-2.96707e-10	6.30451e-05	-1.21578	-2.96707e-10
19163052	rs16960158	0.00268933	13.7797	0.139177	1.58697e-05	-1.18768	-1.40754
19163640	rs111301193	1.69817e-09	-0.356333	-2.96707e-10	3.70679e-05	-1.74688	-2.96707e-10
19163690	rs4924778	2.11611e-10	-1.79245	-0.646444	1.58633e-05	-1.39969	-1.19594
19164005	rs79353725	6.49324e-10	-1.39716e-10	-1.31771	5.23461e-05	-1.39716e-10	-1.40175
19165179	rs28582509	0.0049343	8.96602	5.55982	0.00342547	-0.713897	3.49326
19166027	rs147878949	1.76996e-08	-1.39716e-10	1.98766	0.00077991	-1.39716e-10	1.29955
19166081	rs78277440	6.29817e-10	-1.39716e-10	-1.34821	7.36221e-05	-1.39716e-10	-1.06068
19166221	rs117160740	6.07661e-10	-1.39716e-10	-1.38402	6.36337e-05	-1.39716e-10	-1.20648
19167130	rs78902256	6.92894e-10	-1.39716e-10	-1.25276	5.24616e-05	-1.39716e-10	-1.39955
19167212	rs80235624	6.30556e-10	-1.39716e-10	-1.34704	7.38112e-05	-1.39716e-10	-1.05812
19167313	rs117855337	5.84182e-10	-1.39716e-10	-1.42343	5.17632e-05	-1.39716e-10	-1.41295
19167577	rs7219384	2.09472e-10	-1.79066	-0.658395	1.59373e-05	-1.38858	-1.20238
19167792	rs75961305	6.30556e-10	-1.39716e-10	-1.34704	7.38112e-05	-1.39716e-10	-1.05812
19168109	rs6421429	3.23402e-09	-1.39716e-10	0.28784	0.000172072	-1.39716e-10	-0.211717
19168320	rs6587193	3.21016e-09	-1.39716e-10	0.280436	0.000171003	-1.39716e-10	-0.217946
19168335	rs6587194	2.14517e-10	-1.79027	-0.634978	1.61774e-05	-1.3863	-1.18971
19168367	rs74445144	6.30556e-10	-1.39716e-10	-1.34704	7.38112e-05	-1.39716e-10	-1.05812
19168912	rs3862148	6.18408e-10	-1.36649	-2.96707e-10	4.0762e-05	-1.65188	-2.96707e-10
19169097	rs58985982	6.33065e-10	-1.39716e-10	-1.34307	7.445e-05	-1.39716e-10	-1.0495
19169801	rs4924964	3.21016e-09	-1.39716e-10	0.280436	0.000171003	-1.39716e-10	-0.217946
19170227	rs78673106	6.31384e-10	-1.39716e-10	-1.34573	7.40227e-05	-1.39716e-10	-1.05526
19170295	rs73308461	6.29647e-10	-1.39716e-10	-1.34848	5.12269e-05	-1.39716e-10	-1.42336
19170551	rs4608393	6.0931e-10	-1.38131	-2.96707e-10	4.11268e-05	-1.64297	-2.96707e-10
19170867	rs183824270	7.51345e-10	-1.39716e-10	-1.17178	6.13063e-05	-1.39716e-10	-1.24375
19171006	rs4924966	2.10074e-10	-1.78854	-0.657645	1.61405e-05	-1.37631	-1.20198
19171218	rs80169837	1.41332e-09	-1.39716e-10	-0.539946	8.14827e-05	-1.39716e-10	-0.959238
19171432	rs7222274	3.25591e-09	-1.39716e-10	0.294585	0.000173051	-1.39716e-10	-0.20604
19171867	rs73308466	6.18747e-10	-1.39716e-10	-1.36594	5.12307e-05	-1.39716e-10	-1.42329
19172196	rs4924967	0.00349341	8.85323	5.32727	0.00272038	-0.749549	3.29845
19172365	rs77850971	6.33592e-10	-1.39716e-10	-1.34224	7.45835e-05	-1.39716e-10	-1.04771
19172919	rs141068812	4.00359e-10	-1.80128	-2.96707e-10	7.25958e-05	-1.07472	-2.96707e-10
19173791	rs72836765	1.18208e-09	-1.76554	1.04694	1.51027e-05	-1.60622	-1.03853
19174090	rs76692401	6.32402e-10	-1.39716e-10	-1.34412	7.25573e-05	-1.39716e-10	-1.07525
19174123	rs28489136	1.19509e-09	-1.76822	1.06056	1.51179e-05	-1.59987	-1.04389
19175245	rs76147626	1.27371e-09	-0.643951	-2.96707e-10	7.544e-05	-1.03629	-2.96707e-10
19175267	rs143281745	6.17597e-10	-1.39716e-10	-1.3678	6.32338e-05	-1.39716e-10	-1.21279
19175644	rs79430260	1.23933e-09	-1.39716e-10	-0.671314	6.38787e-05	-1.39716e-10	-1.20264
19175732	rs78133809	6.24952e-10	-1.39716e-10	-1.35597	7.12518e-05	-1.39716e-10	-1.09341
19176144	rs117831490	8.6265e-10	-1.7067	0.673065	1.93775e-05	-1.40699	-0.988531
19177063	rs6587198	3.18606e-09	-1.39716e-10	0.272899	0.000169923	-1.39716e-10	-0.224285
19177528	rs2271237	1.2422e-09	-1.39716e-10	-0.669004	6.35328e-05	-1.39716e-10	-1.20807
19178396	rs59987016	1.2352e-09	-1.39716e-10	-0.674653	6.33416e-05	-1.39716e-10	-1.21109
19178892	rs59571799	0.0378702	13.423	3.14075	9.56091e-05	-0.592813	-0.206548
19179784	rs140229165	3.24768e-09	-1.39716e-10	0.292056	0.000171141	-1.39716e-10	-0.217141
19179980	rs80207107	3.20762e-09	-1.39716e-10	0.279643	0.000170889	-1.39716e-10	-0.218613
19180083	rs79669345	3.20762e-09	-1.39716e-10	0.279643	0.000170889	-1.39716e-10	-0.218613
19180190	rs4924968	3.18644e-09	-1.39716e-10	0.273019	0.000168452	-1.39716e-10	-0.232978
19181002	rs75414223	7.30965e-10	-1.39716e-10	-1.19928	6.8259e-05	-1.39716e-10	-1.13632
19181014	rs80234711	6.36112e-10	-1.39716e-10	-1.33827	7.52184e-05	-1.39716e-10	-1.03923
19181113	rs12325948	6.42631e-10	-1.66809	0.340023	3.07991e-05	-1.78308	-0.149059
19181536	rs150603491	3.20762e-09	-1.39716e-10	0.279643	0.000170889	-1.39716e-10	-0.218613
19181541	rs56843002	6.36112e-10	-1.39716e-10	-1.33827	7.52184e-05	-1.39716e-10	-1.03923
19181766	rs117578228	6.36112e-10	-1.39716e-10	-1.33827	7.52184e-05	-1.39716e-10	-1.03923
19181780	rs116959081	6.36112e-10	-1.39716e-10	-1.33827	7.52184e-05	-1.39716e-10	-1.03923
19181801	rs139916385	7.21928e-10	-1.39716e-10	-1.21172	5.9209e-05	-1.39716e-10	-1.27855
19182201	rs58476534	9.37979e-10	-1.39716e-10	-0.949913	6.04948e-05	-1.39716e-10	-1.25707
19182246	rs79609324	6.35784e-10	-1.39716e-10	-1.33878	7.51361e-05	-1.39716e-10	-1.04033
19182363	rs76650099	6.3667e-10	-1.39716e-10	-1.33739	7.53582e-05	-1.39716e-10	-1.03738
19183314	rs4924969	1.27591e-09	-1.39716e-10	-0.642228	6.49018e-05	-1.39716e-10	-1.18675
19183427	rs4924779	0.0331586	13.3165	3.11445	8.99403e-05	-0.622714	-0.237768
19183734	rs4924780	3.53166e-09	-1.39716e-10	0.375882	0.000188874	-1.39716e-10	-0.118549
19184149	rs4924970	1.27591e-09	-1.39716e-10	-0.642228	6.49018e-05	-1.39716e-10	-1.18675
19184339	rs75741890	6.39377e-10	-1.39716e-10	-1.33315	7.60337e-05	-1.39716e-10	-1.02845
19184565	rs72836768	1.24273e-09	-1.76588	1.09731	1.50325e-05	-1.60544	-1.04398
19185007	rs187607663	5.84089e-10	-1.39716e-10	-1.42359	5.19063e-05	-1.39716e-10	-1.41019
19185211	rs868698	0.00214526	13.54	0.152885	1.50994e-05	-1.23785	-1.40712
19185213	rs3760350	6.37563e-10	-1.39716e-10	-1.33599	7.55818e-05	-1.39716e-10	-1.03441
19185428	rs3760348	3.53166e-09	-1.39716e-10	0.375882	0.000188874	-1.39716e-10	-0.118549
19185739	rs72836770	1.26481e-09	-1.76723	1.11627	1.49707e-05	-1.60225	-1.05129
19187103	rs72836771	1.4057e-09	-1.7393	1.19395	1.38758e-05	-1.64926	-1.08022
19187250	rs59850885	6.37563e-10	-1.39716e-10	-1.33599	7.55818e-05	-1.39716e-10	-1.03441
19188381	rs4924971	1.28442e-09	-1.39716e-10	-0.635576	6.51404e-05	-1.39716e-10	-1.18308
19189611	rs4924972	3.55871e-09	-1.39716e-10	0.383511	0.000190105	-1.39716e-10	-0.11205
19189745	rs8066128	6.31191e-10	-1.39716e-10	-1.34603	5.12352e-05	-1.39716e-10	-1.4232
19190665	rs3785788	1.3249e-09	-1.39716e-10	-0.604552	6.61817e-05	-1.39716e-10	-1.16722
19190848	rs7217929	6.33104e-10	-1.39716e-10	-1.34301	5.12479e-05	-1.39716e-10	-1.42295
19190942	rs3785787	1.08211e-10	-1.75849	-1.35107	1.62475e-05	-1.74711	-0.824577
19191750	rs6587202	1.23492e-09	-1.39716e-10	-0.674881	9.23913e-05	-1.39716e-10	-0.833596
19192505	rs183837511	6.40802e-10	-1.39716e-10	-1.33092	7.63872e-05	-1.39716e-10	-1.02381
19192587	rs4079585	2.10196e-10	-1.79211	-0.653496	1.59455e-05	-1.39751	-1.19294
19192695	rs12051850	7.03038e-09	-1.39716e-10	1.06436	0.000322812	-1.39716e-10	0.417442
19193114	rs60272962	6.45572e-10	-1.39716e-10	-1.32351	7.75608e-05	-1.39716e-10	-1.00857
19193160	rs9902249	3.53195e-09	-1.39716e-10	0.375965	0.000188887	-1.39716e-10	-0.118478
19194169	rs117833794	6.68155e-10	-1.39716e-10	-1.28912	7.32389e-05	-1.39716e-10	-1.0659
19194217	rs117813129	1.564e-09	-0.438637	-2.96707e-10	0.000422961	0.687651	-2.96707e-10
19194812	rs1969161	0.000170977	8.13529	3.02812	0.000296316	-0.969569	1.30137
19194925	rs3785786	1.3403e-10	-1.62452	-1.27106	2.59704e-05	-1.19519	-0.90748
19195263	rs3785785	1.36579e-09	-1.74964	1.17549	1.4124e-05	-1.63827	-1.07349
19195431	rs3785784	1.09011e-10	-1.76491	-1.33728	1.56743e-05	-1.73936	-0.868251
19195916	rs4924973	3.29251e-09	-1.39716e-10	0.305766	0.000178903	-1.39716e-10	-0.172785
19196050	rs150218602	4.0821e-10	-1.78186	-2.96707e-10	4.35483e-05	-1.58576	-2.96707e-10
19196331	rs6421431	1.22166e-09	-1.39716e-10	-0.685674	6.2972e-05	-1.39716e-10	-1.21694
19196440	rs7502046	0.000137374	8.09732	2.84726	0.000255264	-0.977603	1.16027
19196493	rs149380051	6.45572e-10	-1.39716e-10	-1.32351	7.75608e-05	-1.39716e-10	-1.00857
19196600	rs116926798	6.4844e-10	-1.39716e-10	-1.31907	7.82602e-05	-1.39716e-10	-0.999589
19196742	rs148670692	6.45572e-10	-1.39716e-10	-1.32351	7.75608e-05	-1.39716e-10	-1.00857
19196987	rs9325966	1.99276e-10	-1.80156	-0.697389	1.41328e-05	-1.48801	-1.22312
19197266	rs142859306	1.37329e-09	-0.568679	-2.96707e-10	0.000354394	0.510781	-2.96707e-10
19197833	rs79592158	6.46454e-10	-1.39716e-10	-1.32214	7.77764e-05	-1.39716e-10	-1.00579
19198346	rs79828029	2.78327e-09	-1.39716e-10	0.137742	5.60874e-05	-1.39716e-10	-1.33272
19198627	rs73291277	6.29523e-10	-1.39716e-10	-1.34868	5.12264e-05	-1.39716e-10	-1.42337
19199149	rs72836777	1.36885e-09	-1.74798	1.17606	1.38836e-05	-1.64117	-1.08775
19199379	rs4924975	3.38048e-09	-1.39716e-10	0.332133	0.000181974	-1.39716e-10	-0.155766
19199417	rs145878395	8.21804e-09	-1.39716e-10	1.22045	0.000459006	-1.39716e-10	0.769435
19199574	rs4924976	2.03479e-10	-1.80132	-0.676758	1.44562e-05	-1.48292	-1.20559
19199755	rs116867259	6.49447e-10	-1.39716e-10	-1.31752	7.85047e-05	-1.39716e-10	-0.99647
19200499	rs4924978	1.96018e-10	-1.80123	-0.714204	1.41042e-05	-1.48125	-1.2319
19200962	rs3785783	1.36493e-09	-1.76056	1.18577	1.41949e-05	-1.61723	-1.08952
19202428	rs78619267	6.68243e-10	-1.39716e-10	-1.28899	7.741e-05	-1.39716e-10	-1.01051
19202681	rs10888226	1.97039e-10	-1.80123	-0.709007	1.41424e-05	-1.48125	-1.2292
19203032	rs16960499	0.00219613	13.4902	0.226157	1.51481e-05	-1.2441	-1.39766
19203154	rs9894167	3.11502e-09	-1.39716e-10	0.25035	0.000166734	-1.39716e-10	-0.243232
19203810	rs143854910	6.49447e-10	-1.39716e-10	-1.31752	7.85047e-05	-1.39716e-10	-0.99647
19203913	rs187367470	1.38239e-08	-1.39716e-10	1.74051	0.000676139	-1.39716e-10	1.15677
19204531	rs12939947	0.000746586	8.05589	4.58149	0.00115101	-0.989529	2.67829
19204562	rs74255362	5.91222e-10	-1.39716e-10	-1.41145	5.23466e-05	-1.39716e-10	-1.40174
19204608	rs4924979	1.15547e-10	-1.74479	-1.29917	1.41044e-05	-1.76051	-0.952635
19204863	rs4924980	0.000742112	8.01868	4.61269	0.00116856	-1.00019	2.70408
19205206	rs35385494	4.8562e-10	-1.60821	-2.96707e-10	5.22432e-05	-1.40372	-2.96707e-10
19205239	rs8065300	1.94769e-10	-1.79466	-0.72717	1.51423e-05	-1.41468	-1.22745
19205560	rs118163821	1.15986e-09	-1.39716e-10	-0.737588	8.04484e-05	-1.39716e-10	-0.972013
19206594	rs3785782	1.23595e-09	-1.39716e-10	-0.674049	6.3362e-05	-1.39716e-10	-1.21076
19206748	rs77397899	6.446e-10	-1.39716e-10	-1.32501	7.73228e-05	-1.39716e-10	-1.01164
19207156	rs141384049	6.50463e-10	-1.39716e-10	-1.31596	7.87508e-05	-1.39716e-10	-0.99334
19207347	rs9915473	1.43429e-09	-1.75875	1.23353	1.398e-05	-1.62765	-1.09435
19207669	rs56019127	5.27738e-10	-1.52504	-2.96707e-10	7.72375e-05	-1.01274	-2.96707e-10
19207998	rs117771467	8.46718e-10	-1.39716e-10	-1.05227	6.57551e-05	-1.39716e-10	-1.17369
19208091	rs76508304	6.33663e-10	-1.39716e-10	-1.34212	5.12521e-05	-1.39716e-10	-1.42287
19208340	rs62065871	6.17865e-10	-1.36737	-2.96707e-10	3.77433e-05	-1.72882	-2.96707e-10
19209029	rs117967802	1.54557e-09	-1.39716e-10	-0.450493	0.000113404	-1.39716e-10	-0.62867
19209821	rs75250379	6.47442e-10	-1.39716e-10	-1.32061	7.80175e-05	-1.39716e-10	-1.0027
19210026	rs79626005	5.42542e-10	-1.49738	-2.96707e-10	3.52084e-05	-1.79834	-2.96707e-10
19210169	rs4924981	3.29904e-09	-1.39716e-10	0.307747	0.00017498	-1.39716e-10	-0.194957
19210686	rs375621884	4.04208e-10	-1.79171	-2.96707e-10	3.55816e-05	-1.7878	-2.96707e-10
19210944	rs117343611	6.47442e-10	-1.39716e-10	-1.32061	7.80175e-05	-1.39716e-10	-1.0027
19212297	rs58392670	6.47442e-10	-1.39716e-10	-1.32061	7.80175e-05	-1.39716e-10	-1.0027
19212504	rs147914415	7.47915e-10	-1.17635	-2.96707e-10	0.000111291	-0.647478	-2.96707e-10
19213335	rs2296981	0.000117434	7.90339	2.88436	0.000248611	-1.03289	1.18915
19213497	rs12602774	1.33642e-09	-1.39716e-10	-0.595892	0.000151058	-1.39716e-10	-0.341965
19213746	rs7214247	1.25837e-09	-1.39716e-10	-0.656068	6.39752e-05	-1.39716e-10	-1.20113
19213922	rs11204418	3.29904e-09	-1.39716e-10	0.307747	0.00017498	-1.39716e-10	-0.194957
19214209	rs74854426	7.21582e-10	-1.2122	-2.96707e-10	0.000105982	-0.696355	-2.96707e-10
19214588	rs144661702	5.00891e-10	-1.57725	-2.96707e-10	7.75998e-05	-1.00806	-2.96707e-10
19215785	rs79670545	6.49447e-10	-1.39716e-10	-1.31752	7.85047e-05	-1.39716e-10	-0.99647
19215813	rs6421432	1.26523e-09	-1.39716e-10	-0.650632	6.4163e-05	-1.39716e-10	-1.1982
19215839	rs6421433	3.3951e-09	-1.39716e-10	0.336446	0.000179265	-1.39716e-10	-0.170762
19215915	rs76330759	1.39372e-08	1.74867	-2.96707e-10	7.73354e-05	-1.01148	-2.96707e-10
19216083	rs147335282	6.0142e-10	-1.39716e-10	-1.39435	6.22899e-05	-1.39716e-10	-1.22783
19216174	rs6421434	3.3951e-09	-1.39716e-10	0.336446	0.000179265	-1.39716e-10	-0.170762
19216538	rs114905963	4.0227e-10	-1.79652	-2.96707e-10	7.85894e-05	-0.995391	-2.96707e-10
19216576	rs55883526	5.78619e-10	-1.433	-2.96707e-10	8.98106e-05	-0.861925	-2.96707e-10
19216917	rs3826405	3.41837e-09	-1.39716e-10	0.343279	0.000180302	-1.39716e-10	-0.164995
19217261	rs11652784	0.000882106	8.09732	4.70686	0.00129213	-0.977603	2.78202
19217403	rs58633927	6.03406e-10	-1.39716e-10	-1.39105	5.98228e-05	-1.39716e-10	-1.26824
19217405	rs59972956	6.03406e-10	-1.39716e-10	-1.39105	5.98228e-05	-1.39716e-10	-1.26824
19218347	rs149264497	1.33526e-09	-1.39716e-10	-0.596761	0.000150908	-1.39716e-10	-0.342959
19218432	rs9325967	1.27293e-09	-1.39716e-10	-0.644568	6.43738e-05	-1.39716e-10	-1.19492
19218766	rs117222029	6.37806e-10	-1.39716e-10	-1.33561	7.56425e-05	-1.39716e-10	-1.03361
19218838	rs8070249	3.34467e-09	-1.39716e-10	0.321481	0.000177017	-1.39716e-10	-0.183382
19219759	rs3785780	1.26523e-09	-1.39716e-10	-0.650632	6.4163e-05	-1.39716e-10	-1.1982
19219994	rs3785779	1.26523e-09	-1.39716e-10	-0.650632	6.4163e-05	-1.39716e-10	-1.1982
19220666	rs1472932	0.00188772	8.86428	4.70071	0.00162049	-0.746074	2.77693
19221535	rs117163158	6.34337e-10	-1.39716e-10	-1.34106	7.47717e-05	-1.39716e-10	-1.04519
19221598	rs6587213	3.36947e-09	-1.39716e-10	0.328869	0.000178123	-1.39716e-10	-0.177153
19221722	rs71369415	4.01788e-10	-1.79772	-2.96707e-10	7.74118e-05	-1.01049	-2.96707e-10
19222536	rs117588867	6.34337e-10	-1.39716e-10	-1.34106	7.47717e-05	-1.39716e-10	-1.04519
19222669	rs191624694	2.4733e-09	0.0196662	-2.96707e-10	0.000142758	-0.398477	-2.96707e-10
19222880	rs8072278	3.31944e-09	-1.39716e-10	0.31391	0.000175891	-1.39716e-10	-0.189764
19223200	rs9915273	3.32147e-09	-1.39716e-10	0.314521	0.000175982	-1.39716e-10	-0.189249
19223224	rs59415593	0.00365882	13.921	0.305722	1.69249e-05	-1.15263	-1.37821
19223792	rs72836792	5.41064e-10	-1.5001	-2.96707e-10	8.05279e-05	-0.971024	-2.96707e-10
19224273	rs74755872	5.90913e-10	-1.39716e-10	-1.41197	5.23839e-05	-1.39716e-10	-1.40103
19224397	rs6587216	0.000217831	8.24912	3.15647	0.000338379	-0.937446	1.40199
19225424	rs3785778	2.20802e-10	-1.74031	-0.656068	1.95272e-05	-1.18669	-1.20113
19225460	rs3785777	3.36759e-09	-1.39716e-10	0.32831	0.000178039	-1.39716e-10	-0.177624
19225651	rs3785776	1.56374e-10	-1.44413	-1.29726	8.66957e-06	-1.79908	-1.40073
19226130	rs79314218	4.13359e-09	-1.39716e-10	0.533261	0.000257572	-1.39716e-10	0.191672
19226530	rs3785775	1.59141e-09	-1.75485	1.33359	1.32844e-05	-1.64471	-1.12832
19226780	rs6587217	1.25082e-09	-1.39716e-10	-0.662086	6.37686e-05	-1.39716e-10	-1.20437
19227335	rs8066538	5.86751e-10	-1.39716e-10	-1.41904	5.31078e-05	-1.39716e-10	-1.3873
19227787	rs4924781	1.25082e-09	-1.39716e-10	-0.662086	6.37686e-05	-1.39716e-10	-1.20437
19228045	rs4924982	3.27219e-09	-1.39716e-10	0.299573	0.00017378	-1.39716e-10	-0.201841
19228376	rs192780640	1.95291e-09	-0.216565	-2.96707e-10	3.51222e-05	-1.80079	-2.96707e-10
19229266	rs4924983	3.39329e-09	-1.39716e-10	0.335914	0.000179185	-1.39716e-10	-0.17121
19229709	rs72836794	1.64367e-09	-1.73971	1.35076	1.28887e-05	-1.66937	-1.13391
19229948	rs7503076	1.25775e-09	-1.39716e-10	-0.656559	6.4014e-05	-1.39716e-10	-1.20053
19230177	rs74519882	5.90331e-10	-1.39716e-10	-1.41296	5.12499e-05	-1.39716e-10	-1.42292
19231309	rs11871106	4.00119e-10	-1.80188	-2.96707e-10	4.77024e-05	-1.49465	-2.96707e-10
19231898	rs7206963	3.44283e-09	-1.39716e-10	0.350409	0.00018139	-1.39716e-10	-0.158977
19232078	rs6587220	3.44283e-09	-1.39716e-10	0.350409	0.00018139	-1.39716e-10	-0.158977
19233033	rs2296980	1.89817e-09	-1.75004	1.50504	1.24967e-05	-1.65316	-1.181
19233096	rs2296979	3.46663e-09	-1.39716e-10	0.357297	0.000182449	-1.39716e-10	-0.15316
19233986	rs28427213	6.40093e-10	-1.39716e-10	-1.33203	7.62124e-05	-1.39716e-10	-1.0261
19234205	rs4924984	2.00955e-10	-1.8018	-0.688764	3.32061e-05	-1.4939	-0.362994
19234336	rs76154134	6.33468e-10	-1.39716e-10	-1.34243	7.45522e-05	-1.39716e-10	-1.04813
19234475	rs7208857	1.27293e-09	-1.39716e-10	-0.644568	6.43738e-05	-1.39716e-10	-1.19492
19235061	rs76079839	1.88394e-09	-1.75875	1.50623	1.27085e-05	-1.62478	-1.19257
19235079	rs76097888	4.86057e-10	-1.60731	-2.96707e-10	7.37869e-05	-1.05845	-2.96707e-10
19235727	rs72836798	1.90358e-09	-1.74838	1.50623	1.23188e-05	-1.65593	-1.19257
19235832	rs72836799	1.91962e-09	-1.74838	1.51462	1.22899e-05	-1.65593	-1.19492
19235973	rs145158772	4.02482e-10	-1.79599	-2.96707e-10	7.90745e-05	-0.989238	-2.96707e-10
19236407	rs3785774	1.2807e-09	-1.39716e-10	-0.638479	6.45869e-05	-1.39716e-10	-1.19162
19236728	rs75277554	5.8816e-10	-1.39716e-10	-1.41664	5.12854e-05	-1.39716e-10	-1.42222
19236954	rs12602286	0.21269	12.3112	5.97827	1.48718e-05	-1.49864	-1.16152
19237190	rs79962512	6.32608e-10	-1.39716e-10	-1.34379	7.43342e-05	-1.39716e-10	-1.05106
19237613	rs11656071	9.22384e-10	-0.966679	-2.96707e-10	3.61237e-05	-1.77268	-2.96707e-10
19238179	rs78237605	6.33468e-10	-1.39716e-10	-1.34243	7.45522e-05	-1.39716e-10	-1.04813
19238310	rs138026134	7.21942e-09	-1.39716e-10	1.09089	0.000425849	-1.39716e-10	0.694457
19239110	rs3803839	6.33468e-10	-1.39716e-10	-1.34243	7.45522e-05	-1.39716e-10	-1.04813
19239432	rs1043809	0.00153527	8.53078	4.82756	0.00162079	-0.851049	2.88209
19239702	rs111954981	4.86115e-10	-1.6072	-2.96707e-10	3.51551e-05	-1.79986	-2.96707e-10
19239981	rs181949705	6.22021e-09	-1.39716e-10	0.941918	7.16382e-05	-1.39716e-10	-1.088
19240997	rs78797942	6.34006e-10	-1.39716e-10	-1.34158	7.46883e-05	-1.39716e-10	-1.04631
19241095	rs72836802	1.78878e-09	-1.75327	1.44892	1.2776e-05	-1.64756	-1.1645
19241161	rs79854827	6.34006e-10	-1.39716e-10	-1.34158	7.46883e-05	-1.39716e-10	-1.04631
19241186	rs74502103	6.34006e-10	-1.39716e-10	-1.34158	7.46883e-05	-1.39716e-10	-1.04631
19241226	rs11650112	3.27219e-09	-1.39716e-10	0.299573	0.00017378	-1.39716e-10	-0.201841
19241356	rs8079844	3.27219e-09	-1.39716e-10	0.299573	0.00017378	-1.39716e-10	-0.201841
19241365	rs72838804	4.66128e-10	-1.64918	-2.96707e-10	5.17436e-05	-1.41333	-2.96707e-10
19241458	rs12603815	1.72989e-09	-1.7609	1.42308	1.30642e-05	-1.63309	-1.15666
19241758	rs75112108	8.94518e-10	-1.39716e-10	-0.997356	9.21785e-05	-1.39716e-10	-0.835901
19242017	rs12603532	2.6496e-09	-1.75908	1.8476	1.14604e-05	-1.62031	-1.30042
19242398	rs4924985	1.45563e-09	-1.39716e-10	-0.510445	7.23048e-05	-1.39716e-10	-1.07874
19242467	rs4924986	0.00236957	13.5275	0.2648	1.53792e-05	-1.23694	-1.38967
19242621	rs75476228	6.32608e-10	-1.39716e-10	-1.34379	7.43342e-05	-1.39716e-10	-1.05106
19243320	rs7207266	1.45563e-09	-1.39716e-10	-0.510445	7.23048e-05	-1.39716e-10	-1.07874
19243321	rs7219804	1.44637e-09	-1.39716e-10	-0.516832	7.21144e-05	-1.39716e-10	-1.08137
19243426	rs7211555	1.44637e-09	-1.39716e-10	-0.516832	7.21144e-05	-1.39716e-10	-1.08137
19243633	rs113653195	2.67493e-09	-1.7689	1.86694	1.15834e-05	-1.5982	-1.31186
19244821	rs12942201	3.97296e-09	-1.39716e-10	0.493624	0.000227468	-1.39716e-10	0.0673828
19244888	rs12937289	1.42747e-09	-1.39716e-10	-0.529983	7.15354e-05	-1.39716e-10	-1.08944
19246152	rs8065263	1.2372e-09	-1.39716e-10	-0.673037	6.33962e-05	-1.39716e-10	-1.21022
19246667	rs7212549	5.87073e-10	-1.39716e-10	-1.41849	5.30291e-05	-1.39716e-10	-1.38879
19246867	rs7221577	5.90968e-10	-1.39716e-10	-1.41188	5.23772e-05	-1.39716e-10	-1.40116
19247075	rs4924987	0.000750812	8.17629	4.46674	0.00108407	-0.954701	2.58355
19247504	rs11204301	2.97383e-09	-1.39716e-10	0.203964	0.000160372	-1.39716e-10	-0.282131
19248103	rs117055930	6.42976e-10	-1.39716e-10	-1.32753	7.69238e-05	-1.39716e-10	-1.01681
19248179	rs3785773	2.05007e-09	-1.7689	1.60089	1.28563e-05	-1.5982	-1.2076
19248305	rs80217065	4.74815e-08	2.97445	-2.96707e-10	4.05556e-05	-1.65696	-2.96707e-10
19248437	rs3785772	6.42022e-10	-1.39716e-10	-1.32902	7.66886e-05	-1.39716e-10	-1.01987
19248614	rs57560323	5.9046e-10	-1.39716e-10	-1.41274	5.24416e-05	-1.39716e-10	-1.39993
19249660	rs4924782	1.25665e-09	-1.39716e-10	-0.657438	6.60999e-05	-1.39716e-10	-1.16846
19250530	rs79716743	5.91258e-10	-1.39716e-10	-1.41139	5.23423e-05	-1.39716e-10	-1.40182
19250679	rs7221299	0.000247419	11.5349	-0.00190212	1.58174e-05	-1.18249	-1.41603
19251597	rs77428436	6.38492e-10	-1.39716e-10	-1.33453	7.62773e-05	-1.39716e-10	-1.02525
19251747	rs78399625	6.38492e-10	-1.39716e-10	-1.33453	7.62773e-05	-1.39716e-10	-1.02525
19252449	rs139899214	5.2832e-10	-1.52394	-2.96707e-10	3.71903e-05	-1.74358	-2.96707e-10
19253382	rs142438934	2.1875e-09	-1.75538	1.65226	1.22019e-05	-1.62767	-1.23037
19253613	rs9899649	0.000624408	8.31357	4.14511	0.00135586	-0.466496	2.31906
19253661	rs9910548	3.59605e-09	-1.39716e-10	0.39395	0.000188191	-1.39716e-10	-0.122173
19254153	rs117473219	6.3758e-10	-1.39716e-10	-1.33596	7.60466e-05	-1.39716e-10	-1.02828
19255205	rs116117736	5.93657e-10	-1.39716e-10	-1.40734	5.20953e-05	-1.39716e-10	-1.40655
19255206	rs8069741	3.62132e-09	-1.39716e-10	0.400953	0.000189309	-1.39716e-10	-0.116247
19255253	rs118072148	6.3758e-10	-1.39716e-10	-1.33596	7.60466e-05	-1.39716e-10	-1.02828
19255300	rs8069885	3.73057e-09	-1.39716e-10	0.430675	0.000194136	-1.39716e-10	-0.0910692
19255468	rs8066640	1.3213e-09	-1.39716e-10	-0.607268	6.54279e-05	-1.39716e-10	-1.17868
19255789	rs7503537	3.73057e-09	-1.39716e-10	0.430675	0.000194136	-1.39716e-10	-0.0910692
19256071	rs7502467	3.37322e-09	-1.39716e-10	0.329983	0.000178291	-1.39716e-10	-0.176213
19256449	rs9912748	6.22011e-10	-1.79922	0.438538	4.56633e-05	-1.45393	-0.0844019
19256654	rs12948723	1.32961e-09	-1.39716e-10	-0.601003	6.56532e-05	-1.39716e-10	-1.17524
19257175	rs1039805	1.32961e-09	-1.39716e-10	-0.601003	6.56532e-05	-1.39716e-10	-1.17524
19258073	rs6587066	1.21657e-10	-1.74526	-1.24718	1.07575e-05	-1.76693	-1.2171
19258339	rs6587067	1.338e-09	-1.39716e-10	-0.594713	6.58809e-05	-1.39716e-10	-1.17178
19258406	rs7221836	5.89498e-10	-1.39716e-10	-1.41437	5.25766e-05	-1.39716e-10	-1.39736
19259401	rs8072440	1.38037e-09	-1.39716e-10	-0.563537	6.70314e-05	-1.39716e-10	-1.15447
19259507	rs8065189	1.16429e-10	-1.74897	-1.2874	1.34108e-05	-1.76963	-0.993941
19260786	rs74609523	6.34432e-10	-1.39716e-10	-1.34091	7.52453e-05	-1.39716e-10	-1.03887
19261020	rs145199041	7.12659e-10	-1.22464	-2.96707e-10	4.83705e-05	-1.48074	-2.96707e-10
19261871	rs143093327	7.64666e-09	-1.39716e-10	1.14838	0.000421103	-1.39716e-10	0.68325
19262392	rs4924988	1.35936e-09	-1.39716e-10	-0.578872	6.72485e-05	-1.39716e-10	-1.15123
19262534	rs77232220	3.44084e-09	0.349828	-2.96707e-10	0.156115	6.59872	-2.96707e-10
19263424	rs7213401	3.84713e-09	-1.39716e-10	0.461441	0.00019927	-1.39716e-10	-0.0649688
19264046	rs6587069	1.36282e-09	-1.39716e-10	-0.576333	6.65547e-05	-1.39716e-10	-1.1616
19264268	rs6587070	3.78678e-09	-1.39716e-10	0.44563	0.000196614	-1.39716e-10	-0.0783866
19264511	rs6587071	1.37155e-09	-1.39716e-10	-0.569947	6.67918e-05	-1.39716e-10	-1.15805
19265596	rs1106374	1.19548e-10	-1.73852	-1.2714	1.27019e-05	-1.782	-1.03587
19265952	rs2296978	2.93014e-09	-0.814742	1.00391	0.000167779	-1.68434	1.44737
19265992	rs117169107	6.60474e-10	-1.39716e-10	-1.30068	8.18874e-05	-1.39716e-10	-0.954283
19266195	rs113637895	2.10629e-08	2.16163	-2.96707e-10	7.5329e-05	-1.03776	-2.96707e-10
19266363	rs117660470	4.71326e-10	-1.63809	-2.96707e-10	7.33745e-05	-1.06405	-2.96707e-10
19266620	rs77366811	2.88781e-09	-0.82465	0.999264	0.000167512	-1.68089	1.44232
19266621	rs79400257	2.83559e-09	-0.82465	0.981013	0.000164219	-1.68089	1.42246
19267371	rs11204306	0.00073281	12.3295	0.28929	2.25911e-05	-0.863179	-1.3789
19268795	rs116875865	6.2254e-10	-1.39716e-10	-1.35983	5.12891e-05	-1.39716e-10	-1.42215
19268882	rs78386815	6.34107e-10	-1.39716e-10	-1.34142	7.51621e-05	-1.39716e-10	-1.03998
19270050	rs6587073	4.05519e-09	-1.39716e-10	0.514113	0.000208394	-1.39716e-10	-0.0201975
19270136	rs75009149	6.34107e-10	-1.39716e-10	-1.34142	7.51621e-05	-1.39716e-10	-1.03998
19270447	rs3886478	1.22133e-10	-1.74168	-1.24685	1.23952e-05	-1.76965	-1.07267
19270749	rs112559495	4.96395e-08	3.0189	-2.96707e-10	0.000112376	-0.63778	-2.96707e-10
19270930	rs78455857	6.42133e-10	-1.39716e-10	-1.32885	7.71924e-05	-1.39716e-10	-1.01333
19271065	rs6587074	2.31641e-10	-1.73627	-0.612183	2.01695e-05	-1.17409	-1.18137
19272204	rs6587075	4.15114e-09	-1.39716e-10	0.537497	0.000212585	-1.39716e-10	-0.000285703
19272919	rs72838810	3.38478e-09	-1.72225	2.05565	1.04306e-05	-1.69219	-1.3227
19272930	rs118061777	6.34985e-10	-1.39716e-10	-1.34004	7.53866e-05	-1.39716e-10	-1.037
19273018	rs76305937	6.16808e-10	-1.39716e-10	-1.36908	7.05703e-05	-1.39716e-10	-1.10302
19273258	rs78707385	6.34985e-10	-1.39716e-10	-1.34004	7.53866e-05	-1.39716e-10	-1.037
19273488	rs118050797	4.11879e-10	-1.77291	-2.96707e-10	7.15554e-05	-1.08916	-2.96707e-10
19273497	rs78876280	6.35783e-10	-1.39716e-10	-1.33878	7.559e-05	-1.39716e-10	-1.0343
19273887	rs75525285	6.38146e-10	-1.39716e-10	-1.33507	7.63196e-05	-1.39716e-10	-1.0247
19274410	rs72838811	3.61231e-09	-1.72395	2.12242	1.03373e-05	-1.69017	-1.3337
19274411	rs79896260	3.61961e-09	-1.72194	2.12242	1.03126e-05	-1.69256	-1.3337
19274443	rs6587076	4.05519e-09	-1.39716e-10	0.514113	0.000208394	-1.39716e-10	-0.0201975
19274610	rs6587077	4.05519e-09	-1.39716e-10	0.514113	0.000208394	-1.39716e-10	-0.0201975
19274780	rs72838814	3.7048e-09	-1.73698	2.16072	1.06037e-05	-1.65874	-1.33968
19275620	rs79437528	5.86801e-10	-1.39716e-10	-1.41896	5.30952e-05	-1.39716e-10	-1.38754
19275828	rs77187604	6.21673e-10	-1.39716e-10	-1.36123	7.19003e-05	-1.39716e-10	-1.08435
19276199	rs2048230	0.000899489	12.4016	0.42214	2.38621e-05	-0.831987	-1.35535
19276219	rs7502770	5.93056e-10	-1.80199	0.393633	4.07571e-05	-1.52956	-0.122442
19276405	rs76776647	6.42133e-10	-1.39716e-10	-1.32885	7.71924e-05	-1.39716e-10	-1.01333
19277137	rs117978761	2.31661e-09	-1.39716e-10	-0.0457799	0.000144234	-1.39716e-10	-0.38819
19277144	rs60606605	0.000947594	12.4436	0.432171	2.41733e-05	-0.82097	-1.35341
19277454	rs138197370	1.17092e-09	-1.39716e-10	-0.728098	7.26721e-05	-1.39716e-10	-1.07367
19277544	rs60166680	0.00126939	12.6469	0.521275	2.5674e-05	-0.780049	-1.3341
19278475	rs60526617	6.469e-10	-1.39716e-10	-1.32145	7.83778e-05	-1.39716e-10	-0.998088
19278717	rs118137515	2.75514e-09	-1.39716e-10	0.127581	0.000161221	-1.39716e-10	-0.27685
19278916	rs58759804	6.40575e-10	-1.39716e-10	-1.33128	7.68018e-05	-1.39716e-10	-1.0184
19278947	rs62065895	3.63929e-09	-1.69916	2.10506	1.11628e-05	-1.61613	-1.33091
19279224	rs77033819	6.45909e-10	-1.39716e-10	-1.32298	7.81326e-05	-1.39716e-10	-1.00122
19279840	rs148254141	1.46544e-09	-0.50373	-2.96707e-10	0.000168718	-0.2314	-2.96707e-10
19280289	rs79259362	2.82238e-09	0.151693	-2.96707e-10	0.192723	6.80938	-2.96707e-10
19280318	rs75326834	2.73347e-09	0.119686	-2.96707e-10	0.173614	6.70496	-2.96707e-10
19281006	rs3866958	5.31516e-10	-1.80177	0.283862	3.69065e-05	-1.53618	-0.215064
19281083	rs112275899	6.45253e-10	-1.39716e-10	-1.324	7.79697e-05	-1.39716e-10	-1.00331
19281183	rs78367046	6.52984e-10	-1.39716e-10	-1.31209	5.46409e-05	-1.39716e-10	-1.35884
19281359	rs75007942	6.41512e-10	-1.39716e-10	-1.32981	7.7037e-05	-1.39716e-10	-1.01534
19281828	rs2233072	0.000401514	7.69866	4.31845	0.00238321	-0.341422	2.758
19282837	rs78834929	6.45026e-10	-1.39716e-10	-1.32435	7.79133e-05	-1.39716e-10	-1.00403
19282909	rs2269871	6.44052e-10	-1.39716e-10	-1.32586	7.76714e-05	-1.39716e-10	-1.00714
19283802	rs148989290	1.67414e-09	-1.39716e-10	-0.370586	0.000108111	-1.39716e-10	-0.676467
19284071	rs2233074	6.43088e-10	-1.39716e-10	-1.32736	7.7431e-05	-1.39716e-10	-1.01024
19284650	rs2233075	6.40249e-10	-1.39716e-10	-1.33178	7.672e-05	-1.39716e-10	-1.01947
19286463	rs2233083	6.39413e-10	-1.39716e-10	-1.33309	7.65096e-05	-1.39716e-10	-1.02221
19287419	rs1054206	2.73468e-09	0.120128	-2.96707e-10	0.228391	6.97918	-2.96707e-10
19287476	rs6587082	4.6605e-10	-1.802	0.152649	3.62202e-05	-1.50068	-0.269331
19288123	rs75653490	5.84219e-10	-1.39716e-10	-1.42336	5.52083e-05	-1.39716e-10	-1.34851
19288274	rs2240099	4.26001e-10	-1.80163	0.0624338	3.22608e-05	-1.53944	-0.346339
19288515	rs60198467	5.84073e-10	-1.39716e-10	-1.42361	5.47163e-05	-1.39716e-10	-1.35747
19288644	rs74458894	8.66526e-10	-1.39716e-10	-1.02915	6.29556e-05	-1.39716e-10	-1.2172
19289286	rs139356332	4.02158e-10	-1.7968	-2.96707e-10	4.81315e-05	-1.48569	-2.96707e-10
19290446	rs2269870	6.40575e-10	-1.39716e-10	-1.33128	7.68018e-05	-1.39716e-10	-1.0184
19290942	rs73980070	5.91475e-10	-1.39716e-10	-1.41102	5.87461e-05	-1.39716e-10	-1.2864
19291292	rs16960093	6.16124e-10	-1.39716e-10	-1.37019	7.03801e-05	-1.39716e-10	-1.10572
19291415	rs148939718	4.32568e-10	-1.7239	-2.96707e-10	4.45819e-05	-1.5623	-2.96707e-10
19291529	rs79422263	6.16124e-10	-1.39716e-10	-1.37019	7.03801e-05	-1.39716e-10	-1.10572
19292100	rs117786791	4.08076e-09	0.520397	-2.96707e-10	0.000212303	-0.00161505	-2.96707e-10
19292113	rs117948526	4.40755e-10	-1.70515	-2.96707e-10	5.31863e-05	-1.38583	-2.96707e-10
19292681	rs62065897	2.38869e-09	-1.72069	1.70554	1.24681e-05	-1.58424	-1.25222
19292804	rs61147968	6.36108e-10	-1.39716e-10	-1.33827	7.56729e-05	-1.39716e-10	-1.03321
19293115	rs117084399	6.41512e-10	-1.39716e-10	-1.32981	7.7037e-05	-1.39716e-10	-1.01534
19293642	rs75444287	6.40575e-10	-1.39716e-10	-1.33128	7.68018e-05	-1.39716e-10	-1.0184
19293727	rs7501702	0.00018993	7.32333	3.94519	0.00116042	-0.458585	2.15549
19294382	rs60998345	6.46234e-10	-1.39716e-10	-1.32248	7.8213e-05	-1.39716e-10	-1.00019
19294828	rs7406361	3.47374e-09	-1.39716e-10	0.359346	0.000187509	-1.39716e-10	-0.125803
19295450	rs7502682	0.000195176	7.36282	3.93295	0.00113056	-0.474658	2.1455
19296794	rs79854369	6.23937e-10	-1.39716e-10	-1.35759	7.25074e-05	-1.39716e-10	-1.07594
19297175	rs117531025	6.39646e-10	-1.39716e-10	-1.33273	7.65683e-05	-1.39716e-10	-1.02144
19297489	rs78365386	6.2699e-10	-1.39716e-10	-1.35271	7.33159e-05	-1.39716e-10	-1.06485
19297629	rs112360641	6.41926e-08	3.276	-2.96707e-10	0.000127727	-0.50973	-2.96707e-10
19297685	rs2189441	5.14587e-10	-1.80141	0.251137	3.87431e-05	-1.4848	-0.217875
19297709	rs72838818	2.14518e-09	-1.73155	1.60889	1.30074e-05	-1.56545	-1.22866
19298290	rs12450356	3.62994e-09	-1.39716e-10	0.403329	0.000194686	-1.39716e-10	-0.0882384
19299690	rs36036543	6.70291e-10	-1.28593	-2.96707e-10	3.51165e-05	-1.80096	-2.96707e-10
19301029	rs57915107	4.12091e-09	-1.39716e-10	0.530188	0.000217056	-1.39716e-10	0.0205281
19301123	rs1912012	6.41512e-10	-1.39716e-10	-1.32981	7.7037e-05	-1.39716e-10	-1.01534
19301231	rs1912013	6.41512e-10	-1.39716e-10	-1.32981	7.7037e-05	-1.39716e-10	-1.01534
19301382	rs1588300	5.93096e-10	-1.79652	0.388234	3.91922e-05	-1.59001	-0.10114
19301670	rs79800652	6.42458e-10	-1.39716e-10	-1.32834	7.72738e-05	-1.39716e-10	-1.01227
19301729	rs73306299	5.89753e-10	-1.80217	0.388234	4.21932e-05	-1.51623	-0.10114
19302049	rs77744586	6.42458e-10	-1.39716e-10	-1.32834	7.72738e-05	-1.39716e-10	-1.01227
19302701	rs139709186	4.35541e-10	-1.71705	-2.96707e-10	4.08984e-05	-1.64854	-2.96707e-10
19303372	rs79674468	2.94117e-09	-1.39716e-10	0.192921	9.22685e-05	-1.39716e-10	-0.834926
19303493	rs1509160	0.000189132	11.3105	-0.0461863	1.81509e-05	-1.04718	-1.41373
19303923	rs76182897	5.86438e-10	-1.39716e-10	-1.41957	5.56052e-05	-1.39716e-10	-1.34135
19304177	rs143621583	4.18328e-09	-1.39716e-10	0.545209	0.000222686	-1.39716e-10	0.0461342
19304375	rs147979067	6.3823e-10	-1.39716e-10	-1.33494	7.62112e-05	-1.39716e-10	-1.02612
19304434	rs140852152	6.3823e-10	-1.39716e-10	-1.33494	7.62112e-05	-1.39716e-10	-1.02612
19304490	rs28469030	6.08367e-10	-1.39716e-10	-1.38286	6.32869e-05	-1.39716e-10	-1.21195
19305213	rs79893141	6.23616e-10	-1.39716e-10	-1.35811	7.37462e-05	-1.39716e-10	-1.059
19305561	rs2386313	7.5406e-09	-1.35838	2.4928	9.46182e-06	-1.8017	-1.31066
19306098	rs729764	6.25958e-10	-1.39716e-10	-1.35436	7.43959e-05	-1.39716e-10	-1.05023
19306370	rs117844862	6.33949e-10	-1.39716e-10	-1.34167	7.66729e-05	-1.39716e-10	-1.02008
19306901	rs151191746	2.40559e-09	-0.00808978	-2.96707e-10	0.000563518	0.974571	-2.96707e-10
19306953	rs3744392	1.66776e-10	-1.74274	-0.934249	1.57532e-05	-1.27314	-1.32944
19307166	rs3744391	4.12574e-09	-1.34764	1.879	8.79475e-06	-1.7885	-1.39697
19307227	rs116867843	6.23616e-10	-1.39716e-10	-1.35811	7.37462e-05	-1.39716e-10	-1.059
19307645	rs76273879	6.06724e-10	-1.39716e-10	-1.38557	6.37303e-05	-1.39716e-10	-1.20497
19307936	rs115201060	5.87307e-10	-1.39716e-10	-1.41809	5.32664e-05	-1.39716e-10	-1.38432
19308612	rs145045098	1.16059e-09	-1.39716e-10	-0.736955	0.000149061	-1.39716e-10	-0.355272
19308743	rs12601878	3.2438e-10	-1.79843	-0.213298	2.43117e-05	-1.61633	-0.552342
19308768	rs76578497	4.29588e-10	-1.73082	-2.96707e-10	3.60644e-05	-1.77432	-2.96707e-10
19308773	rs7223689	2.96363e-10	-1.79655	-0.305508	2.55118e-05	-1.49019	-0.630301
19309679	rs17792462	5.6434e-10	-1.45798	-2.96707e-10	3.51866e-05	-1.79896	-2.96707e-10
19309834	rs6587103	1.74604e-10	-1.75067	-0.880452	1.57558e-05	-1.29736	-1.30506
19309993	rs75162567	6.24388e-10	-1.39716e-10	-1.35687	7.39612e-05	-1.39716e-10	-1.05609
19310065	rs8072763	3.14355e-10	-1.79479	-0.248324	2.78379e-05	-1.4779	-0.555334
19310683	rs16960104	4.07633e-10	-0.700797	-1.08248	1.53965e-05	-1.22109	-1.4044
19310827	rs78526137	6.25169e-10	-1.39716e-10	-1.35562	7.41778e-05	-1.39716e-10	-1.05316
19311174	rs75081613	2.86797e-09	-1.53245	1.70017	8.87858e-06	-1.79779	-1.37819
19311487	rs116981577	6.25169e-10	-1.39716e-10	-1.35562	7.41778e-05	-1.39716e-10	-1.05316
19311626	rs60069230	6.14484e-10	-1.39716e-10	-1.37286	6.56178e-05	-1.39716e-10	-1.17578
19312302	rs144310232	6.25958e-10	-1.39716e-10	-1.35436	7.43959e-05	-1.39716e-10	-1.05023
19313266	rs79047589	6.25958e-10	-1.39716e-10	-1.35436	7.43959e-05	-1.39716e-10	-1.05023
19313715	rs1110467	3.25055e-10	-1.79452	-0.215123	2.802e-05	-1.47611	-0.550603
19313997	rs1110466	1.70981e-10	-1.79599	-0.856096	1.32044e-05	-1.48615	-1.29293
19314065	rs16960113	1.76094e-10	-1.75632	-0.866299	1.55867e-05	-1.31541	-1.2978
19314296	rs2386314	1.73242e-10	-1.75701	-0.881936	1.54373e-05	-1.31767	-1.30517
19314341	rs77862745	6.30783e-10	-1.39716e-10	-1.34668	7.57142e-05	-1.39716e-10	-1.03266
19314342	rs117396466	6.30783e-10	-1.39716e-10	-1.34668	7.57142e-05	-1.39716e-10	-1.03266
19314611	rs739830	4.37903e-08	3.04594	-0.152409	2.57887e-05	-0.708588	-1.40111
19315276	rs739829	1.75972e-10	-1.75701	-0.866299	1.55515e-05	-1.31767	-1.2978
19316913	rs12601817	6.07525e-10	-1.39716e-10	-1.38425	5.45917e-05	-1.39716e-10	-1.35975
19317186	rs75724504	3.42732e-10	-1.78579	-0.170901	2.38995e-05	-1.66945	-0.516315
19317241	rs116952841	6.28293e-10	-1.39716e-10	-1.35063	7.50371e-05	-1.39716e-10	-1.04165
19317590	rs8077073	6.16925e-10	-1.39716e-10	-1.36889	6.61894e-05	-1.39716e-10	-1.16711
19317728	rs57638354	6.28293e-10	-1.39716e-10	-1.35063	7.50371e-05	-1.39716e-10	-1.04165
19318031	rs1295330	3.50774e-08	2.85778	-0.18611	2.35061e-05	-0.796972	-1.40539
19318460	rs2292289	2.40468e-09	-1.39716e-10	-0.00846785	0.000148521	-1.39716e-10	-0.358904
19319015	rs1295329	5.91739e-06	3.30669	4.49307	2.88524e-05	-0.725465	-1.27197
19319374	rs76138388	1.79956e-10	-1.78187	-0.819066	1.46768e-05	-1.39851	-1.27485
19320058	rs2072121	1.74585e-10	-1.76476	-0.866465	1.5148e-05	-1.34388	-1.29788
19320122	rs2072120	3.2231e-10	-1.80042	-0.217709	2.65954e-05	-1.52609	-0.5528
19320154	rs2072119	1.74806e-10	-1.7635	-0.866465	1.52149e-05	-1.33948	-1.29788
19320444	rs2072118	2.86655e-10	-1.80193	-0.333435	2.36845e-05	-1.5441	-0.650703
19320782	rs59757231	6.30783e-10	-1.39716e-10	-1.34668	7.57142e-05	-1.39716e-10	-1.03266
19320879	rs7208015	3.21764e-10	-1.80212	-0.217709	2.56841e-05	-1.56096	-0.5528
19321002	rs77973930	3.40648e-10	-1.79096	-0.171832	2.43617e-05	-1.65287	-0.51375
19321698	rs74816636	3.36258e-10	-1.79711	-0.178648	2.49103e-05	-1.62479	-0.51956
19322062	rs12938066	2.02479e-06	3.27582	3.45152	5.92261e-05	-0.739614	-0.538653
19323314	rs113748737	1.50001e-08	1.82217	-2.96707e-10	6.14437e-05	-1.24151	-2.96707e-10
19323873	rs117453544	6.33264e-10	-1.39716e-10	-1.34275	7.63823e-05	-1.39716e-10	-1.02388
19323907	rs140761466	9.62258e-09	-1.39716e-10	1.37823	5.50767e-05	-1.39716e-10	-1.3509
19323911	rs8074394	5.93012e-10	-1.39716e-10	-1.40843	5.98986e-05	-1.39716e-10	-1.26697
19323998	rs112469929	3.13915e-10	-1.79153	-0.252991	2.76319e-05	-1.45792	-0.582743
19324206	rs118151004	6.34136e-10	-1.39716e-10	-1.34138	7.66159e-05	-1.39716e-10	-1.02082
19325269	rs118071310	6.33264e-10	-1.39716e-10	-1.34275	7.63823e-05	-1.39716e-10	-1.02388
19325974	rs6587120	3.01029e-10	-1.80213	-0.284303	2.44577e-05	-1.55344	-0.609249
19326064	rs6587121	3.08099e-10	-1.78491	-0.278314	2.79789e-05	-1.42399	-0.604183
19326317	rs12601656	3.07182e-10	-1.7819	-0.284303	2.82198e-05	-1.41035	-0.609249
19326418	rs79688985	6.33264e-10	-1.39716e-10	-1.34275	7.63823e-05	-1.39716e-10	-1.02388
19326702	rs2386315	3.0746e-10	-1.78099	-0.284303	2.83313e-05	-1.40641	-0.609249
19326732	rs72838821	8.12641e-10	-1.09335	-2.96707e-10	0.000114923	-0.615365	-2.96707e-10
19326857	rs763751	1.70308e-10	-1.7391	-0.916928	1.60548e-05	-1.2624	-1.32122
19327004	rs77628362	6.33264e-10	-1.39716e-10	-1.34275	7.63823e-05	-1.39716e-10	-1.02388
19327417	rs74548341	1.87335e-09	-1.39716e-10	-0.258157	0.000118215	-1.39716e-10	-0.58712
19327541	rs11869679	2.99467e-10	-1.78234	-0.309296	2.75762e-05	-1.41232	-0.630357
19327792	rs73293585	2.87263e-10	-1.80217	-0.331074	2.34036e-05	-1.55802	-0.648715
19327857	rs9896125	2.92123e-10	-1.79478	-0.321691	2.55605e-05	-1.47777	-0.64081
19328043	rs8077109	1.68535e-10	-1.72989	-0.936613	1.63401e-05	-1.23604	-1.32996
19328815	rs9915781	1.66165e-10	-1.72989	-0.950774	1.62399e-05	-1.23604	-1.33612
19329441	rs6587123	4.02395e-10	-1.79621	-2.96707e-10	5.29682e-05	-1.38994	-2.96707e-10
19329446	rs191499332	2.18404e-09	-1.39716e-10	-0.10471	0.000132721	-1.39716e-10	-0.471376
19329478	rs76083746	1.55131e-08	1.8558	-2.96707e-10	6.22648e-05	-1.22823	-2.96707e-10
19330007	rs75170994	6.35017e-10	-1.39716e-10	-1.33999	7.6851e-05	-1.39716e-10	-1.01776
19330045	rs77365893	6.35017e-10	-1.39716e-10	-1.33999	7.6851e-05	-1.39716e-10	-1.01776
19330265	rs145638777	6.48921e-10	-1.39716e-10	-1.31833	7.31446e-05	-1.39716e-10	-1.06719
19330390	rs142868723	6.35017e-10	-1.39716e-10	-1.33999	7.6851e-05	-1.39716e-10	-1.01776
19330530	rs200233498	5.84736e-10	-1.39716e-10	-1.42248	5.51861e-05	-1.39716e-10	-1.34892
19330546	rs76714973	5.84586e-10	-1.39716e-10	-1.42274	5.29637e-05	-1.39716e-10	-1.39002
19330566	rs12600985	1.73063e-09	-1.39716e-10	-0.3374	0.000110563	-1.39716e-10	-0.654041
19331364	rs76333605	6.05571e-10	-1.39716e-10	-1.38747	5.12144e-05	-1.39716e-10	-1.42361
19331885	rs73293597	3.22896e-10	-1.78479	-0.231517	3.2924e-05	-1.42348	-0.441951
19332483	rs12603560	1.67981e-09	-1.39716e-10	-0.367205	0.000107827	-1.39716e-10	-0.679096
19333382	rs8068000	1.48396e-10	-1.78831	-1.00544	1.30779e-05	-1.43003	-1.35868
19334819	rs12943732	7.25997e-06	3.16781	4.83644	2.87471e-05	-0.788159	-1.21293
19335878	rs11869123	1.42864e-10	-1.79994	-1.0318	1.1938e-05	-1.5111	-1.3688
19337029	rs7216534	1.72425e-10	-1.77557	-0.868103	1.50156e-05	-1.38402	-1.26652
19337251	rs9910275	1.73394e-10	-1.76997	-0.868103	1.53407e-05	-1.3626	-1.26652
19337503	rs76203401	6.37963e-10	-1.39716e-10	-1.33536	7.76329e-05	-1.39716e-10	-1.00764
19337835	rs6587126	1.41251e-10	-1.7988	-1.0443	1.20034e-05	-1.4993	-1.37513
19338034	rs6587127	1.70953e-10	-1.78759	-0.864659	1.43099e-05	-1.43699	-1.26169
19338185	rs2386316	4.1605e-08	2.88348	-0.041142	2.30996e-05	-0.820685	-1.39913
19338320	rs145123690	2.35058e-09	-0.0312219	-2.96707e-10	0.000122289	-0.553244	-2.96707e-10
19338337	rs11204343	7.92375e-06	3.18474	4.90699	2.82989e-05	-0.816977	-1.19983
19338609	rs7219306	8.57703e-10	-1.39716e-10	-1.03938	0.000113567	-1.39716e-10	-0.627236
19338776	rs113092171	1.65861e-09	-0.379905	-2.96707e-10	0.00042	0.680627	-2.96707e-10
19339822	rs9901210	8.93662e-10	-1.39716e-10	-0.998313	0.000120429	-1.39716e-10	-0.568566
19340805	rs4924991	5.07716e-10	-1.56372	-2.96707e-10	3.5238e-05	-1.7975	-2.96707e-10
19341494	rs7214194	1.69925e-10	-1.77432	-0.88396	1.63116e-05	-1.29285	-1.2749
19341601	rs117560380	6.1557e-10	-1.39716e-10	-1.37109	7.12324e-05	-1.39716e-10	-1.09368
19341666	rs190116626	5.91464e-10	-1.39716e-10	-1.41104	5.1216e-05	-1.39716e-10	-1.42358
19342782	rs11867822	1.72505e-10	-1.76997	-0.873243	1.52989e-05	-1.3626	-1.26925
19343691	rs76998126	6.36159e-10	-1.39716e-10	-1.33819	7.71551e-05	-1.39716e-10	-1.01381
19344575	rs375258101	5.84073e-10	-1.39716e-10	-1.42362	5.54635e-05	-1.39716e-10	-1.3439
19344734	rs139723351	8.18209e-06	3.20294	4.92088	2.83329e-05	-0.808878	-1.20673
19344993	rs574143371	1.00611e-09	-1.39716e-10	-0.879794	0.000142035	-1.39716e-10	-0.403557
19345607	rs556328311	1.25201e-09	-1.39716e-10	-0.661137	9.35144e-05	-1.39716e-10	-0.821513
19345777	rs116861517	1.4669e-09	-1.39716e-10	-0.502733	9.46192e-05	-1.39716e-10	-0.809768
19346639	rs72838824	9.07741e-09	-1.3535	2.6734	8.51693e-06	-1.79507	-1.42251
19346707	rs114208022	1.02789e-09	-1.39716e-10	-0.858377	0.000146251	-1.39716e-10	-0.374301
19346918	rs112922529	1.14149e-09	-1.39716e-10	-0.753548	0.000168433	-1.39716e-10	-0.233088
19347528	rs138397888	6.01686e-10	-1.39716e-10	-1.39391	5.39143e-05	-1.39716e-10	-1.37223
19347793	rs4924992	4.01018e-08	2.89716	-0.0916217	2.31351e-05	-0.814418	-1.40386
19347912	rs142916071	6.07623e-10	-1.39716e-10	-1.38409	5.13629e-05	-1.39716e-10	-1.42071
19348126	rs12937053	3.93837e-08	1.53063	1.25684	0.00015361	-0.77793	0.452717
19350141	rs147680739	5.88343e-10	-1.39716e-10	-1.41633	5.84192e-05	-1.39716e-10	-1.29198
19350230	rs80309979	6.33081e-10	-1.39716e-10	-1.34304	7.63333e-05	-1.39716e-10	-1.02452
19352182	rs12941722	1.24124e-05	3.68585	4.85471	4.1653e-05	-0.421453	-1.2088
19352262	rs140139928	1.19065e-09	-1.39716e-10	-0.711389	0.000115874	-1.39716e-10	-0.607126
19352994	rs9895616	7.76474e-10	-1.39716e-10	-1.13888	9.80896e-05	-1.39716e-10	-0.773747
19353378	rs4924785	1.96503e-05	4.12526	4.8747	5.17768e-05	-0.197492	-1.21519
19353422	rs8076500	5.89396e-10	-1.39716e-10	-1.41454	5.8846e-05	-1.39716e-10	-1.2847
19353676	rs138911166	9.33685e-10	-1.39716e-10	-0.954503	0.00012809	-1.39716e-10	-0.506895
19353833	rs144866282	1.52085e-09	-1.39716e-10	-0.466619	9.78453e-05	-1.39716e-10	-0.77624
19353852	rs34315605	2.3638e-10	-1.79458	-0.533623	1.80019e-05	-1.63802	-0.831133
19353907	rs145326744	8.86514e-10	-1.39716e-10	-1.00634	5.93077e-05	-1.39716e-10	-1.27689
19354719	rs118187643	7.56277e-10	-1.39716e-10	-1.16523	6.04201e-05	-1.39716e-10	-1.25831
19354747	rs57216069	5.90201e-10	-1.39716e-10	-1.41318	5.95224e-05	-1.39716e-10	-1.27328
19354753	rs554996660	7.20876e-10	-1.39716e-10	-1.21317	8.65757e-05	-1.39716e-10	-0.898609
19355206	rs144716969	7.03915e-10	-1.39716e-10	-1.23698	8.4133e-05	-1.39716e-10	-0.92723
19355281	rs115674629	6.74951e-10	-1.39716e-10	-1.279	7.84284e-05	-1.39716e-10	-0.997443
19355571	rs2107264	1.47115e-09	-1.39716e-10	-0.499843	9.52128e-05	-1.39716e-10	-0.803514
19356463	rs4924993	1.58273e-05	3.7637	5.01991	3.72999e-05	-0.552535	-1.1881
19357150	rs117404365	4.01057e-10	-1.79954	-2.96707e-10	4.82595e-05	-1.48304	-2.96707e-10
19357732	rs35778543	6.81109e-10	-1.26992	-2.96707e-10	4.66723e-05	-1.51648	-2.96707e-10
19358355	rs59482262	5.97541e-10	-1.39716e-10	-1.40082	6.52508e-05	-1.39716e-10	-1.18139
19358443	rs8080617	6.02809e-10	-1.39716e-10	-1.39204	6.70367e-05	-1.39716e-10	-1.15439
19358949	rs76038315	4.0021e-10	-1.80165	-2.96707e-10	5.01278e-05	-1.44505	-2.96707e-10
19359522	rs117947661	3.49458e-08	2.66791	-2.96707e-10	0.00186129	2.1694	-2.96707e-10
19360249	rs9899706	2.85964e-08	2.43418	0.0332175	2.71383e-05	-0.680745	-1.37794
19361076	rs60492470	6.20041e-10	-1.39716e-10	-1.36386	7.36487e-05	-1.39716e-10	-1.06032
19361211	rs10491097	1.4737e-07	2.30812	1.79894	2.47707e-05	-0.852741	-1.29723
19362790	rs12602013	3.38385e-08	2.6175	0.0182146	2.97195e-05	-0.602371	-1.36545
19362877	rs117636464	7.46901e-10	-1.39716e-10	-1.17771	6.04658e-05	-1.39716e-10	-1.25755
19362967	rs12945111	2.17927e-07	2.67612	1.82215	2.98223e-05	-0.671776	-1.2926
19364961	rs4924994	2.81435e-08	2.47911	-0.0276738	2.77822e-05	-0.662132	-1.3731
19365611	rs8071408	2.86577e-08	2.47911	-0.00956888	2.78427e-05	-0.662132	-1.37092
19366619	rs12939559	2.81223e-08	2.51498	-0.0643006	2.84719e-05	-0.629656	-1.38105
19366798	rs76278335	1.6784e-10	-1.7967	-0.873936	1.82467e-05	-1.48148	-0.97416
19367125	rs139306162	1.48523e-10	-1.78524	-1.00766	1.89328e-05	-1.41474	-1.00399
19367161	rs7220633	2.47626e-08	2.45535	-0.131898	2.71903e-05	-0.660633	-1.39614
19367431	rs74334255	6.18962e-10	-1.39716e-10	-1.3656	7.33316e-05	-1.39716e-10	-1.06464
19367602	rs117799685	7.11075e-10	-1.39716e-10	-1.22686	5.81004e-05	-1.39716e-10	-1.29746
19368582	rs80021653	5.95256e-10	-1.39716e-10	-1.40465	5.12475e-05	-1.39716e-10	-1.42296
19369775	rs117579856	8.95037e-10	-1.39716e-10	-0.996776	7.14818e-05	-1.39716e-10	-1.09019
19370282	rs118054645	3.63725e-09	0.405341	-2.96707e-10	0.000109589	-0.662891	-2.96707e-10
19370582	rs7212787	6.41529e-10	-1.39716e-10	-1.32979	6.69366e-05	-1.39716e-10	-1.15588
19370619	rs12150591	1.39637e-09	-0.552008	-2.96707e-10	0.00884763	3.72828	-2.96707e-10
19371000	rs4924995	8.30655e-08	1.83038	1.70336	6.65473e-05	-0.453195	-0.70852
19371597	rs11868575	5.59167e-07	1.55541	3.88516	6.36772e-05	-0.815631	-0.390172
19372000	rs12944514	7.9206e-10	-1.119	-2.96707e-10	5.19138e-05	-1.41004	-2.96707e-10
19372401	rs62065916	4.00002e-10	-1.80217	-2.96707e-10	3.56487e-05	-1.78592	-2.96707e-10
19372837	rs11658544	1.2609e-08	1.03434	0.614179	6.81708e-05	-0.718598	-0.419014
19373087	rs144342420	6.03857e-10	-1.39716e-10	-1.3903	6.80598e-05	-1.39716e-10	-1.13924
19373110	rs7224374	6.30623e-10	-1.39716e-10	-1.34693	6.49871e-05	-1.39716e-10	-1.18544
19373299	rs2386317	7.46202e-08	1.72987	1.69665	5.9576e-05	-0.586528	-0.685847
19373790	rs75351769	6.04561e-10	-1.39716e-10	-1.38914	6.85684e-05	-1.39716e-10	-1.1318
19373897	rs183680541	6.94678e-10	-1.39716e-10	-1.25019	5.34192e-05	-1.39716e-10	-1.38146
19374249	rs12947647	5.88666e-07	1.6329	3.85907	6.56636e-05	-0.77342	-0.401663
19374313	rs76576684	6.90152e-10	-1.54644	0.289712	5.54301e-05	-1.79873	0.454223
19374702	rs116217901	5.85572e-10	-1.39716e-10	-1.42105	5.48459e-05	-1.39716e-10	-1.3551
19374869	rs144962029	5.98648e-10	-1.39716e-10	-1.39897	6.62758e-05	-1.39716e-10	-1.1658
19375295	rs72838835	5.76984e-10	-0.445476	-0.990351	2.01937e-05	-0.975922	-1.37833
19375429	rs11869950	8.88478e-08	1.92339	1.67764	6.7321e-05	-0.455081	-0.695075
19375481	rs12953174	8.88478e-08	1.92339	1.67764	6.7321e-05	-0.455081	-0.695075
19375719	rs12948453	8.76984e-08	1.92339	1.66462	6.68979e-05	-0.455081	-0.701379
19375856	rs7214134	8.53026e-08	1.8957	1.66462	6.57943e-05	-0.471717	-0.701379
19375943	rs6587173	7.96007e-08	1.72889	1.76225	6.10035e-05	-0.59492	-0.653776
19376099	rs117544540	1.6591e-09	-0.379611	-2.96707e-10	0.000106186	-0.694439	-2.96707e-10
19376321	rs2453615	8.76984e-08	1.92339	1.66462	6.68979e-05	-0.455081	-0.701379
19376464	rs118135323	6.02839e-10	-1.39716e-10	-1.39199	6.77222e-05	-1.39716e-10	-1.14421
19376506	rs2428591	8.76984e-08	1.92339	1.66462	6.68979e-05	-0.455081	-0.701379
19376526	rs2428590	8.76984e-08	1.92339	1.66462	6.68979e-05	-0.455081	-0.701379
19376826	rs147366741	1.00498e-09	-1.39716e-10	-0.880923	7.15526e-05	-1.39716e-10	-1.0892
19377040	rs2428589	9.01456e-08	1.92339	1.69215	6.77964e-05	-0.455081	-0.688037
19377065	rs79342775	6.06974e-10	-1.39716e-10	-1.38516	6.99082e-05	-1.39716e-10	-1.11245
19377401	rs75643285	1.00144e-09	-1.39716e-10	-0.884445	7.69353e-05	-1.39716e-10	-1.01666
19377493	rs2453570	6.61147e-07	1.79062	3.81747	7.03446e-05	-0.686308	-0.419914
19377559	rs2428588	8.88478e-08	1.92339	1.67764	6.7321e-05	-0.455081	-0.695075
19377641	rs12945857	6.5793e-08	1.81597	1.48466	4.0116e-05	-0.519365	-1.14849
19377818	rs9915092	8.88478e-08	1.92339	1.67764	6.7321e-05	-0.455081	-0.695075
19377888	rs9903114	8.88478e-08	1.92339	1.67764	6.7321e-05	-0.455081	-0.695075
19378616	rs117457282	1.49463e-09	-1.39716e-10	-0.484005	8.43096e-05	-1.39716e-10	-0.925133
19378728	rs187681980	8.33384e-10	-1.39716e-10	-1.06815	6.0414e-05	-1.39716e-10	-1.25841
19378785	rs143932738	6.03629e-10	-1.39716e-10	-1.39068	6.79845e-05	-1.39716e-10	-1.14035
19378929	rs376438338	6.094e-10	-1.39716e-10	-1.38117	6.98403e-05	-1.39716e-10	-1.11342
19379271	rs542886550	9.35845e-10	-1.39716e-10	-0.952192	6.96312e-05	-1.39716e-10	-1.11642
19379615	rs184228071	1.11316e-09	-1.39716e-10	-0.778687	5.12395e-05	-1.39716e-10	-1.42312
19380047	rs117182049	6.07326e-10	-1.39716e-10	-1.38457	6.91785e-05	-1.39716e-10	-1.12294
19380728	rs7212355	9.4072e-08	1.97911	1.67906	6.99644e-05	-0.421496	-0.690145
19380973	rs138933420	6.09041e-10	-1.39716e-10	-1.38176	6.97157e-05	-1.39716e-10	-1.1152
19381110	rs12603841	9.67604e-10	-1.39716e-10	-0.918818	7.46774e-05	-1.39716e-10	-1.04645
19381163	rs12602744	1.04881e-10	-1.77846	-1.36236	1.05938e-05	-1.58461	-1.41474
19381495	rs117364611	6.1016e-10	-1.39716e-10	-1.37992	7.00617e-05	-1.39716e-10	-1.11025
19381526	rs12602804	1.51296e-10	-1.6938	-1.0806	3.28879e-05	-0.759999	-1.10652
19383540	rs7219821	7.0729e-10	-1.39716e-10	-1.2322	5.39074e-05	-1.39716e-10	-1.37236
19383799	rs2891989	6.66853e-10	-1.39716e-10	-1.29107	5.12446e-05	-1.39716e-10	-1.42302
19384362	rs145206375	6.151e-10	-1.39716e-10	-1.37186	7.155e-05	-1.39716e-10	-1.08923
19384363	rs7221430	7.4894e-07	2.14145	3.59133	7.97768e-05	-0.418538	-0.561858
19384961	rs7210456	7.24973e-07	2.14145	3.5588	7.87109e-05	-0.418538	-0.575309
19384968	rs79133329	6.81978e-10	-1.39716e-10	-1.26864	5.1267e-05	-1.39716e-10	-1.42258
19385560	rs183171523	6.20827e-10	-1.39716e-10	-1.36259	7.35244e-05	-1.39716e-10	-1.06201
19386747	rs141464365	6.17779e-10	-1.39716e-10	-1.36751	7.23348e-05	-1.39716e-10	-1.07832
19386966	rs2453605	7.28011e-07	2.2256	3.47883	8.0078e-05	-0.36851	-0.608118
19387091	rs2453606	5.77684e-09	1.04399	-0.17602	4.22485e-05	-0.670952	-0.945107
19387538	rs2428585	1.19195e-07	2.22261	1.67226	8.34218e-05	-0.214609	-0.72111
19387671	rs7207945	6.55579e-10	-1.39716e-10	-1.30812	5.12149e-05	-1.39716e-10	-1.4236
19387861	rs2453607	1.19288e-07	2.13933	1.75633	8.24426e-05	-0.266755	-0.680771
19387999	rs143979875	1.46057e-09	-0.507062	-2.96707e-10	0.000232586	0.0896308	-2.96707e-10
19388305	rs2428584	1.24294e-07	2.22261	1.71415	8.51092e-05	-0.214609	-0.701084
19388768	rs142101337	1.34055e-09	-0.592806	-2.96707e-10	6.2595e-05	-1.22294	-2.96707e-10
19388968	rs150612659	6.1795e-10	-1.39716e-10	-1.36723	7.10469e-05	-1.39716e-10	-1.09629
19388975	rs2428583	8.4478e-07	2.19648	3.65671	8.47017e-05	-0.385863	-0.534629
19389017	rs149773028	6.19796e-10	-1.39716e-10	-1.36425	7.29174e-05	-1.39716e-10	-1.0703
19389224	rs8075054	8.37064e-07	2.2256	3.61841	8.48183e-05	-0.36851	-0.550608
19390212	rs79039848	4.0177e-10	-1.79776	-2.96707e-10	3.98645e-05	-1.67414	-2.96707e-10
19390361	rs886438	8.29084e-07	2.08681	3.74763	8.24705e-05	-0.450825	-0.496363
19390555	rs147979973	6.53889e-10	-1.39716e-10	-1.3107	6.45219e-05	-1.39716e-10	-1.19262
19391061	rs186964181	5.85568e-10	-1.39716e-10	-1.42106	5.31492e-05	-1.39716e-10	-1.38652
19391448	rs77950326	8.22962e-10	-1.39716e-10	-1.08073	6.5733e-05	-1.39716e-10	-1.17403
19391840	rs117790428	9.60866e-10	-0.925806	-2.96707e-10	4.19323e-05	-1.62357	-2.96707e-10
19392130	rs2428582	9.46091e-07	2.17036	3.79609	9.11524e-05	-0.401389	-0.445707
19392185	rs2428581	1.53996e-07	2.14166	2.00938	9.13605e-05	-0.308266	-0.536548
19392669	rs7217336	3.02677e-10	-1.1178	-0.963173	1.25267e-05	-1.79572	-1.03605
19392816	rs2453611	6.16558e-07	2.17036	3.3679	7.47632e-05	-0.401389	-0.643914
19393066	rs78037705	5.91134e-10	-1.39716e-10	-1.4116	6.21712e-05	-1.39716e-10	-1.22974
19393644	rs2453612	1.11495e-07	2.00234	1.82575	7.81122e-05	-0.351797	-0.649685
19394046	rs2428580	6.19093e-07	1.94487	3.5975	7.3347e-05	-0.514733	-0.549694
19394060	rs149932469	5.90459e-10	-1.39716e-10	-1.41274	6.1881e-05	-1.39716e-10	-1.23442
19394327	rs74530958	6.19399e-10	-1.39716e-10	-1.36489	5.21382e-05	-1.39716e-10	-1.40573
19394498	rs2453614	5.44835e-10	-1.49316	-2.96707e-10	3.52237e-05	-1.79791	-2.96707e-10
19394735	rs149116400	5.88964e-10	-1.39716e-10	-1.41528	6.11975e-05	-1.39716e-10	-1.24552
19394736	rs2428579	6.07715e-07	2.10961	3.41421	7.34857e-05	-0.43737	-0.625168
19395340	rs2453613	5.80259e-08	1.8325	1.3425	4.87558e-05	-0.609329	-0.863475
19395911	rs16960177	8.07978e-10	-1.39716e-10	-1.09911	6.55497e-05	-1.39716e-10	-1.17682
19396389	rs9906930	9.2201e-10	-1.39716e-10	-0.967085	7.30319e-05	-1.39716e-10	-1.06873
19396754	rs149437871	8.87017e-10	-1.39716e-10	-1.00578	7.05897e-05	-1.39716e-10	-1.10274
19397455	rs7225055	8.51827e-10	-1.39716e-10	-1.04626	6.81382e-05	-1.39716e-10	-1.13809
19397510	rs7214062	8.49326e-10	-1.39716e-10	-1.0492	6.79641e-05	-1.39716e-10	-1.14065
19398557	rs2240098	8.49326e-10	-1.39716e-10	-1.0492	6.79641e-05	-1.39716e-10	-1.14065
19398910	rs2240097	8.3181e-10	-1.39716e-10	-1.07004	6.67466e-05	-1.39716e-10	-1.15873
19399223	rs2240096	8.3181e-10	-1.39716e-10	-1.07004	6.67466e-05	-1.39716e-10	-1.15873
19399763	rs7211299	8.91137e-10	-1.39716e-10	-1.00114	6.92534e-05	-1.39716e-10	-1.12186
19399921	rs146662795	4.03375e-10	-1.65584	-0.137932	8.89808e-06	-1.76762	-1.40617
19400374	rs56187004	5.10024e-10	-1.55918	-2.96707e-10	8.2631e-05	-0.945244	-2.96707e-10
19401509	rs9889273	8.3293e-10	-1.39716e-10	-1.06869	6.54403e-05	-1.39716e-10	-1.17849
19401672	rs77502473	1.76207e-10	-1.72778	-0.894205	4.20579e-05	-0.816289	-0.804292
19401733	rs147127040	5.86615e-10	-1.39716e-10	-1.41927	5.19919e-05	-1.39716e-10	-1.40854
19402064	rs77841202	6.81441e-10	-1.39716e-10	-1.26943	5.95876e-05	-1.39716e-10	-1.27218
19402097	rs8068853	1.74927e-08	1.85765	0.11825	0.000290771	0.324771	-0.0118638
19402521	rs2010015	3.62026e-07	2.84463	2.1612	7.98592e-05	0.00582306	-0.985187
19402549	rs117846802	5.9429e-10	-1.39716e-10	-1.40627	6.33496e-05	-1.39716e-10	-1.21096
19402682	rs186200460	1.08106e-09	-1.39716e-10	-0.807945	9.50052e-05	-1.39716e-10	-0.805697
19404396	rs7214851	7.85304e-10	-1.39716e-10	-1.12757	6.23435e-05	-1.39716e-10	-1.22697
19405027	rs79296375	4.33743e-10	-1.72119	-2.96707e-10	5.81235e-05	-1.29706	-2.96707e-10
19405113	rs117942560	5.84446e-10	-1.39716e-10	-1.42298	5.84406e-05	-1.39716e-10	-1.29162
19405441	rs146260466	5.16631e-10	-1.54631	-2.96707e-10	3.59137e-05	-1.77851	-2.96707e-10
19406391	rs8078268	8.06841e-08	2.48151	1.02315	8.41797e-05	0.0044303	-0.931105
19406392	rs9916098	7.43944e-10	-1.39716e-10	-1.18168	6.01873e-05	-1.39716e-10	-1.26217
19406538	rs56987574	1.24199e-10	-1.61897	-1.35278	1.59688e-05	-1.16952	-1.41947
19407306	rs76108828	9.65636e-10	-1.7919	0.871048	1.08179e-05	-1.59103	-1.3874
19407792	rs9914662	7.36226e-10	-1.39716e-10	-1.1921	5.954e-05	-1.39716e-10	-1.27298
19407989	rs138520641	5.8805e-10	-1.39716e-10	-1.41683	6.05933e-05	-1.39716e-10	-1.25544
19408217	rs142656058	5.57312e-10	-1.47052	-2.96707e-10	3.53207e-05	-1.79516	-2.96707e-10
19408607	rs11656085	5.46805e-10	-1.48955	-2.96707e-10	7.44275e-05	-1.0498	-2.96707e-10
19409672	rs143866614	4.15464e-10	-1.76424	-2.96707e-10	6.45852e-05	-1.19164	-2.96707e-10
19410546	rs4924996	7.70917e-10	-1.14606	-2.96707e-10	4.08659e-05	-1.64933	-2.96707e-10
19411331	rs67128415	1.77473e-10	-1.6233	-0.991528	1.03358e-05	-1.80031	-1.2237
19411451	rs58826311	7.10065e-10	-1.39716e-10	-1.22828	5.83057e-05	-1.39716e-10	-1.29393
19411474	rs116906907	5.84353e-10	-1.39716e-10	-1.42314	5.60028e-05	-1.39716e-10	-1.33423
19411489	rs143663851	6.16981e-10	-1.39716e-10	-1.3688	5.45617e-05	-1.39716e-10	-1.3603
19411751	rs142880922	8.97534e-10	-1.39716e-10	-0.993991	0.000116988	-1.39716e-10	-0.597556
19411828	rs117601576	5.8414e-10	-1.39716e-10	-1.4235	5.56384e-05	-1.39716e-10	-1.34075
19412172	rs72838842	3.83576e-10	-1.60815	-0.235952	8.76854e-06	-1.78935	-1.3991
19413046	rs117340537	5.84081e-10	-1.39716e-10	-1.4236	5.54178e-05	-1.39716e-10	-1.34473
19416462	rs143141497	5.84088e-10	-1.39716e-10	-1.42359	5.51468e-05	-1.39716e-10	-1.34963
19417728	rs7211758	1.59483e-10	-1.6243	-1.0974	1.11296e-05	-1.80172	-1.1483
19417761	rs7222869	3.69554e-08	1.40128	1.32255	0.00111267	0.355041	1.29985
19418384	rs57209730	1.47397e-10	-1.64307	-1.15744	9.43072e-06	-1.79593	-1.31973
19418704	rs117236845	5.84438e-10	-1.39716e-10	-1.42299	5.45738e-05	-1.39716e-10	-1.36007
19418923	rs76778874	7.71743e-10	-1.14499	-2.96707e-10	6.0096e-05	-1.26368	-2.96707e-10
19419065	rs78762321	5.58236e-10	-1.46886	-2.96707e-10	6.90046e-05	-1.12545	-2.96707e-10
19420741	rs72838844	4.46574e-10	-1.69204	-2.96707e-10	3.51538e-05	-1.7999	-2.96707e-10
19422361	rs4531795	1.17888e-07	0.27764	3.60621	0.00172052	0.0580687	2.03268
19422520	rs77893929	4.07248e-10	-1.78422	-2.96707e-10	4.13192e-05	-1.6383	-2.96707e-10
19422725	rs4924997	5.41241e-07	0.480614	4.92736	0.00370213	0.76685	2.09019
19423310	rs78130012	4.05813e-10	-1.78775	-2.96707e-10	4.17944e-05	-1.62687	-2.96707e-10
19423581	rs7405832	6.51837e-07	0.418104	5.17581	0.00426235	0.722356	2.27559
19423617	rs7405847	5.85005e-07	0.411243	5.07449	0.00383794	0.693225	2.19984
19424036	rs73981538	4.06961e-10	-1.78493	-2.96707e-10	4.14085e-05	-1.63614	-2.96707e-10
19424088	rs12947431	7.17079e-10	-1.21845	-2.96707e-10	5.67402e-05	-1.32115	-2.96707e-10
19424336	rs117293075	6.22613e-10	-1.39716e-10	-1.35972	6.44208e-05	-1.39716e-10	-1.19419
19424938	rs148009422	6.19433e-10	-1.39716e-10	-1.36484	6.37926e-05	-1.39716e-10	-1.20399
19425040	rs4493120	2.70116e-07	0.405597	4.30737	0.00634472	0.76764	2.62811
19425156	rs2920450	1.44046e-08	-0.963294	2.74496	0.000199905	-0.729952	0.668166
19426465	rs74390384	6.1911e-10	-1.39716e-10	-1.36536	6.37282e-05	-1.39716e-10	-1.205
19427320	rs77899927	6.11663e-10	-1.39716e-10	-1.37746	6.20882e-05	-1.39716e-10	-1.23107
19427569	rs56053657	1.04625e-10	-1.74343	-1.39983	1.07706e-05	-1.70222	-1.28059
19427581	rs112132647	4.65371e-10	-1.65081	-2.96707e-10	6.03967e-05	-1.25869	-2.96707e-10
19427601	rs55661368	2.27298e-08	-0.76994	3.00773	0.00144622	0.277472	1.63961
19428288	rs112502021	4.00015e-10	-1.80214	-2.96707e-10	4.82261e-05	-1.48373	-2.96707e-10
19428610	rs2440164	1.75226e-08	-1.05066	3.02826	0.000638002	-0.107068	1.20578
19428719	rs2440165	1.75383e-08	-1.06386	3.04236	0.00063227	-0.126931	1.21662
19429379	rs11870808	1.10134e-08	-1.05066	2.56388	0.000914994	-0.107068	1.56636
19429724	rs8064250	4.21383e-10	-1.7501	-2.96707e-10	3.91173e-05	-1.69306	-2.96707e-10
19429790	rs8071709	1.35026e-08	-1.03588	2.75288	0.00115533	-0.0547552	1.74727
19429817	rs117449220	6.10624e-10	-1.39716e-10	-1.37916	6.18719e-05	-1.39716e-10	-1.23456
19430156	rs150300555	4.24035e-10	-1.74383	-2.96707e-10	3.69148e-05	-1.75102	-2.96707e-10
19430226	rs137969134	9.04779e-10	-1.39716e-10	-0.98595	8.7673e-05	-1.39716e-10	-0.886015
19430645	rs2453578	1.31826e-08	-1.03804	2.73105	0.00105891	-0.0957325	1.7011
19431379	rs74461843	4.03009e-10	-1.79468	-2.96707e-10	4.38255e-05	-1.57941	-2.96707e-10
19431676	rs147613808	6.22033e-10	-1.39716e-10	-1.36065	6.41699e-05	-1.39716e-10	-1.19809
19432393	rs11871125	1.80451e-08	-1.08918	3.09617	0.000634268	-0.165185	1.25803
19433657	rs8074901	4.04478e-10	-1.79104	-2.96707e-10	4.97453e-05	-1.45271	-2.96707e-10
19433659	rs8074902	1.66044e-10	-1.7266	-0.954784	1.16052e-05	-1.7858	-1.12237
19433709	rs138593630	6.11382e-10	-1.39716e-10	-1.37792	6.20299e-05	-1.39716e-10	-1.23201
19434140	rs111944611	4.00067e-10	-1.80201	-2.96707e-10	4.72415e-05	-1.50436	-2.96707e-10
19434612	rs117197316	6.10888e-10	-1.39716e-10	-1.37873	6.19272e-05	-1.39716e-10	-1.23367
19435278	rs2453579	1.08321e-08	-0.883184	2.37981	0.000645371	-0.330263	1.44046
19435495	rs147472087	7.67357e-10	-1.15069	-2.96707e-10	4.89949e-05	-1.46791	-2.96707e-10
19436139	rs151203636	4.00003e-10	-1.80217	-2.96707e-10	4.35429e-05	-1.58588	-2.96707e-10
19436706	rs111369428	1.80815e-09	-0.293581	-2.96707e-10	7.71196e-05	-1.01427	-2.96707e-10
19437187	rs2252281	2.23323e-08	-1.17701	3.39716	0.000720721	-0.306849	1.52747
19437339	rs61733934	4.20491e-10	-1.75222	-2.96707e-10	5.09117e-05	-1.42954	-2.96707e-10
19437598	rs75088086	6.13811e-09	0.92863	-2.96707e-10	0.000268989	0.235041	-2.96707e-10
19438321	rs2453580	2.44325e-08	-1.18917	3.4992	0.000755966	-0.325681	1.59405
19438560	rs2453581	2.21247e-08	-1.0224	3.23321	0.000797486	-0.0647617	1.3866
19439066	rs2453582	2.51624e-08	-0.963736	3.3032	0.000916594	0.0200079	1.44103
19440538	rs894680	2.94363e-08	-0.942794	3.43914	0.00103329	0.020538	1.56034
19440972	rs74814768	6.04469e-10	-1.39716e-10	-1.38929	5.98722e-05	-1.39716e-10	-1.26742
19441220	rs8080953	5.32956e-10	-1.5152	-2.96707e-10	3.50921e-05	-1.80165	-2.96707e-10
19441531	rs2018675	3.11359e-07	1.94831	2.90675	0.00110135	1.03017	0.614489
19441877	rs59547199	6.18848e-10	-1.39716e-10	-1.36578	6.25191e-05	-1.39716e-10	-1.22416
19442036	rs2453583	2.75661e-08	-1.00844	3.43914	0.000906529	-0.110342	1.56034
19442231	rs111296508	4.19807e-09	0.548738	-2.96707e-10	7.91071e-05	-0.988826	-2.96707e-10
19442422	rs139979888	7.69119e-10	-1.1484	-2.96707e-10	0.000121178	-0.562367	-2.96707e-10
19442432	rs894682	2.29518e-09	-1.21681	1.16174	7.28383e-05	-0.974902	-0.0964851
19443369	rs117648865	6.14319e-10	-1.39716e-10	-1.37313	6.04962e-05	-1.39716e-10	-1.25705
19443445	rs2453584	2.04019e-08	-0.798976	2.92872	0.000849536	0.167202	1.21786
19443932	rs112583721	6.67209e-10	-1.39716e-10	-1.29054	5.75006e-05	-1.39716e-10	-1.30783
19444056	rs78744710	3.21382e-09	-1.39716e-10	0.281576	0.00167271	-1.39716e-10	2.06257
19444191	rs75781302	9.59489e-10	-1.39716e-10	-0.92724	0.000177393	-1.39716e-10	-0.181259
19444487	rs117435075	6.34876e-10	-1.39716e-10	-1.34021	5.79148e-05	-1.39716e-10	-1.30066
19444523	rs118166088	6.34105e-10	-1.34143	-2.96707e-10	3.9502e-05	-1.68328	-2.96707e-10
19444987	rs2440154	1.82519e-10	-1.80212	-0.784669	9.80539e-06	-1.78391	-1.29279
19445189	rs11651540	9.837e-11	-1.79995	-1.40495	1.02133e-05	-1.68528	-1.35066
19445420	rs11204406	9.78832e-11	-1.80044	-1.40942	1.04471e-05	-1.67521	-1.33809
19445425	rs138815617	4.05946e-10	-1.78742	-2.96707e-10	3.88134e-05	-1.70086	-2.96707e-10
19445923	rs12451696	9.79641e-11	-1.8015	-1.40754	1.06389e-05	-1.65261	-1.34251
19445924	rs77534210	6.52391e-10	-1.39716e-10	-1.313	6.12133e-05	-1.39716e-10	-1.24526
19446089	rs75045964	1.32627e-10	-1.79826	-1.10784	8.8886e-06	-1.78192	-1.39294
19446190	rs4643386	1.24183e-10	-1.78104	-1.19085	1.15283e-05	-1.77759	-1.13723
19446267	rs9913823	9.76735e-11	-1.80133	-1.41068	1.10998e-05	-1.61482	-1.33789
19446714	rs2386256	5.90827e-10	-1.39716e-10	-1.41212	5.33346e-05	-1.39716e-10	-1.38304
19447016	rs2440155	1.29651e-10	-1.78521	-1.14359	1.4348e-05	-1.75367	-0.942354
19447612	rs2453585	1.39562e-10	-1.78551	-1.06962	1.47127e-05	-1.75171	-0.919205
19448007	rs75788926	5.851e-10	-1.39716e-10	-1.42186	5.25302e-05	-1.39716e-10	-1.39824
19448308	rs77488629	1.02637e-09	-0.859861	-2.96707e-10	0.000166954	-0.241913	-2.96707e-10
19448667	rs143246479	5.84431e-10	-1.39716e-10	-1.423	5.17322e-05	-1.39716e-10	-1.41355
19448682	rs148317799	5.85006e-10	-1.39716e-10	-1.42202	5.29976e-05	-1.39716e-10	-1.38938
19448897	rs144761526	4.6143e-10	-1.65931	-2.96707e-10	3.50801e-05	-1.80199	-2.96707e-10
19449156	rs117267244	7.22228e-10	-1.39716e-10	-1.2113	6.75694e-05	-1.39716e-10	-1.14647
19450507	rs76316395	1.2501e-10	-1.79058	-1.17467	8.87549e-06	-1.76703	-1.4093
19450850	rs2453577	1.93221e-10	-1.71948	-0.810328	1.93986e-05	-1.79739	-0.59704
19451011	rs2453576	2.5725e-10	-1.79984	-0.443754	1.23003e-05	-1.78193	-1.06808
19451137	rs191800028	4.08803e-10	-1.78041	-2.96707e-10	4.19443e-05	-1.62329	-2.96707e-10
19451139	rs2453575	1.88242e-10	-1.77581	-0.780102	2.09598e-05	-1.76118	-0.555841
19451938	rs1808941	9.87067e-11	-1.78179	-1.4197	1.32066e-05	-1.52789	-1.25102
19452049	rs2014082	1.82242e-10	-1.79928	-0.789024	2.42758e-05	-1.71828	-0.451867
19452485	rs118047903	7.07719e-10	-1.39716e-10	-1.23159	6.79981e-05	-1.39716e-10	-1.14015
19452543	rs182425024	5.89094e-10	-1.39716e-10	-1.41506	5.18029e-05	-1.39716e-10	-1.41218
19452627	rs2453574	1.24358e-10	-1.79107	-1.1794	1.29852e-05	-1.74928	-1.04654
19452656	rs2453573	1.22551e-10	-1.78353	-1.20158	1.24628e-05	-1.76265	-1.07423
19452711	rs2453572	1.19632e-10	-1.79487	-1.21435	1.25486e-05	-1.73972	-1.0903
19452712	rs2453571	1.19936e-10	-1.79578	-1.21091	1.26191e-05	-1.73847	-1.08596
19453103	rs17683662	1.03966e-09	-1.39716e-10	-0.846988	7.27128e-05	-1.39716e-10	-1.07311
19453401	rs117036459	7.23496e-10	-1.39716e-10	-1.20955	6.98353e-05	-1.39716e-10	-1.11349
19453587	rs8075055	9.75256e-11	-1.79065	-1.42288	1.31287e-05	-1.5524	-1.23243
19453638	rs117465814	6.11254e-10	-1.37813	-2.96707e-10	4.09335e-05	-1.64768	-2.96707e-10
19453721	rs117019884	4.00531e-10	-1.80085	-2.96707e-10	5.40513e-05	-1.3697	-2.96707e-10
19453910	rs117159401	7.28543e-10	-1.39716e-10	-1.20259	7.04212e-05	-1.39716e-10	-1.10513
19453968	rs7219149	9.78877e-11	-1.78659	-1.42324	1.30419e-05	-1.56575	-1.22571
19454093	rs3794803	7.3663e-10	-1.39716e-10	-1.19156	7.13587e-05	-1.39716e-10	-1.09191
19454374	rs11650156	4.01243e-10	-1.79907	-2.96707e-10	3.51323e-05	-1.80051	-2.96707e-10
19454575	rs2247518	1.40085e-10	-1.78758	-1.06381	1.46169e-05	-1.75789	-0.919564
19454603	rs368661527	7.44822e-10	-1.39716e-10	-1.1805	7.23066e-05	-1.39716e-10	-1.07871
19454640	rs2289668	1.33798e-10	-1.79131	-1.106	9.08594e-06	-1.76831	-1.38459
19454725	rs2247437	1.83769e-10	-1.80215	-0.777811	2.4635e-05	-1.68992	-0.465534
19454733	rs2247436	1.27327e-10	-1.79876	-1.14812	1.36196e-05	-1.72773	-1.02039
19455220	rs78906241	8.05296e-10	-1.39716e-10	-1.10243	7.63968e-05	-1.39716e-10	-1.02369
19455277	rs9909350	6.5029e-10	-1.39716e-10	-1.31622	6.11928e-05	-1.39716e-10	-1.2456
19455568	rs3794804	1.26399e-10	-1.7659	-1.18829	9.66061e-06	-1.68557	-1.406
19455922	rs117661624	7.4983e-10	-1.39716e-10	-1.1738	7.17209e-05	-1.39716e-10	-1.08685
19456149	rs117876492	8.17841e-10	-1.39716e-10	-1.08697	8.15098e-05	-1.39716e-10	-0.958905
19456713	rs16960201	8.66729e-10	-1.39716e-10	-1.02892	8.20021e-05	-1.39716e-10	-0.952884
19457397	rs2453569	2.32199e-10	-1.77672	-0.569324	1.12274e-05	-1.79927	-1.14201
19457509	rs2453568	1.36668e-10	-1.78538	-1.09071	9.10636e-06	-1.79514	-1.35551
19457675	rs75837182	9.10138e-10	-1.39716e-10	-0.980045	7.3667e-05	-1.39716e-10	-1.06007
19458777	rs2440149	2.12399e-10	-1.75071	-0.68447	1.84202e-05	-1.80199	-0.64419
19458972	rs16960203	8.01849e-10	-1.39716e-10	-1.10672	8.03619e-05	-1.39716e-10	-0.973088
19459537	rs2244280	1.45298e-10	-1.75311	-1.06175	2.45499e-05	-1.65314	-0.50578
19460031	rs142374854	8.28663e-10	-1.39716e-10	-1.07383	8.35633e-05	-1.39716e-10	-0.934024
19460972	rs1054715	1.50638e-10	-1.74064	-1.03811	2.7363e-05	-1.58208	-0.46836
19461517	rs73981548	6.59297e-10	-1.39716e-10	-1.30247	6.3071e-05	-1.39716e-10	-1.21537
19462734	rs9901662	9.66613e-11	-1.80207	-1.42035	1.17453e-05	-1.65566	-1.24051
19463020	rs9892500	9.65527e-11	-1.80207	-1.42148	1.16821e-05	-1.65566	-1.24591
19463077	rs11651969	9.65415e-11	-1.80214	-1.42153	1.17756e-05	-1.64342	-1.25018
19463343	rs2289669	9.84668e-11	-1.80215	-1.40177	1.24001e-05	-1.46803	-1.3739
19463383	rs16960206	7.71478e-10	-1.39716e-10	-1.14533	7.67275e-05	-1.39716e-10	-1.01937
19464023	rs3794805	9.65835e-11	-1.80086	-1.42237	1.18359e-05	-1.61583	-1.27266
19464839	rs190584987	4.48537e-10	-1.68765	-2.96707e-10	3.66697e-05	-1.75768	-2.96707e-10
19465191	rs8065082	9.75787e-11	-1.80079	-1.41219	1.26222e-05	-1.61745	-1.20672
19465327	rs72840371	4.81337e-10	-1.61707	-2.96707e-10	3.70888e-05	-1.74631	-2.96707e-10
19465391	rs11657807	4.01005e-10	-1.79967	-2.96707e-10	4.49343e-05	-1.55443	-2.96707e-10
19465782	rs2440151	1.44955e-10	-1.77212	-1.0451	2.60489e-05	-1.64657	-0.453079
19465783	rs2440152	1.44641e-10	-1.77429	-1.0451	2.59191e-05	-1.65157	-0.453079
19466227	rs67238751	1.42355e-10	-1.80037	-1.03495	2.38309e-05	-1.73878	-0.449865
19466731	rs12452941	9.75704e-11	-1.80206	-1.411	1.21708e-05	-1.65	-1.21059
19467501	rs147823610	6.06841e-10	-1.39716e-10	-1.38537	5.36584e-05	-1.39716e-10	-1.37699
19468382	rs74886254	6.12262e-10	-1.39716e-10	-1.37648	5.58423e-05	-1.39716e-10	-1.3371
19468406	rs11655027	9.69338e-11	-1.80045	-1.41916	1.13376e-05	-1.68091	-1.25059
19468420	rs7224838	1.00108e-10	-1.79975	-1.38765	1.27222e-05	-1.68625	-1.13004
19468756	rs186717913	3.13018e-09	0.255205	-2.96707e-10	0.000150685	-0.344437	-2.96707e-10
19468762	rs2440156	1.39845e-10	-1.79563	-1.05747	2.34751e-05	-1.71797	-0.485714
19468942	rs2440157	2.48561e-10	-1.78665	-0.491306	1.1813e-05	-1.79394	-1.09649
19469451	rs75302744	7.93925e-10	-1.39716e-10	-1.11665	7.94148e-05	-1.39716e-10	-0.984944
19470639	rs2289667	7.87911e-10	-1.39716e-10	-1.12426	7.86954e-05	-1.39716e-10	-0.994044
19473491	rs716126	6.16675e-10	-1.39716e-10	-1.3693	5.75811e-05	-1.39716e-10	-1.30643
19473520	rs1961669	1.30673e-10	-1.55513	-1.36581	9.07246e-06	-1.78788	-1.3665
19473983	rs2253616	1.24725e-10	-1.56103	-1.4065	8.6687e-06	-1.78927	-1.41064
19474077	rs2253611	1.37523e-10	-1.54917	-1.32068	9.62605e-06	-1.78642	-1.30874
19475322	rs80225012	6.35967e-10	-1.39716e-10	-1.33849	5.95811e-05	-1.39716e-10	-1.27229
19475667	rs113404625	4.19308e-10	-1.75503	-2.96707e-10	3.52398e-05	-1.79745	-2.96707e-10
19475790	rs117621892	6.30363e-10	-1.39716e-10	-1.34735	5.88773e-05	-1.39716e-10	-1.28417
19476459	rs143149959	4.00014e-10	-1.80214	-2.96707e-10	3.52822e-05	-1.79625	-2.96707e-10
19476588	rs2250486	1.47049e-10	-1.38797	-1.4149	9.01738e-06	-1.73793	-1.42254
19476915	rs2440158	1.7464e-10	-1.32225	-1.30866	1.01508e-05	-1.73274	-1.30933
19477385	rs1971851	1.38732e-10	-1.43976	-1.42134	8.84113e-06	-1.75728	-1.42293
19478117	rs6587196	5.68563e-10	-0.0306733	-1.41986	1.70774e-05	-1.10849	-1.41338
19478141	rs6587197	6.4024e-10	0.0870714	-1.41887	1.77712e-05	-1.0642	-1.41785
19478529	rs2440160	2.72483e-10	-0.780045	-1.40602	1.16572e-05	-1.48925	-1.41446
19479471	rs143774755	8.13847e-10	-1.09187	-2.96707e-10	8.1828e-05	-0.955009	-2.96707e-10
19479511	rs2453599	8.65404e-10	-0.942067	-0.088377	2.74441e-05	-1.4757	-0.571779
19480064	rs56700256	2.21953e-10	-0.977074	-1.4141	1.39089e-05	-1.30487	-1.42224
19480221	rs2453598	2.63156e-10	-1.03116	-1.18974	1.43151e-05	-1.49883	-1.19948
19480334	rs146347998	2.54813e-09	-1.39716e-10	0.0494723	0.000101349	-1.39716e-10	-0.741054
19480439	rs117766474	2.7916e-09	-1.39716e-10	0.14073	0.000102928	-1.39716e-10	-0.725598
19481664	rs2249885	7.71906e-10	0.00771343	-1.15249	3.01952e-05	-0.737541	-1.2144
19481785	rs1129696	1.41658e-10	-1.68124	-1.15899	4.08094e-05	-0.776936	-0.87378
19482176	rs117319666	4.19788e-09	-1.39716e-10	0.548695	0.00012421	-1.39716e-10	-0.537654
19482177	rs117651256	4.17965e-09	-1.39716e-10	0.544342	0.000123848	-1.39716e-10	-0.54057
19482181	rs10735	1.47812e-09	-0.26056	-0.234558	4.85664e-05	-0.923891	-0.552805
19482607	rs7212622	9.31627e-10	-0.112962	-0.843747	3.03152e-05	-0.770562	-1.17742
19482887	rs2440167	6.20272e-10	-0.450598	-0.912885	2.13902e-05	-1.00912	-1.28758
19483571	rs2453596	1.1418e-09	-0.0429946	-0.71029	3.60869e-05	-0.636968	-1.13673
19483855	rs2453595	1.0631e-09	-0.0344593	-0.790236	3.15181e-05	-0.697174	-1.21189
19484358	rs72840375	8.74772e-10	-0.743291	-0.276387	4.60822e-05	-0.977737	-0.551465
19484452	rs3803838	6.95112e-10	-1.39716e-10	-1.24957	5.32723e-05	-1.39716e-10	-1.38421
19484720	rs74812599	4.54029e-10	-1.67548	-2.96707e-10	3.52318e-05	-1.79768	-2.96707e-10
19484951	rs2453594	9.56464e-10	-0.12639	-0.804008	2.90955e-05	-0.769523	-1.21952
19485735	rs2120273	4.84379e-10	-0.423045	-1.18773	1.82287e-05	-1.11425	-1.34238
19485859	rs2120272	3.48135e-10	-0.672516	-1.26853	1.55216e-05	-1.22888	-1.38852
19486237	rs9889269	2.57386e-10	-0.881568	-1.36149	2.42761e-05	-0.8083	-1.36184
19486518	rs149164074	8.64406e-10	-1.39716e-10	-1.0316	8.87738e-05	-1.39716e-10	-0.873537
19486537	rs2440166	2.59985e-10	-0.942003	-1.29102	4.17869e-05	-0.232439	-1.39461
19486592	rs56866369	1.52122e-10	-1.69158	-1.07738	2.93787e-05	-0.873034	-1.10633
19486692	rs141382374	6.4458e-10	-1.32504	-2.96707e-10	9.19006e-05	-0.838921	-2.96707e-10
19486721	rs11650854	1.91859e-10	-1.11674	-1.42014	1.10759e-05	-1.56937	-1.38548
19486750	rs11653881	5.0612e-10	-0.464095	-1.10277	6.50109e-05	0.115555	-1.30063
19487077	rs183003076	1.05975e-09	-1.39716e-10	-0.82785	0.00011538	-1.39716e-10	-0.611394
19487079	rs2453593	3.39843e-10	-0.676371	-1.28879	3.91327e-05	-0.298052	-1.39462
19487551	rs9903610	1.09383e-09	-1.39716e-10	-0.796199	0.000119716	-1.39716e-10	-0.574507
19488082	rs8074410	1.01859e-09	-1.39716e-10	-0.867467	0.000110152	-1.39716e-10	-0.657766
19488411	rs2453590	5.54661e-10	-0.108611	-1.36667	7.15544e-05	0.331136	-1.42031
19488851	rs2453589	5.25683e-10	-0.31557	-1.21337	6.35355e-05	0.111468	-1.3195
19489424	rs7208424	4.40906e-10	-0.49472	-1.21009	5.10735e-05	-0.10918	-1.31718
19489518	rs148876695	1.16478e-09	-1.39716e-10	-0.73335	6.93276e-05	-1.39716e-10	-1.12078
19489693	rs2120275	5.26447e-10	-0.34841	-1.17908	6.15641e-05	0.0526544	-1.2922
19489796	rs2165894	1.51157e-10	-1.35547	-1.41985	1.00027e-05	-1.68423	-1.37255
19489935	rs7206948	1.21153e-09	-1.39716e-10	-0.694001	6.80896e-05	-1.39716e-10	-1.1388
19490544	rs117455755	1.1617e-09	-1.39716e-10	-0.736003	6.9206e-05	-1.39716e-10	-1.12254
19490700	rs139334500	3.21586e-09	0.282209	-2.96707e-10	0.00020706	-0.0266209	-2.96707e-10
19490713	rs150039040	2.31935e-09	-0.0445977	-2.96707e-10	0.000153309	-0.327174	-2.96707e-10
19490774	rs148803564	1.06981e-10	-1.78632	-1.33467	9.38306e-06	-1.80158	-1.31915
19490865	rs140608239	1.67157e-08	1.93046	-2.96707e-10	0.00154975	1.98622	-2.96707e-10
19490930	rs2386247	1.82435e-10	-1.16604	-1.42121	1.09277e-05	-1.55154	-1.41679
19491140	rs150355683	9.96291e-10	-1.39716e-10	-0.889602	5.90984e-05	-1.39716e-10	-1.28042
19491225	rs138694404	5.04618e-10	-1.56984	-2.96707e-10	3.76143e-05	-1.73224	-2.96707e-10
19491232	rs142699919	7.84813e-10	-1.1282	-2.96707e-10	5.0478e-05	-1.43809	-2.96707e-10
19491435	rs61680517	1.10366e-09	-0.78725	-2.96707e-10	6.67251e-05	-1.15905	-2.96707e-10
19491611	rs111636569	2.25632e-10	-1.57684	-0.797895	1.16607e-05	-1.66475	-1.23866
19491614	rs142293584	7.07096e-10	-1.39716e-10	-1.23247	5.67791e-05	-1.39716e-10	-1.32046
19491746	rs139470196	1.62734e-09	-0.39894	-2.96707e-10	8.93508e-05	-0.867058	-2.96707e-10
19491931	rs2935106	7.45702e-09	-1.30263	2.4259	0.000548285	-0.984429	1.9316
19492040	rs67416191	1.01866e-10	-1.74637	-1.42361	1.4629e-05	-1.25924	-1.41738
19492056	rs34653191	1.12908e-10	-1.7934	-1.27367	1.02572e-05	-1.63579	-1.39586
19492315	rs34242564	1.10856e-10	-1.7889	-1.29651	9.98967e-06	-1.65293	-1.40515
19492871	rs3752046	1.10334e-10	-1.79184	-1.29829	1.00842e-05	-1.64466	-1.404
19493280	rs58835440	1.10383e-10	-1.78871	-1.30098	9.96122e-06	-1.65587	-1.40506
19493417	rs9807019	6.35714e-10	-1.33889	-2.96707e-10	4.34625e-05	-1.58773	-2.96707e-10
19493424	rs9807086	6.35714e-10	-1.33889	-2.96707e-10	4.34625e-05	-1.58773	-2.96707e-10
19493442	rs150623590	1.23967e-09	-1.39716e-10	-0.671041	6.87114e-05	-1.39716e-10	-1.12971
19493481	rs139765440	1.53156e-09	-1.39716e-10	-0.459601	7.88031e-05	-1.39716e-10	-0.992676
19493498	rs149811211	6.35714e-10	-1.33889	-2.96707e-10	4.34625e-05	-1.58773	-2.96707e-10
19493546	rs4925001	1.04149e-10	-1.79973	-1.3481	1.03002e-05	-1.60801	-1.41945
19493586	rs116931327	6.46042e-10	-1.32278	-2.96707e-10	4.39436e-05	-1.57672	-2.96707e-10
19493608	rs111905369	1.47566e-09	-0.496779	-2.96707e-10	7.04094e-05	-1.1053	-2.96707e-10
19493632	rs144427674	6.39445e-10	-1.33304	-2.96707e-10	4.36361e-05	-1.58374	-2.96707e-10
19493719	rs78903367	6.40326e-10	-1.33166	-2.96707e-10	4.36772e-05	-1.5828	-2.96707e-10
19493788	rs147843559	6.86531e-10	-1.39716e-10	-1.26199	6.32462e-05	-1.39716e-10	-1.21259
19493799	rs78422539	6.35418e-10	-1.33936	-2.96707e-10	4.34487e-05	-1.58805	-2.96707e-10
19493990	rs2245724	1.30474e-10	-1.64322	-1.27925	1.01835e-05	-1.79826	-1.24061
19494044	rs117662712	1.20846e-09	-1.39716e-10	-0.696543	6.8358e-05	-1.39716e-10	-1.13487
19494127	rs114352889	5.97369e-10	-1.40111	-2.96707e-10	4.41777e-05	-1.57141	-2.96707e-10
19494178	rs2245639	2.23153e-10	-1.55545	-0.830333	2.01578e-05	-1.44683	-0.909203
19494322	rs117351092	1.50344e-09	-1.39716e-10	-0.478128	7.88618e-05	-1.39716e-10	-0.991931
19494756	rs2453586	2.35558e-10	-1.63115	-0.700535	2.11649e-05	-1.51939	-0.787898
19495478	rs2165895	2.5731e-10	-1.5266	-0.716755	2.42382e-05	-1.3686	-0.803102
19495926	rs7216938	1.03393e-10	-1.79196	-1.36315	1.21101e-05	-1.4432	-1.42238
19496020	rs67870359	1.05186e-10	-1.80115	-1.33676	1.13858e-05	-1.50962	-1.41764
19496312	rs116793928	5.67412e-10	-1.45256	-2.96707e-10	4.06852e-05	-1.65376	-2.96707e-10
19496431	rs148287159	6.06851e-10	-1.38536	-2.96707e-10	4.21265e-05	-1.61895	-2.96707e-10
19496661	rs77900367	2.39608e-10	-1.56028	-0.754359	1.25161e-05	-1.65175	-1.18086
19497594	rs116904919	1.18043e-09	-1.39716e-10	-0.720008	6.66612e-05	-1.39716e-10	-1.16
19497890	rs2440161	1.20632e-10	-1.74064	-1.26026	1.02932e-05	-1.80184	-1.2263
19497942	rs115064742	6.03643e-10	-1.39066	-2.96707e-10	4.1979e-05	-1.62246	-2.96707e-10
19498133	rs139760254	1.29836e-09	-1.39716e-10	-0.624781	7.73083e-05	-1.39716e-10	-1.01183
19498965	rs11656199	2.25311e-10	-1.59728	-0.77888	2.10903e-05	-1.4496	-0.861219
19499229	rs12949521	1.41614e-10	-1.5989	-1.24164	1.06668e-05	-1.78716	-1.20533
19499248	rs2440162	2.52237e-10	-1.59728	-0.665995	2.34424e-05	-1.4496	-0.755488
19500279	rs1025904	1.38373e-10	-1.62205	-1.24164	1.05886e-05	-1.79452	-1.20533
19500774	rs9912747	1.42277e-09	-1.39716e-10	-0.533281	0.000117481	-1.39716e-10	-0.59335
19502048	rs56109259	2.39272e-10	-1.56818	-0.747867	2.23719e-05	-1.41959	-0.832229
19502102	rs17684040	2.36766e-10	-1.56818	-0.758395	2.21527e-05	-1.41959	-0.842075
19502377	rs4598966	1.55724e-10	-1.51051	-1.23504	1.11285e-05	-1.76285	-1.18727
19503070	rs2453604	2.29361e-10	-1.60551	-0.752832	2.12206e-05	-1.46778	-0.836873
19503573	rs139644348	1.1416e-09	-1.39716e-10	-0.753453	6.53208e-05	-1.39716e-10	-1.18032
19503897	rs149662396	1.13535e-09	-1.39716e-10	-0.758949	6.51051e-05	-1.39716e-10	-1.18363
19503965	rs1806922	1.38077e-10	-1.64096	-1.22487	1.08699e-05	-1.79774	-1.1759
19504921	rs73981559	9.71156e-11	-1.79905	-1.41869	1.14782e-05	-1.51636	-1.40282
19505055	rs4925002	1.03763e-10	-1.79962	-1.35191	1.09761e-05	-1.54248	-1.42143
19505930	rs143840569	1.10314e-09	-1.39716e-10	-0.787722	6.39973e-05	-1.39716e-10	-1.20079
19505984	rs2453601	2.34317e-10	-1.64942	-0.687547	2.10854e-05	-1.54377	-0.767274
19506196	rs2453600	2.30032e-10	-1.63457	-0.720848	2.01632e-05	-1.54883	-0.806936
19506290	rs58970893	1.03296e-10	-1.79801	-1.35803	1.11254e-05	-1.52802	-1.42238
19507957	rs72840391	1.27501e-10	-1.70214	-1.24338	1.06033e-05	-1.80185	-1.19661
19508522	rs56331971	4.47268e-10	-1.69048	-2.96707e-10	5.59181e-05	-1.33574	-2.96707e-10
19508646	rs146274078	4.92891e-10	-1.59335	-2.96707e-10	3.79526e-05	-1.72329	-2.96707e-10
19508796	rs139052353	4.0988e-10	-1.77778	-2.96707e-10	3.50746e-05	-1.80215	-2.96707e-10
19509916	rs145835947	4.90429e-10	-1.59836	-2.96707e-10	4.36682e-05	-1.58301	-2.96707e-10
19510662	rs146420025	4.62013e-10	-1.65805	-2.96707e-10	5.18008e-05	-1.41222	-2.96707e-10
19511107	rs12945345	1.01462e-10	-1.79891	-1.37505	1.10273e-05	-1.53568	-1.42358
19511567	rs74548714	4.04405e-10	-1.79123	-2.96707e-10	4.24097e-05	-1.61225	-2.96707e-10
19512046	rs11656773	2.2429e-10	-1.73393	-0.646769	1.93304e-05	-1.60289	-0.795063
19512875	rs144607697	7.1308e-10	-1.22405	-2.96707e-10	5.11826e-05	-1.42423	-2.96707e-10
19513296	rs191371798	5.91603e-10	-1.39716e-10	-1.4108	5.14863e-05	-1.39716e-10	-1.41831
19513426	rs183240608	9.63842e-10	-1.39716e-10	-0.922713	7.06719e-05	-1.39716e-10	-1.10158
19513770	rs72840392	5.91469e-10	-1.41103	-2.96707e-10	3.5715e-05	-1.78406	-2.96707e-10
19514479	rs143687839	1.00157e-09	-1.39716e-10	-0.884322	6.10443e-05	-1.39716e-10	-1.24803
19514559	rs34290836	1.85626e-10	-1.24316	-1.32674	6.09988e-05	-0.176403	-1.07237
19514646	rs140326689	4.88789e-10	-1.60171	-2.96707e-10	5.36952e-05	-1.3763	-2.96707e-10
19514794	rs68066777	1.01157e-10	-1.79424	-1.38272	1.10528e-05	-1.53347	-1.42347
19515695	rs11650399	1.34064e-10	-1.71659	-1.17874	1.11769e-05	-1.80078	-1.14499
19515745	rs56822969	7.46081e-10	-1.39716e-10	-1.17881	8.34122e-05	-1.39716e-10	-0.935834
19516216	rs12604069	1.02315e-10	-1.77974	-1.38585	1.17057e-05	-1.47633	-1.42322
19517768	rs2120274	2.28732e-10	-1.72962	-0.631471	1.97424e-05	-1.59556	-0.781295
19518196	rs117033460	9.54318e-10	-1.39716e-10	-0.932644	5.94131e-05	-1.39716e-10	-1.27511
19518283	rs16960251	1.01082e-10	-1.79035	-1.38736	1.14093e-05	-1.50215	-1.42305
19518610	rs4273101	3.61971e-10	-1.65395	-0.24813	2.05654e-05	-1.52935	-0.806664
19518621	rs2453608	2.12402e-10	-1.71846	-0.716698	1.83421e-05	-1.59263	-0.857799
19518923	rs117847290	9.49807e-10	-1.39716e-10	-0.937382	5.92588e-05	-1.39716e-10	-1.27771
19519444	rs7405862	2.14905e-10	-1.73261	-0.690837	1.84821e-05	-1.60819	-0.834638
19519493	rs141015296	4.4327e-10	-1.69946	-2.96707e-10	4.82805e-05	-1.4826	-2.96707e-10
19521600	rs7502992	2.28219e-10	-1.70878	-0.654552	1.96896e-05	-1.57748	-0.802063
19521667	rs12941194	2.2775e-10	-1.71369	-0.651703	1.95898e-05	-1.58512	-0.799501
19522024	rs74389977	9.25815e-10	-1.39716e-10	-0.962966	5.84432e-05	-1.39716e-10	-1.29157
19523055	rs968012	1.00719e-10	-1.797	-1.3843	1.06498e-05	-1.57072	-1.42336
19524624	rs34774438	9.98674e-11	-1.79667	-1.39312	1.09013e-05	-1.54869	-1.42205
19524946	rs116917973	7.89369e-10	-1.39716e-10	-1.12241	5.15546e-05	-1.39716e-10	-1.41699
19525299	rs6587199	2.67346e-10	-1.68271	-0.522384	2.16199e-05	-1.6033	-0.682715
19525492	rs2891952	1.4999e-10	-1.66779	-1.11528	1.21094e-05	-1.80117	-1.06448
19525495	rs544398591	9.54556e-10	-1.39716e-10	-0.932395	5.94212e-05	-1.39716e-10	-1.27498
19525505	rs190880833	9.61547e-10	-1.39716e-10	-0.925098	5.96609e-05	-1.39716e-10	-1.27095
19526112	rs117285978	9.52407e-10	-1.39716e-10	-0.934649	5.93477e-05	-1.39716e-10	-1.27622
19526125	rs6587200	4.05399e-10	-1.67166	-0.117108	2.20928e-05	-1.55359	-0.71079
19527213	rs116897165	9.45552e-10	-1.39716e-10	-0.941873	5.91135e-05	-1.39716e-10	-1.28017
19527886	rs12150145	2.39455e-10	-1.68271	-0.632563	1.9571e-05	-1.6033	-0.782279
19528641	rs9914765	9.82997e-11	-1.7981	-1.40752	1.07241e-05	-1.57113	-1.416
19529913	rs8074784	3.63092e-10	-1.68129	-0.217694	2.00649e-05	-1.5761	-0.784561
19532955	rs115397975	8.93075e-10	-1.39716e-10	-0.99897	5.73469e-05	-1.39716e-10	-1.31051
19533554	rs57138841	9.07366e-10	-1.39716e-10	-0.983095	5.78228e-05	-1.39716e-10	-1.30225
19533629	rs8079648	3.89942e-10	-1.64519	-0.182458	2.02293e-05	-1.59365	-0.758842
19534434	rs9903027	3.88503e-10	-1.6366	-0.194743	2.02955e-05	-1.59181	-0.757413
19534820	rs9909440	1.57043e-10	-1.62381	-1.11331	1.20568e-05	-1.79453	-1.07547
19535920	rs28672254	9.76012e-11	-1.79978	-1.41298	1.06239e-05	-1.58522	-1.4113
19535979	rs76314819	9.3903e-10	-1.39716e-10	-0.948794	5.88913e-05	-1.39716e-10	-1.28394
19537754	rs7210433	2.37003e-10	-1.692	-0.633571	1.91653e-05	-1.62334	-0.783186
19538042	rs7223468	1.73165e-10	-1.55204	-1.08736	1.26105e-05	-1.77709	-1.04801
19538082	rs72840394	2.72682e-10	-0.77541	-1.40992	0.000132871	0.756347	-1.2266
19538125	rs62065946	2.40521e-10	-1.68656	-0.624276	1.94604e-05	-1.61643	-0.774815
19538213	rs117506823	9.36723e-10	-1.39716e-10	-0.951254	5.88129e-05	-1.39716e-10	-1.28527
19538371	rs116892857	9.07258e-10	-1.39716e-10	-0.983214	5.78192e-05	-1.39716e-10	-1.30231
19538618	rs192931301	1.27909e-09	-1.39716e-10	-0.639735	0.000149104	-1.39716e-10	-0.354986
19538832	rs145256932	1.44085e-09	-0.520652	-2.96707e-10	8.09409e-05	-0.965909	-2.96707e-10
19538912	rs115394522	1.4457e-09	-0.517289	-2.96707e-10	8.11611e-05	-0.963192	-2.96707e-10
19539114	rs144192767	1.47282e-09	-0.498709	-2.96707e-10	8.23899e-05	-0.948165	-2.96707e-10
19539242	rs12601634	9.71954e-11	-1.80164	-1.41528	1.029e-05	-1.61993	-1.40853
19539272	rs150313400	1.48913e-09	-0.487692	-2.96707e-10	8.31283e-05	-0.939243	-2.96707e-10
19539291	rs114116267	1.475e-09	-0.49723	-2.96707e-10	8.24886e-05	-0.946968	-2.96707e-10
19539302	rs137992411	6.45023e-10	-1.39716e-10	-1.32435	6.79814e-05	-1.39716e-10	-1.14039
19539369	rs115123265	1.46105e-09	-0.50673	-2.96707e-10	8.18569e-05	-0.954656	-2.96707e-10
19539963	rs2120271	9.78565e-11	-1.79941	-1.41073	1.00032e-05	-1.64418	-1.41254
19540158	rs145126075	1.51798e-09	-0.468504	-2.96707e-10	8.44319e-05	-0.923683	-2.96707e-10
19540190	rs2891951	1.09184e-10	-1.68382	-1.41679	1.44829e-05	-1.28033	-1.40632
19540443	rs116669290	1.51512e-09	-0.470393	-2.96707e-10	8.43026e-05	-0.925216	-2.96707e-10
19540456	rs370241712	9.18879e-10	-0.970486	-2.96707e-10	5.79625e-05	-1.29983	-2.96707e-10
19540897	rs117507362	9.55221e-10	-1.39716e-10	-0.931698	6.01476e-05	-1.39716e-10	-1.26283
19541011	rs9989447	1.56475e-09	-0.438158	-2.96707e-10	8.654e-05	-0.899022	-2.96707e-10
19542302	rs114411085	1.7691e-09	-0.315416	-2.96707e-10	9.56768e-05	-0.798653	-2.96707e-10
19543162	rs11871420	3.39298e-10	-1.71489	-0.251867	1.79093e-05	-1.66494	-0.809371
19543254	rs28495827	3.32682e-10	-1.71953	-0.266922	1.79372e-05	-1.65249	-0.820258
19543397	rs12940877	9.68231e-11	-1.8021	-1.41865	1.04804e-05	-1.60715	-1.40297
19544138	rs9889632	2.8551e-10	-1.52016	-0.619204	2.36565e-05	-1.42575	-0.770245
19544370	rs8064748	1.56615e-10	-1.6795	-1.06035	1.26674e-05	-1.80111	-1.01949
19545229	rs117669520	9.2823e-10	-1.39716e-10	-0.960362	5.85249e-05	-1.39716e-10	-1.29018
19545479	rs117638063	5.2428e-10	-1.53161	-2.96707e-10	4.03367e-05	-1.66237	-2.96707e-10
19545834	rs8074500	2.85561e-10	-1.5232	-0.615983	2.39236e-05	-1.41742	-0.767341
19546100	rs4925026	9.67968e-11	-1.80192	-1.4191	1.0423e-05	-1.6136	-1.40202
19546421	rs116131422	1.61652e-09	-0.405609	-2.96707e-10	8.88658e-05	-0.872501	-2.96707e-10
19546487	rs145105902	1.61652e-09	-0.405609	-2.96707e-10	8.88658e-05	-0.872501	-2.96707e-10
19546748	rs114475665	1.61652e-09	-0.405609	-2.96707e-10	8.88658e-05	-0.872501	-2.96707e-10
19546855	rs115385803	1.7453e-09	-0.328958	-2.96707e-10	9.46187e-05	-0.809773	-2.96707e-10
19546978	rs115787108	1.72194e-09	-0.342432	-2.96707e-10	9.35786e-05	-0.820827	-2.96707e-10
19547245	rs185758408	5.60784e-10	-1.46431	-2.96707e-10	4.47325e-05	-1.55893	-2.96707e-10
19547493	rs6587201	2.96349e-10	-1.53705	-0.565052	2.30188e-05	-1.4453	-0.778017
19547665	rs143255804	1.71331e-09	-0.347458	-2.96707e-10	9.31939e-05	-0.824946	-2.96707e-10
19547798	rs74548649	1.70772e-09	-0.350725	-2.96707e-10	9.29447e-05	-0.827624	-2.96707e-10
19547901	rs72840399	4.13661e-10	-1.76859	-2.96707e-10	4.61101e-05	-1.5286	-2.96707e-10
19547988	rs76162455	1.71955e-09	-0.343823	-2.96707e-10	9.3472e-05	-0.821967	-2.96707e-10
19548002	rs111855170	1.71955e-09	-0.343823	-2.96707e-10	9.3472e-05	-0.821967	-2.96707e-10
19548146	rs75781619	5.7665e-10	-1.43641	-2.96707e-10	3.56011e-05	-1.78725	-2.96707e-10
19548190	rs75043231	1.71331e-09	-0.347458	-2.96707e-10	9.31939e-05	-0.824946	-2.96707e-10
19548197	rs79267020	4.00316e-10	-1.80139	-2.96707e-10	3.70235e-05	-1.74808	-2.96707e-10
19548269	rs116752618	1.34871e-09	-0.58674	-2.96707e-10	7.6746e-05	-1.01913	-2.96707e-10
19548704	rs115028015	9.13676e-10	-1.39716e-10	-0.976165	5.80343e-05	-1.39716e-10	-1.29859
19549123	rs11871642	1.73795e-09	-1.39716e-10	-0.333182	9.04151e-05	-1.39716e-10	-0.855217
19549330	rs79382010	2.39218e-09	-1.39716e-10	-0.0136789	0.000228074	-1.39716e-10	0.0700424
19550144	rs77689406	1.69049e-09	-0.360865	-2.96707e-10	9.21759e-05	-0.835929	-2.96707e-10
19550270	rs4621031	9.73393e-11	-1.80074	-1.4147	1.0156e-05	-1.63228	-1.40929
19550432	rs144916229	7.41416e-10	-1.39716e-10	-1.18508	5.50621e-05	-1.39716e-10	-1.35117
19550714	rs79930302	1.69662e-09	-0.357248	-2.96707e-10	9.24493e-05	-0.832967	-2.96707e-10
19550762	rs139813418	5.32655e-10	-1.51577	-2.96707e-10	4.4593e-05	-1.56205	-2.96707e-10
19550958	rs116750348	1.67411e-09	-0.370606	-2.96707e-10	9.1444e-05	-0.843902	-2.96707e-10
19551095	rs118025864	4.71716e-10	-1.63726	-2.96707e-10	3.57932e-05	-1.78187	-2.96707e-10
19551157	rs117637451	9.26198e-10	-1.39716e-10	-0.962553	5.84562e-05	-1.39716e-10	-1.29135
19551226	rs3888642	1.17311e-09	-1.39716e-10	-0.726226	9.83804e-05	-1.39716e-10	-0.770786
19551311	rs114851144	1.64903e-09	-0.385701	-2.96707e-10	9.03222e-05	-0.856245	-2.96707e-10
19552040	rs116904992	9.09201e-10	-1.39716e-10	-0.981075	5.78842e-05	-1.39716e-10	-1.30118
19552131	rs562399103	7.70468e-10	-1.39716e-10	-1.14664	6.41999e-05	-1.39716e-10	-1.19763
19552476	rs4646793	9.64101e-11	-1.80142	-1.42361	1.0704e-05	-1.58948	-1.39953
19552660	rs117553817	5.50809e-10	-1.48225	-2.96707e-10	3.85884e-05	-1.70668	-2.96707e-10
19552719	rs11204407	9.64528e-11	-1.80097	-1.42361	1.12528e-05	-1.53701	-1.402
19553248	rs8069478	1.74239e-08	-1.62007	3.59202	0.000774015	-1.5179	2.80986
19553355	rs138986545	7.42502e-10	-1.18362	-2.96707e-10	5.41968e-05	-1.36701	-2.96707e-10
19553382	rs8073053	1.57032e-10	-1.72575	-1.01145	1.22382e-05	-1.8003	-1.05476
19553385	rs186155103	5.15923e-10	-1.54768	-2.96707e-10	4.36006e-05	-1.58456	-2.96707e-10
19553659	rs4925036	1.60029e-08	-1.61949	3.50638	0.000748623	-1.4726	2.73121
19554098	rs117087280	1.1307e-09	-1.39716e-10	-0.76305	0.000106857	-1.39716e-10	-0.688135
19554109	rs117230828	7.87749e-10	-1.39716e-10	-1.12446	7.73068e-05	-1.39716e-10	-1.01185
19554302	rs117635668	9.36567e-10	-1.39716e-10	-0.95142	5.97516e-05	-1.39716e-10	-1.26943
19554368	rs116659717	1.77856e-09	-0.31008	-2.96707e-10	9.60972e-05	-0.794268	-2.96707e-10
19555567	rs79102935	9.2823e-10	-1.39716e-10	-0.960362	5.85249e-05	-1.39716e-10	-1.29018
19555725	rs1004490	9.66017e-11	-1.80032	-1.42273	1.09235e-05	-1.55899	-1.40971
19555854	rs117330764	1.77192e-09	-0.313823	-2.96707e-10	9.58021e-05	-0.797344	-2.96707e-10
19555976	rs1004491	9.6593e-11	-1.80032	-1.42282	1.09402e-05	-1.55899	-1.40819
19556880	rs139236769	1.55824e-09	-0.44233	-2.96707e-10	8.62467e-05	-0.902416	-2.96707e-10
19557396	rs149190519	7.3797e-10	-1.18974	-2.96707e-10	5.26273e-05	-1.39639	-2.96707e-10
19557956	rs116879117	1.58919e-09	-0.422664	-2.96707e-10	8.76386e-05	-0.886407	-2.96707e-10
19557959	rs75103987	1.58919e-09	-0.422664	-2.96707e-10	8.76386e-05	-0.886407	-2.96707e-10
19558370	rs115256372	1.50966e-09	-0.474	-2.96707e-10	8.40562e-05	-0.928142	-2.96707e-10
19558438	rs4646794	1.08133e-09	-1.39716e-10	-0.807695	9.0931e-05	-1.39716e-10	-0.849527
19558542	rs4646795	1.0833e-09	-1.39716e-10	-0.805878	9.10906e-05	-1.39716e-10	-0.847773
19558722	rs4646796	6.20118e-10	-1.39716e-10	-1.36373	5.94644e-05	-1.39716e-10	-1.27425
19559095	rs962801	9.67453e-11	-1.79883	-1.42273	1.10858e-05	-1.54425	-1.40971
19559371	rs2072333	1.58135e-10	-1.73064	-0.999558	1.2223e-05	-1.79977	-1.05654
19559468	rs962800	1.34074e-08	-1.60565	3.31557	0.000556674	-1.45409	2.41644
19559529	rs76113935	2.33528e-09	-0.0377535	-2.96707e-10	0.000120447	-0.568415	-2.96707e-10
19559620	rs117135285	9.32549e-10	-1.39716e-10	-0.955719	5.86712e-05	-1.39716e-10	-1.28768
19559623	rs2072332	9.67453e-11	-1.79883	-1.42273	1.10858e-05	-1.54425	-1.40971
19560368	rs4646797	1.58857e-10	-1.73112	-0.994517	1.2283e-05	-1.79956	-1.05185
19560656	rs4646798	1.62224e-10	-1.73112	-0.973545	1.25253e-05	-1.79956	-1.03231
19560852	rs1034897	9.6772e-11	-1.79793	-1.42336	1.11796e-05	-1.53672	-1.40882
19561429	rs4646800	9.74071e-11	-1.79114	-1.4236	1.15942e-05	-1.50335	-1.40577
19561434	rs111858353	2.17351e-09	-0.109541	-2.96707e-10	0.000113444	-0.628322	-2.96707e-10
19561543	rs78025218	9.96889e-10	-0.889001	-2.96707e-10	7.93535e-05	-0.985716	-2.96707e-10
19561831	rs113910896	5.62391e-10	-1.46144	-2.96707e-10	4.06869e-05	-1.65372	-2.96707e-10
19562182	rs116432422	2.94325e-09	0.193629	-2.96707e-10	0.00014633	-0.373765	-2.96707e-10
19562433	rs117023321	9.23952e-10	-1.39716e-10	-0.964981	5.83803e-05	-1.39716e-10	-1.29265
19562816	rs115790498	2.32981e-09	-0.0400995	-2.96707e-10	0.000120211	-0.570377	-2.96707e-10
19563018	rs2386145	1.53145e-08	-1.61982	3.46273	0.000718908	-1.47305	2.69115
19563648	rs61631401	9.69558e-11	-1.79691	-1.42247	1.12449e-05	-1.52907	-1.41064
19563766	rs16960280	2.03337e-10	-1.35627	-1.12251	1.44828e-05	-1.5656	-1.12107
19564046	rs76917348	2.84228e-09	0.158721	-2.96707e-10	0.000142075	-0.403273	-2.96707e-10
19564634	rs1800869	1.55748e-10	-1.73894	-1.00646	1.23133e-05	-1.79889	-1.05005
19564718	rs4646801	1.05912e-09	-1.39716e-10	-0.828447	8.91279e-05	-1.39716e-10	-0.869556
19565228	rs78128821	9.13332e-10	-1.39716e-10	-0.976541	5.80227e-05	-1.39716e-10	-1.29879
19565504	rs4646802	1.06523e-09	-1.39716e-10	-0.822695	8.96239e-05	-1.39716e-10	-0.864006
19565945	rs2108971	1.36407e-08	-1.6128	3.33997	0.00064843	-1.46364	2.57856
19567122	rs77985942	1.62285e-09	-1.39716e-10	-0.401701	0.000196356	-1.39716e-10	-0.0797013
19568225	rs117240123	9.15523e-10	-1.39716e-10	-0.974145	5.80963e-05	-1.39716e-10	-1.29753
19569003	rs4646804	1.0512e-09	-1.39716e-10	-0.835957	8.84845e-05	-1.39716e-10	-0.876802
19569026	rs4244600	9.66683e-11	-1.79963	-1.42273	1.10038e-05	-1.55168	-1.40971
19570003	rs4925037	9.67353e-11	-1.79883	-1.42283	1.10651e-05	-1.54425	-1.41158
19570146	rs148054385	4.19833e-10	-1.75379	-2.96707e-10	3.50808e-05	-1.80197	-2.96707e-10
19570267	rs141640491	9.2823e-10	-1.39716e-10	-0.960362	5.85249e-05	-1.39716e-10	-1.29018
19570320	rs8069576	1.34149e-08	-1.61982	3.3303	0.000636689	-1.47305	2.5697
19571135	rs35797108	1.59888e-10	-1.73836	-0.980808	1.26282e-05	-1.79794	-1.02575
19571269	rs12937946	9.68248e-11	-1.79842	-1.42232	1.0967e-05	-1.55147	-1.41327
19571583	rs114034513	2.73111e-09	0.118823	-2.96707e-10	0.000137371	-0.436939	-2.96707e-10
19572071	rs116413888	2.46346e-09	0.0156826	-2.96707e-10	0.00012596	-0.523666	-2.96707e-10
19572136	rs151236073	9.6444e-10	-1.39716e-10	-0.922094	9.02939e-05	-1.39716e-10	-0.856558
19572146	rs139514139	9.04515e-10	-1.39716e-10	-0.986243	5.82712e-05	-1.39716e-10	-1.29452
19572631	rs149100504	4.21339e-10	-1.7502	-2.96707e-10	4.84152e-05	-1.47982	-2.96707e-10
19573059	rs1034896	1.51479e-10	-1.74183	-1.03136	1.20498e-05	-1.79699	-1.07359
19573124	rs191087590	2.52514e-09	0.0404086	-2.96707e-10	0.000128601	-0.502917	-2.96707e-10
19573318	rs76051665	5.78178e-10	-1.43376	-2.96707e-10	5.13553e-05	-1.42086	-2.96707e-10
19573473	rs137985095	4.62667e-10	-1.65663	-2.96707e-10	3.60245e-05	-1.77543	-2.96707e-10
19573595	rs144010628	7.29543e-10	-1.39716e-10	-1.20122	6.17262e-05	-1.39716e-10	-1.23692
19573909	rs187587499	9.23952e-10	-1.39716e-10	-0.964981	5.83803e-05	-1.39716e-10	-1.29265
19573990	rs150656841	9.15523e-10	-1.39716e-10	-0.974145	5.80963e-05	-1.39716e-10	-1.29753
19574032	rs149443575	1.02968e-09	-1.39716e-10	-0.856641	8.6737e-05	-1.39716e-10	-0.896747
19575721	rs2072331	1.49755e-10	-1.74848	-1.03616	1.20218e-05	-1.79479	-1.07812
19575860	rs115463362	2.4159e-09	-0.00381203	-2.96707e-10	0.000123918	-0.540007	-2.96707e-10
19576003	rs78763758	1.02798e-09	-1.39716e-10	-0.858295	8.65989e-05	-1.39716e-10	-0.898341
19576078	rs4925038	9.72517e-11	-1.79694	-1.41939	1.17862e-05	-1.47593	-1.41677
19576113	rs150970989	7.99605e-10	-1.10952	-2.96707e-10	5.6204e-05	-1.33064	-2.96707e-10
19576291	rs71369434	1.52688e-10	-1.75166	-1.01358	1.24582e-05	-1.79354	-1.04371
19576784	rs141152001	9.19717e-10	-1.39716e-10	-0.969575	5.82374e-05	-1.39716e-10	-1.2951
19577018	rs11204408	1.33941e-08	-1.61902	3.32794	0.000668306	-1.42242	2.56754
19577070	rs35364675	9.75318e-11	-1.7946	-1.41886	1.19812e-05	-1.45888	-1.41741
19577408	rs3786038	9.77709e-11	-1.79022	-1.4208	1.22115e-05	-1.44258	-1.41466
19578140	rs7503517	1.47752e-10	-1.75718	-1.04092	1.20334e-05	-1.78932	-1.08262
19578325	rs78376159	2.2604e-09	-0.0703452	-2.96707e-10	0.000117212	-0.595644	-2.96707e-10
19578409	rs77691916	1.01832e-09	-1.39716e-10	-0.867729	8.58151e-05	-1.39716e-10	-0.907433
19578427	rs77873347	4.01901e-10	-1.79744	-2.96707e-10	3.5127e-05	-1.80066	-2.96707e-10
19578646	rs80002713	2.35395e-09	-0.0297911	-2.96707e-10	0.000121252	-0.561756	-2.96707e-10
19578873	rs7216	1.24436e-08	-1.62671	3.26203	0.000592563	-1.48232	2.50715
19578921	rs138462610	5.1816e-10	-1.54336	-2.96707e-10	6.18869e-05	-1.23432	-2.96707e-10
19579858	rs117561472	3.50167e-09	0.367354	-2.96707e-10	0.000169591	-0.226236	-2.96707e-10
19580247	rs79313255	7.2901e-10	-1.39716e-10	-1.20195	5.22693e-05	-1.39716e-10	-1.40322
19580347	rs76846683	5.23822e-10	-1.53249	-2.96707e-10	3.76526e-05	-1.73123	-2.96707e-10
19580494	rs7215	3.52932e-10	-1.7328	-0.194565	1.8567e-05	-1.67055	-0.767694
19581009	rs3760489	3.63764e-10	-1.72371	-0.173425	1.90682e-05	-1.65938	-0.752226
19581237	rs76182388	3.35607e-09	0.324884	-2.96707e-10	0.000163568	-0.262401	-2.96707e-10
19581363	rs116277190	3.25821e-09	0.295292	-2.96707e-10	0.000159503	-0.287563	-2.96707e-10
19582223	rs113019207	7.2274e-10	-1.39716e-10	-1.21059	5.16834e-05	-1.39716e-10	-1.41449
19582330	rs148986386	3.20612e-09	0.279174	-2.96707e-10	0.000157334	-0.301255	-2.96707e-10
19582350	rs115425408	3.69097e-09	0.420004	-2.96707e-10	0.000177383	-0.181316	-2.96707e-10
19582361	rs114343604	3.55153e-09	0.381493	-2.96707e-10	0.000171648	-0.214182	-2.96707e-10
19582533	rs4646807	9.92512e-10	-1.39716e-10	-0.893402	8.3719e-05	-1.39716e-10	-0.932162
19583119	rs117381090	4.08509e-10	-1.78113	-2.96707e-10	3.65865e-05	-1.75995	-2.96707e-10
19584085	rs12937179	1.45754e-10	-1.7602	-1.05152	1.13023e-05	-1.78946	-1.14517
19584543	rs1812051	1.03248e-08	-1.39077	2.83943	0.000461028	-1.34709	2.12092
19584752	rs34416664	4.59669e-10	-1.66314	-2.96707e-10	3.59257e-05	-1.77817	-2.96707e-10
19585228	rs115655489	3.34834e-09	0.32258	-2.96707e-10	0.000163247	-0.264362	-2.96707e-10
19586534	rs78819872	2.61107e-09	0.0738748	-2.96707e-10	0.000132269	-0.47479	-2.96707e-10
19586625	rs78025555	4.28259e-10	-1.73391	-2.96707e-10	3.88977e-05	-1.69869	-2.96707e-10
19586635	rs78713688	8.60344e-10	-1.39716e-10	-1.03631	7.47729e-05	-1.39716e-10	-1.04517
19586657	rs80221837	8.73671e-10	-1.39716e-10	-1.02094	7.59179e-05	-1.39716e-10	-1.02998
19586805	rs72841907	4.254e-10	-1.74061	-2.96707e-10	4.95556e-05	-1.45653	-2.96707e-10
19587358	rs141917453	4.56596e-10	-1.66984	-2.96707e-10	5.07973e-05	-1.43179	-2.96707e-10
19587603	rs2386144	1.5615e-10	-1.74813	-0.99469	1.2133e-05	-1.79492	-1.06878
19587967	rs139700049	2.74503e-09	0.123906	-2.96707e-10	0.000137961	-0.432654	-2.96707e-10
19588306	rs149668771	9.58407e-10	-1.39716e-10	-0.928368	5.9924e-05	-1.39716e-10	-1.26655
19588355	rs9902636	9.81422e-11	-1.79793	-1.4093	1.10163e-05	-1.53672	-1.42353
19588367	rs71317749	2.81153e-09	0.147844	-2.96707e-10	0.000140776	-0.412457	-2.96707e-10
19588658	rs150482427	2.70259e-09	0.108325	-2.96707e-10	0.000136161	-0.445788	-2.96707e-10
19588674	rs138176373	8.43196e-10	-1.05644	-2.96707e-10	0.000100581	-0.748666	-2.96707e-10
19588757	rs143819926	9.60303e-10	-1.39716e-10	-0.926393	5.99908e-05	-1.39716e-10	-1.26544
19588774	rs12603959	1.57339e-10	-1.7309	-1.00434	1.19708e-05	-1.7996	-1.07755
19588800	rs4924791	9.8236e-11	-1.79793	-1.40834	1.10157e-05	-1.53672	-1.42359
19588922	rs143644940	2.41606e-09	-0.00374964	-2.96707e-10	0.000123925	-0.539954	-2.96707e-10
19589524	rs150794800	2.59996e-09	0.0696099	-2.96707e-10	0.000131795	-0.478378	-2.96707e-10
19589750	rs115259861	2.66184e-09	0.0931326	-2.96707e-10	0.00013443	-0.458584	-2.96707e-10
19589975	rs2386143	1.90089e-08	-1.62966	3.68868	0.000873074	-1.48631	2.89871
19590340	rs11653348	1.52775e-10	-1.7309	-1.03377	1.16555e-05	-1.7996	-1.10425
19590488	rs139845010	4.17111e-10	-1.76029	-2.96707e-10	3.53918e-05	-1.79315	-2.96707e-10
19590583	rs117668862	9.25036e-10	-1.39716e-10	-0.963808	5.87568e-05	-1.39716e-10	-1.28622
19590615	rs74893002	7.94655e-10	-1.39716e-10	-1.11573	6.91307e-05	-1.39716e-10	-1.12363
19590878	rs76022370	1.7716e-10	-1.7952	-0.821392	2.54358e-05	-1.29101	-0.832457
19591146	rs34943952	1.50332e-10	-1.73808	-1.04271	1.158e-05	-1.79802	-1.11233
19591519	rs7502080	9.9411e-11	-1.79016	-1.40421	1.14475e-05	-1.49835	-1.42351
19591689	rs117605567	1.10827e-09	-1.39716e-10	-0.783084	6.52987e-05	-1.39716e-10	-1.18066
19592199	rs146305226	4.61861e-10	-1.65838	-2.96707e-10	3.59976e-05	-1.77617	-2.96707e-10
19592292	rs117157292	9.375e-10	-1.39716e-10	-0.950425	5.91908e-05	-1.39716e-10	-1.27886
19592797	rs9909886	9.9256e-11	-1.79173	-1.40421	1.13555e-05	-1.50642	-1.42351
19593206	rs118131131	2.56254e-09	0.0551118	-2.96707e-10	0.000130199	-0.490566	-2.96707e-10
19593696	rs76785216	2.54309e-09	0.0474953	-2.96707e-10	0.000129368	-0.496965	-2.96707e-10
19593769	rs144635877	9.28885e-10	-1.39716e-10	-0.959657	5.88905e-05	-1.39716e-10	-1.28395
19594008	rs2386142	1.23269e-08	-1.32928	2.95518	0.000590448	-1.20528	2.22653
19594423	rs9797254	1.45141e-10	-1.75436	-1.06158	1.14489e-05	-1.79238	-1.12936
19594840	rs4925041	9.93665e-11	-1.79793	-1.3969	1.10315e-05	-1.53672	-1.42216
19595008	rs56262978	9.96207e-11	-1.79883	-1.39344	1.09548e-05	-1.54425	-1.4216
19595335	rs139373539	2.42072e-09	-0.00181951	-2.96707e-10	0.000124125	-0.538337	-2.96707e-10
19595370	rs150028705	2.43931e-09	0.00582896	-2.96707e-10	0.000124923	-0.531928	-2.96707e-10
19595400	rs145415101	2.32856e-09	-0.0406354	-2.96707e-10	0.000120158	-0.570825	-2.96707e-10
19595456	rs142596171	1.18852e-09	-0.713176	-2.96707e-10	7.64884e-05	-1.02249	-2.96707e-10
19595585	rs12602112	1.433e-10	-1.76769	-1.06101	1.15204e-05	-1.78667	-1.12885
19595925	rs79722626	9.16272e-10	-1.39716e-10	-0.973328	5.84532e-05	-1.39716e-10	-1.2914
19595936	rs2386141	1.01591e-08	-1.36495	2.79743	0.000514462	-1.26472	2.14821
19596211	rs79753042	2.1299e-10	-1.23696	-1.19544	6.44065e-05	-0.267493	-0.92692
19596270	rs8068713	1.44879e-10	-1.75436	-1.06339	1.13907e-05	-1.79238	-1.13445
19596362	rs8080672	1.47976e-10	-1.75436	-1.04224	1.16505e-05	-1.79238	-1.1119
19596425	rs140317140	1.02515e-09	-0.861044	-2.96707e-10	6.75489e-05	-1.14678	-2.96707e-10
19596463	rs117392257	2.3831e-09	-0.0174858	-2.96707e-10	0.000122507	-0.551458	-2.96707e-10
19596584	rs150339834	9.08066e-10	-1.39716e-10	-0.982324	5.81701e-05	-1.39716e-10	-1.29626
19596669	rs115648003	2.3831e-09	-0.0174858	-2.96707e-10	0.000122507	-0.551458	-2.96707e-10
19597087	rs2108969	1.03685e-09	-0.849696	-2.96707e-10	6.81919e-05	-1.1373	-2.96707e-10
19597114	rs114628531	2.30143e-09	-0.0523574	-2.96707e-10	0.000118986	-0.580622	-2.96707e-10
19597373	rs80256521	2.29279e-09	-0.0561161	-2.96707e-10	0.000118613	-0.583762	-2.96707e-10
19597621	rs79580614	7.34323e-10	-1.39716e-10	-1.19469	6.39521e-05	-1.39716e-10	-1.20149
19597924	rs116957001	7.34815e-10	-1.19402	-2.96707e-10	4.82571e-05	-1.48309	-2.96707e-10
19598055	rs149239657	2.31979e-09	-0.0444079	-2.96707e-10	0.000119779	-0.573979	-2.96707e-10
19598085	rs12453452	1.86714e-10	-1.5223	-1.04176	1.18424e-05	-1.77647	-1.11147
19598203	rs12453474	1.85347e-10	-1.52965	-1.04176	1.18165e-05	-1.77866	-1.11147
19598483	rs111233471	4.05138e-10	-1.78941	-2.96707e-10	3.91506e-05	-1.69221	-2.96707e-10
19598488	rs77711074	9.12821e-10	-1.39716e-10	-0.977102	5.8334e-05	-1.39716e-10	-1.29344
19599275	rs111481197	1.49043e-10	-1.75692	-1.03249	1.1768e-05	-1.79116	-1.10308
19599328	rs147951902	2.24325e-09	-0.0779584	-2.96707e-10	0.00011647	-0.601997	-2.96707e-10
19599423	rs28537694	6.60143e-09	-1.38085	2.38225	0.000330767	-1.2634	1.70519
19599849	rs76485783	1.14563e-09	-0.749933	-2.96707e-10	7.41497e-05	-1.05354	-2.96707e-10
19599884	rs75315357	9.62953e-10	-0.923636	-2.96707e-10	6.41225e-05	-1.19883	-2.96707e-10
19600280	rs12938816	1.83791e-10	-1.54736	-1.03249	1.18643e-05	-1.78302	-1.10308
19600535	rs35852749	1.48855e-10	-1.75397	-1.0367	1.1707e-05	-1.79255	-1.10689
19600905	rs75936794	1.59101e-09	-0.421514	-2.96707e-10	8.77208e-05	-0.885469	-2.96707e-10
19601051	rs118124052	1.68099e-09	-0.366501	-2.96707e-10	9.17517e-05	-0.840543	-2.96707e-10
19601475	rs115284473	1.78793e-09	-0.304826	-2.96707e-10	9.65131e-05	-0.789949	-2.96707e-10
19601795	rs56901260	1.78351e-10	-1.26131	-1.34858	1.64951e-05	-1.18075	-1.37581
19601935	rs11658227	1.44212e-10	-1.50039	-1.32197	2.03793e-05	-0.964407	-1.3807
19602221	rs76316125	1.04606e-10	-1.73315	-1.4103	9.61563e-06	-1.68616	-1.41008
19602282	rs75107549	1.49623e-10	-1.6923	-1.09322	1.35435e-05	-1.69846	-1.05527
19602413	rs72841912	4.15823e-10	-1.76338	-2.96707e-10	4.85633e-05	-1.47676	-2.96707e-10
19602603	rs78414095	7.39682e-10	-1.18742	-2.96707e-10	4.38727e-05	-1.57834	-2.96707e-10
19602644	rs117842509	7.21379e-10	-1.21248	-2.96707e-10	4.32188e-05	-1.59335	-2.96707e-10
19603060	rs8081130	1.7792e-09	-1.78175	1.47203	9.03786e-05	-1.80044	0.944817
19603810	rs9906049	1.18602e-09	-1.79748	1.0822	9.17962e-05	-1.80217	0.962112
19603847	rs11655302	1.24167e-10	-1.55619	-1.41583	1.76624e-05	-1.06469	-1.4235
19603976	rs149496212	7.11346e-10	-1.39716e-10	-1.22648	5.81925e-05	-1.39716e-10	-1.29587
19604217	rs117132739	8.44708e-10	-1.39716e-10	-1.05465	7.89329e-05	-1.39716e-10	-0.99103
19604246	rs112980308	8.63628e-10	-1.39716e-10	-1.0325	5.8421e-05	-1.39716e-10	-1.29195
19604614	rs117130005	1.12762e-09	-0.765773	-2.96707e-10	7.67245e-05	-1.01941	-2.96707e-10
19604795	rs35244631	2.2836e-10	-1.07223	-1.29049	3.57724e-05	-0.439705	-1.34275
19605195	rs117285179	1.00985e-09	-1.39716e-10	-0.876087	9.00472e-05	-1.39716e-10	-0.859294
19605438	rs113359120	9.05331e-10	-1.39716e-10	-0.98534	6.00754e-05	-1.39716e-10	-1.26403
19605563	rs75970676	8.74641e-10	-1.39716e-10	-1.01983	5.88546e-05	-1.39716e-10	-1.28456
19605569	rs76119305	4.57401e-10	-1.66808	-2.96707e-10	5.34071e-05	-1.38168	-2.96707e-10
19605884	rs116896332	8.37498e-10	-1.39716e-10	-1.06322	5.7404e-05	-1.39716e-10	-1.30951
19606727	rs8064572	1.27163e-10	-1.80197	-1.1462	1.02855e-05	-1.79487	-1.23402
19606930	rs117547100	8.78243e-10	-1.39716e-10	-1.01572	5.8997e-05	-1.39716e-10	-1.28214
19607026	rs75793204	9.4114e-10	-0.94655	-2.96707e-10	0.000113943	-0.623934	-2.96707e-10
19607063	rs8079625	6.92477e-10	-1.25337	-2.96707e-10	4.21924e-05	-1.61739	-2.96707e-10
19607432	rs34169093	5.16609e-10	-1.54636	-2.96707e-10	3.52354e-05	-1.79758	-2.96707e-10
19608100	rs116936141	8.29321e-10	-1.39716e-10	-1.07303	5.70896e-05	-1.39716e-10	-1.31501
19608120	rs113548008	6.21837e-10	-1.36096	-2.96707e-10	5.68297e-05	-1.31957	-2.96707e-10
19608354	rs148890404	7.80986e-10	-1.39716e-10	-1.13308	6.95404e-05	-1.39716e-10	-1.11772
19608773	rs4925042	3.54482e-10	-1.1152	-0.807788	6.57262e-05	-0.484576	-0.689555
19608952	rs12601430	1.91219e-10	-1.2561	-1.28412	3.78823e-05	-0.431624	-1.29352
19608974	rs11204410	1.73674e-10	-1.29756	-1.3389	3.34305e-05	-0.478964	-1.3712
19609109	rs140687936	5.93505e-10	-1.39716e-10	-1.40759	5.61983e-05	-1.39716e-10	-1.33074
19609409	rs79769432	8.38045e-10	-1.39716e-10	-1.06257	7.83317e-05	-1.39716e-10	-0.998676
19609467	rs16960357	7.41097e-10	-1.39716e-10	-1.18551	6.58711e-05	-1.39716e-10	-1.17193
19609947	rs12942065	1.15649e-10	-1.62119	-1.42189	1.15865e-05	-1.51627	-1.39352
19610104	rs35263947	2.27469e-10	-0.943997	-1.42263	6.77488e-05	0.274889	-1.41871
19611514	rs35250332	5.24204e-10	-1.53176	-2.96707e-10	7.24767e-05	-1.07636	-2.96707e-10
19611984	rs117788366	8.4934e-10	-1.39716e-10	-1.04918	5.78627e-05	-1.39716e-10	-1.30156
19612489	rs11649705	6.30961e-10	-1.3464	-2.96707e-10	3.75893e-05	-1.73291	-2.96707e-10
19612496	rs4925043	4.2175e-10	-1.74923	-2.96707e-10	3.64144e-05	-1.76466	-2.96707e-10
19612502	rs117490850	8.56507e-10	-1.39716e-10	-1.04078	5.81421e-05	-1.39716e-10	-1.29674
19612503	rs149038159	1.2526e-09	-0.660666	-2.96707e-10	7.28979e-05	-1.07057	-2.96707e-10
19612580	rs117800395	8.58181e-10	-1.39716e-10	-1.03883	5.82076e-05	-1.39716e-10	-1.29561
19612945	rs11657623	6.09961e-10	-1.38025	-2.96707e-10	3.71113e-05	-1.74571	-2.96707e-10
19613357	rs4925044	1.00435e-10	-1.80071	-1.38342	1.11953e-05	-1.64725	-1.29688
19613498	rs141934451	7.91421e-10	-1.39716e-10	-1.11981	6.46755e-05	-1.39716e-10	-1.19025
19613601	rs16960360	2.99591e-10	-0.66761	-1.42361	8.544e-05	0.502616	-1.41443
19614238	rs117882380	7.17715e-10	-1.39716e-10	-1.21757	6.9764e-05	-1.39716e-10	-1.11451
19614465	rs12948209	1.25158e-10	-1.54077	-1.4233	1.23076e-05	-1.44826	-1.40115
19615064	rs555489684	1.00817e-09	-1.39716e-10	-0.877746	0.000120395	-1.39716e-10	-0.568848
19615271	rs144337399	6.90786e-10	-1.39716e-10	-1.25581	6.25297e-05	-1.39716e-10	-1.22399
19615411	rs116950159	8.14629e-10	-1.39716e-10	-1.09091	5.65304e-05	-1.39716e-10	-1.32485
19615427	rs141124974	4.00086e-10	-1.80196	-2.96707e-10	3.88787e-05	-1.69918	-2.96707e-10
19615678	rs7212752	1.23211e-10	-1.55629	-1.42345	1.20688e-05	-1.46635	-1.40266
19616153	rs118148051	8.74702e-10	-1.39716e-10	-1.01976	5.8857e-05	-1.39716e-10	-1.28452
19616245	rs9897570	2.24891e-10	-0.995607	-1.38242	5.93077e-05	0.119247	-1.39614
19616432	rs9898022	1.56729e-10	-1.55619	-1.18293	1.43727e-05	-1.47772	-1.21658
19616808	rs78909192	4.00097e-10	-1.80194	-2.96707e-10	3.88872e-05	-1.69896	-2.96707e-10
19617236	rs4924792	2.14589e-10	-1.00203	-1.42288	6.11276e-05	0.174113	-1.42078
19617393	rs9900497	1.67157e-10	-1.33202	-1.34268	2.62283e-05	-0.730286	-1.3625
19617709	rs11653791	4.63248e-10	-1.65538	-2.96707e-10	3.58024e-05	-1.78161	-2.96707e-10
19618012	rs142741029	4.06104e-10	-1.78703	-2.96707e-10	3.56851e-05	-1.7849	-2.96707e-10
19618108	rs79960553	8.54263e-10	-1.39716e-10	-1.0434	7.60028e-05	-1.39716e-10	-1.02886
19618447	rs149511988	9.40043e-10	-1.39716e-10	-0.947716	6.18393e-05	-1.39716e-10	-1.23509
19618582	rs117483482	8.20115e-10	-1.39716e-10	-1.0842	7.63946e-05	-1.39716e-10	-1.02372
19619060	rs144554627	7.92057e-10	-1.39716e-10	-1.11901	7.3556e-05	-1.39716e-10	-1.06158
19619081	rs61135415	2.15436e-09	-1.39716e-10	-0.118392	0.000223509	-1.39716e-10	0.049824
19619441	rs4925045	2.8614e-10	-0.714926	-1.42224	8.50809e-05	0.505171	-1.4212
19619724	rs149924161	5.94628e-10	-1.39716e-10	-1.40571	5.1214e-05	-1.39716e-10	-1.42362
19619998	rs12943590	2.84336e-10	-0.72182	-1.42167	8.83808e-05	0.543697	-1.42167
19620264	rs34834489	1.37495e-10	-1.67581	-1.19425	1.99167e-05	-1.12494	-1.24313
19620477	rs758427	3.18348e-10	-0.960968	-1.06953	9.77172e-05	0.284239	-1.06179
19620624	rs758426	2.82102e-10	-0.730234	-1.42114	8.31126e-05	0.482846	-1.42228
19620971	rs117410450	4.00269e-10	-1.8015	-2.96707e-10	3.7934e-05	-1.72378	-2.96707e-10
19621647	rs116202639	1.37982e-09	-1.39716e-10	-0.563931	0.000100027	-1.39716e-10	-0.754186
19621929	rs74786588	8.23359e-10	-1.39716e-10	-1.08025	7.71839e-05	-1.39716e-10	-1.01344
19622088	rs116902358	6.0404e-10	-1.39716e-10	-1.39	5.93972e-05	-1.39716e-10	-1.27538
19622192	rs117127319	8.46548e-10	-1.39716e-10	-1.05247	7.95589e-05	-1.39716e-10	-0.983131
19622324	rs11655989	1.23629e-10	-1.70218	-1.27417	1.76721e-05	-1.17227	-1.31537
19622643	rs11656096	1.28985e-10	-1.72219	-1.21175	1.76502e-05	-1.23374	-1.25514
19622729	rs76214496	7.42013e-10	-1.39716e-10	-1.18427	6.58199e-05	-1.39716e-10	-1.17271
19622762	rs60994312	1.29992e-09	-1.39716e-10	-0.623582	9.57822e-05	-1.39716e-10	-0.797552
19622812	rs59939658	1.39162e-09	-1.39716e-10	-0.55542	0.000101393	-1.39716e-10	-0.740623
19622917	rs117292227	7.89533e-10	-1.39716e-10	-1.1222	5.62594e-05	-1.39716e-10	-1.32966
19622986	rs58983099	1.20115e-09	-1.39716e-10	-0.702604	8.93085e-05	-1.39716e-10	-0.867532
19623023	rs11657205	1.70601e-10	-1.58549	-1.06883	3.21381e-05	-0.934148	-0.955438
19623106	rs9910370	1.01041e-10	-1.76754	-1.41058	8.92829e-06	-1.74699	-1.42341
19623232	rs34768592	1.873e-09	-0.258344	-2.96707e-10	0.000802563	1.32818	-2.96707e-10
19623351	rs2010744	4.31458e-10	-1.72647	-2.96707e-10	3.7192e-05	-1.74353	-2.96707e-10
19623433	rs79923285	1.40638e-09	-1.39716e-10	-0.544865	0.000103894	-1.39716e-10	-0.71626
19623515	rs146688339	9.04429e-10	-1.39716e-10	-0.986337	8.45985e-05	-1.39716e-10	-0.921712
19623521	rs140675590	1.78372e-09	-1.39716e-10	-0.307182	8.5479e-05	-1.39716e-10	-0.911358
19623533	rs2010728	1.50721e-10	-1.74042	-1.03779	1.34457e-05	-1.73145	-1.02952
19623543	rs146637806	6.80739e-10	-1.39716e-10	-1.27046	7.0685e-05	-1.39716e-10	-1.10139
19623544	rs201068594	8.86424e-10	-1.39716e-10	-1.00645	8.78724e-05	-1.39716e-10	-0.883742
19623552	rs117175484	9.76347e-10	-1.39716e-10	-0.909823	9.80141e-05	-1.39716e-10	-0.774517
19623607	rs117587087	4.37948e-10	-1.71154	-2.96707e-10	3.5147e-05	-1.80009	-2.96707e-10
19623902	rs11204411	4.37203e-10	-1.76928	0.0560336	2.25029e-05	-1.74639	-0.499596
19623971	rs11204412	4.30527e-10	-1.78008	0.0514511	2.17388e-05	-1.76687	-0.513654
19624282	rs75423696	8.49372e-10	-1.39716e-10	-1.04914	8.02764e-05	-1.39716e-10	-0.974153
19624838	rs7209418	4.29077e-10	-1.77554	0.0435383	2.18699e-05	-1.75465	-0.519867
19625325	rs118094570	2.28122e-09	-1.39716e-10	-0.0611744	9.52431e-05	-1.39716e-10	-0.803195
19625896	rs78582673	2.30111e-09	-1.39716e-10	-0.0524935	9.58031e-05	-1.39716e-10	-0.797333
19626625	rs12945122	4.71498e-10	-1.738	0.100277	2.2939e-05	-1.75058	-0.476215
19627822	rs12945000	2.04132e-10	-1.51259	-0.962285	2.34753e-05	-1.02229	-1.18138
19627907	rs11869558	7.55631e-10	-1.39716e-10	-1.16609	6.75166e-05	-1.39716e-10	-1.14726
19627956	rs115010056	7.49164e-10	-1.39716e-10	-1.17468	6.69179e-05	-1.39716e-10	-1.15616
19628130	rs117341701	9.57936e-10	-1.39716e-10	-0.92886	8.77792e-05	-1.39716e-10	-0.884804
19628463	rs7222877	1.12637e-10	-1.70227	-1.3672	9.64122e-06	-1.68528	-1.4083
19628837	rs80148044	6.69356e-10	-1.39716e-10	-1.28732	6.53871e-05	-1.39716e-10	-1.1793
19628937	rs76974068	7.72988e-10	-1.39716e-10	-1.14338	7.25196e-05	-1.39716e-10	-1.07577
19629208	rs112688366	6.11977e-10	-1.37695	-2.96707e-10	5.81515e-05	-1.29658	-2.96707e-10
19629547	rs144064587	7.63162e-10	-1.39716e-10	-1.15617	7.17761e-05	-1.39716e-10	-1.08608
19629804	rs11655457	1.96024e-10	-1.53793	-0.977479	2.2603e-05	-1.04251	-1.19904
19629979	rs76849840	9.14245e-10	-1.39716e-10	-0.975543	5.70157e-05	-1.39716e-10	-1.3163
19630282	rs117907425	2.16891e-09	-1.39716e-10	-0.111662	9.3835e-05	-1.39716e-10	-0.818091
19630353	rs11204413	1.11383e-10	-1.74223	-1.33843	9.57467e-06	-1.70861	-1.3919
19630679	rs77501653	9.6974e-10	-1.39716e-10	-0.916614	5.87385e-05	-1.39716e-10	-1.28653
19630698	rs112838669	6.86924e-10	-1.26142	-2.96707e-10	6.59174e-05	-1.17123	-2.96707e-10
19630711	rs117232886	2.15914e-09	-1.39716e-10	-0.116178	9.35476e-05	-1.39716e-10	-0.821158
19631347	rs59204628	8.7768e-10	-1.39716e-10	-1.01636	7.8208e-05	-1.39716e-10	-1.00026
19631420	rs1989379	1.71085e-10	-1.24839	-1.40309	2.3081e-05	-0.809186	-1.41143
19631915	rs7214841	1.08539e-10	-1.74958	-1.35695	9.36017e-06	-1.71786	-1.4053
19632059	rs181345934	6.19389e-10	-1.36491	-2.96707e-10	5.53717e-05	-1.34556	-2.96707e-10
19632216	rs116955768	8.94033e-10	-1.39716e-10	-0.997899	7.96936e-05	-1.39716e-10	-0.981439
19632264	rs76347179	7.56208e-10	-1.39716e-10	-1.16532	7.1041e-05	-1.39716e-10	-1.09637
19633014	rs117643694	2.14248e-09	-1.39716e-10	-0.123922	9.20095e-05	-1.39716e-10	-0.837737
19633055	rs80066936	1.09175e-09	-0.798106	-2.96707e-10	0.000203937	-0.0418196	-2.96707e-10
19633060	rs17720157	2.03403e-10	-1.50509	-0.973367	2.51882e-05	-0.924919	-1.20833
19633457	rs11651480	3.23703e-10	-1.04799	-0.965821	4.07097e-05	-0.480258	-1.17291
19633465	rs74893144	8.23617e-10	-1.39716e-10	-1.07994	7.26468e-05	-1.39716e-10	-1.07402
19633637	rs139355301	4.32596e-10	-1.72384	-2.96707e-10	3.96791e-05	-1.6788	-2.96707e-10
19633963	rs12948735	9.7058e-11	-1.80213	-1.4162	8.50632e-06	-1.79597	-1.42285
19634102	rs186778869	4.114e-10	-1.77407	-2.96707e-10	4.11651e-05	-1.64204	-2.96707e-10
19634225	rs80055686	8.23287e-10	-1.39716e-10	-1.08034	7.26175e-05	-1.39716e-10	-1.07442
19634707	rs2016823	1.92532e-10	-1.36107	-1.17231	2.56235e-05	-0.774053	-1.34206
19634894	rs78478066	8.78457e-10	-1.39716e-10	-1.01547	7.75249e-05	-1.39716e-10	-1.00903
19635066	rs118018631	4.96583e-10	-1.58589	-2.96707e-10	4.85222e-05	-1.47761	-2.96707e-10
19635090	rs193099881	2.26641e-09	-1.39716e-10	-0.0676879	0.000227367	-1.39716e-10	0.0669379
19635761	rs4924793	9.72795e-11	-1.79515	-1.42091	8.66427e-06	-1.78061	-1.41981
19636439	rs149282665	5.90086e-10	-1.39716e-10	-1.41337	5.12195e-05	-1.39716e-10	-1.42351
19636554	rs1006554	9.68736e-11	-1.80018	-1.42005	8.58881e-06	-1.78848	-1.42069
19636655	rs113665582	6.04954e-10	-1.38849	-2.96707e-10	5.74239e-05	-1.30917	-2.96707e-10
19636719	rs1006553	3.00799e-10	-1.13049	-0.956713	3.54749e-05	-0.611441	-1.17936
19637111	rs144620996	2.10486e-09	-1.39716e-10	-0.141638	9.09234e-05	-1.39716e-10	-0.849611
19637215	rs11653719	2.01617e-10	-1.34067	-1.1466	2.63001e-05	-0.762904	-1.32715
19637493	rs72841924	4.00994e-10	-1.79969	-2.96707e-10	3.98106e-05	-1.67549	-2.96707e-10
19637540	rs12948881	2.0199e-10	-1.35125	-1.13417	2.60771e-05	-0.77881	-1.31976
19637551	rs11650088	3.13433e-10	-1.11632	-0.929742	3.68658e-05	-0.592597	-1.15975
19637721	rs185818583	7.24036e-10	-1.2088	-2.96707e-10	6.49314e-05	-1.1863	-2.96707e-10
19638153	rs2108967	9.76482e-11	-1.79549	-1.41677	8.60599e-06	-1.7841	-1.42307
19638566	rs148203360	8.83319e-10	-1.39716e-10	-1.00995	7.79574e-05	-1.39716e-10	-1.00347
19639188	rs11204414	9.8224e-11	-1.79543	-1.41096	8.69791e-06	-1.77293	-1.42361
19639191	rs150328857	8.83131e-10	-1.39716e-10	-1.01017	7.79407e-05	-1.39716e-10	-1.00368
19639405	rs118069092	2.432e-09	-1.39716e-10	0.00282965	9.09072e-05	-1.39716e-10	-0.849789
19639715	rs1006556	3.75991e-10	-0.543039	-1.32104	7.62668e-05	0.352873	-1.37826
19640116	rs114812243	4.015e-10	-1.79843	-2.96707e-10	3.60937e-05	-1.77351	-2.96707e-10
19640169	rs117089792	6.4299e-10	-1.39716e-10	-1.32751	5.52434e-05	-1.39716e-10	-1.34788
19640260	rs117445432	2.40864e-09	-1.39716e-10	-0.00682405	9.03529e-05	-1.39716e-10	-0.855906
19640934	rs116948535	2.29862e-09	-1.39716e-10	-0.0535759	8.77307e-05	-1.39716e-10	-0.885356
19641321	rs1042183	2.38156e-10	-1.29326	-1.02746	2.98681e-05	-0.710352	-1.25249
19641447	rs917520	9.56933e-10	-1.39716e-10	-0.929908	8.45046e-05	-1.39716e-10	-0.922822
```
