## Supplementary material for "Characterization of shared and ancestry-specific signals driving complex traits using multi-ancestry fine-mapping": susiex_nc3.cs80.summary

```
# chr17:18641582-19641582
CS_ID	CS_LENGTH	CS_PURITY	MAX_PIP_SNP	BP	REF_ALLELE	ALT_ALLELE	REF_FRQ	BETA	SE	-LOG10P	MAX_PIP	POST-HOC_PROB_POP1	POST-HOC_PROB_POP2
1	3	0.981386	rs4073003	19148305	G,G	A,A	0.880716,0.119048	-0.035017,-0.0526929	0.00610001,0.0131998	8.02498,4.18356	0.396607	0.999978	0.971086
2	10	0.00214025	rs1054206	19287419	C,NA	G,NA	0.819085,NA	0.023651,NA	0.00513615,NA	5.38421,NA	0.228391	0.709272	0.478482
```
