## Supplementary material for "Characterization of shared and ancestry-specific signals driving complex traits using multi-ancestry fine-mapping": susiex_nc1.cs80.snp

```
BP	SNP	PIP(CS1)	LogBF(CS1,Pop1)	LogBF(CS1,Pop2)
19617143	chr17:19617143:G:A	2.63524e-06	-1.17859e-10	-1.02715
19618287	chr17:19618287:T:C	1.41228e-06	-0.871764	-0.77916
19618354	chr17:19618354:G:A	1.42744e-06	-0.887151	-0.753092
19620079	chr17:19620079:T:A	4.07948e-06	-1.17859e-10	-0.590158
19620206	chr17:19620206:T:C	2.35593e-06	-1.17859e-10	-1.13919
19620680	chr17:19620680:CT:C	3.22422e-06	-1.17859e-10	-0.825438
19621134	chr17:19621134:G:A	2.94515e-06	-1.17859e-10	-0.915967
19621659	chr17:19621659:C:T	3.05779e-06	-1.17859e-10	-0.878436
19621986	chr17:19621986:A:G	6.7438e-07	-1.34612	-1.04397
19622179	chr17:19622179:A:T	9.75287e-07	-0.958312	-1.06284
19622812	chr17:19622812:C:T	9.06248e-07	-0.971566	-1.123
19623532	chr17:19623532:A:T	2.68194e-06	-1.17859e-10	-1.00959
19623859	chr17:19623859:C:T	4.66247e-06	-1.17859e-10	-0.456582
19625026	chr17:19625026:C:T	2.96202e-06	-1.17859e-10	-0.910255
19625815	chr17:19625815:A:G	2.56883e-06	-1.17859e-10	-1.05268
19626298	chr17:19626298:AGAG:A	4.53625e-06	0.329762	-0.813789
19626384	chr17:19626384:GTCTTAT:G	3.99191e-06	-1.17859e-10	-0.611858
19626600	chr17:19626600:T:A	8.20312e-07	-1.1474	-1.0468
19627141	chr17:19627141:T:C	3.16523e-06	-1.17859e-10	-0.8439
19629615	chr17:19629615:C:A	2.56065e-06	-1.17859e-10	-1.05587
19629642	chr17:19629642:G:A	4.31705e-06	-1.17859e-10	-0.533556
19629695	chr17:19629695:T:G	2.89157e-06	-1.17859e-10	-0.934328
19629768	chr17:19629768:G:A	2.74319e-06	-1.17859e-10	-0.987007
19630316	chr17:19630316:C:T	5.91202e-07	-1.38572	-1.136
19631312	chr17:19631312:A:G	2.65564e-06	-1.17859e-10	-1.01944
19631507	chr17:19631507:A:G	1.07573e-06	-0.884864	-1.03827
19632607	chr17:19632607:C:A	3.09451e-06	0.273741	-1.14024
19633226	chr17:19633226:G:C	4.65514e-06	-1.17859e-10	-0.458155
19633865	chr17:19633865:TTAAAGTAGAAAA:T	2.80337e-06	-1.17859e-10	-0.965304
19634157	chr17:19634157:C:A	2.80233e-06	-1.17859e-10	-0.965678
19634441	chr17:19634441:C:T	1.83007e-06	-1.39177	-2.20336e-10
19634769	chr17:19634769:G:C	3.77561e-06	-0.242881	-0.424685
19634812	chr17:19634812:C:T	9.13798e-07	-1.34869	-0.737584
19635218	chr17:19635218:C:T	2.35215e-06	-1.17859e-10	-1.1408
19635519	chr17:19635519:C:A	6.99432e-07	-1.50634	-0.847278
19635599	chr17:19635599:C:T	6.92456e-07	-1.51496	-0.84868
19635726	chr17:19635726:G:T	5.166e-06	-1.17859e-10	-0.354029
19635801	chr17:19635801:G:A	6.86397e-07	-1.50269	-0.869738
19635929	chr17:19635929:G:C	3.82813e-06	0.376496	-1.03025
19635959	chr17:19635959:A:G	7.2071e-07	-1.53061	-0.793033
19635978	chr17:19635978:C:T	7.52536e-07	-1.50663	-0.773805
19636056	chr17:19636056:T:C	7.24917e-07	-1.50668	-0.811147
19636283	chr17:19636283:A:T	7.25878e-07	-1.50713	-0.809371
19636286	chr17:19636286:C:T	6.79548e-07	-1.50296	-0.879498
19636302	chr17:19636302:G:GA	7.24577e-07	-1.51185	-0.806448
19636305	chr17:19636305:A:ATT	7.22258e-07	-1.51191	-0.809589
19636650	chr17:19636650:T:C	6.16035e-06	0.510879	-0.688873
19636845	chr17:19636845:T:C	6.99393e-07	-1.50459	-0.849081
19636847	chr17:19636847:G:A	4.93654e-06	-1.17859e-10	-0.399463
19636854	chr17:19636854:G:A	2.78822e-06	-1.17859e-10	-0.970723
19636882	chr17:19636882:A:C	2.40802e-06	-1.17859e-10	-1.11732
19636893	chr17:19636893:G:A	2.84965e-06	-1.17859e-10	-0.948933
19636929	chr17:19636929:C:CA	7.50351e-07	-1.49778	-0.78556
19637130	chr17:19637130:G:T	7.41365e-07	-1.50907	-0.786323
19637143	chr17:19637143:A:G	1.73532e-06	-1.44494	-2.20336e-10
19637235	chr17:19637235:AG:A	1.61857e-06	-1.51458	-2.20336e-10
19637328	chr17:19637328:A:G	4.74729e-06	-1.17859e-10	-0.438554
19637698	chr17:19637698:C:T	7.37189e-07	-1.51508	-0.785958
19638227	chr17:19638227:G:A	4.20423e-06	-1.17859e-10	-0.560036
19638404	chr17:19638404:A:AAC	4.51338e-06	-1.17859e-10	-0.489082
19638989	chr17:19638989:A:T	7.22497e-07	-1.49022	-0.830948
19639033	chr17:19639033:T:C	3.91999e-06	-1.17859e-10	-0.630039
19639798	chr17:19639798:A:C	2.35787e-06	-1.17859e-10	-1.13837
19639915	chr17:19639915:T:C	2.48856e-06	-1.17859e-10	-1.08442
19640696	chr17:19640696:G:A	2.78006e-06	-1.17859e-10	-0.973657
19640727	chr17:19640727:G:A	2.89396e-06	-1.17859e-10	-0.933502
19640859	chr17:19640859:A:G	2.88133e-06	-1.17859e-10	-0.937876
19641057	chr17:19641057:C:A	1.26298e-06	-0.71293	-1.04972
19641999	chr17:19641999:CCAAATA:C	7.3101e-07	-1.50479	-0.804666
19642133	chr17:19642133:A:G	2.6451e-06	-1.02342	-2.20336e-10
19642166	chr17:19642166:G:C	3.2944e-06	-0.803905	-2.20336e-10
19642230	chr17:19642230:C:T	2.69592e-06	-1.17859e-10	-1.00439
19642521	chr17:19642521:C:T	8.6697e-07	-1.35403	-0.784847
19642787	chr17:19642787:C:T	3.8857e-06	0.420682	-1.05951
19643108	chr17:19643108:A:G	6.29087e-07	-1.52905	-0.930564
19643174	chr17:19643174:G:A	6.82863e-07	-1.53015	-0.84744
19643233	chr17:19643233:G:A	7.01051e-07	-1.37464	-0.976665
19643435	chr17:19643435:A:G	7.35355e-07	-1.50149	-0.802038
19643542	chr17:19643542:G:A	7.23054e-07	-1.51386	-0.806544
19643665	chr17:19643665:T:C	7.22439e-07	-1.51319	-0.808057
19644352	chr17:19644352:C:G	7.18861e-07	-1.51738	-0.808838
19644485	chr17:19644485:G:C	7.38593e-07	-1.51184	-0.787297
19644588	chr17:19644588:T:A	1.5603e-06	-1.55125	-2.20336e-10
19644833	chr17:19644833:A:G	2.32657e-06	-0.390777	-0.760956
19644838	chr17:19644838:T:C	2.89396e-06	-1.17859e-10	-0.933502
19644861	chr17:19644861:T:C	2.81394e-06	-1.17859e-10	-0.961541
19644877	chr17:19644877:T:C	7.32569e-07	-1.50523	-0.802096
19644884	chr17:19644884:A:G	1.49532e-06	-1.59378	-2.20336e-10
19644890	chr17:19644890:TC:T	2.74917e-06	-1.17859e-10	-0.984829
19644956	chr17:19644956:C:T	7.23811e-07	-1.5129	-0.806448
19645145	chr17:19645145:C:T	4.91778e-06	-1.17859e-10	-0.403271
19645294	chr17:19645294:G:A	2.89396e-06	-1.17859e-10	-0.933502
19645391	chr17:19645391:G:A	4.47537e-06	-1.17859e-10	-0.497539
19646228	chr17:19646228:T:TCA	8.24177e-07	-1.36808	-0.821415
19646519	chr17:19646519:C:A	2.95828e-06	-1.17859e-10	-0.91152
19646831	chr17:19646831:A:G	7.0343e-07	-1.52691	-0.821005
19646957	chr17:19646957:T:C	4.04689e-06	0.4364	-1.03458
19647145	chr17:19647145:T:C	2.93456e-06	-1.17859e-10	-0.919571
19647401	chr17:19647401:T:C	7.26488e-07	-1.53061	-0.785053
19647449	chr17:19647449:A:G	1.49979e-06	-1.5908	-2.20336e-10
19647645	chr17:19647645:A:G	7.2088e-07	-1.5194	-0.804011
19647699	chr17:19647699:G:A	2.84587e-06	-1.17859e-10	-0.950259
19647782	chr17:19647782:T:G	2.29909e-06	-1.16361	-2.20336e-10
19647998	chr17:19647998:G:A	7.37658e-07	-1.49626	-0.804144
19648564	chr17:19648564:C:T	2.41696e-06	-1.17859e-10	-1.11362
19648739	chr17:19648739:T:C	2.46468e-06	-1.17859e-10	-1.09407
19649163	chr17:19649163:C:T	5.94021e-06	0.918883	-1.13327
19649172	chr17:19649172:A:G	4.42391e-06	-1.17859e-10	-0.509105
19649337	chr17:19649337:TCCTTTTCTG:T	6.98718e-07	-1.51119	-0.843451
19649406	chr17:19649406:A:G	3.91293e-06	0.492074	-1.12392
19649505	chr17:19649505:T:A	2.92118e-06	-1.17859e-10	-0.924142
19649935	chr17:19649935:G:T	7.403e-07	-1.39257	-0.90426
19650042	chr17:19650042:G:A	1.7289e-06	-1.44864	-2.20336e-10
19650346	chr17:19650346:A:G	8.81792e-07	-1.27129	-0.850634
19650466	chr17:19650466:T:A	6.42354e-06	-1.17859e-10	-0.136158
19652412	chr17:19652412:A:T	5.4538e-06	0.781889	-1.0817
19652663	chr17:19652663:T:C	5.41951e-06	0.723421	-1.02954
19652874	chr17:19652874:CTG:C	1.45285e-06	-0.571128	-1.05147
19653567	chr17:19653567:A:G	6.54976e-07	-1.5244	-0.894888
19653663	chr17:19653663:A:G	9.00139e-06	-1.17859e-10	0.201252
19654083	chr17:19654083:T:C	1.59963e-06	-1.52636	-2.20336e-10
19654481	chr17:19654481:C:T	2.8941e-06	-1.17859e-10	-0.933454
19654643	chr17:19654643:A:T	1.10358e-06	-1.45173	-0.445834
19654646	chr17:19654646:C:T	7.11759e-07	-1.5353	-0.80084
19654702	chr17:19654702:C:A	2.36764e-06	-1.17859e-10	-1.13423
19655057	chr17:19655057:T:C	7.08587e-07	-1.52806	-0.812552
19655502	chr17:19655502:T:C	2.55093e-06	-1.17859e-10	-1.05967
19655658	chr17:19655658:C:T	2.95673e-06	-1.17859e-10	-0.912043
19655782	chr17:19655782:C:T	5.6618e-06	0.876375	-1.13876
19656155	chr17:19656155:A:G	9.13475e-07	-1.28913	-0.797495
19656310	chr17:19656310:G:A	4.90608e-06	0.730589	-1.13624
19656457	chr17:19656457:C:T	5.31563e-06	-1.17859e-10	-0.325477
19657055	chr17:19657055:G:T	1.52188e-06	-0.531204	-1.04498
19657343	chr17:19657343:A:G	1.37861e-06	-0.614568	-1.06048
19657442	chr17:19657442:A:G	2.65412e-06	-1.17859e-10	-1.02002
19657539	chr17:19657539:A:G	5.33434e-06	0.814038	-1.136
19657586	chr17:19657586:C:T	4.39198e-06	-1.17859e-10	-0.516347
19657698	chr17:19657698:GACTGAATT:G	5.77902e-07	-1.40361	-1.14087
19658230	chr17:19658230:A:C	1.54333e-06	-1.56218	-2.20336e-10
19658518	chr17:19658518:A:G	8.67029e-07	-1.52473	-0.614077
19658634	chr17:19658634:C:T	1.1418e-05	-1.17859e-10	0.439062
19659232	chr17:19659232:A:G	6.9057e-06	-1.17859e-10	-0.0637803
19659503	chr17:19659503:T:C	7.20261e-07	-1.5329	-0.791369
19659524	chr17:19659524:A:G	3.09111e-06	-1.17859e-10	-0.867597
19659705	chr17:19659705:C:G	9.11002e-07	-1.29882	-0.790517
19659707	chr17:19659707:G:A	2.35322e-06	-1.17859e-10	-1.14034
19660453	chr17:19660453:C:T	1.5017e-06	-1.58953	-2.20336e-10
19660721	chr17:19660721:T:C	4.34323e-06	-1.17859e-10	-0.52751
19661321	chr17:19661321:C:G	1.2833e-06	-0.716329	-1.03036
19661500	chr17:19661500:C:T	2.53802e-06	-1.17859e-10	-1.06474
19661508	chr17:19661508:C:CT	6.9448e-07	-1.53551	-0.825204
19661942	chr17:19661942:G:T	2.36276e-06	-1.17859e-10	-1.1363
19662632	chr17:19662632:G:A	8.88972e-07	-1.3004	-0.813422
19662936	chr17:19662936:C:T	2.48819e-06	-1.17859e-10	-1.08457
19663707	chr17:19663707:C:T	2.9842e-06	-1.17859e-10	-0.902796
19665173	chr17:19665173:CT:C	8.76257e-07	-1.28078	-0.847443
19665499	chr17:19665499:C:T	2.43925e-06	-1.17859e-10	-1.10444
19665713	chr17:19665713:G:A	5.44968e-06	0.836875	-1.13745
19666690	chr17:19666690:T:C	5.23411e-06	0.794957	-1.13589
19666833	chr17:19666833:C:T	1.49909e-06	-1.59127	-2.20336e-10
19667007	chr17:19667007:A:G	9.38053e-07	-1.27243	-0.787648
19667618	chr17:19667618:G:A	2.92832e-06	-1.17859e-10	-0.921698
19667822	chr17:19667822:G:C	1.50516e-06	-0.570439	-1.01679
19667923	chr17:19667923:A:G	6.70271e-06	-1.17859e-10	-0.093616
19667956	chr17:19667956:A:G	4.85136e-06	0.715915	-1.13278
19668318	chr17:19668318:G:T	4.09961e-06	-1.17859e-10	-0.585237
19669171	chr17:19669171:C:T	4.6408e-06	-1.17859e-10	-0.461241
19669289	chr17:19669289:C:T	2.37085e-06	-1.17859e-10	-1.13288
19669739	chr17:19669739:A:G	2.37195e-06	-1.17859e-10	-1.13241
19669746	chr17:19669746:C:T	1.38545e-06	-0.612267	-1.05784
19669811	chr17:19669811:T:A	7.43705e-07	-1.4941	-0.798141
19670160	chr17:19670160:G:T	2.2918e-06	-1.16679	-2.20336e-10
19670206	chr17:19670206:G:A	2.94376e-06	-1.17859e-10	-0.916441
19670711	chr17:19670711:C:T	2.93762e-06	-1.17859e-10	-0.918527
19670846	chr17:19670846:C:A	2.35911e-06	-1.17859e-10	-1.13785
19671045	chr17:19671045:C:T	2.78313e-06	-1.17859e-10	-0.97255
19672005	chr17:19672005:T:TGGC	7.82934e-06	-1.17859e-10	0.0617507
19672408	chr17:19672408:A:G	1.44447e-06	-0.570662	-1.05773
19672765	chr17:19672765:C:T	3.25257e-06	0.322532	-1.13921
19672800	chr17:19672800:C:T	7.0192e-07	-1.47456	-0.875504
19672978	chr17:19672978:T:C	1.49454e-06	-0.540801	-1.05351
19673705	chr17:19673705:A:G	7.28202e-07	-1.41518	-0.898123
19673757	chr17:19673757:T:C	3.27127e-06	0.32972	-1.14067
19674095	chr17:19674095:G:T	2.22407e-06	-0.066548	-1.13024
19674161	chr17:19674161:T:C	2.47832e-06	-1.17859e-10	-1.08855
19674281	chr17:19674281:TGGTA:T	2.8571e-06	-1.17859e-10	-0.946319
19674827	chr17:19674827:T:C	1.49406e-06	-0.541716	-1.05292
19674862	chr17:19674862:G:A	2.85964e-06	-1.17859e-10	-0.94543
19674999	chr17:19674999:C:T	2.9236e-06	-1.17859e-10	-0.923312
19675082	chr17:19675082:C:T	5.79477e-06	-1.17859e-10	-0.239171
19675114	chr17:19675114:C:T	1.51605e-06	-1.58002	-2.20336e-10
19675333	chr17:19675333:T:C	7.11374e-07	-1.53067	-0.806019
19675560	chr17:19675560:A:T	9.12557e-07	-1.28026	-0.80737
19675608	chr17:19675608:G:A	3.09745e-06	-0.865549	-2.20336e-10
19676545	chr17:19676545:T:C	7.06174e-07	-1.53413	-0.809895
19677034	chr17:19677034:G:A	3.35113e-06	-0.78683	-2.20336e-10
19677181	chr17:19677181:A:G	5.8812e-07	-1.38601	-1.14094
19677447	chr17:19677447:TAC:T	5.47117e-06	0.784903	-1.08154
19677696	chr17:19677696:A:G	5.88372e-07	-1.38572	-1.1408
19677754	chr17:19677754:A:G	2.44233e-06	-1.17859e-10	-1.10317
19677944	chr17:19677944:C:T	2.44522e-06	-1.17859e-10	-1.10199
19677968	chr17:19677968:A:G	2.91517e-06	-1.17859e-10	-0.926199
19678050	chr17:19678050:T:G	6.23402e-07	-1.52803	-0.940664
19678079	chr17:19678079:T:C	3.0175e-06	-1.17859e-10	-0.891697
19678453	chr17:19678453:G:A	2.79984e-06	-1.17859e-10	-0.966564
19679017	chr17:19679017:C:A	6.89781e-07	-1.53017	-0.837344
19679037	chr17:19679037:G:A	6.74386e-07	-1.55073	-0.83935
19679048	chr17:19679048:A:C	6.62389e-07	-1.56207	-0.845955
19679806	chr17:19679806:T:C	1.96011e-06	-1.32313	-2.20336e-10
19679864	chr17:19679864:A:G	3.00651e-06	-1.17859e-10	-0.895346
19680748	chr17:19680748:G:A	2.54218e-06	-1.17859e-10	-1.06311
19680772	chr17:19680772:G:A	1.80547e-06	-0.307902	-1.0974
19681214	chr17:19681214:C:A	6.63718e-07	-1.51843	-0.887595
19681439	chr17:19681439:G:C	2.2474e-06	-1.18635	-2.20336e-10
19681915	chr17:19681915:T:C	6.90676e-07	-1.53688	-0.829336
19682775	chr17:19682775:T:A	2.50813e-06	-1.17859e-10	-1.07659
19683221	chr17:19683221:C:T	7.02739e-07	-1.55816	-0.790735
19683312	chr17:19683312:C:T	2.8422e-06	-0.951549	-2.20336e-10
19683492	chr17:19683492:G:A	1.58315e-06	-1.53671	-2.20336e-10
19683527	chr17:19683527:C:T	4.38918e-06	-1.17859e-10	-0.516984
19683761	chr17:19683761:A:C	2.48376e-06	-1.17859e-10	-1.08635
19684045	chr17:19684045:G:A	3.12261e-06	-0.85746	-2.20336e-10
19684290	chr17:19684290:A:C	1.4737e-06	-0.520838	-1.08751
19684654	chr17:19684654:A:T	6.96369e-07	-1.56671	-0.791294
19684871	chr17:19684871:G:A	4.65671e-06	-1.17859e-10	-0.457819
19685042	chr17:19685042:C:T	5.79973e-06	0.882721	-1.12104
19685177	chr17:19685177:G:A	2.97621e-06	-1.17859e-10	-0.905475
19685201	chr17:19685201:C:T	5.3336e-06	0.765777	-1.08788
19685202	chr17:19685202:A:G	5.73142e-06	0.872161	-1.12233
19685212	chr17:19685212:T:C	9.81048e-07	-1.33522	-0.680043
19685270	chr17:19685270:T:G	2.39833e-06	-1.17859e-10	-1.12136
19685361	chr17:19685361:G:A	6.26376e-07	-1.52266	-0.941271
19685370	chr17:19685370:C:T	2.5153e-06	-1.17859e-10	-1.07374
19685424	chr17:19685424:A:G	7.65501e-07	-1.55523	-0.708121
19685464	chr17:19685464:T:A	4.85246e-06	-1.17859e-10	-0.416642
19685487	chr17:19685487:C:T	5.39629e-06	0.824752	-1.13517
19685609	chr17:19685609:C:T	7.00607e-07	-1.55384	-0.798098
19686179	chr17:19686179:T:C	2.67426e-06	-1.17859e-10	-1.01245
19686211	chr17:19686211:A:G	7.03545e-07	-1.5592	-0.788553
19686437	chr17:19686437:G:A	6.82539e-07	-1.52224	-0.855821
19686662	chr17:19686662:T:C	9.62081e-07	-1.32663	-0.70815
19686934	chr17:19686934:G:T	2.35322e-06	-1.17859e-10	-1.14034
19687027	chr17:19687027:G:A	1.41359e-06	-0.557471	-1.09252
19687037	chr17:19687037:T:C	3.03898e-06	-1.17859e-10	-0.884606
19687175	chr17:19687175:A:T	2.32896e-06	-1.15071	-2.20336e-10
19687422	chr17:19687422:C:T	3.03375e-06	-1.17859e-10	-0.886329
19687434	chr17:19687434:G:A	2.3518e-06	-1.17859e-10	-1.14095
19687565	chr17:19687565:G:C	1.82075e-06	-1.39688	-2.20336e-10
19688206	chr17:19688206:A:G	3.70656e-06	0.419866	-1.10589
19688211	chr17:19688211:A:G	2.45061e-06	-1.17859e-10	-1.09979
19688397	chr17:19688397:CTAGTA:C	7.63958e-07	-1.27605	-0.98932
19688886	chr17:19688886:G:A	2.30977e-06	-1.15898	-2.20336e-10
19689484	chr17:19689484:A:G	3.61574e-06	0.391424	-1.10225
19689599	chr17:19689599:A:T	2.35304e-06	-1.17859e-10	-1.14042
19689663	chr17:19689663:C:G	2.38056e-06	-1.17859e-10	-1.12879
19689893	chr17:19689893:T:C	7.00855e-07	-1.56055	-0.791036
19691047	chr17:19691047:T:C	3.04586e-06	-1.17859e-10	-0.882345
19691110	chr17:19691110:C:T	1.75324e-06	-0.533555	-0.901108
19691527	chr17:19691527:C:T	5.25756e-06	0.803295	-1.13976
19691695	chr17:19691695:C:T	6.23932e-06	0.863126	-1.02838
19692022	chr17:19692022:A:G	7.11463e-07	-1.55484	-0.781716
19692057	chr17:19692057:G:A	7.18129e-07	-1.56286	-0.764376
19692087	chr17:19692087:A:G	7.17153e-07	-1.56153	-0.767066
19692143	chr17:19692143:G:A	6.0863e-07	-1.41991	-1.07276
19692613	chr17:19692613:A:T	3.03637e-06	-1.17859e-10	-0.885464
19692623	chr17:19692623:T:C	9.50368e-07	-1.43061	-0.616425
19693077	chr17:19693077:G:A	3.64834e-06	-1.17859e-10	-0.701857
19693112	chr17:19693112:G:A	6.99188e-07	-1.35886	-0.9951
19693150	chr17:19693150:C:T	6.87858e-07	-1.56617	-0.80413
19693356	chr17:19693356:A:G	6.82731e-07	-1.55937	-0.818408
19693650	chr17:19693650:T:C	7.49334e-07	-1.39168	-0.893015
19693774	chr17:19693774:G:A	6.56381e-07	-1.37372	-1.04342
19694611	chr17:19694611:A:C	1.513e-06	-1.58203	-2.20336e-10
19694742	chr17:19694742:C:G	6.92339e-07	-1.56507	-0.798742
19694772	chr17:19694772:C:T	1.19967e-06	-0.708223	-1.10586
19694827	chr17:19694827:A:AATCGCTTG	6.90304e-07	-1.56071	-0.806039
19694890	chr17:19694890:C:T	1.26837e-06	-0.663609	-1.09478
19695170	chr17:19695170:G:A	1.50124e-06	-1.58983	-2.20336e-10
19695962	chr17:19695962:T:C	1.53491e-06	-0.457244	-1.11041
19696015	chr17:19696015:T:C	6.71038e-07	-1.57902	-0.816037
19696059	chr17:19696059:AAT:A	1.36066e-06	-0.583206	-1.10495
19696110	chr17:19696110:G:A	8.74388e-07	-1.43016	-0.700197
19696446	chr17:19696446:G:A	2.88685e-06	-1.17859e-10	-0.935963
19696536	chr17:19696536:G:A	5.7931e-07	-1.42045	-1.1216
19696571	chr17:19696571:A:G	6.1349e-07	-1.41492	-1.0698
19697063	chr17:19697063:G:A	3.37171e-06	-1.17859e-10	-0.780708
19697380	chr17:19697380:G:T	2.35856e-06	-1.17859e-10	-1.13808
19697592	chr17:19697592:T:G	1.05374e-06	-1.47995	-0.463837
19697840	chr17:19697840:T:C	7.97034e-06	-1.17859e-10	0.0795998
19697862	chr17:19697862:T:C	6.56037e-06	-1.17859e-10	-0.11508
19698162	chr17:19698162:G:A	5.44191e-07	-1.5922	-1.01239
19698482	chr17:19698482:C:G	7.09044e-07	-1.19978	-1.14018
19698622	chr17:19698622:A:G	6.6455e-07	-1.3153	-1.08947
19698646	chr17:19698646:C:A	3.22494e-06	-1.17859e-10	-0.825213
19698695	chr17:19698695:C:A	6.70696e-06	-1.17859e-10	-0.0929819
19698908	chr17:19698908:C:T	9.95488e-07	-1.41297	-0.587684
19698969	chr17:19698969:G:C	7.67427e-07	-1.58264	-0.678196
19699100	chr17:19699100:C:T	1.69645e-06	-1.46759	-2.20336e-10
19699290	chr17:19699290:A:C	1.39819e-06	-1.53853	-0.122414
19699331	chr17:19699331:T:C	2.44475e-06	-1.17859e-10	-1.10218
19699747	chr17:19699747:G:A	1.22766e-06	-0.99066	-0.800357
19700497	chr17:19700497:T:C	1.18948e-06	-1.2276	-0.595013
19700657	chr17:19700657:C:T	1.40454e-05	-1.17859e-10	0.646167
19700793	chr17:19700793:C:T	2.48368e-06	-1.17859e-10	-1.08639
19700921	chr17:19700921:A:T	3.01373e-06	-1.17859e-10	-0.89295
19700933	chr17:19700933:C:T	3.19183e-06	-1.17859e-10	-0.835532
19700955	chr17:19700955:G:C	2.41767e-06	-1.17859e-10	-1.11332
19701482	chr17:19701482:T:C	8.72097e-06	0.916221	-0.746618
19701852	chr17:19701852:C:G	5.07426e-06	-1.17859e-10	-0.371947
19702058	chr17:19702058:A:G	3.1981e-06	-1.17859e-10	-0.833571
19702096	chr17:19702096:G:A	1.02946e-05	-1.17859e-10	0.335492
19702125	chr17:19702125:T:C	5.38249e-06	-1.17859e-10	-0.312976
19702256	chr17:19702256:T:C	5.48683e-07	-1.45762	-1.13874
19702815	chr17:19702815:C:A	3.55912e-06	-1.17859e-10	-0.726615
19703064	chr17:19703064:G:C	5.3169e-06	-1.17859e-10	-0.325237
19703584	chr17:19703584:G:A	2.83699e-06	-1.17859e-10	-0.953385
19703667	chr17:19703667:G:A	4.22738e-06	-1.17859e-10	-0.554546
19703713	chr17:19703713:C:G	1.49524e-06	-1.59384	-2.20336e-10
19704705	chr17:19704705:T:G	2.3531e-06	-1.17859e-10	-1.14039
19705069	chr17:19705069:C:CCCT	4.40956e-06	-1.17859e-10	-0.512352
19705098	chr17:19705098:A:G	4.51195e-06	-1.17859e-10	-0.489399
19705400	chr17:19705400:G:A	2.74387e-06	-1.17859e-10	-0.98676
19705460	chr17:19705460:G:A	2.43449e-05	1.66283	-0.466633
19705661	chr17:19705661:G:A	6.85435e-07	-1.3189	-1.05493
19705668	chr17:19705668:T:C	2.46444e-06	-1.17859e-10	-1.09416
19706069	chr17:19706069:A:G	2.79893e-06	-1.17859e-10	-0.966891
19706151	chr17:19706151:C:G	2.35986e-06	-1.17859e-10	-1.13753
19706154	chr17:19706154:G:A	2.65112e-06	-1.17859e-10	-1.02114
19706282	chr17:19706282:T:C	2.35333e-06	-1.17859e-10	-1.1403
19706309	chr17:19706309:A:G	2.35395e-06	-1.17859e-10	-1.14003
19706499	chr17:19706499:GC:G	1.72749e-06	-1.44946	-2.20336e-10
19706572	chr17:19706572:G:A	2.87354e-05	-1.17859e-10	1.362
19706634	chr17:19706634:C:G	9.68333e-07	-1.27583	-0.752476
19706791	chr17:19706791:C:T	7.40858e-06	1.11025	-1.10374
19707015	chr17:19707015:A:G	2.3565e-06	-1.17859e-10	-1.13895
19707072	chr17:19707072:A:C	2.38399e-06	-1.17859e-10	-1.12735
19707090	chr17:19707090:C:G	2.48118e-06	-1.17859e-10	-1.08739
19707196	chr17:19707196:G:A	2.38306e-06	-1.17859e-10	-1.12774
19707391	chr17:19707391:G:C	5.07213e-07	-1.54715	-1.1278
19707456	chr17:19707456:G:A	2.36968e-06	-1.17859e-10	-1.13337
19708201	chr17:19708201:G:A	3.03256e-06	-0.88672	-2.20336e-10
19708510	chr17:19708510:G:A	2.6729e-06	-1.17859e-10	-1.01296
19709183	chr17:19709183:T:C	5.50587e-07	-1.57801	-1.01489
19709190	chr17:19709190:G:A	2.7553e-06	-0.982601	-2.20336e-10
19709560	chr17:19709560:A:C	2.8871e-06	-1.17859e-10	-0.935875
19709632	chr17:19709632:T:C	8.77958e-07	-1.03402	-1.09226
19709945	chr17:19709945:C:T	2.45202e-06	-1.17859e-10	-1.09921
19709986	chr17:19709986:AG:A	3.58227e-05	-1.17859e-10	1.58245
19710044	chr17:19710044:A:G	2.48713e-06	-0.34883	-0.73617
19710188	chr17:19710188:G:A	2.53434e-06	-1.17859e-10	-1.0662
19710290	chr17:19710290:A:T	2.38728e-06	-1.17859e-10	-1.12597
19711010	chr17:19711010:T:C	1.49404e-05	-1.17859e-10	0.707944
19711152	chr17:19711152:C:T	9.78073e-07	-1.23808	-0.780214
19711363	chr17:19711363:G:A	5.28756e-06	-1.17859e-10	-0.330772
19711412	chr17:19711412:T:C	4.9303e-06	-1.17859e-10	-0.400728
19711742	chr17:19711742:C:CA	2.35467e-06	-1.17859e-10	-1.13973
19711783	chr17:19711783:T:G	2.35214e-06	-1.17859e-10	-1.1408
19711910	chr17:19711910:T:C	2.52371e-06	-1.17859e-10	-1.0704
19712114	chr17:19712114:C:T	1.95936e-06	-1.32351	-2.20336e-10
19712365	chr17:19712365:T:C	9.38527e-07	-1.25204	-0.807533
19712704	chr17:19712704:G:A	2.35367e-06	-1.17859e-10	-1.14015
19712932	chr17:19712932:A:G	4.1947e-06	0.400293	-0.962599
19713027	chr17:19713027:A:G	2.75372e-06	-1.17859e-10	-0.983174
19713233	chr17:19713233:C:T	2.3718e-06	-1.17859e-10	-1.13248
19713409	chr17:19713409:T:TC	2.45081e-06	-1.17859e-10	-1.09971
19713412	chr17:19713412:T:TC	2.41985e-06	-1.17859e-10	-1.11242
19713419	chr17:19713419:C:A	2.36351e-06	-1.17859e-10	-1.13598
19713475	chr17:19713475:G:A	2.46241e-06	-1.17859e-10	-1.09499
19713495	chr17:19713495:C:A	1.49568e-06	-1.59355	-2.20336e-10
19713594	chr17:19713594:T:C	2.38047e-06	-1.17859e-10	-1.12883
19713734	chr17:19713734:A:G	2.57111e-06	-1.17859e-10	-1.05179
19714197	chr17:19714197:C:T	2.35616e-06	-1.17859e-10	-1.13909
19714694	chr17:19714694:C:T	2.40258e-06	-1.17859e-10	-1.11958
19714699	chr17:19714699:C:T	1.49457e-06	-1.59429	-2.20336e-10
19714927	chr17:19714927:T:C	4.81561e-06	-1.17859e-10	-0.424265
19715269	chr17:19715269:G:A	2.47261e-06	-1.17859e-10	-1.09085
19715537	chr17:19715537:G:A	3.50907e-06	-1.17859e-10	-0.740777
19716906	chr17:19716906:G:A	2.35182e-06	-1.17859e-10	-1.14094
19717311	chr17:19717311:A:T	4.21543e-06	0.398194	-0.95557
19717658	chr17:19717658:C:T	1.4948e-06	-1.59414	-2.20336e-10
19717742	chr17:19717742:T:C	4.7619e-06	-1.17859e-10	-0.43548
19718334	chr17:19718334:A:G	2.63687e-06	-1.17859e-10	-1.02654
19718616	chr17:19718616:C:T	6.03686e-06	-1.17859e-10	-0.198244
19718879	chr17:19718879:A:T	5.84846e-06	-1.17859e-10	-0.229949
19719193	chr17:19719193:G:A	2.80907e-06	-1.17859e-10	-0.963275
19719330	chr17:19719330:G:A	7.72679e-07	-1.52539	-0.728629
19719356	chr17:19719356:A:C	3.64288e-06	-1.17859e-10	-0.703353
19719449	chr17:19719449:A:G	6.66094e-06	0.922848	-1.02272
19719499	chr17:19719499:G:A	5.15318e-06	0.759005	-1.11552
19719673	chr17:19719673:C:G	4.68608e-06	0.659052	-1.11058
19719710	chr17:19719710:G:A	5.98497e-07	-1.42156	-1.0879
19719793	chr17:19719793:A:G	2.63644e-06	-1.29427	0.267576
19720224	chr17:19720224:C:T	5.62296e-06	-1.17859e-10	-0.269269
19720294	chr17:19720294:A:G	1.55808e-06	-1.55267	-2.20336e-10
19720658	chr17:19720658:G:A	9.31787e-07	-1.13385	-0.93293
19720969	chr17:19720969:C:T	5.06103e-06	-1.17859e-10	-0.374559
19720979	chr17:19720979:C:T	2.4517e-06	-1.17859e-10	-1.09934
19721525	chr17:19721525:G:A	9.59692e-07	-1.099	-0.938272
19721985	chr17:19721985:A:G	3.13697e-06	-1.17859e-10	-0.85287
19722324	chr17:19722324:G:A	2.53195e-06	-1.17859e-10	-1.06714
19723012	chr17:19723012:A:C	3.46857e-05	-1.17859e-10	1.5502
19723312	chr17:19723312:C:A	1.58534e-06	-1.01562	-0.51971
19723639	chr17:19723639:C:T	1.5038e-06	-1.58813	-2.20336e-10
19723715	chr17:19723715:G:A	8.3369e-07	-1.04328	-1.13474
19724032	chr17:19724032:A:C	2.99055e-06	-1.17859e-10	-0.900671
19724037	chr17:19724037:T:C	2.96256e-06	-1.17859e-10	-0.910072
19724441	chr17:19724441:G:C	2.35561e-06	-1.17859e-10	-1.13933
19724509	chr17:19724509:C:T	1.11498e-06	-1.45186	-0.435435
19724594	chr17:19724594:G:A	6.46719e-07	-1.58675	-0.845217
19724643	chr17:19724643:A:G	2.38461e-06	-1.17859e-10	-1.12709
19724872	chr17:19724872:G:T	2.44759e-06	-1.17859e-10	-1.10103
19725090	chr17:19725090:T:C	2.71151e-06	-1.17859e-10	-0.998621
19725150	chr17:19725150:C:G	1.6016e-06	-1.37045	-0.154678
19725524	chr17:19725524:T:C	1.75033e-06	-1.43632	-2.20336e-10
19725624	chr17:19725624:C:T	2.43833e-06	-1.17859e-10	-1.10481
19725662	chr17:19725662:G:A	2.71829e-06	-1.17859e-10	-0.996124
19726491	chr17:19726491:A:G	1.25288e-06	-1.48975	-0.280934
19726550	chr17:19726550:C:G	2.5778e-06	-1.17859e-10	-1.04919
19726666	chr17:19726666:A:C	5.6842e-07	-1.57187	-0.989155
19727306	chr17:19727306:A:T	4.68209e-06	-1.17859e-10	-0.452383
19727320	chr17:19727320:T:C	2.6604e-06	-1.17859e-10	-1.01765
19727366	chr17:19727366:G:C	6.80817e-07	-1.50816	-0.872432
19727790	chr17:19727790:G:A	2.35314e-06	-1.17859e-10	-1.14038
19728107	chr17:19728107:G:A	9.18878e-07	-1.00136	-1.07937
19728602	chr17:19728602:C:T	8.96042e-07	-1.50282	-0.603079
19728903	chr17:19728903:G:A	1.7178e-05	-1.17859e-10	0.847501
19729166	chr17:19729166:G:A	2.372e-06	-1.17859e-10	-1.1324
19729255	chr17:19729255:T:C	3.63821e-06	-1.17859e-10	-0.704636
19729742	chr17:19729742:C:T	1.49464e-06	-1.59424	-2.20336e-10
19730650	chr17:19730650:A:G	1.39974e-06	-1.55106	-0.108781
19730909	chr17:19730909:A:G	2.44682e-06	-1.17859e-10	-1.10134
19730912	chr17:19730912:G:A	1.50196e-05	-1.17859e-10	0.713231
19730926	chr17:19730926:G:A	2.3888e-06	-1.17859e-10	-1.12534
19731124	chr17:19731124:T:A	2.67281e-06	-1.17859e-10	-1.013
19731394	chr17:19731394:G:A	6.0406e-07	-1.53516	-0.965045
19731581	chr17:19731581:C:G	5.30779e-06	-1.29228	0.965327
19731753	chr17:19731753:G:A	1.50168e-06	-1.58955	-2.20336e-10
19732448	chr17:19732448:T:C	1.05478e-06	-1.56713	-0.375674
19732956	chr17:19732956:C:T	2.45685e-06	-1.17859e-10	-1.09725
19733406	chr17:19733406:C:T	6.80724e-07	-1.41575	-0.964972
19733673	chr17:19733673:T:C	3.0156e-06	-1.17859e-10	-0.892329
19733686	chr17:19733686:G:A	2.51535e-06	-1.17859e-10	-1.07372
19733810	chr17:19733810:G:A	2.50904e-05	-1.17859e-10	1.22636
19733902	chr17:19733902:C:T	6.86267e-07	-1.46144	-0.911177
19734180	chr17:19734180:G:A	2.16346e-06	-1.22442	-2.20336e-10
19734491	chr17:19734491:C:T	3.03617e-06	-1.17859e-10	-0.885532
19734840	chr17:19734840:A:G	9.56025e-07	-1.576	-0.465099
19735875	chr17:19735875:C:T	8.75102e-07	-1.59124	-0.538307
19735878	chr17:19735878:C:A	7.36409e-06	-1.17859e-10	0.000487535
19735924	chr17:19735924:G:A	1.47867e-05	-1.17859e-10	0.697603
19735941	chr17:19735941:C:T	4.15823e-06	-1.17859e-10	-0.571038
19736156	chr17:19736156:C:CA	8.27977e-07	-1.04915	-1.13575
19736308	chr17:19736308:T:C	2.60077e-06	-1.17859e-10	-1.04032
19736402	chr17:19736402:G:C	1.53721e-06	-0.489089	-1.07707
19736485	chr17:19736485:G:A	2.35188e-06	-1.17859e-10	-1.14091
19736528	chr17:19736528:T:C	2.50869e-06	-1.17859e-10	-1.07637
19737676	chr17:19737676:G:A	2.82637e-06	-1.17859e-10	-0.957133
19737802	chr17:19737802:C:T	2.89424e-06	-1.17859e-10	-0.933406
19737844	chr17:19737844:C:T	2.56379e-06	-1.17859e-10	-1.05464
19738134	chr17:19738134:G:A	6.48289e-06	-1.17859e-10	-0.126962
19738164	chr17:19738164:G:T	2.85811e-06	-1.17859e-10	-0.945966
19738955	chr17:19738955:T:TG	7.94211e-07	-1.23266	-0.993873
19738960	chr17:19738960:C:T	2.50429e-06	-1.17859e-10	-1.07812
19739035	chr17:19739035:C:T	2.47008e-06	-1.17859e-10	-1.09188
19739961	chr17:19739961:C:CT	4.15132e-06	-0.572702	-2.20336e-10
19740238	chr17:19740238:C:T	4.97128e-06	-1.17859e-10	-0.39245
19740371	chr17:19740371:T:A	2.45333e-06	-1.17859e-10	-1.09868
19740913	chr17:19740913:C:G	7.6373e-07	-1.29009	-0.97558
19741012	chr17:19741012:C:T	2.37918e-06	-1.17859e-10	-1.12937
19742099	chr17:19742099:C:T	7.25361e-06	-1.17859e-10	-0.0146287
19742310	chr17:19742310:G:A	6.32796e-07	-1.59206	-0.861679
19742811	chr17:19742811:G:C	5.27116e-06	-1.17859e-10	-0.333877
19742905	chr17:19742905:C:T	3.51814e-06	-1.17859e-10	-0.738194
19743437	chr17:19743437:C:T	1.50164e-06	-1.58957	-2.20336e-10
19743729	chr17:19743729:G:A	2.5654e-06	-1.17859e-10	-1.05401
19744182	chr17:19744182:A:C	2.03405e-05	-1.17859e-10	1.01649
19744443	chr17:19744443:G:C	2.88821e-06	-1.17859e-10	-0.93549
19744989	chr17:19744989:C:T	4.82072e-06	-1.17859e-10	-0.423204
19745003	chr17:19745003:C:G	2.4337e-06	-1.17859e-10	-1.10672
19745300	chr17:19745300:T:G	2.65038e-06	-1.17859e-10	-1.02142
19745316	chr17:19745316:T:C	7.27211e-07	-1.49363	-0.821032
19745402	chr17:19745402:G:A	2.89729e-06	-1.17859e-10	-0.932351
19745432	chr17:19745432:C:T	2.89127e-06	-1.17859e-10	-0.934431
19745936	chr17:19745936:A:G	5.61377e-07	-1.57779	-0.995699
19746584	chr17:19746584:A:G	3.39032e-06	-1.17859e-10	-0.775204
19746653	chr17:19746653:GCA:G	2.5466e-06	-1.17859e-10	-1.06137
19746920	chr17:19746920:T:C	2.39377e-06	-1.17859e-10	-1.12326
19747018	chr17:19747018:G:A	2.45629e-06	-1.17859e-10	-1.09747
19747322	chr17:19747322:C:G	5.0882e-06	-1.17859e-10	-0.369203
19747806	chr17:19747806:C:G	1.78347e-06	-1.41756	-2.20336e-10
19748070	chr17:19748070:C:T	2.37063e-06	-1.17859e-10	-1.13297
19748112	chr17:19748112:C:T	2.95213e-06	-0.9136	-2.20336e-10
19748298	chr17:19748298:C:T	8.8688e-07	-1.59393	-0.522242
19748723	chr17:19748723:AC:A	2.37515e-06	-1.17859e-10	-1.13107
19748829	chr17:19748829:TG:T	2.78934e-06	-1.17859e-10	-0.970324
19749199	chr17:19749199:C:G	1.82448e-06	-1.39483	-2.20336e-10
19749262	chr17:19749262:G:A	6.90698e-07	-1.29644	-1.06974
19749423	chr17:19749423:G:A	2.62693e-06	-1.17859e-10	-1.03031
19749581	chr17:19749581:C:T	6.83406e-07	-1.31543	-1.06136
19749742	chr17:19749742:A:T	1.77675e-05	0.881244	-2.20336e-10
19749802	chr17:19749802:T:C	5.81505e-06	-1.17859e-10	-0.235678
19749997	chr17:19749997:A:G	2.37569e-06	-0.406749	-0.724091
19751056	chr17:19751056:G:GGCCTGGCTCCTGGCTGCCTT	5.91193e-06	-1.17859e-10	-0.219155
19751295	chr17:19751295:A:G	6.75259e-07	-1.5738	-0.814984
19751542	chr17:19751542:A:G	2.39483e-06	-1.17859e-10	-1.12282
19751764	chr17:19751764:G:A	1.65832e-06	-1.49032	-2.20336e-10
19752025	chr17:19752025:C:T	2.39592e-06	-1.17859e-10	-1.12236
19752780	chr17:19752780:T:C	3.61085e-06	-1.17859e-10	-0.712185
19752889	chr17:19752889:T:C	1.89465e-06	-1.3571	-2.20336e-10
19753253	chr17:19753253:G:GC	1.65016e-06	-1.49525	-2.20336e-10
19753387	chr17:19753387:G:A	2.40907e-06	-1.17859e-10	-1.11689
19754519	chr17:19754519:C:T	8.48726e-06	-1.17859e-10	0.142438
19754534	chr17:19754534:C:G	7.54764e-07	-1.37542	-0.902055
19754568	chr17:19754568:A:G	9.51772e-07	-1.56138	-0.484175
19754768	chr17:19754768:G:A	9.13982e-07	-1.5586	-0.527467
19754936	chr17:19754936:A:G	2.60219e-05	-1.17859e-10	1.26281
19755102	chr17:19755102:T:G	2.35522e-06	-1.17859e-10	-1.13949
19755216	chr17:19755216:T:C	2.72239e-06	-1.17859e-10	-0.994617
19755540	chr17:19755540:A:G	6.36006e-07	-1.56057	-0.888108
19755604	chr17:19755604:T:C	5.44158e-06	-1.17859e-10	-0.302058
19755936	chr17:19755936:C:T	2.43665e-06	-1.17859e-10	-1.1055
19755986	chr17:19755986:T:C	7.31e-07	-1.57168	-0.737788
19756038	chr17:19756038:G:A	1.52519e-06	-1.57401	-2.20336e-10
19756436	chr17:19756436:C:T	5.10205e-07	-1.52971	-1.13936
19756761	chr17:19756761:C:A	2.49416e-06	-1.17859e-10	-1.08218
19756923	chr17:19756923:C:T	6.35047e-06	-1.17859e-10	-0.147599
19757506	chr17:19757506:C:T	3.81019e-06	-1.17859e-10	-0.658449
19757624	chr17:19757624:T:G	3.34933e-06	-1.17859e-10	-0.787368
19757802	chr17:19757802:G:A	3.61466e-06	-1.17859e-10	-0.71113
19757826	chr17:19757826:G:A	3.36924e-06	-1.17859e-10	-0.78144
19757955	chr17:19757955:C:T	1.10439e-05	-1.17859e-10	0.405755
19757974	chr17:19757974:C:T	2.81837e-06	-1.17859e-10	-0.959971
19758638	chr17:19758638:T:G	4.64916e-06	-1.17859e-10	-0.459441
19758682	chr17:19758682:G:T	1.24288e-05	0.523889	-2.20336e-10
19758791	chr17:19758791:C:T	5.55533e-06	-1.17859e-10	-0.28137
19758905	chr17:19758905:G:A	6.09538e-07	-1.52817	-0.963009
19758928	chr17:19758928:T:C	5.50635e-07	-1.59415	-0.998664
19759147	chr17:19759147:C:T	1.49548e-06	-1.59368	-2.20336e-10
19759163	chr17:19759163:T:C	2.70531e-06	-1.17859e-10	-1.00091
19759284	chr17:19759284:A:T	5.42971e-07	-1.59374	-1.01308
19759396	chr17:19759396:C:T	1.57702e-06	-1.54059	-2.20336e-10
19759646	chr17:19759646:C:T	4.57131e-06	-1.17859e-10	-0.476328
19759706	chr17:19759706:G:A	1.55103e-06	-1.55721	-2.20336e-10
19759767	chr17:19759767:T:A	3.1366e-06	-1.17859e-10	-0.852988
19759877	chr17:19759877:G:A	5.52609e-06	-1.17859e-10	-0.286648
19759996	chr17:19759996:G:T	6.98145e-07	-1.29051	-1.06494
19760211	chr17:19760211:C:G	2.51602e-06	-1.07345	-2.20336e-10
19760223	chr17:19760223:C:T	4.8575e-07	-1.57731	-1.14088
19760274	chr17:19760274:G:A	1.46379e-06	-1.58952	-0.0255764
19760434	chr17:19760434:T:C	5.0584e-07	-1.53672	-1.14094
19760959	chr17:19760959:G:C	1.06291e-05	-1.17859e-10	0.367465
19760991	chr17:19760991:A:C	6.75157e-07	-1.32693	-1.06201
19761001	chr17:19761001:C:T	3.56991e-06	-1.17859e-10	-0.723588
19761005	chr17:19761005:A:G	5.35666e-07	-1.59008	-1.0303
19761145	chr17:19761145:A:G	5.44167e-07	-1.58868	-1.01594
19761229	chr17:19761229:A:G	7.1293e-07	-1.57446	-0.760038
19761617	chr17:19761617:C:T	1.49597e-06	-1.59335	-2.20336e-10
19761726	chr17:19761726:G:A	7.81149e-07	-1.10387	-1.13925
19762086	chr17:19762086:C:T	2.43788e-06	-1.17859e-10	-1.105
19762124	chr17:19762124:T:C	5.25652e-06	-1.17859e-10	-0.336658
19762283	chr17:19762283:G:A	2.35795e-06	-1.17859e-10	-1.13834
19762290	chr17:19762290:C:T	8.17461e-06	-1.17859e-10	0.104906
19762491	chr17:19762491:G:A	4.84987e-07	-1.59153	-1.12823
19762515	chr17:19762515:A:G	4.84171e-06	-1.17859e-10	-0.418859
19762527	chr17:19762527:C:T	2.53059e-06	-1.17859e-10	-1.06768
19762585	chr17:19762585:C:T	2.44213e-06	-1.17859e-10	-1.10326
19762622	chr17:19762622:G:A	7.37053e-07	-1.1779	-1.12333
19762623	chr17:19762623:C:T	1.32886e-06	-1.01598	-0.695829
19762688	chr17:19762688:C:T	6.21269e-07	-1.47611	-0.996012
19763361	chr17:19763361:CA:C	7.48702e-06	-1.17859e-10	0.0170437
19763712	chr17:19763712:A:G	2.61485e-06	-1.17859e-10	-1.03492
19764089	chr17:19764089:G:A	2.87012e-06	-1.17859e-10	-0.941773
19764313	chr17:19764313:T:C	2.21145e-06	-1.20248	-2.20336e-10
19764430	chr17:19764430:A:G	1.49881e-06	-1.59146	-2.20336e-10
19764451	chr17:19764451:A:G	2.43857e-06	-1.17859e-10	-1.10471
19764473	chr17:19764473:T:C	3.69158e-06	-1.17859e-10	-0.690073
19764534	chr17:19764534:T:C	3.66529e-06	-1.17859e-10	-0.697221
19765138	chr17:19765138:C:G	2.70965e-06	-1.17859e-10	-0.999309
19765500	chr17:19765500:T:C	2.40974e-06	-1.17859e-10	-1.11661
19765611	chr17:19765611:C:T	1.50033e-06	-1.59044	-2.20336e-10
19765915	chr17:19765915:C:T	2.8639e-06	-1.17859e-10	-0.943944
19765942	chr17:19765942:T:C	1.30516e-05	-1.17859e-10	0.572782
19766395	chr17:19766395:C:T	8.6398e-07	-1.39744	-0.744892
19767010	chr17:19767010:C:A	3.33961e-06	-1.17859e-10	-0.790273
19767291	chr17:19767291:G:A	3.3713e-06	-1.17859e-10	-0.780829
19767684	chr17:19767684:C:T	2.85082e-06	-1.17859e-10	-0.948519
19768076	chr17:19768076:C:G	5.59175e-06	-1.17859e-10	-0.274836
19768145	chr17:19768145:C:T	7.5214e-07	-1.23642	-1.04454
19768219	chr17:19768219:T:G	2.36743e-05	-1.17859e-10	1.16826
19768331	chr17:19768331:T:G	2.44451e-06	-1.17859e-10	-1.10228
19768490	chr17:19768490:C:T	2.35557e-06	-1.17859e-10	-1.13934
19768951	chr17:19768951:C:T	4.50663e-06	-1.17859e-10	-0.490579
19769096	chr17:19769096:G:A	1.93437e-05	-1.17859e-10	0.966239
19769207	chr17:19769207:AGAGT:A	2.5748e-06	-1.17859e-10	-1.05035
19769284	chr17:19769284:C:T	2.3518e-06	-1.17859e-10	-1.14095
19769531	chr17:19769531:G:A	4.28105e-05	-1.17859e-10	1.76066
19769661	chr17:19769661:C:T	6.35009e-05	-1.17859e-10	2.15493
19770744	chr17:19770744:A:G	1.96432e-06	-1.32098	-2.20336e-10
19770835	chr17:19770835:C:T	2.13805e-06	-1.23624	-2.20336e-10
19771700	chr17:19771700:G:A	1.85893e-05	-0.281238	1.2077
19771791	chr17:19771791:T:C	5.14998e-06	-1.5571	1.19997
19772234	chr17:19772234:C:T	5.53707e-05	-1.17859e-10	2.01792
19772275	chr17:19772275:C:T	1.99388e-06	-1.30604	-2.20336e-10
19772459	chr17:19772459:A:G	6.24722e-06	-1.17859e-10	-0.163991
19772656	chr17:19772656:T:C	2.62692e-06	-1.17859e-10	-1.03032
19772658	chr17:19772658:C:T	2.39459e-06	-1.17859e-10	-1.12292
19773199	chr17:19773199:C:A	3.6032e-06	-1.17859e-10	-0.714305
19773360	chr17:19773360:A:C	2.90397e-06	-1.17859e-10	-0.930048
19773378	chr17:19773378:A:G	1.96228e-06	-1.32202	-2.20336e-10
19773517	chr17:19773517:A:G	4.13289e-06	-1.17859e-10	-0.577151
19773678	chr17:19773678:T:A	2.77561e-06	-1.17859e-10	-0.975256
19773995	chr17:19773995:T:TACAGC	1.52126e-06	-1.57659	-2.20336e-10
19774031	chr17:19774031:T:TA	7.63208e-07	-1.51698	-0.749373
19774995	chr17:19774995:A:C	7.10461e-07	-1.4385	-0.899468
19775162	chr17:19775162:G:A	2.07204e-06	-1.26759	-2.20336e-10
19775795	chr17:19775795:T:C	2.54526e-06	-1.17859e-10	-1.0619
19776483	chr17:19776483:CA:C	2.37989e-06	-1.17859e-10	-1.12907
19776588	chr17:19776588:A:G	2.05412e-06	-1.27628	-2.20336e-10
19776776	chr17:19776776:G:C	2.03379e-06	-1.28623	-2.20336e-10
19776851	chr17:19776851:A:C	1.49646e-06	-1.59302	-2.20336e-10
19776907	chr17:19776907:A:G	5.5433e-06	-1.17859e-10	-0.283538
19777254	chr17:19777254:G:A	7.60426e-06	0.0325807	-2.20336e-10
19778325	chr17:19778325:T:C	7.98906e-07	-1.49736	-0.72328
19778822	chr17:19778822:G:T	2.35201e-06	-1.17859e-10	-1.14086
19779014	chr17:19779014:G:A	7.98272e-07	-1.50141	-0.720023
19779679	chr17:19779679:T:A	8.2256e-05	-1.17859e-10	2.41371
19780251	chr17:19780251:A:T	2.02813e-06	-1.28901	-2.20336e-10
19780294	chr17:19780294:C:T	2.69452e-06	-1.17859e-10	-1.00491
19780295	chr17:19780295:C:A	2.69444e-06	-1.17859e-10	-1.00494
19780647	chr17:19780647:T:C	2.64115e-06	-1.17859e-10	-1.02491
19781102	chr17:19781102:C:T	4.48685e-06	-1.17859e-10	-0.494976
19781168	chr17:19781168:A:C	6.34389e-05	-1.17859e-10	2.15395
19782355	chr17:19782355:G:A	4.10415e-06	-1.17859e-10	-0.584129
19782400	chr17:19782400:A:C	1.98955e-06	-1.30822	-2.20336e-10
19782777	chr17:19782777:G:A	7.19361e-05	-1.17859e-10	2.27965
19783249	chr17:19783249:G:A	2.36557e-06	-1.17859e-10	-1.13511
19783390	chr17:19783390:G:T	1.96222e-06	-1.32205	-2.20336e-10
19783772	chr17:19783772:G:A	2.47946e-06	-1.17859e-10	-1.08809
19784669	chr17:19784669:G:A	3.583e-06	-1.17859e-10	-0.719928
19784680	chr17:19784680:T:C	2.4412e-06	-1.17859e-10	-1.10364
19785316	chr17:19785316:A:G	1.59191e-06	-1.53119	-2.20336e-10
19785533	chr17:19785533:AAAAAAAAAACC:A	8.10358e-05	-1.17859e-10	2.39876
19785553	chr17:19785553:A:C	2.70818e-06	-1.17859e-10	-0.999849
19785632	chr17:19785632:C:T	2.04589e-06	-1.28029	-2.20336e-10
19785656	chr17:19785656:C:A	5.12244e-05	-1.17859e-10	1.94009
19785728	chr17:19785728:C:T	8.04827e-07	-1.48997	-0.72328
19786246	chr17:19786246:C:T	6.26907e-07	-1.47172	-0.991365
19786327	chr17:19786327:TTA:T	2.50208e-06	-1.17859e-10	-1.07901
19786399	chr17:19786399:G:A	3.71843e-06	-1.17859e-10	-0.682826
19786436	chr17:19786436:A:G	2.04918e-06	-1.27869	-2.20336e-10
19786662	chr17:19786662:T:C	1.72174e-06	-1.45279	-2.20336e-10
19786893	chr17:19786893:A:T	2.35651e-06	-1.17859e-10	-1.13895
19787229	chr17:19787229:C:T	2.67905e-06	-1.17859e-10	-1.01067
19787234	chr17:19787234:G:A	3.62908e-06	-1.17859e-10	-0.707148
19787934	chr17:19787934:T:C	2.24662e-06	-1.1867	-2.20336e-10
19788063	chr17:19788063:C:T	2.54426e-06	-1.17859e-10	-1.06229
19788111	chr17:19788111:G:A	5.96089e-05	-1.17859e-10	2.09168
19788559	chr17:19788559:T:C	2.36317e-06	-1.17859e-10	-1.13612
19789040	chr17:19789040:C:T	3.07175e-06	-1.17859e-10	-0.87388
19789457	chr17:19789457:A:G	1.93144e-06	-1.33786	-2.20336e-10
19789496	chr17:19789496:G:A	4.84846e-07	-1.59006	-1.12999
19790515	chr17:19790515:T:C	1.00997e-05	-0.101212	0.417593
19791198	chr17:19791198:C:T	5.54534e-05	-1.17859e-10	2.01942
19791748	chr17:19791748:C:T	3.82888e-06	-1.17859e-10	-0.653555
19792136	chr17:19792136:T:G	4.51084e-06	-0.489644	-2.20336e-10
19792608	chr17:19792608:G:A	1.93488e-06	-1.33608	-2.20336e-10
19792709	chr17:19792709:G:A	6.94749e-05	-1.17859e-10	2.24484
19792974	chr17:19792974:CAT:C	2.69609e-06	-1.17859e-10	-1.00432
19793141	chr17:19793141:C:A	2.36816e-06	-1.17859e-10	-1.13402
19793480	chr17:19793480:C:T	8.38344e-07	-1.115	-1.05745
19793934	chr17:19793934:T:C	1.65399e-06	-1.49294	-2.20336e-10
19794539	chr17:19794539:C:T	5.63092e-05	-1.17859e-10	2.03473
19794663	chr17:19794663:G:A	1.8722e-06	-1.3462	-0.0228113
19795808	chr17:19795808:G:A	5.38922e-07	-1.58709	-1.02723
19796045	chr17:19796045:T:C	6.64093e-07	-1.41571	-0.989749
19797537	chr17:19797537:C:T	1.46535e-05	-1.17859e-10	0.68855
19798035	chr17:19798035:T:A	1.03349e-06	-1.57095	-0.39223
19798367	chr17:19798367:T:C	1.83655e-05	-1.17859e-10	0.914345
19798373	chr17:19798373:A:G	2.08059e-06	-1.26348	-2.20336e-10
19799152	chr17:19799152:C:T	2.3895e-06	-1.12504	-2.20336e-10
19799606	chr17:19799606:A:C	4.38034e-06	-1.17859e-10	-0.519002
19799971	chr17:19799971:G:C	1.5211e-06	-1.57669	-2.20336e-10
19800536	chr17:19800536:A:AT	2.48418e-06	-1.17859e-10	-1.08619
19800542	chr17:19800542:C:T	7.49659e-07	-1.50796	-0.776306
19801112	chr17:19801112:TTATAAG:T	5.99285e-06	-0.44691	0.241349
19801343	chr17:19801343:G:C	1.62315e-05	-0.0321809	0.82301
19801407	chr17:19801407:C:T	2.00809e-06	-1.29894	-2.20336e-10
19802687	chr17:19802687:C:T	2.36072e-06	-1.17859e-10	-1.13716
19802842	chr17:19802842:G:C	8.22785e-07	-1.49557	-0.695619
19803167	chr17:19803167:G:A	8.41179e-07	-1.51781	-0.651269
19803212	chr17:19803212:TAGAA:T	2.45543e-06	-1.17859e-10	-1.09782
19803218	chr17:19803218:A:G	2.45077e-06	-1.17859e-10	-1.09973
19803342	chr17:19803342:C:A	1.83225e-05	0.113624	0.798378
19803478	chr17:19803478:T:G	1.96065e-06	-1.32285	-2.20336e-10
19803824	chr17:19803824:G:C	2.64019e-06	-1.17859e-10	-1.02528
19803839	chr17:19803839:G:A	1.83581e-06	-1.38864	-2.20336e-10
19803953	chr17:19803953:A:G	4.32411e-06	-1.17859e-10	-0.531921
19804112	chr17:19804112:G:T	3.03974e-06	-1.17859e-10	-0.884355
19804211	chr17:19804211:C:T	2.21386e-06	-1.20139	-2.20336e-10
19804427	chr17:19804427:A:T	1.91501e-06	-1.34641	-2.20336e-10
19804590	chr17:19804590:T:C	2.01843e-06	-1.29381	-2.20336e-10
19804655	chr17:19804655:T:C	1.55358e-06	-1.55557	-2.20336e-10
19804927	chr17:19804927:G:A	2.62542e-06	-1.17859e-10	-1.03089
19805054	chr17:19805054:TATA:T	1.88618e-06	-1.48429	0.122711
19805806	chr17:19805806:T:C	2.45542e-06	-1.17859e-10	-1.09783
19806250	chr17:19806250:T:C	3.07972e-06	-1.17859e-10	-0.87129
19806277	chr17:19806277:CAG:C	1.09112e-06	-1.43186	-0.477062
19806609	chr17:19806609:A:G	4.13134e-06	-1.17859e-10	-0.577526
19806624	chr17:19806624:CT:C	2.53593e-06	-1.17859e-10	-1.06557
19806731	chr17:19806731:G:A	1.51392e-06	-1.58143	-2.20336e-10
19806736	chr17:19806736:T:C	1.79528e-05	-1.17859e-10	0.891618
19806808	chr17:19806808:G:A	1.75245e-05	-1.17859e-10	0.867473
19807854	chr17:19807854:G:A	2.36342e-06	-1.17859e-10	-1.13602
19808924	chr17:19808924:A:C	3.23587e-06	-1.17859e-10	-0.82183
19808989	chr17:19808989:A:G	5.25264e-06	-1.17859e-10	-0.337396
19809153	chr17:19809153:G:A	4.13853e-06	-1.17859e-10	-0.575787
19810093	chr17:19810093:T:C	2.64993e-06	-1.17859e-10	-1.0216
19810427	chr17:19810427:C:T	7.01423e-07	-1.34381	-1.00696
19810445	chr17:19810445:G:A	2.65628e-06	-1.17859e-10	-1.0192
19810893	chr17:19810893:G:A	1.16411e-06	-1.49658	-0.347586
19811228	chr17:19811228:T:G	2.55037e-06	-1.17859e-10	-1.05989
19811312	chr17:19811312:C:T	2.97604e-06	-1.17859e-10	-0.905534
19811505	chr17:19811505:G:T	2.35867e-06	-1.17859e-10	-1.13803
19812134	chr17:19812134:T:C	1.96014e-06	-1.32311	-2.20336e-10
19812269	chr17:19812269:T:C	2.0656e-06	-1.27071	-2.20336e-10
19812299	chr17:19812299:G:A	1.74675e-05	-1.17859e-10	0.864215
19812343	chr17:19812343:G:A	4.33596e-06	-1.17859e-10	-0.529185
19812442	chr17:19812442:T:A	7.81032e-07	-1.50634	-0.736929
19812587	chr17:19812587:T:G	5.76987e-06	-1.53869	1.29522
19812636	chr17:19812636:A:G	3.9388e-06	-1.17859e-10	-0.625251
19812819	chr17:19812819:G:A	4.23876e-06	-1.17859e-10	-0.551857
19812822	chr17:19812822:T:A	8.60309e-07	-1.49779	-0.648801
19813125	chr17:19813125:C:T	1.99038e-06	-1.3078	-2.20336e-10
19813159	chr17:19813159:T:C	2.38183e-06	-1.12826	-2.20336e-10
19813413	chr17:19813413:A:T	4.20569e-06	-1.17859e-10	-0.559689
19814556	chr17:19814556:T:C	8.64542e-07	-1.5016	-0.640083
19814650	chr17:19814650:G:A	2.37188e-06	-1.17859e-10	-1.13245
19814704	chr17:19814704:G:A	4.92227e-06	-1.17859e-10	-0.402358
19815813	chr17:19815813:C:T	2.69649e-06	-1.17859e-10	-1.00418
19816182	chr17:19816182:C:A	6.36596e-06	-1.17859e-10	-0.145162
19816207	chr17:19816207:C:T	1.96246e-06	-1.32193	-2.20336e-10
19816514	chr17:19816514:G:C	2.40886e-06	-1.17859e-10	-1.11697
19817360	chr17:19817360:G:T	2.47294e-06	-1.09072	-2.20336e-10
19817478	chr17:19817478:T:C	2.422e-06	-1.17859e-10	-1.11153
19817525	chr17:19817525:T:C	1.13026e-06	-1.28076	-0.592922
19817707	chr17:19817707:T:A	2.40596e-06	-1.17859e-10	-1.11818
19817949	chr17:19817949:G:T	1.06924e-06	-1.55962	-0.36956
19819162	chr17:19819162:T:A	7.32629e-07	-1.20652	-1.10073
19819249	chr17:19819249:C:T	4.83244e-07	-1.5865	-1.13686
19819473	chr17:19819473:G:C	1.34128e-06	-0.792712	-0.909789
19820647	chr17:19820647:T:C	1.03106e-06	-1.53322	-0.43232
19820842	chr17:19820842:C:T	8.12251e-07	-1.48496	-0.719114
19821575	chr17:19821575:T:C	4.37336e-06	-1.17859e-10	-0.520596
19821992	chr17:19821992:ATCTTTT:A	2.96318e-06	-0.909865	-2.20336e-10
19822119	chr17:19822119:G:A	3.70964e-06	-1.17859e-10	-0.685193
19822240	chr17:19822240:T:C	1.9463e-06	-1.47607	0.145867
19822265	chr17:19822265:G:A	3.7301e-06	-1.17859e-10	-0.679694
19822393	chr17:19822393:G:A	6.92139e-05	-1.17859e-10	2.24107
19822401	chr17:19822401:A:AC	3.70826e-06	-1.17859e-10	-0.685565
19822407	chr17:19822407:G:A	2.35204e-06	-1.17859e-10	-1.14085
19822425	chr17:19822425:G:C	4.1185e-06	-1.17859e-10	-0.580638
19822615	chr17:19822615:G:A	8.05457e-06	-1.17859e-10	0.0901115
19822662	chr17:19822662:C:T	3.14826e-06	-1.17859e-10	-0.849277
19823257	chr17:19823257:T:C	1.5321e-06	-1.56949	-2.20336e-10
19823354	chr17:19823354:C:T	8.61811e-06	0.157738	-2.20336e-10
19823520	chr17:19823520:C:T	2.02364e-06	-1.29123	-2.20336e-10
19823584	chr17:19823584:A:G	1.97865e-05	-1.17859e-10	0.988872
19823822	chr17:19823822:C:T	4.37559e-06	-1.17859e-10	-0.520086
19824613	chr17:19824613:G:T	4.33816e-06	-1.17859e-10	-0.528677
19824764	chr17:19824764:T:C	2.26532e-05	-1.17859e-10	1.12418
19824778	chr17:19824778:G:A	2.40581e-06	-1.17859e-10	-1.11824
19824999	chr17:19824999:A:G	3.64471e-06	-1.17859e-10	-0.702851
19825365	chr17:19825365:G:A	1.8521e-06	-1.37981	-2.20336e-10
19825596	chr17:19825596:G:T	3.6251e-06	-1.17859e-10	-0.708247
19825942	chr17:19825942:C:T	3.06847e-06	-1.17859e-10	-0.874947
19825995	chr17:19825995:A:AT	1.46777e-06	-0.842623	-0.769763
19826066	chr17:19826066:T:C	2.83052e-06	-0.955669	-2.20336e-10
19826182	chr17:19826182:T:C	7.91246e-07	-1.49896	-0.731311
19826593	chr17:19826593:A:G	1.49461e-06	-1.59426	-2.20336e-10
19826704	chr17:19826704:C:G	1.74546e-05	-1.17859e-10	0.863477
19826797	chr17:19826797:G:A	2.01366e-06	-1.29617	-2.20336e-10
19827023	chr17:19827023:G:C	3.90132e-06	-1.17859e-10	-0.634814
19827028	chr17:19827028:T:C	6.17591e-06	-1.17859e-10	-0.175472
19827670	chr17:19827670:G:A	2.35222e-06	-1.17859e-10	-1.14077
19827834	chr17:19827834:C:T	1.86354e-05	0.0447412	0.884193
19827968	chr17:19827968:A:C	1.04031e-05	-1.17859e-10	0.34598
19828126	chr17:19828126:G:GA	1.28616e-06	-1.59424	-0.150229
19828160	chr17:19828160:A:C	1.25322e-05	-1.17859e-10	0.532178
19828191	chr17:19828191:A:G	8.15169e-07	-1.50136	-0.699127
19828329	chr17:19828329:C:T	2.48289e-06	-1.17859e-10	-1.0867
19828494	chr17:19828494:A:G	1.79584e-05	-1.17859e-10	0.89193
19828696	chr17:19828696:A:G	1.98343e-06	-1.3113	-2.20336e-10
19828920	chr17:19828920:A:C	7.56357e-07	-1.51032	-0.765046
19828992	chr17:19828992:C:T	3.36956e-06	-1.17859e-10	-0.781347
19829119	chr17:19829119:AT:A	7.29579e-07	-1.20082	-1.1106
19830037	chr17:19830037:T:A	2.38578e-06	-1.17859e-10	-1.1266
19830387	chr17:19830387:A:C	1.88951e-06	-1.35981	-2.20336e-10
19830518	chr17:19830518:T:C	1.94473e-06	-1.331	-2.20336e-10
19830632	chr17:19830632:A:C	2.53014e-06	-1.17859e-10	-1.06785
19830729	chr17:19830729:T:C	6.67857e-05	-1.17859e-10	2.20536
19830877	chr17:19830877:A:G	7.15646e-06	-1.17859e-10	-0.0281124
19830887	chr17:19830887:C:T	1.22211e-05	-1.17859e-10	0.507033
19831402	chr17:19831402:A:G	8.21256e-07	-1.49664	-0.696405
19831742	chr17:19831742:G:A	1.51404e-06	-1.58135	-2.20336e-10
19832324	chr17:19832324:G:A	2.35936e-06	-1.17859e-10	-1.13774
19832333	chr17:19832333:C:T	1.23997e-06	-1.51003	-0.271005
19832525	chr17:19832525:A:C	6.98903e-05	-1.17859e-10	2.2508
19832561	chr17:19832561:G:C	3.88456e-06	-1.17859e-10	-0.639117
19832598	chr17:19832598:C:T	2.28537e-06	-1.1696	-2.20336e-10
19832631	chr17:19832631:A:G	4.18652e-06	-1.50713	0.942868
19832949	chr17:19832949:C:G	7.76654e-07	-1.10911	-1.13977
19833196	chr17:19833196:T:C	2.38689e-06	-1.17859e-10	-1.12614
19833240	chr17:19833240:C:T	2.36424e-06	-1.17859e-10	-1.13567
19833420	chr17:19833420:G:A	1.77076e-06	-1.42472	-2.20336e-10
19833475	chr17:19833475:G:A	1.51074e-05	-1.17859e-10	0.719054
19833503	chr17:19833503:G:C	7.18305e-05	-1.17859e-10	2.27818
19833811	chr17:19833811:C:T	2.37251e-06	-1.17859e-10	-1.13218
19833821	chr17:19833821:T:C	2.6937e-06	-1.17859e-10	-1.00521
19833862	chr17:19833862:A:G	2.78827e-06	-1.17859e-10	-0.970706
19834738	chr17:19834738:C:A	2.94028e-06	-1.17859e-10	-0.917624
19835018	chr17:19835018:C:T	7.2955e-06	-1.17859e-10	-0.00886966
19835022	chr17:19835022:C:T	3.21569e-06	-1.17859e-10	-0.828086
19835187	chr17:19835187:C:T	2.4558e-06	-1.17859e-10	-1.09767
19836120	chr17:19836120:C:A	3.04752e-06	-1.17859e-10	-0.881799
19836406	chr17:19836406:C:A	1.18793e-05	-1.17859e-10	0.478669
19837055	chr17:19837055:C:T	1.74546e-05	-1.17859e-10	0.863477
19837081	chr17:19837081:G:A	3.77137e-06	-1.17859e-10	-0.66869
19837610	chr17:19837610:T:G	8.00131e-05	-1.17859e-10	2.38606
19838435	chr17:19838435:T:G	2.38802e-06	-1.12566	-2.20336e-10
19838446	chr17:19838446:C:T	8.29807e-06	0.644914	-0.525019
19838448	chr17:19838448:G:A	7.41362e-05	-1.17859e-10	2.30978
19838743	chr17:19838743:A:G	1.88641e-06	-1.36145	-2.20336e-10
19839201	chr17:19839201:T:C	1.13547e-06	-0.767503	-1.10158
19839525	chr17:19839525:G:A	1.78765e-05	-1.17859e-10	0.887359
19839598	chr17:19839598:G:A	6.93129e-05	-1.17859e-10	2.2425
19839725	chr17:19839725:T:C	9.7144e-07	-1.52334	-0.50176
19840322	chr17:19840322:T:C	1.91544e-06	-1.34618	-2.20336e-10
19840792	chr17:19840792:A:G	6.62795e-05	-1.17859e-10	2.19775
19840879	chr17:19840879:ACT:A	2.932e-06	-1.17859e-10	-0.920443
19841015	chr17:19841015:A:G	3.74003e-06	-1.17859e-10	-0.677034
19841884	chr17:19841884:G:A	1.55942e-06	-1.55181	-2.20336e-10
19842144	chr17:19842144:A:G	2.39584e-06	-1.17859e-10	-1.12239
19842163	chr17:19842163:C:G	4.17774e-06	-1.17859e-10	-0.566357
19842424	chr17:19842424:C:T	1.12316e-05	-0.026299	0.448907
19843484	chr17:19843484:A:C	3.19091e-06	-1.17859e-10	-0.835823
19843599	chr17:19843599:G:C	4.14103e-06	-1.17859e-10	-0.575183
19843861	chr17:19843861:T:C	2.44216e-06	-1.17859e-10	-1.10324
19844021	chr17:19844021:C:T	7.76654e-07	-1.52888	-0.72001
19844094	chr17:19844094:A:G	2.69699e-06	-1.17859e-10	-1.00399
19844199	chr17:19844199:G:T	8.60164e-07	-1.51773	-0.629027
19844380	chr17:19844380:T:C	7.73337e-07	-1.52041	-0.732762
19844750	chr17:19844750:T:C	1.44503e-05	-0.190275	0.864865
19845502	chr17:19845502:T:A	7.07178e-07	-1.40262	-0.939985
19845663	chr17:19845663:G:A	2.65398e-06	-1.17859e-10	-1.02007
19846293	chr17:19846293:CCTAT:C	2.65625e-06	-1.17859e-10	-1.01921
19846342	chr17:19846342:A:G	1.97415e-06	-1.31599	-2.20336e-10
19846559	chr17:19846559:G:C	2.1511e-06	-1.23015	-2.20336e-10
19846703	chr17:19846703:T:C	3.73762e-06	-1.17859e-10	-0.677678
19847124	chr17:19847124:C:T	8.58176e-07	-1.53177	-0.617302
19847215	chr17:19847215:T:C	2.55182e-06	-1.05932	-2.20336e-10
19847258	chr17:19847258:G:A	1.97999e-06	-1.31304	-2.20336e-10
19847345	chr17:19847345:T:C	2.69484e-06	-1.17859e-10	-1.00479
19847693	chr17:19847693:G:A	3.63143e-06	-1.17859e-10	-0.706502
19847706	chr17:19847706:T:C	3.25515e-06	-1.17859e-10	-0.815891
19847903	chr17:19847903:C:T	9.21622e-07	-1.34168	-0.736066
19847962	chr17:19847962:T:C	1.49842e-05	-1.17859e-10	0.710868
19848171	chr17:19848171:A:C	2.00454e-06	-1.30071	-2.20336e-10
19848738	chr17:19848738:C:T	2.42955e-06	-1.17859e-10	-1.10842
19849044	chr17:19849044:G:A	3.90747e-06	-1.17859e-10	-0.633238
19849247	chr17:19849247:A:G	1.3003e-05	-1.17859e-10	0.569051
19849257	chr17:19849257:G:T	4.28092e-06	-1.17859e-10	-0.54196
19849971	chr17:19849971:T:C	2.48484e-06	-1.17859e-10	-1.08592
19850103	chr17:19850103:A:G	2.55755e-06	-1.17859e-10	-1.05708
19850561	chr17:19850561:T:TCA	4.15119e-06	-1.17859e-10	-0.572732
19850609	chr17:19850609:G:A	8.12919e-07	-1.1373	-1.06596
19850774	chr17:19850774:G:A	2.63685e-06	-1.17859e-10	-1.02654
19852568	chr17:19852568:G:A	1.1158e-06	-1.52144	-0.365112
19852777	chr17:19852777:C:A	2.36199e-06	-1.17859e-10	-1.13662
19852901	chr17:19852901:C:T	2.51045e-06	-1.17859e-10	-1.07567
19853319	chr17:19853319:C:G	7.51152e-05	-1.17859e-10	2.3229
19853457	chr17:19853457:C:T	6.49279e-05	-1.17859e-10	2.17715
19853715	chr17:19853715:G:A	3.85525e-06	-1.17859e-10	-0.646692
19853880	chr17:19853880:C:T	1.93165e-06	-1.33775	-2.20336e-10
19853890	chr17:19853890:A:C	8.47133e-07	-1.48334	-0.678681
19854096	chr17:19854096:C:T	1.36951e-05	-1.17859e-10	0.620907
19854321	chr17:19854321:G:C	1.57417e-06	-1.5424	-2.20336e-10
19854341	chr17:19854341:T:C	6.21047e-07	-1.34379	-1.12869
19854899	chr17:19854899:G:A	1.36811e-05	-1.17859e-10	0.619888
19855109	chr17:19855109:A:G	2.68815e-06	-1.17859e-10	-1.00727
19855888	chr17:19855888:G:A	2.38345e-06	-1.17859e-10	-1.12758
19856360	chr17:19856360:G:A	6.98746e-07	-1.54407	-0.810525
19856410	chr17:19856410:A:G	4.42898e-06	-1.17859e-10	-0.507958
19856497	chr17:19856497:A:G	8.27523e-07	-1.49987	-0.685578
19856561	chr17:19856561:G:A	2.35306e-06	-1.17859e-10	-1.14041
19856691	chr17:19856691:G:A	2.66471e-06	-1.17859e-10	-1.01603
19856734	chr17:19856734:T:A	3.55925e-06	-1.17859e-10	-0.726577
19858056	chr17:19858056:T:C	2.53035e-06	-1.17859e-10	-1.06777
19858109	chr17:19858109:T:C	2.41131e-06	-1.17859e-10	-1.11596
19858217	chr17:19858217:T:C	2.50179e-06	-1.17859e-10	-1.07912
19859189	chr17:19859189:T:A	8.41839e-07	-1.29446	-0.873831
19859475	chr17:19859475:T:C	3.99849e-06	-1.17859e-10	-0.610211
19859559	chr17:19859559:T:C	7.46884e-06	-1.17859e-10	0.0146123
19859638	chr17:19859638:A:G	2.68087e-06	-1.17859e-10	-1.00998
19860435	chr17:19860435:T:G	1.03288e-05	-1.17859e-10	0.33881
19860776	chr17:19860776:G:A	1.62157e-05	-0.419364	1.20921
19861272	chr17:19861272:C:T	1.86135e-06	-1.37483	-2.20336e-10
19861355	chr17:19861355:A:G	7.14717e-07	-1.49576	-0.836235
19861602	chr17:19861602:T:C	2.50877e-06	-1.17859e-10	-1.07633
19861829	chr17:19861829:T:A	2.50333e-06	-1.17859e-10	-1.07851
19862029	chr17:19862029:A:T	2.50207e-06	-1.17859e-10	-1.07901
19862108	chr17:19862108:C:T	3.48999e-06	-1.58814	0.841915
19862352	chr17:19862352:C:T	1.04075e-05	-1.17859e-10	0.346402
19862375	chr17:19862375:A:G	2.88932e-06	-1.5358	0.600694
19862457	chr17:19862457:A:G	3.06544e-06	-1.5352	0.659259
19862492	chr17:19862492:G:C	1.42787e-05	-1.17859e-10	0.662644
19862785	chr17:19862785:T:A	2.67876e-06	-1.17859e-10	-1.01077
19863501	chr17:19863501:T:G	1.01688e-05	-1.17859e-10	0.323194
19863602	chr17:19863602:G:A	4.0311e-06	-1.17859e-10	-0.602088
19863678	chr17:19863678:G:A	1.55104e-06	-1.57718	0.0199751
19863894	chr17:19863894:A:G	3.83356e-06	-1.17859e-10	-0.652335
19864410	chr17:19864410:A:G	6.89765e-07	-1.41087	-0.956659
19864751	chr17:19864751:T:C	7.58386e-05	-1.17859e-10	2.33248
19864887	chr17:19864887:T:C	7.70686e-05	-1.17859e-10	2.34857
19865071	chr17:19865071:A:ATT	5.06797e-05	-1.17859e-10	1.9294
19865611	chr17:19865611:A:C	2.11871e-05	-0.547004	1.60427
19865868	chr17:19865868:A:G	1.9223e-06	-1.52022	0.177612
19866594	chr17:19866594:G:T	2.63295e-06	-1.02802	-2.20336e-10
19866846	chr17:19866846:G:A	2.61141e-06	-1.17859e-10	-1.03624
19867234	chr17:19867234:T:G	0.000121977	-1.17859e-10	2.8077
19867240	chr17:19867240:G:A	4.10743e-06	-1.17859e-10	-0.583329
19867403	chr17:19867403:A:G	1.03904e-05	-1.17859e-10	0.344754
19867744	chr17:19867744:C:G	1.19193e-06	-0.690838	-1.12972
19867890	chr17:19867890:C:G	2.82548e-06	-1.17859e-10	-0.957448
19867910	chr17:19867910:G:A	1.86166e-06	-1.56122	0.186557
19868491	chr17:19868491:A:G	1.18082e-05	-1.17859e-10	0.472666
19868724	chr17:19868724:G:A	1.13233e-05	-1.17859e-10	0.430735
19869361	chr17:19869361:G:A	5.4396e-06	-1.17859e-10	-0.302423
19869444	chr17:19869444:C:T	4.4282e-06	-1.17859e-10	-0.508135
19869948	chr17:19869948:G:A	2.68621e-06	-1.17859e-10	-1.008
19870130	chr17:19870130:A:G	1.32798e-06	-1.5852	-0.127271
19870152	chr17:19870152:G:A	2.31441e-06	-1.15697	-2.20336e-10
19870160	chr17:19870160:G:C	3.58538e-06	-1.54032	0.821058
19870710	chr17:19870710:G:C	1.17671e-05	-1.17859e-10	0.469176
19871050	chr17:19871050:T:C	6.01678e-06	-1.17859e-10	-0.201575
19871165	chr17:19871165:A:G	1.1682e-05	-1.17859e-10	0.461925
19871394	chr17:19871394:G:C	1.3099e-05	-1.17859e-10	0.576407
19871492	chr17:19871492:C:T	2.39251e-06	-1.17859e-10	-1.12379
19872007	chr17:19872007:G:A	2.64415e-06	-1.17859e-10	-1.02378
19872170	chr17:19872170:G:A	2.50795e-06	-1.17859e-10	-1.07666
19872855	chr17:19872855:T:C	5.52996e-06	-1.17859e-10	-0.285947
19873077	chr17:19873077:A:C	2.45191e-06	-1.17859e-10	-1.09926
19873497	chr17:19873497:A:C	2.46758e-06	-1.17859e-10	-1.09289
19873718	chr17:19873718:G:A	1.40457e-06	-0.545415	-1.11098
19873722	chr17:19873722:C:T	1.15584e-06	-1.55606	-0.295238
19874020	chr17:19874020:T:C	8.50828e-06	-1.17859e-10	0.144912
19874081	chr17:19874081:C:T	2.46585e-06	-1.17859e-10	-1.09359
19874163	chr17:19874163:C:T	1.83295e-06	-1.3902	-2.20336e-10
19874456	chr17:19874456:T:C	3.75648e-06	-1.17859e-10	-0.672645
19874814	chr17:19874814:C:T	9.7995e-07	-1.20344	-0.812939
19875011	chr17:19875011:T:G	5.52713e-06	-1.17859e-10	-0.286458
19875600	chr17:19875600:C:T	2.57284e-06	-1.17859e-10	-1.05112
19876574	chr17:19876574:G:A	3.29986e-06	-1.17859e-10	-0.802247
19876661	chr17:19876661:C:T	1.44566e-05	0.748927	-0.0739036
19877006	chr17:19877006:G:A	2.38149e-06	-1.17859e-10	-1.1284
19877029	chr17:19877029:A:G	2.48752e-05	-1.17859e-10	1.21774
19877053	chr17:19877053:G:A	1.94723e-06	-1.32972	-2.20336e-10
19877056	chr17:19877056:T:A	5.72909e-07	-1.54048	-1.01267
19877218	chr17:19877218:G:A	1.59172e-06	-1.53131	-2.20336e-10
19877346	chr17:19877346:A:G	8.10814e-07	-1.44386	-0.761982
19877774	chr17:19877774:A:G	5.59919e-06	-0.273505	-2.20336e-10
19877835	chr17:19877835:G:A	2.35343e-06	-1.17859e-10	-1.14025
19877894	chr17:19877894:A:T	2.46752e-06	-1.17859e-10	-1.09291
19878094	chr17:19878094:G:A	2.44369e-06	-1.17859e-10	-1.10262
19878213	chr17:19878213:A:G	2.51115e-06	-1.17859e-10	-1.07539
19878228	chr17:19878228:G:A	6.64722e-06	-1.17859e-10	-0.101929
19878805	chr17:19878805:A:C	6.30521e-07	-1.38865	-1.06868
19879240	chr17:19879240:T:C	2.5002e-06	-1.28603	0.206277
19879241	chr17:19879241:G:C	1.58913e-06	-1.58828	0.0553361
19879284	chr17:19879284:C:T	2.62101e-06	-1.17859e-10	-1.03257
19879593	chr17:19879593:C:T	1.66721e-06	-1.48498	-2.20336e-10
19879861	chr17:19879861:C:T	2.47843e-06	-1.17859e-10	-1.0885
19879982	chr17:19879982:A:G	9.20314e-06	-1.17859e-10	0.223417
19880157	chr17:19880157:C:T	2.43858e-06	-1.17859e-10	-1.10471
19880270	chr17:19880270:G:A	2.39651e-06	-1.17859e-10	-1.12212
19880661	chr17:19880661:T:C	2.28946e-06	-1.36214	0.194325
19880815	chr17:19880815:A:G	9.56481e-06	-1.17859e-10	0.261963
19880911	chr17:19880911:ACCTGGGAGGTGGAGGTTGCAGTGAGCCAAGATTGT:A	2.35772e-06	-1.17859e-10	-1.13843
19881006	chr17:19881006:G:A	2.41149e-06	-1.17859e-10	-1.11588
19881212	chr17:19881212:G:A	2.25626e-05	-1.17859e-10	1.12016
19881291	chr17:19881291:A:C	7.43768e-06	-1.17859e-10	0.0104319
19882149	chr17:19882149:C:T	5.76257e-06	-1.17859e-10	-0.244745
19882455	chr17:19882455:G:A	2.51836e-06	-1.17859e-10	-1.07252
19882853	chr17:19882853:C:T	1.58699e-06	-1.53429	-2.20336e-10
19883132	chr17:19883132:A:C	3.30424e-06	-1.17859e-10	-0.800922
19883978	chr17:19883978:G:C	4.86275e-07	-1.57625	-1.14086
19883996	chr17:19883996:C:T	2.36596e-06	-1.17859e-10	-1.13494
19884129	chr17:19884129:C:T	2.4317e-06	-1.17859e-10	-1.10754
19884329	chr17:19884329:C:T	2.55003e-06	-1.17859e-10	-1.06002
19884488	chr17:19884488:C:T	2.24137e-05	-1.17859e-10	1.11354
19885198	chr17:19885198:TAAC:T	9.58146e-06	-1.17859e-10	0.263703
19885554	chr17:19885554:C:T	1.10945e-06	-1.11098	-0.781285
19885570	chr17:19885570:C:G	4.88853e-07	-1.59384	-1.11798
19885810	chr17:19885810:C:T	8.26957e-07	-1.45853	-0.727598
19886046	chr17:19886046:A:G	2.38341e-06	-1.17859e-10	-1.1276
19886054	chr17:19886054:G:A	1.89886e-06	-0.379071	-0.975802
19886140	chr17:19886140:A:G	2.54241e-06	-1.17859e-10	-1.06301
19886152	chr17:19886152:C:G	3.05171e-06	-0.880425	-2.20336e-10
19886247	chr17:19886247:T:C	1.44752e-05	-1.17859e-10	0.676308
19886299	chr17:19886299:CTCTCTT:C	6.30613e-07	-1.45219	-1.005
19886312	chr17:19886312:T:C	2.35181e-06	-1.17859e-10	-1.14094
19886640	chr17:19886640:C:T	1.07463e-05	-1.17859e-10	0.378431
19886823	chr17:19886823:G:A	3.64774e-06	-1.17859e-10	-0.702021
19886829	chr17:19886829:G:A	3.26305e-06	-0.813464	-2.20336e-10
19887407	chr17:19887407:A:G	9.04284e-06	-1.17859e-10	0.205846
19887476	chr17:19887476:G:A	2.4563e-06	-1.17859e-10	-1.09747
19889281	chr17:19889281:G:T	6.38394e-07	-1.36247	-1.08246
19889652	chr17:19889652:T:C	1.37843e-06	-1.56333	-0.111857
19890304	chr17:19890304:G:A	1.71078e-06	-1.56689	0.10771
19890651	chr17:19890651:C:G	1.60925e-06	-0.396966	-1.1234
19890768	chr17:19890768:G:C	6.16683e-07	-1.48549	-0.994037
19891195	chr17:19891195:C:T	3.24179e-06	-1.17859e-10	-0.820002
19891196	chr17:19891196:A:G	3.20287e-06	-1.17859e-10	-0.83208
19891297	chr17:19891297:C:T	2.35675e-06	-1.17859e-10	-1.13884
19891494	chr17:19891494:T:C	2.35224e-06	-1.17859e-10	-1.14076
19891548	chr17:19891548:G:A	2.48297e-06	-1.17859e-10	-1.08667
19891879	chr17:19891879:A:G	2.13047e-05	2.17189	-1.10909
19891996	chr17:19891996:C:T	2.55826e-06	-1.17859e-10	-1.0568
19892526	chr17:19892526:A:G	6.69717e-06	-1.17859e-10	-0.0944422
19892529	chr17:19892529:A:G	5.95646e-07	-1.38922	-1.12501
19892633	chr17:19892633:G:A	4.02273e-06	-1.04132	0.437154
19893145	chr17:19893145:T:C	3.09746e-06	-1.17859e-10	-0.865545
19893581	chr17:19893581:T:C	2.38339e-06	-1.17859e-10	-1.1276
19893896	chr17:19893896:C:T	5.36899e-06	-1.17859e-10	-0.315489
19893970	chr17:19893970:C:A	2.36395e-06	-1.17859e-10	-1.13579
19894065	chr17:19894065:C:T	7.80164e-06	-1.17859e-10	0.0582062
19894474	chr17:19894474:G:A	4.03789e-06	-1.17859e-10	-0.600404
19895026	chr17:19895026:G:A	2.47683e-06	-1.17859e-10	-1.08915
19896013	chr17:19896013:G:C	6.58114e-07	-1.29425	-1.12025
19896208	chr17:19896208:G:C	3.01278e-06	-1.17859e-10	-0.893263
19896289	chr17:19896289:T:C	2.70102e-06	-1.17859e-10	-1.0025
19896351	chr17:19896351:T:A	9.11541e-07	-1.27343	-0.815316
19896789	chr17:19896789:A:G	2.90311e-06	-1.17859e-10	-0.930346
19897081	chr17:19897081:C:T	7.0593e-07	-1.21774	-1.12663
19897287	chr17:19897287:T:C	2.38328e-06	-1.17859e-10	-1.12765
19897291	chr17:19897291:T:C	2.48853e-06	-1.17859e-10	-1.08444
19897406	chr17:19897406:C:T	3.00588e-06	-1.17859e-10	-0.895557
19897847	chr17:19897847:C:A	3.58939e-06	-1.17859e-10	-0.718144
19898148	chr17:19898148:T:C	2.54732e-05	1.2415	-2.20336e-10
19898208	chr17:19898208:T:G	2.40219e-06	-1.17859e-10	-1.11975
19898508	chr17:19898508:C:G	2.36662e-05	1.10581	0.0621119
19898518	chr17:19898518:G:A	5.36684e-07	-1.58249	-1.03599
19898934	chr17:19898934:T:C	2.13484e-05	1.11548	-0.0506301
19899029	chr17:19899029:T:A	7.90655e-07	-1.12554	-1.10548
19899161	chr17:19899161:T:TG	0.000100988	3.29567	-0.676795
19900017	chr17:19900017:C:T	8.49879e-06	0.143797	-2.20336e-10
19900137	chr17:19900137:C:T	0.000139391	3.89017	-0.949015
19900300	chr17:19900300:T:C	6.90001e-06	-1.17859e-10	-0.0646045
19900805	chr17:19900805:T:G	5.16805e-07	-1.53977	-1.11644
19900844	chr17:19900844:C:T	5.08103e-07	-1.55203	-1.12116
19900934	chr17:19900934:T:C	9.87428e-05	2.10162	0.494771
19900940	chr17:19900940:T:C	2.53321e-06	-1.17859e-10	-1.06664
19901436	chr17:19901436:G:A	5.44814e-06	-1.17859e-10	-0.300854
19901850	chr17:19901850:T:C	1.50026e-06	-1.59049	-2.20336e-10
19902737	chr17:19902737:C:A	7.48728e-07	-1.43893	-0.846581
19902746	chr17:19902746:C:CA	2.83478e-06	-1.17859e-10	-0.954165
19902841	chr17:19902841:G:A	2.35208e-06	-1.17859e-10	-1.14083
19903091	chr17:19903091:T:C	8.56798e-05	2.18867	0.265817
19903516	chr17:19903516:C:T	0.000671365	4.85038	-0.337193
19903671	chr17:19903671:C:A	3.5352e-06	-1.17859e-10	-0.733358
19904182	chr17:19904182:T:C	2.58579e-06	-1.17859e-10	-1.0461
19904709	chr17:19904709:T:C	2.7183e-05	1.30646	-2.20336e-10
19904997	chr17:19904997:TTAA:T	0.000150838	3.8819	-0.861817
19905132	chr17:19905132:T:C	0.000687901	4.83746	-0.299943
19905719	chr17:19905719:G:A	2.39361e-06	-1.17859e-10	-1.12332
19905765	chr17:19905765:C:T	1.88055e-06	-1.36456	-2.20336e-10
19905840	chr17:19905840:G:T	4.32106e-06	-1.17859e-10	-0.532627
19906436	chr17:19906436:C:T	0.000167529	4.24005	-1.11502
19907407	chr17:19907407:T:G	3.1276e-05	1.99138	-0.54466
19907511	chr17:19907511:G:A	0.0005558	4.80566	-0.48138
19908014	chr17:19908014:C:T	3.99336e-06	-1.17859e-10	-0.611496
19908309	chr17:19908309:T:C	2.83407e-06	-1.17859e-10	-0.954416
19909167	chr17:19909167:G:A	2.58329e-06	-1.17859e-10	-1.04706
19909228	chr17:19909228:T:C	4.38184e-05	1.98473	-0.200801
19909404	chr17:19909404:C:G	2.46018e-06	-1.17859e-10	-1.09589
19909669	chr17:19909669:T:G	5.56863e-06	-1.17859e-10	-0.278978
19910155	chr17:19910155:T:C	4.55736e-05	1.97962	-0.156423
19910399	chr17:19910399:T:C	2.52124e-06	-1.17859e-10	-1.07138
19910527	chr17:19910527:T:C	2.80531e-06	-1.17859e-10	-0.964612
19910557	chr17:19910557:C:T	5.00486e-06	-1.17859e-10	-0.385717
19911391	chr17:19911391:T:C	2.83878e-06	-1.17859e-10	-0.952754
19911665	chr17:19911665:G:A	3.14528e-05	1.45236	-2.20336e-10
19911695	chr17:19911695:C:T	7.31387e-06	-1.17859e-10	-0.00635445
19912055	chr17:19912055:T:C	2.58189e-06	-1.17859e-10	-1.0476
19912268	chr17:19912268:G:A	5.24283e-06	-1.17859e-10	-0.339265
19913414	chr17:19913414:C:A	4.715e-05	2.15599	-0.298785
19913585	chr17:19913585:A:C	4.09952e-05	2.01359	-0.296266
19913880	chr17:19913880:T:C	3.124e-06	-1.17859e-10	-0.857014
19914367	chr17:19914367:T:C	5.34548e-07	-1.54943	-1.07303
19914774	chr17:19914774:T:C	5.02887e-07	-1.54953	-1.13398
19915288	chr17:19915288:A:G	4.00065e-05	2.00527	-0.312357
19915584	chr17:19915584:G:T	7.08889e-06	-1.17859e-10	-0.037599
19916156	chr17:19916156:G:A	5.5083e-06	-0.289872	-2.20336e-10
19916304	chr17:19916304:C:T	2.83184e-06	-1.17859e-10	-0.955202
19916305	chr17:19916305:G:A	2.35249e-06	-1.17859e-10	-1.14065
19916638	chr17:19916638:A:T	5.4659e-06	-1.17859e-10	-0.2976
19916757	chr17:19916757:G:C	4.49961e-06	-1.17859e-10	-0.492136
19916913	chr17:19916913:G:A	5.38916e-06	-1.17859e-10	-0.311739
19916916	chr17:19916916:G:A	9.48943e-06	-0.925733	1.17978
19917040	chr17:19917040:G:A	2.85613e-06	-0.94666	-2.20336e-10
19917243	chr17:19917243:C:T	7.53123e-06	-1.17859e-10	0.0229305
19917530	chr17:19917530:C:T	3.72888e-06	-1.17859e-10	-0.680019
19918245	chr17:19918245:A:AG	2.70692e-06	-1.17859e-10	-1.00031
19918288	chr17:19918288:C:T	6.65231e-06	-1.17859e-10	-0.101164
19918317	chr17:19918317:A:G	3.14845e-06	-1.17859e-10	-0.849217
19918863	chr17:19918863:C:G	1.12783e-05	-0.841942	1.26869
19919048	chr17:19919048:G:GCA	0.000392522	4.36458	-0.388116
19919167	chr17:19919167:G:A	7.30736e-05	2.60611	-0.31077
19919757	chr17:19919757:C:T	8.30817e-05	2.08084	0.342858
19919793	chr17:19919793:C:G	2.80584e-06	-1.17859e-10	-0.964425
19919859	chr17:19919859:T:C	1.08245e-05	-1.17859e-10	0.385684
19921256	chr17:19921256:C:T	4.16999e-06	-1.17859e-10	-0.568213
19921310	chr17:19921310:G:C	4.96128e-06	-1.17859e-10	-0.394463
19921628	chr17:19921628:G:A	3.77028e-06	-1.17859e-10	-0.668979
19921634	chr17:19921634:G:A	3.63487e-06	-1.17859e-10	-0.705554
19922266	chr17:19922266:T:C	1.29479e-05	1.62284	-1.05803
19922647	chr17:19922647:T:C	1.57803e-06	-1.53995	-2.20336e-10
19922822	chr17:19922822:C:T	1.62378e-06	-1.51137	-2.20336e-10
19923419	chr17:19923419:C:G	1.58803e-06	-1.53363	-2.20336e-10
19923897	chr17:19923897:G:A	0.000139715	2.47103	0.472444
19923971	chr17:19923971:G:T	4.39081e-06	-1.17859e-10	-0.516614
19923977	chr17:19923977:G:A	3.1401e-06	-1.17859e-10	-0.851874
19925415	chr17:19925415:C:T	4.2858e-05	2.05947	-0.297707
19925557	chr17:19925557:G:T	1.10202e-05	-0.855826	1.25942
19925998	chr17:19925998:T:C	4.6355e-05	2.0406	-0.2004
19926009	chr17:19926009:T:C	2.87783e-06	-1.17859e-10	-0.939092
19926881	chr17:19926881:G:A	1.76669e-06	-1.42702	-2.20336e-10
19927015	chr17:19927015:C:T	2.54485e-06	-1.17859e-10	-1.06206
19927850	chr17:19927850:C:T	2.58008e-06	-1.17859e-10	-1.04831
19928506	chr17:19928506:A:C	4.43634e-05	2.07056	-0.274274
19928747	chr17:19928747:A:G	4.18915e-05	2.04093	-0.301971
19928825	chr17:19928825:G:A	3.01992e-06	-1.17859e-10	-0.890898
19928920	chr17:19928920:A:C	8.60235e-07	-1.00584	-1.14084
19929565	chr17:19929565:C:A	3.6576e-06	-1.17859e-10	-0.699321
19929838	chr17:19929838:G:A	0.000162276	3.9971	-0.903931
19929904	chr17:19929904:G:A	3.34132e-06	-1.17859e-10	-0.789763
19930015	chr17:19930015:A:T	7.66961e-06	-1.17859e-10	0.041138
19930459	chr17:19930459:G:A	4.3242e-06	-1.17859e-10	-0.531901
19930901	chr17:19930901:G:T	3.51598e-06	-1.17859e-10	-0.738809
19931400	chr17:19931400:T:C	1.49434e-06	-1.59444	-2.20336e-10
19931640	chr17:19931640:C:T	2.58566e-06	-1.17859e-10	-1.04615
19931660	chr17:19931660:G:T	2.89279e-06	-1.17859e-10	-0.933905
19931792	chr17:19931792:A:G	6.06836e-06	-1.17859e-10	-0.19304
19931799	chr17:19931799:C:T	5.66922e-07	-1.55149	-1.01217
19932165	chr17:19932165:A:G	3.77249e-06	-1.17859e-10	-0.668393
19932401	chr17:19932401:C:T	2.37193e-06	-1.17859e-10	-1.13242
19933383	chr17:19933383:T:G	7.37937e-07	-1.43712	-0.862905
19933654	chr17:19933654:C:T	2.41496e-06	-1.17859e-10	-1.11444
19933699	chr17:19933699:A:G	1.12201e-05	-0.841589	1.26316
19933734	chr17:19933734:T:A	5.11686e-07	-1.53635	-1.12982
19933975	chr17:19933975:G:A	2.63183e-06	-1.17859e-10	-1.02845
19934050	chr17:19934050:T:C	5.71244e-07	-1.54117	-1.0149
19934223	chr17:19934223:C:T	0.000161169	3.98922	-0.902897
19935044	chr17:19935044:G:C	2.35834e-06	-1.17859e-10	-1.13817
19936611	chr17:19936611:G:C	2.3707e-06	-1.17859e-10	-1.13294
19938203	chr17:19938203:A:G	2.07784e-06	-1.2648	-2.20336e-10
19938749	chr17:19938749:G:A	5.09994e-07	-1.54367	-1.12581
19938908	chr17:19938908:T:C	1.04291e-05	-0.778774	1.12725
19939778	chr17:19939778:A:C	2.39454e-06	-1.17859e-10	-1.12294
19940257	chr17:19940257:GA:G	3.26548e-06	-1.17859e-10	-0.812721
19940347	chr17:19940347:G:A	4.52008e-06	-0.487598	-2.20336e-10
19940525	chr17:19940525:CA:C	1.13794e-05	-0.793562	1.22924
19940711	chr17:19940711:G:A	3.93039e-06	-1.17859e-10	-0.627389
19940813	chr17:19940813:T:C	3.71473e-06	-1.17859e-10	-0.683822
19941546	chr17:19941546:A:G	1.8062e-06	-1.4049	-2.20336e-10
19941687	chr17:19941687:G:A	3.33329e-06	-1.17859e-10	-0.792168
19941740	chr17:19941740:CTTTGT:C	3.63603e-06	-1.17859e-10	-0.705235
19942080	chr17:19942080:G:A	0.000344905	4.32856	-0.481421
19942456	chr17:19942456:A:G	4.41888e-05	2.03591	-0.243566
19942949	chr17:19942949:G:A	2.35232e-06	-1.17859e-10	-1.14072
19943937	chr17:19943937:C:T	3.15517e-06	-1.17859e-10	-0.847087
19944493	chr17:19944493:A:C	2.77977e-06	-1.17859e-10	-0.973758
19944737	chr17:19944737:G:T	3.78728e-06	-1.17859e-10	-0.66448
19945137	chr17:19945137:T:C	0.000233725	4.00179	-0.543773
19945187	chr17:19945187:T:C	2.49298e-06	-1.17859e-10	-1.08265
19945224	chr17:19945224:AAAAG:A	6.60639e-07	-1.44458	-0.966091
19945281	chr17:19945281:G:C	5.41691e-05	2.44325	-0.447265
19945777	chr17:19945777:G:A	3.60553e-06	-1.17859e-10	-0.713658
19945856	chr17:19945856:CATA:C	3.45157e-06	-1.17859e-10	-0.757298
19946432	chr17:19946432:G:A	0.000398277	4.59081	-0.599785
19946719	chr17:19946719:G:A	3.58657e-06	-1.17859e-10	-0.718931
19947021	chr17:19947021:C:T	1.03851e-06	-1.02066	-0.937678
19947079	chr17:19947079:C:T	2.78921e-06	-1.17859e-10	-0.970368
19947233	chr17:19947233:G:A	1.97965e-06	-1.31321	-2.20336e-10
19948338	chr17:19948338:AAAG:A	0.000334473	4.33317	-0.516745
19948858	chr17:19948858:G:T	1.24443e-05	0.525134	-2.20336e-10
19949299	chr17:19949299:C:T	2.53106e-06	-1.17859e-10	-1.06749
19949547	chr17:19949547:G:A	2.57576e-06	-1.17859e-10	-1.04998
19950040	chr17:19950040:C:T	7.54257e-07	-1.56423	-0.713915
19950507	chr17:19950507:C:T	1.58518e-06	-1.53543	-2.20336e-10
19951626	chr17:19951626:A:G	9.2412e-05	2.21358	0.316546
19952137	chr17:19952137:AC:A	5.30584e-07	-1.53518	-1.09472
19953184	chr17:19953184:T:C	8.06145e-07	-1.09337	-1.11825
19954267	chr17:19954267:A:G	2.62893e-06	-1.17859e-10	-1.02955
19954663	chr17:19954663:T:TG	3.92167e-06	-1.17859e-10	-0.629609
19954897	chr17:19954897:A:G	3.62548e-06	-1.17859e-10	-0.70814
19955313	chr17:19955313:C:T	7.2473e-05	2.00589	0.281192
19955593	chr17:19955593:T:C	5.13166e-07	-1.54668	-1.1166
19955663	chr17:19955663:C:T	1.8888e-06	-1.36019	-2.20336e-10
19955704	chr17:19955704:G:A	3.5624e-06	-1.17859e-10	-0.725693
19956114	chr17:19956114:T:C	3.70158e-06	-1.17859e-10	-0.687368
19956223	chr17:19956223:T:C	2.58382e-06	-1.17859e-10	-1.04686
19956600	chr17:19956600:A:G	2.35249e-06	-1.17859e-10	-1.14065
19957308	chr17:19957308:G:A	3.08003e-06	-1.17859e-10	-0.871187
19958672	chr17:19958672:G:A	3.70215e-06	-1.17859e-10	-0.687214
19958834	chr17:19958834:T:C	4.90824e-06	-0.405212	-2.20336e-10
19959049	chr17:19959049:C:T	4.9162e-06	-1.17859e-10	-0.403591
19959105	chr17:19959105:G:A	2.94994e-06	-1.17859e-10	-0.914342
19959458	chr17:19959458:C:T	3.8389e-06	-1.17859e-10	-0.650941
19959886	chr17:19959886:G:A	2.5784e-06	-1.17859e-10	-1.04896
19960062	chr17:19960062:C:A	1.99765e-06	-1.30415	-2.20336e-10
19960360	chr17:19960360:C:T	7.58612e-07	-1.40979	-0.862606
19960497	chr17:19960497:G:A	9.43161e-06	-0.855204	1.10314
19961121	chr17:19961121:C:T	3.77657e-06	-1.17859e-10	-0.667311
19962452	chr17:19962452:C:T	7.89528e-06	-1.17859e-10	0.0701379
19962821	chr17:19962821:A:C	2.57331e-06	-1.17859e-10	-1.05094
19963285	chr17:19963285:G:A	0.000979752	5.10575	-0.214582
19963568	chr17:19963568:A:G	9.11818e-06	-0.735904	0.950047
19964018	chr17:19964018:T:A	0.000338167	4.42354	-0.596125
19964577	chr17:19964577:C:T	3.81544e-06	-1.17859e-10	-0.657072
19964662	chr17:19964662:C:T	3.57023e-06	-1.17859e-10	-0.723498
19964844	chr17:19964844:G:A	7.4016e-06	-1.17859e-10	0.00556888
19965088	chr17:19965088:C:G	4.55869e-06	-1.17859e-10	-0.479092
19965766	chr17:19965766:C:A	4.4355e-06	-1.17859e-10	-0.506487
19965806	chr17:19965806:C:T	2.69293e-06	-1.17859e-10	-1.0055
19966113	chr17:19966113:T:C	7.66269e-07	-1.38958	-0.872768
19966231	chr17:19966231:C:T	0.000303765	4.29391	-0.573787
19966482	chr17:19966482:G:C	8.22232e-06	-1.17859e-10	0.110724
19966485	chr17:19966485:A:G	5.1366e-07	-1.5307	-1.13162
19967410	chr17:19967410:G:A	3.57093e-06	-1.17859e-10	-0.723301
19968419	chr17:19968419:A:G	3.7124e-06	-1.17859e-10	-0.684449
19969045	chr17:19969045:G:A	9.15629e-06	-0.866873	1.08519
19969110	chr17:19969110:A:G	3.5974e-05	1.58667	-2.20336e-10
19969299	chr17:19969299:C:T	9.56619e-06	-0.806473	1.06858
19969645	chr17:19969645:A:C	1.6203e-06	-1.51352	-2.20336e-10
19969792	chr17:19969792:G:A	4.62794e-06	-1.17859e-10	-0.464016
19969823	chr17:19969823:G:A	2.93081e-06	-1.17859e-10	-0.920848
19969984	chr17:19969984:A:G	1.69187e-06	-1.47029	-2.20336e-10
19970064	chr17:19970064:C:T	5.55441e-06	-1.17859e-10	-0.281536
19970558	chr17:19970558:C:G	2.7633e-06	-1.17859e-10	-0.979702
19970827	chr17:19970827:A:AT	2.7496e-06	-1.17859e-10	-0.984672
19970836	chr17:19970836:T:A	2.63747e-06	-1.17859e-10	-1.02631
19971228	chr17:19971228:G:C	4.5068e-06	-1.17859e-10	-0.49054
19971337	chr17:19971337:T:C	1.11791e-05	-0.720193	1.13811
19971421	chr17:19971421:A:G	5.62537e-07	-1.55674	-1.01469
19971541	chr17:19971541:C:T	2.59474e-06	-1.17859e-10	-1.04264
19971754	chr17:19971754:T:C	3.2683e-06	-1.17859e-10	-0.811858
19972019	chr17:19972019:T:C	6.04988e-07	-1.37874	-1.11993
19972084	chr17:19972084:C:T	2.5083e-06	-1.17859e-10	-1.07652
19972315	chr17:19972315:C:T	4.76392e-06	-1.17859e-10	-0.435057
19972521	chr17:19972521:T:C	2.47978e-06	-1.17859e-10	-1.08796
19972889	chr17:19972889:T:A	2.55851e-06	-1.17859e-10	-1.0567
19973027	chr17:19973027:T:C	6.60051e-06	-1.25886	1.14988
19973450	chr17:19973450:G:A	2.72713e-06	-1.17859e-10	-0.992878
19973778	chr17:19973778:C:T	2.68952e-06	-1.17859e-10	-1.00677
19974056	chr17:19974056:G:A	6.20444e-05	3.27265	-1.14093
19974147	chr17:19974147:C:T	2.27577e-06	-1.17381	-2.20336e-10
19974321	chr17:19974321:T:C	7.31534e-05	3.28284	-0.986406
19974344	chr17:19974344:T:C	2.59058e-06	-1.17859e-10	-1.04425
19975028	chr17:19975028:C:A	2.59624e-06	-1.17859e-10	-1.04206
19975233	chr17:19975233:G:C	2.38152e-06	-1.17859e-10	-1.12839
19975310	chr17:19975310:T:C	7.31127e-06	-1.17859e-10	-0.00671062
19975353	chr17:19975353:G:A	6.69346e-05	3.34825	-1.14066
19975434	chr17:19975434:T:C	3.80964e-06	-1.17859e-10	-0.658592
19975483	chr17:19975483:T:C	5.00783e-07	-1.55844	-1.12927
19975851	chr17:19975851:T:C	3.25278e-05	1.4208	0.0651714
19976656	chr17:19976656:A:G	5.59296e-07	-1.54018	-1.03702
19976988	chr17:19976988:G:A	5.92159e-07	-1.38461	-1.1355
19977474	chr17:19977474:G:A	2.35187e-06	-1.17859e-10	-1.14092
19978106	chr17:19978106:G:A	8.02038e-07	-1.07735	-1.13937
19978228	chr17:19978228:G:A	3.24859e-05	-1.17859e-10	1.48468
19978251	chr17:19978251:A:G	2.4923e-06	-1.17859e-10	-1.08292
19978274	chr17:19978274:T:C	2.99647e-05	1.47261	-0.0687115
19978747	chr17:19978747:C:G	5.25346e-07	-1.54434	-1.09549
19978771	chr17:19978771:T:C	0.000177143	3.31085	-0.130014
19978973	chr17:19978973:G:A	3.67388e-06	-1.17859e-10	-0.69488
19979096	chr17:19979096:A:G	8.22572e-06	-1.17859e-10	0.111138
19979710	chr17:19979710:G:A	3.70904e-06	-1.17859e-10	-0.685354
19980022	chr17:19980022:G:A	3.45094e-06	-1.17859e-10	-0.757482
19980236	chr17:19980236:C:A	7.75226e-06	-1.17859e-10	0.0518566
19980344	chr17:19980344:G:A	2.58566e-06	-1.17859e-10	-1.04615
19981204	chr17:19981204:AAAG:A	4.02214e-06	-1.17859e-10	-0.604314
19981282	chr17:19981282:T:C	3.80841e-06	-1.17859e-10	-0.658915
19982554	chr17:19982554:C:G	2.4195e-06	-1.17859e-10	-1.11257
19982733	chr17:19982733:G:T	7.76021e-06	-1.17859e-10	0.0528821
19982772	chr17:19982772:G:A	2.35185e-06	-1.17859e-10	-1.14093
19982852	chr17:19982852:T:A	4.526e-06	-1.17859e-10	-0.486289
19982918	chr17:19982918:G:A	2.35485e-06	-1.17859e-10	-1.13965
19983357	chr17:19983357:G:A	2.86163e-06	-1.17859e-10	-0.944737
19983635	chr17:19983635:G:A	3.33745e-05	1.30365	0.208011
19983674	chr17:19983674:G:A	1.19842e-05	-0.830968	1.31843
19983748	chr17:19983748:A:G	3.29842e-06	-1.17859e-10	-0.802685
19984061	chr17:19984061:C:T	5.1009e-06	-1.17859e-10	-0.366711
19984189	chr17:19984189:ATAACT:A	5.16295e-07	-1.56952	-1.08768
19984410	chr17:19984410:A:G	5.13257e-07	-1.55164	-1.11147
19984531	chr17:19984531:G:A	3.54341e-06	-1.17859e-10	-0.731039
19984960	chr17:19984960:G:A	1.55206e-06	-1.55655	-2.20336e-10
19985188	chr17:19985188:G:A	0.000200689	3.34474	-0.0391136
19985684	chr17:19985684:A:G	3.13016e-05	1.38076	0.0667807
19985723	chr17:19985723:C:T	2.42293e-06	-1.17859e-10	-1.11115
19985941	chr17:19985941:G:A	5.72675e-05	3.01792	-0.96631
19986092	chr17:19986092:C:A	2.35184e-06	-1.17859e-10	-1.14093
19986110	chr17:19986110:C:T	3.7891e-06	-1.17859e-10	-0.663998
19986861	chr17:19986861:G:A	3.54883e-06	-1.17859e-10	-0.72951
19987350	chr17:19987350:C:T	2.35208e-06	-1.17859e-10	-1.14083
19988330	chr17:19988330:G:C	3.53067e-06	-1.17859e-10	-0.73464
19988590	chr17:19988590:G:A	2.54325e-06	-1.17859e-10	-1.06268
19988656	chr17:19988656:G:A	6.65359e-06	-1.56585	1.46488
19988676	chr17:19988676:G:A	2.43317e-06	-1.17859e-10	-1.10693
19988713	chr17:19988713:T:C	2.44361e-06	-1.17859e-10	-1.10265
19988725	chr17:19988725:T:C	8.59059e-06	-1.17859e-10	0.15454
19989140	chr17:19989140:G:T	7.98458e-05	3.29224	-0.908268
19989364	chr17:19989364:G:A	0.000110204	3.24612	-0.539918
19989877	chr17:19989877:G:A	3.33589e-06	-1.17859e-10	-0.79139
19990093	chr17:19990093:G:C	2.48087e-06	-1.17859e-10	-1.08752
19990277	chr17:19990277:C:T	4.98678e-07	-1.55685	-1.13507
19991097	chr17:19991097:G:A	3.49764e-06	-1.17859e-10	-0.744039
19991407	chr17:19991407:A:G	2.38159e-06	-1.17859e-10	-1.12836
19991782	chr17:19991782:A:G	2.38233e-06	-1.17859e-10	-1.12805
19991889	chr17:19991889:G:A	6.60037e-05	3.02229	-0.828707
19991935	chr17:19991935:C:T	6.37466e-05	2.99354	-0.834749
19992364	chr17:19992364:A:G	3.09082e-06	-1.17859e-10	-0.867692
19993219	chr17:19993219:A:G	5.96807e-06	-1.50936	1.29965
19994392	chr17:19994392:G:A	3.30622e-06	-1.17859e-10	-0.800321
19994492	chr17:19994492:T:C	6.645e-05	1.38321	0.817109
19994532	chr17:19994532:T:C	3.90878e-05	2.77013	-1.10044
19994678	chr17:19994678:G:A	3.20481e-06	-1.17859e-10	-0.831475
19994786	chr17:19994786:A:G	7.21016e-06	-1.57606	1.55542
19994924	chr17:19994924:C:G	0.000113803	3.60732	-0.868978
19995003	chr17:19995003:T:C	4.6305e-05	2.91434	-1.07522
19995074	chr17:19995074:G:A	8.99114e-05	3.53288	-1.03019
19995251	chr17:19995251:C:T	1.49683e-06	-1.59278	-2.20336e-10
19995318	chr17:19995318:G:A	3.08052e-06	-1.17859e-10	-0.871028
19995347	chr17:19995347:C:T	2.36959e-06	-1.17859e-10	-1.13341
19995682	chr17:19995682:C:T	7.14352e-06	-1.17859e-10	-0.029922
19996475	chr17:19996475:G:T	6.94129e-05	3.20735	-0.963409
19996600	chr17:19996600:A:G	6.53615e-05	3.1517	-0.967896
19996627	chr17:19996627:C:G	6.4648e-05	3.14061	-0.967782
19996729	chr17:19996729:T:C	6.58036e-05	3.1413	-0.950753
19996855	chr17:19996855:A:G	7.57012e-05	1.43271	0.897953
19997133	chr17:19997133:A:G	2.35844e-06	-1.17859e-10	-1.13813
19997681	chr17:19997681:A:G	6.81912e-05	3.21116	-0.984969
19997685	chr17:19997685:A:G	4.0517e-06	-1.17859e-10	-0.596991
19997825	chr17:19997825:C:T	2.50392e-06	-1.17859e-10	-1.07827
19998092	chr17:19998092:T:C	6.76321e-05	3.1833	-0.965346
19998487	chr17:19998487:G:A	5.67729e-06	-1.17859e-10	-0.259653
19998686	chr17:19998686:C:T	2.35631e-06	-1.17859e-10	-1.13903
19998689	chr17:19998689:A:G	7.93994e-05	3.36149	-0.98313
19998907	chr17:19998907:T:C	2.8259e-06	-1.17859e-10	-0.9573
19999009	chr17:19999009:G:A	2.64557e-06	-1.17859e-10	-1.02324
19999599	chr17:19999599:C:T	2.43757e-06	-1.17859e-10	-1.10512
20000061	chr17:20000061:T:C	3.10688e-06	-1.59391	0.731398
20000189	chr17:20000189:A:G	2.35237e-06	-1.17859e-10	-1.1407
20000213	chr17:20000213:G:A	2.35203e-06	-1.17859e-10	-1.14085
20000412	chr17:20000412:T:C	3.21001e-06	-1.59388	0.764027
20000941	chr17:20000941:G:A	4.37723e-06	-1.51688	0.997172
20001417	chr17:20001417:G:A	2.4375e-06	-1.17859e-10	-1.10515
20001578	chr17:20001578:T:C	0.000178092	2.97102	0.215155
20001765	chr17:20001765:C:T	5.1283e-07	-1.53328	-1.13065
20001848	chr17:20001848:A:G	6.08017e-06	-1.13614	0.945042
20001933	chr17:20001933:A:G	2.43638e-06	-1.17859e-10	-1.10561
20001984	chr17:20001984:CACAG:C	5.07696e-07	-1.54346	-1.13054
20002455	chr17:20002455:T:C	3.03077e-06	-1.59429	0.70698
20002512	chr17:20002512:A:G	0.000102847	3.76398	-1.12686
20002618	chr17:20002618:C:T	5.26441e-07	-1.50078	-1.13697
20002758	chr17:20002758:T:C	1.10077e-06	-1.31693	-0.583191
20002879	chr17:20002879:T:C	2.40557e-06	-1.17859e-10	-1.11834
20003190	chr17:20003190:A:G	0.000389286	3.63175	0.33644
20003206	chr17:20003206:G:A	3.83087e-06	-1.53943	0.886396
20003269	chr17:20003269:C:T	4.27948e-06	-0.542297	-2.20336e-10
20003706	chr17:20003706:G:A	1.55966e-06	-1.55166	-2.20336e-10
20003795	chr17:20003795:T:C	2.36019e-06	-1.17859e-10	-1.13738
20003827	chr17:20003827:C:T	6.07227e-07	-1.56633	-0.92865
20003995	chr17:20003995:T:C	3.20406e-06	-1.59111	0.759405
20004333	chr17:20004333:G:A	3.1738e-06	-1.5937	0.752501
20004614	chr17:20004614:A:C	6.92702e-05	3.33397	-1.09208
20004970	chr17:20004970:A:G	3.01496e-06	-1.59245	0.699913
20005425	chr17:20005425:G:C	2.49394e-06	-1.17859e-10	-1.08226
20005665	chr17:20005665:C:T	3.10866e-06	-1.17859e-10	-0.861937
20005682	chr17:20005682:A:G	2.60615e-06	-1.59151	0.553261
20005816	chr17:20005816:G:A	2.3537e-06	-1.17859e-10	-1.14014
20005864	chr17:20005864:T:C	3.12573e-06	-1.17859e-10	-0.856461
20006047	chr17:20006047:T:G	2.70723e-06	-1.58775	0.587551
20006757	chr17:20006757:T:C	2.73058e-06	-0.991615	-2.20336e-10
20006849	chr17:20006849:T:C	2.42066e-06	-1.17859e-10	-1.11209
20007068	chr17:20007068:A:AG	2.76704e-06	-1.59285	0.614496
20007085	chr17:20007085:G:A	2.35779e-06	-1.17859e-10	-1.1384
20007635	chr17:20007635:C:T	3.8254e-06	-1.52676	0.872293
20007779	chr17:20007779:T:C	3.61986e-06	-1.591	0.881311
20007830	chr17:20007830:G:C	4.86892e-06	-1.17859e-10	-0.413256
20007836	chr17:20007836:CCTAGA:C	2.35235e-06	-1.17859e-10	-1.14071
20007878	chr17:20007878:C:G	2.35395e-06	-1.17859e-10	-1.14003
20008244	chr17:20008244:A:G	3.25736e-06	-1.17859e-10	-0.81521
20008515	chr17:20008515:C:G	4.40502e-06	-1.50358	0.990198
20008841	chr17:20008841:A:G	3.44164e-06	-0.760181	-2.20336e-10
20009257	chr17:20009257:C:T	6.30694e-05	3.23442	-1.08631
20009415	chr17:20009415:A:C	7.60157e-07	-1.22292	-1.04743
20009416	chr17:20009416:G:C	7.88048e-07	-1.2008	-1.03352
20010142	chr17:20010142:T:C	2.79888e-06	-1.17859e-10	-0.966909
20011086	chr17:20011086:T:A	0.000148809	2.76521	0.241323
20011229	chr17:20011229:A:C	2.49453e-06	-1.17859e-10	-1.08203
20011233	chr17:20011233:C:T	0.000276909	2.70679	0.920769
20011308	chr17:20011308:G:A	2.59467e-06	-1.17859e-10	-1.04267
20011566	chr17:20011566:AG:A	2.59755e-06	-1.17859e-10	-1.04156
20011744	chr17:20011744:G:A	2.48096e-06	-1.17859e-10	-1.08748
20011818	chr17:20011818:A:T	2.55208e-06	-1.17859e-10	-1.05922
20011916	chr17:20011916:AGATACTTTTCTTT:A	2.51396e-06	-1.17859e-10	-1.07427
20011979	chr17:20011979:A:G	0.000166614	2.52807	0.591486
20012316	chr17:20012316:T:C	4.99185e-06	-1.48887	1.10054
20012325	chr17:20012325:C:T	4.27652e-06	-1.17859e-10	-0.542987
20012858	chr17:20012858:C:T	4.60022e-06	-1.50354	1.03352
20012997	chr17:20012997:C:T	1.10684e-05	-1.17859e-10	0.407966
20013118	chr17:20013118:T:C	2.3518e-06	-1.17859e-10	-1.14095
20013508	chr17:20013508:A:C	2.35181e-06	-1.17859e-10	-1.14094
20013627	chr17:20013627:G:A	2.55717e-06	-1.17859e-10	-1.05723
20013653	chr17:20013653:C:T	2.35321e-06	-1.17859e-10	-1.14035
20013756	chr17:20013756:C:T	4.4771e-06	-1.48766	0.990509
20013829	chr17:20013829:A:G	2.94925e-06	-1.17859e-10	-0.914578
20013863	chr17:20013863:C:T	4.61671e-06	-1.47894	1.01249
20014023	chr17:20014023:C:T	4.58015e-06	-1.48701	1.01261
20014590	chr17:20014590:C:T	1.82369e-06	-1.39527	-2.20336e-10
20014661	chr17:20014661:C:T	1.52375e-06	-1.57495	-2.20336e-10
20014837	chr17:20014837:C:A	3.15663e-06	-1.17859e-10	-0.846623
20016551	chr17:20016551:G:A	2.5769e-06	-1.17859e-10	-1.04954
20016845	chr17:20016845:T:C	4.7878e-06	-1.47307	1.04301
20016857	chr17:20016857:C:T	4.57035e-06	-1.54851	1.07197
20017265	chr17:20017265:C:T	7.40954e-06	-0.996884	1.00352
20017645	chr17:20017645:A:T	3.16491e-06	-1.17859e-10	-0.844003
20017909	chr17:20017909:C:G	0.000120344	2.77132	0.0229057
20017936	chr17:20017936:TTA:T	5.04269e-06	-1.49023	1.11204
20017951	chr17:20017951:C:T	2.42931e-06	-1.10852	-2.20336e-10
20018073	chr17:20018073:G:A	2.35188e-06	-1.17859e-10	-1.14091
20018533	chr17:20018533:G:A	3.11946e-06	-1.17859e-10	-0.858467
20018651	chr17:20018651:C:T	4.54198e-06	-1.48933	1.00657
20019051	chr17:20019051:A:G	0.000156172	2.84073	0.214103
20019180	chr17:20019180:T:C	4.66528e-06	-1.48968	1.0337
20019374	chr17:20019374:C:T	2.89719e-06	-1.17859e-10	-0.932386
20019435	chr17:20019435:C:CTG	4.33057e-06	-1.49766	0.967229
20019469	chr17:20019469:C:T	7.66546e-07	-1.19344	-1.06855
20020611	chr17:20020611:C:T	5.53159e-07	-1.44937	-1.13887
20020776	chr17:20020776:T:C	4.11745e-06	-1.48938	0.908486
20020943	chr17:20020943:T:A	9.81573e-07	-1.02682	-0.987909
20021535	chr17:20021535:C:G	5.75396e-06	-1.17859e-10	-0.24624
20021814	chr17:20021814:G:A	2.352e-06	-1.17859e-10	-1.14086
20022163	chr17:20022163:G:A	2.79796e-06	-1.51416	0.546923
20022938	chr17:20022938:C:T	6.67739e-07	-1.48576	-0.914226
20023328	chr17:20023328:G:A	7.83836e-06	-1.17859e-10	0.0629022
20023439	chr17:20023439:T:C	4.44174e-06	-1.48861	0.983532
20023523	chr17:20023523:A:G	2.91612e-05	2.50974	-1.13303
20023548	chr17:20023548:C:A	3.48056e-06	-1.17859e-10	-0.748935
20023715	chr17:20023715:C:G	4.47953e-06	-1.48861	0.991999
20023716	chr17:20023716:T:A	4.61653e-06	-1.48824	1.02175
20023735	chr17:20023735:C:T	4.50061e-06	-1.50997	1.01806
20024012	chr17:20024012:A:G	4.78984e-06	-1.17859e-10	-0.429631
20024347	chr17:20024347:TTACTC:T	6.93425e-06	-1.17859e-10	-0.0596552
20024386	chr17:20024386:C:T	0.000160492	2.59423	0.48789
20025140	chr17:20025140:T:C	2.49702e-06	-1.17859e-10	-1.08103
20025479	chr17:20025479:T:G	3.68818e-06	-1.17859e-10	-0.690994
20026057	chr17:20026057:G:A	5.83799e-06	-1.0439	0.812161
20026373	chr17:20026373:G:A	4.41809e-06	-1.48594	0.975521
20026675	chr17:20026675:C:T	1.82896e-06	-1.39238	-2.20336e-10
20026959	chr17:20026959:C:T	4.65328e-06	-1.48853	1.02998
20027176	chr17:20027176:TAATC:T	1.92056e-06	-1.34351	-2.20336e-10
20027537	chr17:20027537:A:T	4.51643e-06	-1.49566	1.00726
20027630	chr17:20027630:A:G	3.96756e-06	-1.17859e-10	-0.617976
20028161	chr17:20028161:T:C	2.49488e-06	-1.17859e-10	-1.08189
20028214	chr17:20028214:T:TG	2.44892e-06	-1.17859e-10	-1.10048
20028582	chr17:20028582:T:TG	4.443e-06	-1.48097	0.97617
20028842	chr17:20028842:A:T	2.51896e-06	-1.17859e-10	-1.07228
20029418	chr17:20029418:C:T	0.000142304	2.67501	0.286835
20029419	chr17:20029419:C:G	4.43525e-06	-1.49114	0.984598
20030217	chr17:20030217:T:TA	4.64081e-06	-1.48907	1.02783
20030312	chr17:20030312:T:C	2.37196e-06	-1.17859e-10	-1.13241
20030467	chr17:20030467:G:A	4.32518e-06	-1.49729	0.965611
20030530	chr17:20030530:A:G	6.20842e-06	-1.17859e-10	-0.170222
20031150	chr17:20031150:A:G	7.69329e-06	-1.17859e-10	0.0442204
20031650	chr17:20031650:A:C	2.57174e-05	2.39195	-1.14091
20031706	chr17:20031706:T:C	3.28376e-06	-1.17859e-10	-0.807138
20031726	chr17:20031726:A:T	2.51934e-06	-1.17859e-10	-1.07213
20032146	chr17:20032146:CT:C	7.35416e-06	-0.985029	0.984168
20032229	chr17:20032229:A:G	5.82954e-07	-1.5943	-0.94148
20032415	chr17:20032415:G:T	7.98552e-07	-1.17698	-1.0441
20032551	chr17:20032551:C:A	2.87963e-06	-1.17859e-10	-0.938464
20032588	chr17:20032588:T:C	5.11528e-07	-1.58582	-1.08066
20033012	chr17:20033012:T:C	8.37114e-07	-1.15199	-1.02193
20033153	chr17:20033153:G:A	6.67811e-07	-1.49439	-0.905488
20033488	chr17:20033488:A:G	2.35815e-06	-1.17859e-10	-1.13825
20033720	chr17:20033720:G:C	2.64685e-06	-1.17859e-10	-1.02276
20033839	chr17:20033839:C:T	8.54421e-07	-1.12119	-1.03227
20034028	chr17:20034028:G:A	6.08199e-07	-1.37593	-1.11745
20034036	chr17:20034036:T:A	4.41343e-06	-1.47061	0.959136
20034166	chr17:20034166:C:T	2.7753e-06	-1.17859e-10	-0.97537
20034284	chr17:20034284:A:AG	4.31335e-06	-1.47811	0.943698
20034516	chr17:20034516:C:A	7.72521e-07	-1.19833	-1.05589
20035746	chr17:20035746:A:G	6.16383e-07	-1.37366	-1.10636
20035854	chr17:20035854:A:G	2.42123e-06	-1.17859e-10	-1.11185
20035916	chr17:20035916:C:T	4.13783e-06	-1.51781	0.941858
20036050	chr17:20036050:A:G	2.69721e-06	-1.17859e-10	-1.00391
20036319	chr17:20036319:G:A	3.36854e-06	-1.17859e-10	-0.781647
20036582	chr17:20036582:T:C	3.1118e-06	-1.17859e-10	-0.860926
20036737	chr17:20036737:A:G	5.86254e-07	-1.42677	-1.10336
20036761	chr17:20036761:A:G	4.41562e-06	-1.4653	0.954321
20037588	chr17:20037588:C:G	2.4082e-06	-1.17859e-10	-1.11725
20037766	chr17:20037766:C:T	4.18978e-06	-1.50315	0.939676
20038170	chr17:20038170:C:T	2.53663e-06	-1.17859e-10	-1.06529
20038367	chr17:20038367:GCATTGCTTTAACTATGTCC:G	2.80818e-06	-1.17859e-10	-0.963592
20038459	chr17:20038459:G:C	1.04027e-06	-0.967604	-0.989039
20038590	chr17:20038590:C:T	4.1453e-06	-1.47204	0.897889
20038652	chr17:20038652:G:A	2.45099e-06	-1.17859e-10	-1.09964
20038711	chr17:20038711:T:C	4.30792e-06	-1.49331	0.957632
20038864	chr17:20038864:C:T	0.000142085	2.72005	0.240249
20039022	chr17:20039022:G:A	2.59791e-05	2.38787	-1.1267
20039024	chr17:20039024:C:A	4.34407e-06	-1.47505	0.947728
20039218	chr17:20039218:T:C	4.17872e-06	-1.5076	0.941479
20039448	chr17:20039448:GT:G	2.36149e-06	-1.17859e-10	-1.13684
20039453	chr17:20039453:T:A	2.36799e-06	-1.17859e-10	-1.13409
20039537	chr17:20039537:G:A	0.000173816	2.66963	0.492239
20040017	chr17:20040017:T:A	3.18107e-06	-1.17859e-10	-0.838909
20040367	chr17:20040367:TAAGAG:T	4.99793e-06	-0.387103	-2.20336e-10
20040461	chr17:20040461:T:C	2.35988e-06	-1.17859e-10	-1.13752
20040537	chr17:20040537:G:C	4.3295e-06	-1.49701	0.966338
20040550	chr17:20040550:C:A	4.18166e-06	-1.49196	0.92654
20040710	chr17:20040710:T:C	8.69303e-05	3.5659	-1.09692
20040745	chr17:20040745:C:T	7.20534e-06	-0.941416	0.920112
20040864	chr17:20040864:T:C	4.008e-06	-1.48616	0.878326
20041311	chr17:20041311:C:T	4.28793e-06	-1.49067	0.950349
20041635	chr17:20041635:T:G	7.15396e-06	-1.57168	1.54321
20041990	chr17:20041990:T:A	7.55498e-07	-1.26641	-1.0101
20042504	chr17:20042504:G:T	7.05451e-06	-0.983075	0.940614
20042528	chr17:20042528:C:T	4.53601e-06	-1.47603	0.991948
20043325	chr17:20043325:G:A	2.84834e-06	-1.17859e-10	-0.94939
20043484	chr17:20043484:T:C	2.75759e-06	-1.17859e-10	-0.981769
20043485	chr17:20043485:T:C	3.8656e-06	-1.17859e-10	-0.64401
20043976	chr17:20043976:A:C	4.13515e-06	-1.49198	0.915372
20044376	chr17:20044376:G:A	4.1996e-06	-1.46513	0.903993
20044972	chr17:20044972:TCA:T	4.4246e-06	-1.17859e-10	-0.508947
20045066	chr17:20045066:A:G	2.77506e-06	-1.17859e-10	-0.975455
20045350	chr17:20045350:G:GT	4.40328e-06	-1.47856	0.964778
20045398	chr17:20045398:G:A	4.44459e-06	-1.49424	0.989795
20045464	chr17:20045464:A:G	4.21574e-06	-1.17859e-10	-0.557302
20046028	chr17:20046028:C:A	2.5422e-06	-1.17859e-10	-1.0631
20046235	chr17:20046235:A:G	5.92058e-06	0.166138	-0.383831
20046288	chr17:20046288:A:G	6.55789e-06	0.413146	-0.528605
20047452	chr17:20047452:A:G	2.36301e-06	-1.17859e-10	-1.13619
20047510	chr17:20047510:G:A	0.0134175	8.25943	-0.751245
20047799	chr17:20047799:G:A	2.4078e-06	-1.17859e-10	-1.11741
20048130	chr17:20048130:A:G	0.0133024	8.09485	-0.595275
20048234	chr17:20048234:C:T	3.2268e-06	-1.17859e-10	-0.824637
20048254	chr17:20048254:T:C	2.36678e-06	-1.17859e-10	-1.1346
20048258	chr17:20048258:C:T	2.36417e-06	-1.17859e-10	-1.1357
20048259	chr17:20048259:A:G	2.38846e-06	-1.17859e-10	-1.12548
20048262	chr17:20048262:T:C	2.39086e-06	-1.17859e-10	-1.12447
20048309	chr17:20048309:A:G	3.14263e-06	-1.17859e-10	-0.851068
20048379	chr17:20048379:C:T	0.0128014	8.20268	-0.741499
20048484	chr17:20048484:T:A	1.63101e-06	-1.50693	-2.20336e-10
20048746	chr17:20048746:A:T	4.23936e-05	2.86381	-1.11294
20049138	chr17:20049138:G:A	0.0128592	8.21252	-0.746836
20049192	chr17:20049192:G:A	2.74833e-06	-1.17859e-10	-0.985135
20049967	chr17:20049967:G:C	0.0134002	8.2448	-0.737899
20050160	chr17:20050160:A:G	0.0137468	8.29611	-0.763683
20050218	chr17:20050218:C:G	2.23961e-06	-1.21958	0.0297599
20050304	chr17:20050304:T:C	4.13951e-05	2.36969	-0.64266
20050404	chr17:20050404:T:C	2.35661e-06	-1.17859e-10	-1.13891
20050805	chr17:20050805:G:C	0.0135355	8.28777	-0.770831
20051011	chr17:20051011:A:G	5.36947e-06	-1.17859e-10	-0.315399
20051289	chr17:20051289:A:C	0.0133897	8.26478	-0.758667
20051426	chr17:20051426:C:T	3.06671e-06	-1.17859e-10	-0.875523
20051619	chr17:20051619:A:G	1.52954e-06	-1.57116	-2.20336e-10
20051789	chr17:20051789:T:C	5.34956e-07	-1.5457	-1.076
20052357	chr17:20052357:A:C	6.06418e-07	-1.38202	-1.1143
20052582	chr17:20052582:G:T	5.09622e-05	3.03164	-1.09669
20052866	chr17:20052866:G:A	0.0131183	8.25978	-0.774143
20053546	chr17:20053546:AC:A	2.48489e-06	-1.17859e-10	-1.0859
20053586	chr17:20053586:A:G	2.16974e-06	-1.21005	-0.0114671
20053635	chr17:20053635:A:G	5.97923e-07	-1.39801	-1.11242
20054355	chr17:20054355:C:T	2.46262e-06	-1.17859e-10	-1.0949
20054736	chr17:20054736:T:C	2.53782e-06	-1.19732	0.132501
20055245	chr17:20055245:T:A	0.00450931	7.24945	-0.831673
20055890	chr17:20055890:G:A	2.3588e-06	-1.17859e-10	-1.13797
20056054	chr17:20056054:G:A	6.09656e-07	-1.37941	-1.11158
20056064	chr17:20056064:G:A	0.0145523	8.35252	-0.763139
20056507	chr17:20056507:T:A	4.30113e-05	2.87428	-1.10895
20056515	chr17:20056515:A:C	2.25682e-06	-1.28853	0.106357
20056653	chr17:20056653:A:G	3.57436e-05	2.70356	-1.12332
20056837	chr17:20056837:A:G	2.79725e-06	-1.17859e-10	-0.967491
20057049	chr17:20057049:G:T	4.4379e-05	2.90029	-1.10365
20057473	chr17:20057473:A:T	0.00548816	7.33994	-0.725721
20057546	chr17:20057546:C:T	0.0158022	8.48359	-0.811808
20057560	chr17:20057560:G:A	0.0156956	8.43684	-0.771828
20057571	chr17:20057571:G:A	5.39027e-07	-1.54388	-1.07024
20057822	chr17:20057822:G:A	6.11438e-06	-1.17859e-10	-0.185484
20057900	chr17:20057900:A:G	3.09009e-06	-1.17859e-10	-0.867926
20057993	chr17:20057993:T:C	3.35849e-06	-1.17859e-10	-0.784637
20058368	chr17:20058368:G:A	3.06983e-06	-1.17859e-10	-0.874504
20058526	chr17:20058526:G:GT	2.40185e-06	-1.17859e-10	-1.11989
20058941	chr17:20058941:A:G	0.0107195	8.08974	-0.806047
20058960	chr17:20058960:C:A	6.01249e-07	-1.39009	-1.11479
20058991	chr17:20058991:CA:C	3.30927e-06	-1.17859e-10	-0.799399
20058997	chr17:20058997:A:G	1.94394e-06	-1.21719	-0.11422
20059098	chr17:20059098:C:T	2.39328e-06	-1.17859e-10	-1.12346
20059187	chr17:20059187:A:G	0.01375	8.3132	-0.780531
20059241	chr17:20059241:C:T	3.53762e-05	2.68721	-1.1173
20059411	chr17:20059411:C:T	0.0125207	8.22282	-0.783811
20059922	chr17:20059922:G:T	0.0126675	8.2358	-0.785132
20059934	chr17:20059934:G:A	0.00418254	7.12586	-0.783316
20060119	chr17:20060119:A:G	2.38859e-06	-1.17859e-10	-1.12543
20060292	chr17:20060292:T:A	7.81751e-05	3.06221	-0.69939
20060477	chr17:20060477:A:G	2.44268e-06	-1.17859e-10	-1.10303
20060866	chr17:20060866:G:A	2.39472e-06	-1.17859e-10	-1.12286
20061056	chr17:20061056:C:T	3.5215e-06	-1.17859e-10	-0.737241
20061267	chr17:20061267:T:A	5.33203e-07	-1.54399	-1.08099
20061363	chr17:20061363:T:C	0.0137228	8.2959	-0.765207
20061462	chr17:20061462:A:G	2.83033e-06	-1.25419	0.298452
20061556	chr17:20061556:CTTGA:C	2.3967e-06	-1.17859e-10	-1.12203
20062110	chr17:20062110:A:G	2.72638e-06	-1.25543	0.262281
20062169	chr17:20062169:C:T	5.28336e-07	-1.55766	-1.07649
20062274	chr17:20062274:T:C	5.3132e-07	-1.55199	-1.07653
20062328	chr17:20062328:T:TA	1.04557e-05	-1.17859e-10	0.351017
20062432	chr17:20062432:G:A	6.14455e-07	-1.3785	-1.10464
20062628	chr17:20062628:G:A	0.014238	8.33016	-0.76262
20062774	chr17:20062774:T:C	1.86707e-06	-1.25003	-0.121727
20063129	chr17:20063129:C:T	0.0133928	8.29886	-0.792517
20063154	chr17:20063154:G:A	0.00328218	6.9611	-0.860963
20063381	chr17:20063381:T:C	0.0127045	8.2271	-0.77352
20063404	chr17:20063404:G:T	9.10134e-07	-1.45302	-0.637266
20063453	chr17:20063453:G:C	3.2128e-06	-1.17859e-10	-0.828984
20063534	chr17:20063534:C:T	0.0130058	8.25903	-0.782003
20063823	chr17:20063823:AG:A	1.03219e-06	-1.20777	-0.756675
20063827	chr17:20063827:ACC:A	1.03943e-06	-1.19205	-0.765399
20064187	chr17:20064187:T:A	5.93772e-07	-1.38634	-1.13104
20064247	chr17:20064247:A:G	1.26949e-05	-1.17859e-10	0.545071
20064449	chr17:20064449:G:A	1.05586e-06	-1.20404	-0.737729
20064622	chr17:20064622:A:G	1.04688e-06	-1.20669	-0.743617
20064786	chr17:20064786:C:G	3.40266e-06	-1.17859e-10	-0.77157
20065110	chr17:20065110:A:T	2.4772e-06	-1.17859e-10	-1.089
20065201	chr17:20065201:T:C	3.48363e-06	-1.17859e-10	-0.748052
20065255	chr17:20065255:G:A	3.71761e-06	-1.17859e-10	-0.683047
20065325	chr17:20065325:G:A	1.87411e-06	-1.36799	-2.20336e-10
20066084	chr17:20066084:A:G	8.58227e-07	-1.02935	-1.11966
20066422	chr17:20066422:G:A	1.08492e-06	-1.20052	-0.714107
20067008	chr17:20067008:G:C	1.11504e-06	-1.12736	-0.759878
20067126	chr17:20067126:A:G	3.48351e-06	-1.17859e-10	-0.748087
20067302	chr17:20067302:G:A	2.90194e-06	-1.17859e-10	-0.930749
20067389	chr17:20067389:C:T	3.21659e-06	-0.827807	-2.20336e-10
20067422	chr17:20067422:C:T	2.81211e-06	-1.17859e-10	-0.962193
20067550	chr17:20067550:T:C	3.50212e-06	-1.17859e-10	-0.74276
20068127	chr17:20068127:G:C	3.71513e-06	-1.17859e-10	-0.683714
20068240	chr17:20068240:T:C	1.08357e-06	-1.17102	-0.74484
20068250	chr17:20068250:C:T	2.35218e-06	-1.17859e-10	-1.14078
20068251	chr17:20068251:A:G	2.92772e-06	-1.25254	0.330633
20068270	chr17:20068270:C:T	2.03171e-06	-1.22194	-0.0653095
20068340	chr17:20068340:A:G	2.65937e-06	-1.01804	-2.20336e-10
20068535	chr17:20068535:G:A	5.50971e-07	-1.54206	-1.05015
20069220	chr17:20069220:G:A	3.15088e-06	-1.17859e-10	-0.848447
20069640	chr17:20069640:C:T	3.32876e-06	-1.17859e-10	-0.793529
20069886	chr17:20069886:G:A	4.99272e-07	-1.56811	-1.12262
20070025	chr17:20070025:T:C	1.04483e-06	-1.19157	-0.76071
20070226	chr17:20070226:A:T	1.02971e-06	-1.18936	-0.777486
20070540	chr17:20070540:A:G	8.13014e-07	-1.18521	-1.01793
20070689	chr17:20070689:G:C	1.03975e-06	-1.17946	-0.777689
20070750	chr17:20070750:G:A	1.0375e-06	-1.17876	-0.780558
20070821	chr17:20070821:GT:G	5.15852e-07	-1.56571	-1.09236
20071006	chr17:20071006:T:C	6.88678e-07	-1.51978	-0.849328
20071757	chr17:20071757:G:T	9.94986e-07	-1.21236	-0.788795
20071813	chr17:20071813:TGACACTC:T	3.35695e-06	-1.17859e-10	-0.785094
20072174	chr17:20072174:T:C	1.02698e-06	-1.21651	-0.752996
20072463	chr17:20072463:C:T	6.98221e-07	-1.51856	-0.836791
20072801	chr17:20072801:G:A	1.9025e-06	-1.35296	-2.20336e-10
20072814	chr17:20072814:A:G	1.75815e-06	-1.43187	-2.20336e-10
20073081	chr17:20073081:C:T	1.07843e-06	-1.16906	-0.751566
20073516	chr17:20073516:G:A	2.45651e-06	-1.17859e-10	-1.09739
20073769	chr17:20073769:C:T	3.58147e-06	-1.17859e-10	-0.720355
20073898	chr17:20073898:A:G	5.38754e-07	-1.5398	-1.07482
20073915	chr17:20073915:C:T	1.0397e-06	-1.2245	-0.732696
20074101	chr17:20074101:C:T	1.05058e-06	-1.21676	-0.730026
20074192	chr17:20074192:C:T	2.82124e-06	-1.17859e-10	-0.95895
20074301	chr17:20074301:G:T	5.61383e-07	-1.55116	-1.02232
20074525	chr17:20074525:T:A	1.02619e-06	-1.22486	-0.745415
20074704	chr17:20074704:T:C	2.43353e-06	-1.17859e-10	-1.10679
20074706	chr17:20074706:A:G	2.43353e-06	-1.17859e-10	-1.10679
20074715	chr17:20074715:G:A	6.22704e-07	-1.35171	-1.1181
20074953	chr17:20074953:A:C	3.1664e-06	-1.17859e-10	-0.843532
20074979	chr17:20074979:T:C	1.0454e-06	-1.20377	-0.747957
20075105	chr17:20075105:GT:G	1.0484e-06	-1.4771	-0.471763
20075404	chr17:20075404:A:G	3.73369e-06	-1.17859e-10	-0.678732
20075877	chr17:20075877:G:A	2.78493e-06	-1.17859e-10	-0.971906
20076795	chr17:20076795:G:A	0.00376067	7.35902	-1.12279
20076869	chr17:20076869:G:A	2.66776e-06	-1.01489	-2.20336e-10
20077459	chr17:20077459:T:G	1.28599e-06	-1.20591	-0.538693
20077466	chr17:20077466:G:T	6.56545e-07	-1.32042	-1.09648
20077693	chr17:20077693:C:T	5.88025e-06	-1.17859e-10	-0.224528
20077895	chr17:20077895:A:G	3.4101e-06	-1.17859e-10	-0.769386
20078022	chr17:20078022:A:G	5.09731e-06	-1.17859e-10	-0.367416
20078248	chr17:20078248:C:T	3.61373e-06	-1.17859e-10	-0.711388
20078963	chr17:20078963:G:A	3.15232e-06	-1.24494	0.39695
20079107	chr17:20079107:AAAGG:A	3.24953e-06	-1.17859e-10	-0.817617
20079160	chr17:20079160:G:A	1.08486e-06	-1.20256	-0.712115
20079448	chr17:20079448:C:T	8.53215e-07	-1.57015	-0.584723
20079455	chr17:20079455:G:A	8.70899e-07	-1.58877	-0.545585
20079525	chr17:20079525:A:G	1.11917e-06	-1.15915	-0.724393
20079544	chr17:20079544:CCT:C	1.15408e-06	-1.15017	-0.702658
20079706	chr17:20079706:A:G	2.36643e-06	-1.17859e-10	-1.13475
20080112	chr17:20080112:C:T	2.79992e-06	-1.17859e-10	-0.966536
20080113	chr17:20080113:C:T	1.46122e-05	0.685729	-2.20336e-10
20080378	chr17:20080378:T:G	6.3491e-07	-1.42479	-1.02561
20080657	chr17:20080657:G:A	4.02419e-06	-1.17859e-10	-0.603805
20080746	chr17:20080746:C:T	6.61819e-07	-1.39375	-1.01514
20080921	chr17:20080921:C:T	2.8777e-06	-1.17859e-10	-0.939138
20081294	chr17:20081294:C:G	2.85238e-06	-1.17859e-10	-0.947974
20081578	chr17:20081578:T:A	2.82816e-06	-1.17859e-10	-0.956503
20081708	chr17:20081708:A:G	3.33134e-06	-0.792753	-2.20336e-10
20081795	chr17:20081795:G:T	1.30172e-06	-1.36679	-0.365655
20082027	chr17:20082027:A:G	6.25539e-07	-1.44482	-1.02045
20082114	chr17:20082114:G:A	1.36255e-06	-1.04374	-0.643034
20082687	chr17:20082687:T:C	7.92648e-07	-1.17559	-1.05291
20082698	chr17:20082698:C:T	3.04618e-06	-1.17859e-10	-0.88224
20082728	chr17:20082728:T:C	6.25958e-07	-1.41024	-1.05435
20083069	chr17:20083069:T:TTC	1.25146e-06	-1.37777	-0.394052
20083365	chr17:20083365:T:G	3.80605e-06	-1.17859e-10	-0.659535
20083548	chr17:20083548:T:A	1.2608e-06	-1.36891	-0.395471
20083622	chr17:20083622:C:CAGTTTATGTATCCA	2.27746e-06	-1.17307	-2.20336e-10
20083975	chr17:20083975:A:G	3.77914e-06	-1.17859e-10	-0.666633
20084167	chr17:20084167:C:T	1.15788e-06	-1.49297	-0.356569
20084285	chr17:20084285:C:T	5.2584e-06	-1.17859e-10	-0.336302
20084297	chr17:20084297:A:T	1.262e-06	-1.37708	-0.386355
20084508	chr17:20084508:T:C	2.79569e-06	-1.17859e-10	-0.968049
20084611	chr17:20084611:G:A	1.02196e-06	-1.29982	-0.674581
20084819	chr17:20084819:T:G	4.43147e-06	-1.17859e-10	-0.507397
20085017	chr17:20085017:C:G	3.15776e-06	-1.17859e-10	-0.846266
20085230	chr17:20085230:C:A	2.10258e-05	1.29498	-0.24536
20085809	chr17:20085809:T:C	6.56288e-07	-1.27659	-1.14069
20085905	chr17:20085905:G:A	8.21076e-07	-1.32104	-0.872231
20086123	chr17:20086123:A:T	7.27016e-07	-1.29059	-1.02435
20086250	chr17:20086250:AT:A	7.2343e-07	-1.32663	-0.993246
20086766	chr17:20086766:G:A	3.7747e-06	-1.17859e-10	-0.667807
20087417	chr17:20087417:C:G	3.90964e-06	-1.17859e-10	-0.632684
20087673	chr17:20087673:A:G	2.02209e-06	-1.28282	-0.00917426
20087898	chr17:20087898:G:A	7.40701e-07	-1.32905	-0.96724
20088289	chr17:20088289:T:C	2.10355e-06	-1.2525	-2.20336e-10
20088379	chr17:20088379:G:A	2.41647e-06	-1.17859e-10	-1.11382
20088493	chr17:20088493:C:T	7.38157e-07	-1.32985	-0.969872
20088525	chr17:20088525:T:A	1.57398e-06	-1.29224	-0.250279
20088526	chr17:20088526:C:T	1.66512e-06	-1.29764	-0.188589
20088560	chr17:20088560:G:A	0.00350779	7.02373	-0.857118
20088680	chr17:20088680:G:A	7.45497e-07	-1.31856	-0.971271
20088739	chr17:20088739:G:C	3.41859e-06	-1.17859e-10	-0.766899
20089201	chr17:20089201:G:C	5.79369e-05	3.17734	-1.11411
20089294	chr17:20089294:A:G	9.18281e-07	-1.30987	-0.771514
20089400	chr17:20089400:G:A	7.51572e-07	-1.30724	-0.974476
20089404	chr17:20089404:A:G	7.52424e-07	-1.30273	-0.977852
20089425	chr17:20089425:G:A	7.52556e-07	-1.3081	-0.97231
20089558	chr17:20089558:C:T	7.00592e-07	-1.50415	-0.847804
20089597	chr17:20089597:G:C	8.34763e-06	-1.17859e-10	0.125849
20089740	chr17:20089740:G:A	8.20234e-07	-1.17828	-1.01602
20090431	chr17:20090431:G:A	2.47436e-06	-1.17859e-10	-1.09015
20091893	chr17:20091893:A:G	2.43004e-06	-1.17859e-10	-1.10822
20092017	chr17:20092017:C:T	5.97047e-07	-1.37959	-1.1323
20092131	chr17:20092131:T:C	9.11415e-06	-1.17859e-10	0.213701
20092827	chr17:20092827:C:A	3.85854e-06	-1.17859e-10	-0.64584
20092836	chr17:20092836:T:C	3.04586e-06	-1.17859e-10	-0.882345
20092891	chr17:20092891:C:CTA	7.11939e-06	-1.17859e-10	-0.0333058
20092917	chr17:20092917:C:G	6.00949e-07	-1.36631	-1.13907
20093116	chr17:20093116:A:T	1.11257e-06	-0.900935	-0.988519
20093640	chr17:20093640:C:T	0.00359575	7.03669	-0.845311
20093893	chr17:20093893:C:G	7.29093e-07	-1.33895	-0.973133
20094112	chr17:20094112:T:C	1.48843e-06	-1.32163	-0.276772
20094170	chr17:20094170:C:T	2.35182e-06	-1.17859e-10	-1.14094
20094246	chr17:20094246:C:T	3.95164e-06	-1.17859e-10	-0.621998
20094557	chr17:20094557:T:C	7.36567e-07	-1.32211	-0.979771
20094704	chr17:20094704:T:G	8.10446e-07	-1.21217	-0.994128
20094943	chr17:20094943:G:A	2.40724e-06	-1.17859e-10	-1.11765
20095064	chr17:20095064:C:T	1.63513e-06	-0.996845	-0.507563
20095083	chr17:20095083:T:C	7.86337e-07	-1.20258	-1.03392
20095176	chr17:20095176:C:T	2.3945e-06	-1.17859e-10	-1.12295
20095514	chr17:20095514:G:A	2.42077e-06	-1.17859e-10	-1.11204
20095516	chr17:20095516:G:A	2.67257e-06	-1.17859e-10	-1.01309
20095645	chr17:20095645:C:T	9.74793e-07	-0.993325	-1.02833
20096096	chr17:20096096:G:A	7.58711e-07	-1.27722	-0.995044
20096468	chr17:20096468:G:A	9.85385e-07	-1.02848	-0.982369
20096818	chr17:20096818:G:T	8.17775e-07	-1.20299	-0.994303
20097198	chr17:20097198:C:T	5.47389e-06	-1.17859e-10	-0.296138
20097280	chr17:20097280:C:T	1.50754e-06	-1.58565	-2.20336e-10
20097448	chr17:20097448:G:C	4.82562e-07	-1.58588	-1.13889
20097502	chr17:20097502:C:T	1.35567e-06	-1.23118	-0.460653
20098189	chr17:20098189:T:C	8.076e-07	-1.23982	-0.969995
20098299	chr17:20098299:G:A	8.31959e-07	-1.2298	-0.950304
20098367	chr17:20098367:C:G	7.90126e-06	-1.17859e-10	0.0708942
20098438	chr17:20098438:C:G	6.76383e-07	-1.44566	-0.941467
20098699	chr17:20098699:C:T	8.19527e-07	-1.24098	-0.954174
20098851	chr17:20098851:A:G	1.63324e-06	-1.20694	-0.298622
20098860	chr17:20098860:G:T	8.31688e-06	-1.17859e-10	0.122159
20099178	chr17:20099178:TATC:T	4.46553e-05	2.93005	-1.12721
20099319	chr17:20099319:A:AATAC	2.46507e-06	-1.17859e-10	-1.09391
20099648	chr17:20099648:G:T	8.02355e-07	-1.10509	-1.11124
20099746	chr17:20099746:G:A	2.37868e-06	-1.17859e-10	-1.12958
20100656	chr17:20100656:T:C	5.12637e-05	3.06961	-1.12875
20101273	chr17:20101273:C:T	0.00693491	7.57021	-0.722013
20101562	chr17:20101562:G:A	1.8626e-06	-0.919392	-0.454761
20101694	chr17:20101694:T:C	2.35182e-06	-1.17859e-10	-1.14094
20103164	chr17:20103164:G:A	0.00480374	7.29549	-0.814471
20103934	chr17:20103934:C:T	6.93353e-07	-1.24742	-1.11492
20104187	chr17:20104187:G:A	6.8303e-07	-1.474	-0.90334
20104254	chr17:20104254:G:C	5.32825e-05	3.10544	-1.12596
20104382	chr17:20104382:TA:T	3.49126e-06	-1.17859e-10	-0.745864
20105007	chr17:20105007:G:A	4.28681e-06	-1.17859e-10	-0.540585
20105590	chr17:20105590:T:C	1.74515e-06	-1.26194	-0.177344
20105597	chr17:20105597:A:C	5.10867e-06	-1.17859e-10	-0.365188
20105616	chr17:20105616:A:G	2.46732e-06	-1.03026	-0.0627353
20105729	chr17:20105729:A:C	5.07504e-07	-1.53834	-1.13603
20106099	chr17:20106099:G:A	2.40138e-06	-1.17859e-10	-1.12009
20106902	chr17:20106902:A:G	2.58216e-06	-1.17859e-10	-1.0475
20107012	chr17:20107012:C:T	4.9448e-05	2.9018	-0.997002
20107487	chr17:20107487:T:C	0.0270638	8.20983	-2.20336e-10
20107560	chr17:20107560:G:A	2.37935e-06	-1.17859e-10	-1.1293
20107582	chr17:20107582:G:A	2.45329e-06	-1.17859e-10	-1.0987
20107691	chr17:20107691:A:C	6.8995e-06	-1.17859e-10	-0.0646782
20107765	chr17:20107765:A:T	8.41879e-07	-1.3384	-0.829851
20107911	chr17:20107911:T:C	2.40474e-06	-1.17859e-10	-1.11869
20108225	chr17:20108225:A:C	2.88174e-05	-1.17859e-10	1.36485
20109183	chr17:20109183:A:G	8.09126e-07	-1.28999	-0.917935
20109245	chr17:20109245:C:T	6.60745e-05	2.3124	-0.117748
20109784	chr17:20109784:T:G	2.52101e-06	-1.17859e-10	-1.07147
20109826	chr17:20109826:T:C	6.57499e-05	2.72899	-0.539261
20109947	chr17:20109947:CT:CTT	3.00075e-05	-1.17859e-10	1.40532
20109958	chr17:20109958:A:T	9.51596e-06	-1.17859e-10	0.256843
20110077	chr17:20110077:T:TCCTCCCACCTCAG	2.54476e-06	-1.17859e-10	-1.06209
20110146	chr17:20110146:A:T	1.19783e-06	-1.412	-0.403618
20110489	chr17:20110489:G:A	5.74223e-07	-1.5866	-0.96426
20111243	chr17:20111243:C:T	5.7094e-06	0.677934	-0.931948
20111520	chr17:20111520:A:G	1.01126e-05	-1.17859e-10	0.317658
20111671	chr17:20111671:G:A	4.4722e-06	-1.17859e-10	-0.498248
20111865	chr17:20111865:G:C	5.40787e-07	-1.47801	-1.13285
20112115	chr17:20112115:G:A	4.98431e-07	-1.55624	-1.13618
20112236	chr17:20112236:G:A	2.93071e-06	-1.17859e-10	-0.920882
20112634	chr17:20112634:T:G	2.54917e-06	-1.17859e-10	-1.06036
20113778	chr17:20113778:C:T	7.53044e-05	2.54816	-0.222753
20114612	chr17:20114612:AC:A	2.53556e-06	-1.17859e-10	-1.06572
20114793	chr17:20114793:G:T	2.96816e-06	-1.17859e-10	-0.908185
20114988	chr17:20114988:A:T	2.8216e-05	-1.17859e-10	1.34376
20115016	chr17:20115016:G:A	0.000393738	3.97956	-2.20336e-10
20115528	chr17:20115528:T:C	1.00234e-06	-1.43208	-0.561707
20115632	chr17:20115632:A:C	3.82192e-06	-1.17859e-10	-0.655375
20115943	chr17:20115943:A:G	2.32209e-06	-1.15366	-2.20336e-10
20115976	chr17:20115976:A:G	5.45276e-06	-1.17859e-10	-0.300006
20116127	chr17:20116127:G:A	2.88965e-06	-1.17859e-10	-0.934993
20116381	chr17:20116381:A:C	5.27259e-07	-1.49909	-1.1371
20116586	chr17:20116586:G:A	8.25655e-05	2.64189	-0.224431
20117051	chr17:20117051:C:G	2.9282e-05	2.43249	-1.05165
20117546	chr17:20117546:G:A	2.5802e-05	-1.17859e-10	1.25432
20118066	chr17:20118066:C:G	3.65395e-06	-1.17859e-10	-0.700318
20118074	chr17:20118074:C:T	2.56175e-06	-1.17859e-10	-1.05544
20118190	chr17:20118190:AAC:A	2.4009e-06	-1.17859e-10	-1.12028
20118317	chr17:20118317:A:C	3.26914e-06	-1.17859e-10	-0.811602
20118348	chr17:20118348:A:G	3.11105e-05	2.50429	-1.06287
20118929	chr17:20118929:T:G	3.47195e-06	-1.17859e-10	-0.751411
20119722	chr17:20119722:A:G	0.0116679	8.33755	-0.969079
20119786	chr17:20119786:G:A	7.66173e-05	3.48319	-1.1405
20119796	chr17:20119796:G:C	8.78274e-07	-1.43594	-0.689982
20120493	chr17:20120493:G:T	1.94694e-06	-1.32987	-2.20336e-10
20120782	chr17:20120782:A:G	5.57882e-05	3.15166	-1.12623
20120882	chr17:20120882:T:C	2.7087e-06	-1.17859e-10	-0.999658
20121847	chr17:20121847:T:G	8.37036e-06	-1.17859e-10	0.12857
20122138	chr17:20122138:G:A	2.54224e-06	-1.17859e-10	-1.06308
20122393	chr17:20122393:G:T	2.7815e-05	2.37218	-1.04273
20122527	chr17:20122527:C:A	4.22192e-05	2.87624	-1.1295
20122723	chr17:20122723:TCA:T	3.27214e-06	-1.17859e-10	-0.810684
20123235	chr17:20123235:A:G	5.05913e-05	3.05791	-1.13026
20123543	chr17:20123543:G:GGGC	1.05592e-05	-1.17859e-10	0.360872
20123550	chr17:20123550:CTGACATGAGG:C	1.05592e-05	-1.17859e-10	0.360872
20123750	chr17:20123750:A:G	5.95483e-07	-1.43386	-1.08065
20124113	chr17:20124113:C:A	5.28194e-07	-1.5051	-1.12932
20124405	chr17:20124405:A:G	1.28151e-06	-1.44879	-0.299307
20124413	chr17:20124413:T:C	3.09673e-06	-1.17859e-10	-0.865779
20124524	chr17:20124524:G:T	1.04737e-05	-1.17859e-10	0.352736
20125072	chr17:20125072:C:T	6.37109e-06	-1.17859e-10	-0.144357
20125331	chr17:20125331:C:CA	3.64081e-06	-1.17859e-10	-0.703921
20125377	chr17:20125377:T:C	3.01711e-06	-1.17859e-10	-0.891828
20125533	chr17:20125533:C:T	9.84762e-05	2.78336	-0.189669
20126272	chr17:20126272:T:C	2.93343e-06	-1.17859e-10	-0.919957
20126588	chr17:20126588:C:G	8.05192e-05	3.53292	-1.14055
20126620	chr17:20126620:G:A	0.000121761	2.82673	-0.020795
20127137	chr17:20127137:T:C	2.65131e-06	-1.17859e-10	-1.02108
20128236	chr17:20128236:A:G	1.31766e-05	-1.17859e-10	0.582312
20128404	chr17:20128404:A:ATG	2.66006e-06	-1.17859e-10	-1.01778
20128523	chr17:20128523:C:T	9.02179e-07	-1.00667	-1.0924
20128758	chr17:20128758:T:C	2.39829e-06	-1.17859e-10	-1.12137
20129169	chr17:20129169:C:T	2.39442e-06	-1.17859e-10	-1.12299
20129302	chr17:20129302:A:G	1.33132e-06	-0.933713	-0.776245
20129504	chr17:20129504:T:TA	2.02727e-06	-1.28944	-2.20336e-10
20129630	chr17:20129630:G:A	4.12959e-06	-1.17859e-10	-0.577949
20129760	chr17:20129760:T:G	3.61381e-06	-1.17859e-10	-0.711364
20130902	chr17:20130902:G:A	2.37804e-06	-1.17859e-10	-1.12985
20130957	chr17:20130957:T:C	5.41701e-07	-1.54646	-1.06271
20130961	chr17:20130961:T:G	5.38246e-07	-1.55297	-1.06259
20131226	chr17:20131226:C:G	1.53428e-06	-1.56806	-2.20336e-10
20131261	chr17:20131261:G:A	0.0374121	8.69084	-0.157215
20131301	chr17:20131301:C:T	2.39645e-06	-1.17859e-10	-1.12214
20131944	chr17:20131944:A:G	7.09604e-07	-1.40641	-0.93277
20132940	chr17:20132940:T:C	7.98689e-05	3.41235	-1.02809
20133363	chr17:20133363:G:A	2.54096e-06	-1.17859e-10	-1.06358
20133477	chr17:20133477:G:A	2.40416e-06	-1.17859e-10	-1.11893
20133924	chr17:20133924:G:T	2.39731e-06	-1.17859e-10	-1.12178
20134563	chr17:20134563:A:G	0.00014442	2.9766	-2.20336e-10
20134622	chr17:20134622:G:A	1.23441e-05	-1.17859e-10	0.517053
20134960	chr17:20134960:A:G	1.70764e-06	-1.37349	-0.0875234
20136297	chr17:20136297:G:A	6.92002e-06	-1.17859e-10	-0.0617084
20136376	chr17:20136376:G:A	2.51983e-06	-1.07194	-2.20336e-10
20136540	chr17:20136540:G:A	5.2465e-06	0.781856	-1.12042
20137623	chr17:20137623:T:A	1.64687e-06	-1.49725	-2.20336e-10
20138401	chr17:20138401:TG:T	4.12202e-06	-1.17859e-10	-0.579784
20139564	chr17:20139564:T:A	1.50945e-06	-1.58438	-2.20336e-10
20139723	chr17:20139723:A:G	1.58302e-06	-1.38097	-0.155822
20139831	chr17:20139831:C:T	8.75176e-07	-1.1946	-0.934861
20140202	chr17:20140202:A:G	0.000113729	2.78362	-0.0459336
20140361	chr17:20140361:A:C	2.53882e-06	-1.17859e-10	-1.06443
20140978	chr17:20140978:G:A	1.58508e-06	-1.37402	-0.16148
20141100	chr17:20141100:G:C	4.07511e-06	-1.17859e-10	-0.59123
20141360	chr17:20141360:C:T	8.2544e-05	3.55735	-1.14015
20141469	chr17:20141469:T:G	8.86545e-07	-1.16801	-0.948538
20141863	chr17:20141863:C:T	2.77858e-05	2.41369	-1.08529
20142345	chr17:20142345:A:G	1.12067e-06	-1.42445	-0.457743
20142513	chr17:20142513:G:A	2.55538e-06	-1.17859e-10	-1.05793
20142635	chr17:20142635:G:A	2.49286e-06	-1.17859e-10	-1.0827
20143571	chr17:20143571:G:C	3.74522e-06	-1.17859e-10	-0.675646
20144099	chr17:20144099:C:T	3.25309e-06	-1.17859e-10	-0.816523
20144182	chr17:20144182:T:C	8.75867e-05	3.608	-1.13149
20144183	chr17:20144183:T:C	2.3543e-06	-1.17859e-10	-1.13988
20144622	chr17:20144622:A:G	9.85529e-06	-1.17859e-10	0.29188
20145409	chr17:20145409:C:T	2.94935e-06	-1.17859e-10	-0.914544
20145449	chr17:20145449:G:A	3.79683e-06	-0.661962	-2.20336e-10
20145750	chr17:20145750:C:T	3.41354e-06	-1.17859e-10	-0.768378
20145995	chr17:20145995:C:T	7.95017e-05	3.52059	-1.14094
20146017	chr17:20146017:C:T	2.51852e-06	-1.17859e-10	-1.07245
20146031	chr17:20146031:A:G	1.18666e-06	-1.01923	-0.805755
20146550	chr17:20146550:T:C	5.20364e-06	-0.346769	-2.20336e-10
20146677	chr17:20146677:C:T	2.6237e-06	-1.17859e-10	-1.03154
20146935	chr17:20146935:A:G	3.15038e-06	-1.17859e-10	-0.848604
20147164	chr17:20147164:T:C	8.6563e-07	-1.20189	-0.938534
20147232	chr17:20147232:C:T	2.94093e-06	-1.17859e-10	-0.917403
20147250	chr17:20147250:T:C	1.93652e-06	-1.33523	-2.20336e-10
20147290	chr17:20147290:C:T	9.92596e-07	-0.990994	-1.01256
20148493	chr17:20148493:C:G	2.36744e-06	-1.17859e-10	-1.13432
20148803	chr17:20148803:T:C	0.000145889	3.91362	-0.926906
20149041	chr17:20149041:CAT:C	8.27543e-05	2.87771	-0.457959
20150166	chr17:20150166:G:A	2.57386e-06	-1.17859e-10	-1.05072
20150385	chr17:20150385:A:G	2.53015e-06	-1.17859e-10	-1.06785
20150510	chr17:20150510:A:G	5.86661e-06	-1.17859e-10	-0.226851
20150594	chr17:20150594:G:A	1.80039e-06	-1.40813	-2.20336e-10
20151532	chr17:20151532:G:A	0.000177919	3.1852	-2.20336e-10
20152232	chr17:20152232:G:A	1.2412e-05	-1.17859e-10	0.522539
20152452	chr17:20152452:A:G	9.69491e-07	-1.37265	-0.654462
20153220	chr17:20153220:C:T	2.40009e-05	-1.17859e-10	1.18197
20153452	chr17:20153452:G:A	0.0198776	8.92374	-1.02252
20153826	chr17:20153826:T:C	3.97572e-06	-1.17859e-10	-0.615921
20154413	chr17:20154413:G:A	0.0101645	8.33164	-1.10112
20154552	chr17:20154552:G:A	3.39153e-06	-1.17859e-10	-0.774847
20154646	chr17:20154646:G:T	0.000107551	3.81605	-1.13421
20154955	chr17:20154955:G:C	9.41383e-07	-1.13862	-0.917914
20155197	chr17:20155197:C:T	2.70052e-05	2.38147	-1.08157
20156029	chr17:20156029:A:C	4.99818e-05	2.96876	-1.05323
20156037	chr17:20156037:C:T	3.80853e-06	-1.17859e-10	-0.658884
20156793	chr17:20156793:C:CCGTA	2.63225e-06	-1.17859e-10	-1.02829
20156880	chr17:20156880:A:G	8.0329e-06	-1.17859e-10	0.0874181
20157383	chr17:20157383:G:A	4.3783e-06	-1.17859e-10	-0.519468
20157854	chr17:20157854:G:T	2.43923e-06	-1.17859e-10	-1.10444
20158170	chr17:20158170:A:G	6.55423e-06	-1.17859e-10	-0.116017
20158177	chr17:20158177:T:TAGAA	1.49603e-06	-1.59332	-2.20336e-10
20158244	chr17:20158244:A:G	1.40682e-05	-1.17859e-10	0.647791
20158722	chr17:20158722:C:T	3.4101e-06	-1.17859e-10	-0.769385
20158802	chr17:20158802:G:T	2.43872e-06	-1.17859e-10	-1.10465
20158905	chr17:20158905:C:T	2.64249e-06	-1.17859e-10	-1.02441
20158970	chr17:20158970:T:G	4.8106e-06	-1.17859e-10	-0.425305
20159244	chr17:20159244:G:A	1.58121e-05	1.68208	-0.917425
20159836	chr17:20159836:C:T	2.60954e-06	-1.17859e-10	-1.03695
20160148	chr17:20160148:G:GT	9.417e-07	-1.12406	-0.932135
20160445	chr17:20160445:A:C	1.64501e-06	-1.27867	-0.21971
20160759	chr17:20160759:T:C	4.82129e-07	-1.58482	-1.14085
20160809	chr17:20160809:A:G	6.38008e-06	-1.17859e-10	-0.142947
20160842	chr17:20160842:C:G	3.01643e-06	-1.17859e-10	-0.892052
20160877	chr17:20160877:G:A	8.78673e-07	-1.34417	-0.781301
20161040	chr17:20161040:G:A	1.48988e-06	-1.39	-0.207435
20161065	chr17:20161065:G:A	1.39651e-05	-1.17859e-10	0.640434
20161147	chr17:20161147:G:T	2.70974e-06	-1.17859e-10	-0.999277
20161471	chr17:20161471:A:T	8.89816e-05	3.63295	-1.14065
20161475	chr17:20161475:T:TA	9.79736e-06	-1.17859e-10	0.285985
20161663	chr17:20161663:TTTAAAA:T	2.44957e-06	-1.17859e-10	-1.10022
20162168	chr17:20162168:C:CA	2.40522e-06	-1.17859e-10	-1.11849
20162307	chr17:20162307:G:A	8.84319e-05	3.62397	-1.13786
20162815	chr17:20162815:G:A	2.43888e-06	-1.10459	-2.20336e-10
20162911	chr17:20162911:C:G	2.62209e-06	-1.17859e-10	-1.03216
20162919	chr17:20162919:T:C	9.56651e-06	-1.17859e-10	0.262141
20162957	chr17:20162957:G:A	3.18672e-06	-1.17859e-10	-0.837134
20162958	chr17:20162958:G:A	3.18672e-06	-1.17859e-10	-0.837134
20163318	chr17:20163318:C:T	1.13782e-06	-1.34147	-0.525542
20163609	chr17:20163609:G:A	2.32379e-06	-1.15293	-2.20336e-10
20163632	chr17:20163632:C:T	2.39759e-06	-1.17859e-10	-1.12166
20163675	chr17:20163675:T:C	1.1763e-06	-1.30046	-0.533291
20163749	chr17:20163749:C:T	2.99031e-06	-1.17859e-10	-0.900752
20163971	chr17:20163971:T:C	2.49614e-06	-1.17859e-10	-1.08138
20164226	chr17:20164226:T:G	1.20486e-05	-1.17859e-10	0.492823
20165218	chr17:20165218:G:GC	0.000101256	2.99607	-0.37455
20165231	chr17:20165231:T:G	7.0228e-07	-1.28966	-1.05989
20166533	chr17:20166533:A:G	2.61851e-06	-1.17859e-10	-1.03352
20166661	chr17:20166661:G:A	1.1727e-05	-1.17859e-10	0.465763
20166713	chr17:20166713:C:T	2.48499e-06	-1.17859e-10	-1.08586
20166736	chr17:20166736:T:C	6.07974e-06	-1.17859e-10	-0.191165
20167177	chr17:20167177:G:A	1.11507e-06	-1.41034	-0.476874
20168022	chr17:20168022:A:C	1.21323e-05	-1.17859e-10	0.499741
20168068	chr17:20168068:A:G	0.000122974	2.83103	-0.0151829
20168247	chr17:20168247:C:A	6.78357e-07	-1.32467	-1.05954
20169685	chr17:20169685:A:G	3.48666e-06	-1.17859e-10	-0.747183
20170662	chr17:20170662:A:G	3.80062e-06	-1.17859e-10	-0.660963
20170967	chr17:20170967:C:A	0.00842454	8.15866	-1.11588
20172341	chr17:20172341:T:C	1.5015e-06	-1.58966	-2.20336e-10
20173370	chr17:20173370:G:A	0.00840606	8.15123	-1.11065
20173397	chr17:20173397:A:G	3.25735e-06	-1.17859e-10	-0.815214
20173642	chr17:20173642:TCAGGATTAGAC:T	2.42126e-06	-1.17859e-10	-1.11184
20173760	chr17:20173760:A:G	2.43836e-06	-1.17859e-10	-1.1048
20174578	chr17:20174578:A:G	2.50975e-06	-1.17859e-10	-1.07594
20174588	chr17:20174588:A:G	2.53797e-06	-1.17859e-10	-1.06476
20174824	chr17:20174824:T:C	8.41439e-07	-1.41605	-0.752714
20174908	chr17:20174908:C:G	6.96532e-07	-1.30054	-1.05723
20174984	chr17:20174984:G:A	8.10272e-07	-1.43508	-0.771433
20176167	chr17:20176167:A:G	2.48959e-06	-1.17859e-10	-1.08401
20176558	chr17:20176558:C:T	2.97981e-06	-1.17859e-10	-0.90427
20176988	chr17:20176988:T:C	2.7665e-05	2.38098	-1.05694
20177795	chr17:20177795:C:T	2.42364e-06	-1.17859e-10	-1.11086
20177944	chr17:20177944:G:A	9.45676e-05	2.7513	-0.19811
20179106	chr17:20179106:T:TTAGGAAGAAA	8.30165e-05	3.56343	-1.14052
20179143	chr17:20179143:G:C	0.000161598	3.08899	-2.20336e-10
20179315	chr17:20179315:G:A	2.61115e-06	-1.17859e-10	-1.03634
20179795	chr17:20179795:G:A	2.41238e-06	-1.17859e-10	-1.11552
20179895	chr17:20179895:G:A	2.64969e-06	-1.17859e-10	-1.02169
20179907	chr17:20179907:A:G	4.68321e-06	-0.452143	-2.20336e-10
20179913	chr17:20179913:T:A	1.07686e-06	-1.39961	-0.522469
20180876	chr17:20180876:T:C	8.55825e-07	-1.17793	-0.973883
20181669	chr17:20181669:A:G	1.14362e-05	-1.17859e-10	0.440658
20181769	chr17:20181769:A:G	3.63428e-06	-0.705718	-2.20336e-10
20181782	chr17:20181782:A:G	2.35587e-06	-1.17859e-10	-1.13922
20181945	chr17:20181945:G:A	2.67772e-06	-1.17859e-10	-1.01116
20181998	chr17:20181998:C:G	0.000124462	2.8271	0.000775541
20182462	chr17:20182462:A:T	2.3587e-06	-1.17859e-10	-1.13802
20183249	chr17:20183249:A:G	1.18996e-06	-1.40995	-0.412258
20183326	chr17:20183326:A:G	1.16677e-05	-1.17859e-10	0.460693
20183790	chr17:20183790:G:A	2.89793e-06	-1.17859e-10	-0.932131
20183885	chr17:20183885:T:C	2.60765e-06	-1.17859e-10	-1.03768
20184351	chr17:20184351:G:A	2.60969e-06	-1.17859e-10	-1.0369
20184976	chr17:20184976:G:C	3.57266e-05	2.08416	-0.504392
20185122	chr17:20185122:G:A	3.28978e-06	-1.17859e-10	-0.805306
20185179	chr17:20185179:C:T	7.93566e-07	-1.43547	-0.791873
20185276	chr17:20185276:C:G	0.000149862	4.1529	-1.13931
20186401	chr17:20186401:A:G	1.88895e-06	-1.36011	-2.20336e-10
20186756	chr17:20186756:G:A	0.000128704	3.20699	-0.345598
20188458	chr17:20188458:A:G	2.40177e-06	-1.17859e-10	-1.11992
20188796	chr17:20188796:G:A	2.7739e-06	-1.17859e-10	-0.975875
20188887	chr17:20188887:C:T	8.8562e-05	3.62791	-1.14034
20188897	chr17:20188897:C:T	2.5159e-06	-1.17859e-10	-1.0735
20189342	chr17:20189342:G:A	2.56969e-06	-1.17859e-10	-1.05234
20189830	chr17:20189830:T:G	1.10248e-05	-1.17859e-10	0.404016
20190100	chr17:20190100:G:GA	8.07201e-05	2.77126	-0.376402
20190256	chr17:20190256:C:T	2.4328e-06	-1.17859e-10	-1.10708
20191465	chr17:20191465:A:G	2.15278e-06	-1.22937	-2.20336e-10
20191933	chr17:20191933:G:A	7.99944e-05	3.52673	-1.1409
20192302	chr17:20192302:C:A	3.16316e-05	2.48505	-1.02702
20193707	chr17:20193707:A:G	6.22795e-06	-1.17859e-10	-0.16708
20194149	chr17:20194149:A:G	2.56153e-05	2.3133	-1.06623
20194213	chr17:20194213:A:G	8.34859e-05	3.56111	-1.13256
20194292	chr17:20194292:G:A	2.60421e-06	-1.17859e-10	-1.039
20194321	chr17:20194321:AC:A	9.4622e-05	2.58888	-0.0351192
20194728	chr17:20194728:TCTC:T	9.44335e-06	-1.17859e-10	0.249183
20195304	chr17:20195304:T:A	6.87804e-05	3.33049	-1.0957
20195376	chr17:20195376:CTAAA:C	8.05174e-07	-1.4724	-0.740426
20196054	chr17:20196054:A:T	6.40033e-06	-1.17859e-10	-0.139778
20196784	chr17:20196784:T:G	3.85702e-06	-1.17859e-10	-0.646232
20197229	chr17:20197229:G:A	0.0221465	8.36636	-0.357052
20197506	chr17:20197506:GTC:G	1.17536e-06	-1.43399	-0.400561
20197726	chr17:20197726:T:C	8.06364e-05	3.53425	-1.14043
20198070	chr17:20198070:G:A	5.59117e-07	-1.4438	-1.13373
20198678	chr17:20198678:C:T	2.43036e-06	-1.17859e-10	-1.10809
20198830	chr17:20198830:C:T	0.0506803	9.00829	-0.171123
20199376	chr17:20199376:C:T	2.48187e-06	-1.17859e-10	-1.08712
20199454	chr17:20199454:A:G	1.31313e-06	-1.43303	-0.290689
20199612	chr17:20199612:C:T	0.000114847	2.86536	-0.117887
20199788	chr17:20199788:CTTATT:C	3.53847e-06	-1.17859e-10	-0.732433
20199939	chr17:20199939:G:A	8.07251e-05	3.53584	-1.14092
20199958	chr17:20199958:A:G	8.07965e-05	2.57305	-0.177243
20200247	chr17:20200247:T:G	3.43736e-06	-1.17859e-10	-0.761423
20200443	chr17:20200443:T:TG	1.38252e-05	-1.17859e-10	0.630363
20200447	chr17:20200447:A:G	7.19234e-05	3.41514	-1.13567
20200473	chr17:20200473:A:G	2.41132e-06	-1.17859e-10	-1.11596
20200587	chr17:20200587:A:G	2.77667e-06	-1.17859e-10	-0.974877
20200878	chr17:20200878:A:T	6.84958e-06	-1.17859e-10	-0.0719402
20201006	chr17:20201006:CTAG:C	6.6899e-06	-1.17859e-10	-0.0955293
20201963	chr17:20201963:A:G	4.08345e-06	-1.17859e-10	-0.589185
20202118	chr17:20202118:T:C	2.5535e-06	-1.17859e-10	-1.05866
20203080	chr17:20203080:G:A	3.58465e-06	-1.17859e-10	-0.719467
20203756	chr17:20203756:G:T	1.31397e-06	-1.34337	-0.379703
20203882	chr17:20203882:T:C	8.26201e-05	3.55814	-1.14001
20204091	chr17:20204091:A:G	6.37264e-06	-1.17859e-10	-0.144113
20204101	chr17:20204101:G:A	5.27221e-07	-1.51771	-1.11856
20204230	chr17:20204230:C:T	0.000426115	4.05858	-2.20336e-10
20204307	chr17:20204307:C:G	3.24109e-06	-1.17859e-10	-0.820217
20204460	chr17:20204460:T:C	6.2379e-07	-1.4275	-1.04057
20204871	chr17:20204871:C:G	4.94935e-07	-1.56213	-1.13732
20204926	chr17:20204926:A:T	8.59851e-05	3.59892	-1.14087
20206352	chr17:20206352:A:C	8.66134e-05	3.60079	-1.13546
20206717	chr17:20206717:C:T	2.49473e-06	-1.17859e-10	-1.08195
20208583	chr17:20208583:A:T	2.44096e-06	-1.17859e-10	-1.10374
20208797	chr17:20208797:T:C	1.2176e-05	-1.17859e-10	0.503339
20208872	chr17:20208872:T:C	2.54423e-06	-1.17859e-10	-1.0623
20208903	chr17:20208903:A:G	7.7785e-05	3.48934	-1.13152
20208991	chr17:20208991:G:T	0.0310313	8.34662	-2.20336e-10
20209384	chr17:20209384:C:T	4.32951e-06	-1.17859e-10	-0.530673
20209921	chr17:20209921:G:A	2.40839e-06	-1.17859e-10	-1.11717
20210091	chr17:20210091:A:G	1.38215e-05	-1.17859e-10	0.630095
20210402	chr17:20210402:C:T	8.85765e-05	3.62527	-1.13753
20210465	chr17:20210465:G:A	1.61209e-06	-1.51859	-2.20336e-10
20210811	chr17:20210811:T:A	1.05524e-05	-1.17859e-10	0.360221
20210904	chr17:20210904:T:C	7.33788e-05	3.43995	-1.14045
20211427	chr17:20211427:A:G	3.83242e-06	-1.17859e-10	-0.652631
20211490	chr17:20211490:A:G	1.20676e-06	-1.43663	-0.371559
20211662	chr17:20211662:C:A	8.71537e-06	-1.17859e-10	0.16896
20211700	chr17:20211700:G:T	5.0048e-07	-1.54807	-1.14025
20212002	chr17:20212002:T:C	3.26435e-05	2.55464	-1.06512
20212014	chr17:20212014:G:A	2.45903e-06	-1.17859e-10	-1.09636
20213121	chr17:20213121:A:T	8.93488e-06	-1.17859e-10	0.193835
20214371	chr17:20214371:G:A	2.92462e-06	-1.17859e-10	-0.922962
20214727	chr17:20214727:C:G	3.57963e-06	-1.17859e-10	-0.720869
20215186	chr17:20215186:T:C	9.14725e-05	3.63918	-1.11927
20215820	chr17:20215820:C:T	1.50698e-06	-1.35652	-0.229502
20216364	chr17:20216364:T:G	8.5579e-05	3.58149	-1.12818
20216663	chr17:20216663:T:A	9.30383e-05	3.65645	-1.11957
20216802	chr17:20216802:C:T	1.88098e-06	-1.36434	-2.20336e-10
20217051	chr17:20217051:A:G	9.80172e-06	-1.17859e-10	0.28643
20217340	chr17:20217340:C:T	1.55595e-06	-1.55404	-2.20336e-10
20217780	chr17:20217780:C:T	3.1035e-06	-1.17859e-10	-0.863597
20217837	chr17:20217837:C:G	0.0203912	8.37261	-0.445878
20218088	chr17:20218088:A:G	8.93525e-07	-1.35971	-0.749004
20218232	chr17:20218232:A:G	2.72079e-05	1.91844	-0.611059
20219588	chr17:20219588:G:A	6.88161e-06	-1.17859e-10	-0.0672754
20219621	chr17:20219621:G:A	1.39715e-05	-1.17859e-10	0.640893
20220119	chr17:20220119:A:G	3.5312e-06	-1.17859e-10	-0.734489
20220139	chr17:20220139:G:A	3.18966e-06	-1.17859e-10	-0.836212
20220211	chr17:20220211:T:C	2.59223e-06	-1.17859e-10	-1.04361
20220568	chr17:20220568:T:G	2.45744e-06	-1.17859e-10	-1.09701
20220615	chr17:20220615:A:G	7.04901e-07	-1.48613	-0.859701
20221246	chr17:20221246:T:C	8.98116e-07	-1.17181	-0.931772
20222087	chr17:20222087:G:A	4.96952e-07	-1.56806	-1.12733
20222119	chr17:20222119:A:G	2.57551e-06	-1.17859e-10	-1.05008
20222372	chr17:20222372:A:G	2.46635e-06	-1.17859e-10	-1.09339
20222547	chr17:20222547:G:A	1.38592e-05	-1.17859e-10	0.632823
20223065	chr17:20223065:T:C	2.54747e-06	-1.17859e-10	-1.06103
20223126	chr17:20223126:C:A	3.3801e-06	-1.17859e-10	-0.778222
20223181	chr17:20223181:T:C	2.54747e-06	-1.17859e-10	-1.06103
20223705	chr17:20223705:T:C	1.22326e-06	-1.34034	-0.454268
20224464	chr17:20224464:A:G	2.4239e-06	-1.17859e-10	-1.11075
20226178	chr17:20226178:A:G	9.08855e-05	2.80696	-0.293483
20226191	chr17:20226191:C:T	1.75754e-05	0.87037	-2.20336e-10
20226233	chr17:20226233:A:G	4.96328e-07	-1.55646	-1.14019
20226277	chr17:20226277:AGT:A	2.55656e-06	-1.17859e-10	-1.05747
20226385	chr17:20226385:C:T	8.86416e-05	2.77915	-0.290678
20226394	chr17:20226394:C:T	3.23678e-06	-1.17859e-10	-0.82155
20226557	chr17:20226557:A:G	2.44225e-06	-1.17859e-10	-1.10321
20226908	chr17:20226908:T:G	9.13856e-05	3.64538	-1.12642
20226916	chr17:20226916:C:T	1.40012e-05	-1.17859e-10	0.643018
20227231	chr17:20227231:G:A	3.67974e-06	-1.17859e-10	-0.693285
20227469	chr17:20227469:G:A	2.46978e-06	-1.17859e-10	-1.092
20227880	chr17:20227880:A:G	9.04375e-07	-1.33893	-0.757707
20228450	chr17:20228450:A:G	0.000137578	2.91035	0.0177153
20228501	chr17:20228501:T:C	2.7038e-05	2.38977	-1.08865
20229245	chr17:20229245:T:A	1.56949e-06	-1.36567	-0.179706
20229581	chr17:20229581:G:A	4.97452e-07	-1.55542	-1.13896
20230225	chr17:20230225:G:A	0.000102005	3.76223	-1.13333
20230976	chr17:20230976:C:T	1.24131e-06	-1.40839	-0.371564
20231016	chr17:20231016:G:C	0.000414592	4.03117	-2.20336e-10
20231346	chr17:20231346:T:G	0.000104042	2.64867	-2.20336e-10
20231430	chr17:20231430:G:A	2.35868e-06	-1.17859e-10	-1.13803
20231451	chr17:20231451:A:G	6.29112e-06	-1.17859e-10	-0.156989
20231507	chr17:20231507:T:C	2.9012e-06	-1.17859e-10	-0.931002
20231858	chr17:20231858:A:G	8.92788e-07	-1.18638	-0.923153
20232067	chr17:20232067:A:G	2.99775e-06	-1.17859e-10	-0.898267
20232903	chr17:20232903:T:C	8.20922e-05	3.55178	-1.14007
20233222	chr17:20233222:A:G	2.36203e-06	-1.17859e-10	-1.13661
20233668	chr17:20233668:C:T	0.0234563	8.39001	-0.32324
20233821	chr17:20233821:C:T	9.34795e-05	3.6817	-1.14008
20234396	chr17:20234396:C:A	1.14879e-06	-1.4072	-0.450222
20234575	chr17:20234575:G:A	0.000104911	3.79131	-1.13433
20234825	chr17:20234825:A:G	1.09671e-05	-1.17859e-10	0.398776
20234867	chr17:20234867:A:G	2.4634e-06	-1.17859e-10	-1.09459
20235539	chr17:20235539:A:C	4.14472e-06	-1.17859e-10	-0.574292
20235578	chr17:20235578:C:T	1.18508e-06	-1.42879	-0.397528
20235587	chr17:20235587:T:C	0.000103793	3.78719	-1.14092
20235777	chr17:20235777:T:C	9.80202e-05	3.7288	-1.13975
20235879	chr17:20235879:GA:G	6.4549e-07	-1.47719	-0.956683
20236393	chr17:20236393:CTG:C	0.000131511	2.86542	0.0175465
20236587	chr17:20236587:C:A	2.4625e-06	-1.17859e-10	-1.09495
20236998	chr17:20236998:G:GT	5.54553e-07	-1.47334	-1.11238
20237177	chr17:20237177:A:G	2.616e-06	-1.17859e-10	-1.03448
20237320	chr17:20237320:T:G	2.98645e-06	-0.902041	-2.20336e-10
20237321	chr17:20237321:T:G	2.36143e-06	-1.17859e-10	-1.13686
20237552	chr17:20237552:T:A	2.53923e-06	-1.17859e-10	-1.06427
20238390	chr17:20238390:C:T	7.9815e-07	-1.26961	-0.951978
20238408	chr17:20238408:C:G	3.30756e-06	-1.17859e-10	-0.799917
20239133	chr17:20239133:ACT:A	0.000108726	2.90225	-0.209547
20239344	chr17:20239344:CA:C	8.12187e-07	-1.25153	-0.952622
20239355	chr17:20239355:T:G	3.67272e-06	-1.17859e-10	-0.695195
20240359	chr17:20240359:A:G	8.55196e-05	3.59258	-1.13996
20240457	chr17:20240457:A:T	2.44303e-06	-1.17859e-10	-1.10289
20241163	chr17:20241163:A:G	5.21075e-06	-1.17859e-10	-0.345403
20241401	chr17:20241401:A:G	8.64884e-07	-1.38766	-0.753623
20241486	chr17:20241486:A:G	5.78757e-05	3.20304	-1.14087
20241701	chr17:20241701:ATTG:A	0.000125732	2.89134	-0.0533155
20242808	chr17:20242808:T:C	1.85583e-06	-1.3778	-2.20336e-10
20243458	chr17:20243458:A:T	6.38576e-06	-1.17859e-10	-0.142058
20243929	chr17:20243929:G:A	2.5288e-06	-1.17859e-10	-1.06838
20244079	chr17:20244079:G:A	1.09747e-05	-1.17859e-10	0.399463
20244682	chr17:20244682:ATGATCAGTAAATAACTATTTTATTTACTGATTTAT:A	1.4947e-06	-1.5942	-2.20336e-10
20245036	chr17:20245036:T:C	2.40623e-06	-1.17859e-10	-1.11807
20245095	chr17:20245095:A:G	5.05756e-07	-1.54783	-1.13
20247027	chr17:20247027:C:T	1.24111e-06	-1.41059	-0.369535
20247165	chr17:20247165:A:G	1.40223e-05	-1.17859e-10	0.64452
20247739	chr17:20247739:T:C	3.16338e-06	-1.17859e-10	-0.844485
20248007	chr17:20248007:A:G	2.9329e-05	2.44661	-1.06417
20248360	chr17:20248360:G:A	2.79572e-05	2.41444	-1.07989
20248969	chr17:20248969:C:G	8.97464e-07	-1.1742	-0.930106
20249138	chr17:20249138:G:A	1.90487e-06	-0.254235	-1.09748
20249744	chr17:20249744:C:T	6.37248e-05	2.91718	-0.758737
20250134	chr17:20250134:A:G	2.35185e-06	-1.17859e-10	-1.14093
20252046	chr17:20252046:A:C	3.03997e-06	-1.17859e-10	-0.88428
20252269	chr17:20252269:T:A	4.30419e-06	-1.17859e-10	-0.53654
20252270	chr17:20252270:A:T	0.0152234	8.61962	-0.985162
20252742	chr17:20252742:C:G	3.07288e-06	-1.17859e-10	-0.873513
20252954	chr17:20252954:G:A	2.55332e-06	-1.17859e-10	-1.05873
20253056	chr17:20253056:T:C	9.14773e-07	-1.36812	-0.717084
20254554	chr17:20254554:C:T	1.72637e-06	-1.4501	-2.20336e-10
20255030	chr17:20255030:G:A	8.62855e-06	-1.17859e-10	0.158948
20255219	chr17:20255219:G:A	3.53947e-06	-1.17859e-10	-0.732151
20255352	chr17:20255352:A:G	9.05728e-05	3.65097	-1.14094
20255397	chr17:20255397:A:G	2.57717e-06	-1.17859e-10	-1.04944
20256109	chr17:20256109:C:T	2.42672e-06	-1.17859e-10	-1.10959
20256168	chr17:20256168:C:T	2.40336e-06	-1.17859e-10	-1.11926
20256777	chr17:20256777:G:T	2.62339e-06	-1.17859e-10	-1.03166
20256957	chr17:20256957:C:T	2.96479e-05	2.46517	-1.07191
20257612	chr17:20257612:C:T	0.00010051	3.33866	-0.724538
20257637	chr17:20257637:A:G	3.51446e-06	-1.17859e-10	-0.739242
20258073	chr17:20258073:G:A	1.53577e-06	-1.5671	-2.20336e-10
20259302	chr17:20259302:T:C	4.03348e-06	-1.17859e-10	-0.601497
20259435	chr17:20259435:C:T	2.36414e-05	2.23029	-1.06341
20259896	chr17:20259896:G:A	7.57374e-05	3.46948	-1.13833
20260216	chr17:20260216:A:G	8.58599e-05	3.59014	-1.13356
20260303	chr17:20260303:C:T	0.000114956	2.91748	-0.169059
20260795	chr17:20260795:A:G	3.93764e-06	-0.625547	-2.20336e-10
20260966	chr17:20260966:A:G	2.48162e-06	-1.17859e-10	-1.08722
20261741	chr17:20261741:T:A	7.43109e-05	3.45293	-1.1408
20261938	chr17:20261938:C:T	5.40807e-07	-1.49631	-1.11451
20262308	chr17:20262308:T:C	9.35413e-07	-1.11441	-0.948487
20262570	chr17:20262570:T:C	1.23544e-05	-1.17859e-10	0.517886
20263637	chr17:20263637:G:A	8.78546e-05	3.57747	-1.09791
20263840	chr17:20263840:G:A	2.59769e-06	-1.17859e-10	-1.04151
20264052	chr17:20264052:T:C	0.0265955	8.19237	-2.20336e-10
20264074	chr17:20264074:A:G	4.62066e-06	-1.17859e-10	-0.46559
20264298	chr17:20264298:T:C	1.15594e-06	-1.46298	-0.388231
20264554	chr17:20264554:T:C	2.49788e-06	-1.17859e-10	-1.08069
20265746	chr17:20265746:A:C	2.38383e-06	-1.17859e-10	-1.12742
20267402	chr17:20267402:G:A	3.15735e-06	-1.17859e-10	-0.846395
20267474	chr17:20267474:T:C	3.15484e-06	-1.17859e-10	-0.847189
20267587	chr17:20267587:T:C	2.46642e-06	-1.17859e-10	-1.09336
20267779	chr17:20267779:A:G	2.35272e-06	-1.17859e-10	-1.14056
20268211	chr17:20268211:C:T	1.1798e-06	-1.46505	-0.365732
20268559	chr17:20268559:C:T	1.1753e-06	-1.43594	-0.398664
20269134	chr17:20269134:A:G	4.91154e-07	-1.57142	-1.1357
20269513	chr17:20269513:C:T	2.70582e-06	-1.17859e-10	-1.00072
20270718	chr17:20270718:AAAGT:A	2.88721e-06	-1.17859e-10	-0.935837
20271117	chr17:20271117:A:G	3.24076e-06	-1.17859e-10	-0.82032
20271213	chr17:20271213:T:C	3.1357e-05	2.10248	-0.65317
20271402	chr17:20271402:T:A	2.39388e-06	-1.17859e-10	-1.12321
20271481	chr17:20271481:A:G	1.3385e-05	-1.17859e-10	0.598007
20271779	chr17:20271779:TG:T	1.58385e-06	-1.53627	-2.20336e-10
20271951	chr17:20271951:T:C	2.4767e-06	-1.0892	-2.20336e-10
20272063	chr17:20272063:G:A	2.64661e-06	-1.17859e-10	-1.02285
20272078	chr17:20272078:A:G	6.6052e-07	-1.30255	-1.10831
20272147	chr17:20272147:T:C	4.94614e-07	-1.56373	-1.13638
20272410	chr17:20272410:A:G	7.10786e-07	-1.30365	-1.03387
20272429	chr17:20272429:G:A	3.18076e-06	-0.839008	-2.20336e-10
20273390	chr17:20273390:G:A	7.60667e-05	3.46808	-1.1326
20273791	chr17:20273791:C:A	7.79099e-05	3.49498	-1.13555
20274517	chr17:20274517:T:C	4.13113e-06	-1.17859e-10	-0.577578
20274985	chr17:20274985:G:A	2.53794e-06	-1.17859e-10	-1.06477
20274999	chr17:20274999:A:G	4.87002e-07	-1.5747	-1.14091
20275760	chr17:20275760:G:A	6.99244e-07	-1.30446	-1.04943
20275827	chr17:20275827:T:C	2.35513e-06	-1.17859e-10	-1.13953
20276012	chr17:20276012:AC:A	2.51337e-06	-1.17859e-10	-1.0745
20276239	chr17:20276239:C:T	2.43455e-06	-1.17859e-10	-1.10637
20276783	chr17:20276783:A:T	8.55989e-07	-1.20281	-0.948813
20277024	chr17:20277024:G:A	8.64974e-05	3.59832	-1.13433
20277116	chr17:20277116:A:T	4.73022e-06	-1.17859e-10	-0.442155
20277223	chr17:20277223:T:C	8.91006e-05	3.62964	-1.136
20277237	chr17:20277237:G:A	8.89507e-05	3.62296	-1.13101
20277245	chr17:20277245:G:A	8.33467e-07	-1.2462	-0.932085
20277613	chr17:20277613:T:C	2.80037e-06	-1.17859e-10	-0.966376
20277871	chr17:20277871:C:T	0.000115924	2.84672	-0.0899141
20278253	chr17:20278253:A:G	1.03271e-06	-1.43332	-0.530618
20278453	chr17:20278453:A:G	1.4756e-05	-1.17859e-10	0.695523
20278589	chr17:20278589:A:C	1.22769e-06	-1.4247	-0.366294
20278626	chr17:20278626:T:G	9.3394e-05	3.68056	-1.13986
20278754	chr17:20278754:C:T	1.03248e-05	-1.17859e-10	0.338423
20279307	chr17:20279307:T:C	1.49741e-06	-1.59239	-2.20336e-10
20279412	chr17:20279412:C:T	1.08739e-06	-1.44546	-0.466894
20279663	chr17:20279663:A:G	2.35255e-06	-1.17859e-10	-1.14063
20280362	chr17:20280362:T:C	6.03004e-05	2.93633	-0.83312
20281049	chr17:20281049:G:A	0.00782284	8.06515	-1.09647
20281188	chr17:20281188:A:G	7.41713e-05	3.4481	-1.13786
20281347	chr17:20281347:T:A	2.86834e-06	-1.17859e-10	-0.942393
20281613	chr17:20281613:T:A	2.99649e-06	-1.17859e-10	-0.898685
20281717	chr17:20281717:A:G	8.11797e-05	3.54053	-1.13999
20281935	chr17:20281935:A:G	9.01611e-05	3.64466	-1.13919
20282420	chr17:20282420:T:C	7.83723e-06	-1.17859e-10	0.0627577
20283481	chr17:20283481:G:A	8.13595e-07	-1.25372	-0.948696
20283744	chr17:20283744:A:G	4.5061e-06	-1.17859e-10	-0.490696
20284715	chr17:20284715:C:T	9.95846e-05	2.95972	-0.35484
20284861	chr17:20284861:T:C	1.20381e-06	-1.40072	-0.40992
20285268	chr17:20285268:C:G	6.66205e-05	3.33915	-1.13626
20285733	chr17:20285733:C:T	1.20403e-06	-1.43819	-0.372267
20286014	chr17:20286014:A:G	3.0537e-06	-1.17859e-10	-0.879775
20286163	chr17:20286163:C:T	2.69732e-06	-1.17859e-10	-1.00387
20286215	chr17:20286215:C:G	3.01352e-06	-1.17859e-10	-0.89302
20286242	chr17:20286242:A:G	1.97509e-06	-1.31551	-2.20336e-10
20286655	chr17:20286655:T:C	2.70553e-06	-1.17859e-10	-1.00083
20287310	chr17:20287310:G:A	1.18512e-06	-1.43977	-0.386511
20287647	chr17:20287647:A:T	0.000274197	4.70931	-1.09159
20287661	chr17:20287661:C:A	7.34146e-07	-1.43709	-0.868081
20288188	chr17:20288188:A:G	2.88967e-06	-1.17859e-10	-0.934984
20288730	chr17:20288730:T:C	2.87586e-06	-1.17859e-10	-0.939774
20288939	chr17:20288939:C:T	1.17242e-06	-1.43812	-0.398935
20289069	chr17:20289069:C:T	3.23823e-06	-1.17859e-10	-0.821102
20289656	chr17:20289656:G:A	8.39122e-05	3.57251	-1.13887
20289818	chr17:20289818:A:G	3.16379e-06	-1.17859e-10	-0.844358
20289937	chr17:20289937:A:G	2.38614e-06	-1.17859e-10	-1.12645
20290021	chr17:20290021:C:T	6.86642e-06	-1.17859e-10	-0.0694853
20290672	chr17:20290672:G:A	3.14251e-06	-1.17859e-10	-0.851106
20291904	chr17:20291904:A:G	8.3535e-07	-1.44039	-0.73564
20291917	chr17:20291917:TGTTGGAAACGATCTAGTATCC:T	5.83401e-07	-1.39452	-1.14048
20291966	chr17:20291966:T:C	3.57224e-06	-1.17859e-10	-0.722934
20292017	chr17:20292017:C:T	2.63113e-06	-1.17859e-10	-1.02871
20292354	chr17:20292354:C:T	3.07388e-06	-1.17859e-10	-0.873186
20292831	chr17:20292831:G:A	8.05106e-05	3.53146	-1.1392
20293320	chr17:20293320:C:T	8.23017e-05	3.5552	-1.14094
20293732	chr17:20293732:G:A	8.04119e-06	-1.17859e-10	0.0884494
20293788	chr17:20293788:T:C	8.04893e-05	3.5329	-1.1409
20293889	chr17:20293889:G:T	4.2897e-06	-1.17859e-10	-0.539911
20294170	chr17:20294170:C:T	6.70987e-06	-0.0925483	-2.20336e-10
20294273	chr17:20294273:T:G	1.13176e-06	-1.44846	-0.423895
20294424	chr17:20294424:C:T	0.000120859	3.07562	-0.277127
20294847	chr17:20294847:A:T	4.25557e-05	2.89079	-1.13611
20295424	chr17:20295424:G:A	2.76757e-06	-1.17859e-10	-0.978156
20295766	chr17:20295766:G:A	3.64601e-06	-1.17859e-10	-0.702495
20295989	chr17:20295989:C:T	1.50396e-06	-1.58803	-2.20336e-10
20296266	chr17:20296266:A:G	2.34789e-06	-1.14261	-2.20336e-10
20296362	chr17:20296362:G:T	2.68687e-05	2.36821	-1.07338
20296512	chr17:20296512:T:C	2.32856e-06	-1.15088	-2.20336e-10
20296811	chr17:20296811:C:T	2.12498e-06	-1.24236	-2.20336e-10
20296816	chr17:20296816:CTCTG:C	8.61043e-07	-1.18218	-0.963555
20297197	chr17:20297197:G:C	3.39004e-06	-1.17859e-10	-0.775285
20297814	chr17:20297814:G:A	1.79939e-06	-1.40868	-2.20336e-10
20298083	chr17:20298083:G:A	2.55025e-06	-1.17859e-10	-1.05994
20299083	chr17:20299083:C:T	2.49704e-06	-1.17859e-10	-1.08102
20299218	chr17:20299218:C:T	1.30657e-05	-1.17859e-10	0.573865
20299671	chr17:20299671:A:G	9.19157e-07	-1.13419	-0.946236
20299760	chr17:20299760:T:C	6.97634e-07	-1.47154	-0.884645
20299785	chr17:20299785:T:C	2.35685e-06	-1.17859e-10	-1.1388
20300488	chr17:20300488:A:G	2.53933e-06	-1.17859e-10	-1.06423
20300703	chr17:20300703:G:C	2.54824e-06	-1.17859e-10	-1.06073
20301845	chr17:20301845:A:G	2.56388e-06	-1.17859e-10	-1.05461
20301948	chr17:20301948:C:T	1.6586e-06	-1.49015	-2.20336e-10
20302056	chr17:20302056:G:A	2.50515e-06	-1.17859e-10	-1.07778
20302081	chr17:20302081:A:G	2.35268e-06	-1.17859e-10	-1.14057
20302095	chr17:20302095:A:G	2.49904e-06	-1.17859e-10	-1.08022
20302493	chr17:20302493:T:C	1.5705e-05	-1.17859e-10	0.757853
20302504	chr17:20302504:A:G	5.08411e-07	-1.54198	-1.13061
20302968	chr17:20302968:T:A	7.89391e-05	2.78082	-0.408273
20302998	chr17:20302998:G:A	3.29776e-06	-0.802886	-2.20336e-10
20303111	chr17:20303111:G:A	0.0176417	8.26108	-0.479184
20303123	chr17:20303123:A:G	2.61699e-06	-1.17859e-10	-1.0341
20303131	chr17:20303131:G:A	6.8929e-06	-1.17859e-10	-0.0656361
20303163	chr17:20303163:CT:C	0.00762	8.03662	-1.09421
20303332	chr17:20303332:T:A	8.98707e-05	3.64015	-1.13791
20303362	chr17:20303362:G:A	1.2829e-06	-1.43806	-0.308946
20303570	chr17:20303570:A:G	8.92565e-05	3.62983	-1.13445
20303585	chr17:20303585:G:A	1.12056e-06	-1.44444	-0.437863
20303778	chr17:20303778:A:C	8.37936e-05	3.56092	-1.12869
20304281	chr17:20304281:T:A	5.04513e-07	-1.54878	-1.13151
20305227	chr17:20305227:C:T	2.71484e-06	-1.17859e-10	-0.997395
20305608	chr17:20305608:G:A	5.3867e-06	-1.17859e-10	-0.312195
20306161	chr17:20306161:C:T	8.2484e-05	3.55721	-1.14073
20306271	chr17:20306271:G:A	1.53109e-05	-1.17859e-10	0.732436
20306408	chr17:20306408:T:C	8.49033e-05	3.58132	-1.13594
20306630	chr17:20306630:T:C	0.000101221	3.75845	-1.13727
20306657	chr17:20306657:C:T	3.36094e-06	-1.17859e-10	-0.783906
20306949	chr17:20306949:C:CAT	9.24285e-05	3.66616	-1.13586
20307303	chr17:20307303:G:A	0.000213335	4.3091	-0.942368
20307409	chr17:20307409:T:C	9.96367e-07	-1.06939	-0.930373
20307616	chr17:20307616:C:T	3.05883e-06	-1.17859e-10	-0.878095
20307642	chr17:20307642:T:C	3.225e-06	-1.17859e-10	-0.825194
20307672	chr17:20307672:A:G	9.38322e-07	-1.13092	-0.928875
20307803	chr17:20307803:CAGAAT:C	2.75584e-06	-1.17859e-10	-0.982406
20308032	chr17:20308032:G:T	7.38816e-06	-1.17859e-10	0.00375118
20308885	chr17:20308885:A:G	4.30951e-06	-1.17859e-10	-0.535304
20309794	chr17:20309794:A:G	4.39097e-06	-1.17859e-10	-0.516577
20309895	chr17:20309895:G:A	3.43533e-06	-1.17859e-10	-0.762015
20309961	chr17:20309961:G:A	3.29219e-06	-1.17859e-10	-0.804574
20310575	chr17:20310575:C:T	2.76747e-06	-1.17859e-10	-0.978196
20310853	chr17:20310853:A:AT	2.36411e-06	-1.17859e-10	-1.13573
20310858	chr17:20310858:G:T	7.51326e-05	3.4591	-1.13597
20311027	chr17:20311027:G:A	3.10518e-06	-1.17859e-10	-0.863057
20311035	chr17:20311035:C:T	5.16228e-06	-1.17859e-10	-0.35475
20311179	chr17:20311179:C:T	2.35586e-06	-1.17859e-10	-1.13922
20311252	chr17:20311252:T:C	5.07131e-07	-1.54534	-1.12977
20311390	chr17:20311390:G:T	2.66081e-06	-1.17859e-10	-1.0175
20311645	chr17:20311645:G:A	4.41667e-06	-1.17859e-10	-0.510742
20312039	chr17:20312039:T:G	5.52171e-07	-1.46193	-1.1281
20312115	chr17:20312115:T:G	2.35325e-06	-1.17859e-10	-1.14033
20312592	chr17:20312592:G:C	8.66464e-05	3.60637	-1.14066
20312782	chr17:20312782:T:C	8.82434e-05	3.62158	-1.1376
20313252	chr17:20313252:G:A	8.52291e-05	3.58447	-1.13526
20313615	chr17:20313615:T:C	6.62702e-07	-1.47841	-0.929143
20313809	chr17:20313809:C:T	0.0188728	8.43856	-0.589213
20314147	chr17:20314147:C:T	2.40269e-06	-1.17859e-10	-1.11954
20315738	chr17:20315738:G:A	1.85734e-06	-1.37698	-2.20336e-10
20315913	chr17:20315913:A:G	5.14531e-06	-1.17859e-10	-0.358042
20316185	chr17:20316185:C:T	2.52573e-06	-1.17859e-10	-1.0696
20316195	chr17:20316195:T:A	7.94212e-05	3.51939	-1.14076
20316228	chr17:20316228:AT:A	6.65761e-07	-1.27968	-1.12327
20316557	chr17:20316557:G:C	3.60478e-06	-1.17859e-10	-0.713866
20317504	chr17:20317504:C:T	0.0185789	8.35323	-0.519577
20317736	chr17:20317736:A:AC	2.41721e-06	-1.17859e-10	-1.11351
20318015	chr17:20318015:T:C	2.37254e-05	2.20376	-1.03334
20318079	chr17:20318079:A:G	5.20327e-07	-1.50848	-1.14095
20318087	chr17:20318087:A:G	5.32879e-07	-1.4949	-1.13069
20318157	chr17:20318157:A:G	2.88323e-06	-1.17859e-10	-0.937216
20319699	chr17:20319699:T:C	2.91168e-06	-1.17859e-10	-0.927397
20319839	chr17:20319839:G:C	1.13318e-06	-1.49596	-0.375142
20320327	chr17:20320327:T:C	1.25113e-05	-1.17859e-10	0.530505
20320820	chr17:20320820:A:G	2.50694e-06	-1.17859e-10	-1.07706
20321036	chr17:20321036:C:T	6.55722e-06	1.02523	-1.14079
20321456	chr17:20321456:C:T	2.41832e-06	-1.17859e-10	-1.11305
20321673	chr17:20321673:C:T	5.51101e-06	-1.17859e-10	-0.289379
20321686	chr17:20321686:C:T	6.18653e-06	-1.17859e-10	-0.173754
20321822	chr17:20321822:CA:C	8.83516e-07	-1.15203	-0.967942
20322599	chr17:20322599:A:C	5.26449e-06	0.783314	-1.11846
20322852	chr17:20322852:T:C	9.04028e-07	-0.961186	-1.13584
20322945	chr17:20322945:A:T	9.39551e-06	-1.17859e-10	0.244105
20323779	chr17:20323779:T:C	1.23979e-06	-1.5224	-0.258787
20324296	chr17:20324296:A:G	0.000129142	3.14325	-0.278469
20324484	chr17:20324484:A:G	0.000113868	3.03613	-0.297217
20324563	chr17:20324563:G:A	8.87732e-07	-1.15667	-0.958545
20324572	chr17:20324572:T:C	4.43333e-06	-1.17859e-10	-0.506976
20324806	chr17:20324806:C:T	3.42008e-06	-1.17859e-10	-0.766465
20325083	chr17:20325083:G:A	2.44149e-06	-1.17859e-10	-1.10352
20325239	chr17:20325239:A:G	0.000816994	5.30411	-0.594604
20325334	chr17:20325334:A:C	2.32631e-06	-1.15184	-2.20336e-10
20325482	chr17:20325482:A:G	2.53924e-06	-1.17859e-10	-1.06426
20326036	chr17:20326036:A:G	8.45793e-07	-1.19229	-0.971323
20326408	chr17:20326408:T:G	2.81293e-06	-1.17859e-10	-0.961901
20326651	chr17:20326651:C:T	2.49076e-06	-1.17859e-10	-1.08354
20327468	chr17:20327468:T:C	2.91484e-05	1.37627	-2.20336e-10
20327605	chr17:20327605:G:A	3.00843e-06	-1.17859e-10	-0.894709
20327629	chr17:20327629:T:C	3.9646e-06	-1.44364	0.824918
20327671	chr17:20327671:A:G	1.19692e-06	-0.709007	-1.10737
20327737	chr17:20327737:G:A	4.32248e-06	-1.17859e-10	-0.532299
20328143	chr17:20328143:A:G	5.70323e-07	-1.52871	-1.02897
20328148	chr17:20328148:G:C	5.38869e-07	-1.5328	-1.08161
20328556	chr17:20328556:C:T	9.43748e-07	-1.53997	-0.514049
20328880	chr17:20328880:A:C	5.03182e-05	3.06317	-1.14093
20331192	chr17:20331192:G:T	0.0144915	8.68684	-1.10165
20331214	chr17:20331214:G:A	4.81412e-05	3.00023	-1.12222
20331316	chr17:20331316:A:G	3.78419e-06	-1.17859e-10	-0.665295
20331339	chr17:20331339:T:TA	8.96526e-07	-1.16661	-0.938751
20333020	chr17:20333020:C:T	2.4122e-06	-1.17859e-10	-1.11559
20333119	chr17:20333119:C:T	9.11147e-07	-1.5634	-0.525779
20333837	chr17:20333837:A:C	4.53198e-06	-0.484969	-2.20336e-10
20333948	chr17:20333948:G:A	5.32742e-07	-1.49064	-1.13521
20334587	chr17:20334587:A:T	3.26974e-06	-1.17859e-10	-0.811417
20334651	chr17:20334651:G:T	2.3783e-06	-1.17859e-10	-1.12974
20334747	chr17:20334747:G:A	6.23859e-07	-1.37166	-1.0963
20334771	chr17:20334771:A:C	1.33159e-05	-1.17859e-10	0.59283
20334861	chr17:20334861:T:C	1.83855e-06	-1.38715	-2.20336e-10
20334915	chr17:20334915:C:T	2.42882e-06	-1.17859e-10	-1.10872
20335062	chr17:20335062:G:A	4.16781e-06	-0.568738	-2.20336e-10
20335301	chr17:20335301:TA:T	3.97816e-06	-1.17859e-10	-0.615309
20336556	chr17:20336556:C:T	8.13887e-06	-1.17859e-10	0.100524
20336766	chr17:20336766:A:C	3.83798e-06	-1.17859e-10	-0.651182
20338176	chr17:20338176:G:A	3.23356e-06	-1.17859e-10	-0.822545
20338194	chr17:20338194:A:G	2.36684e-06	-1.17859e-10	-1.13457
20339208	chr17:20339208:G:A	4.83246e-07	-1.58989	-1.13347
20340360	chr17:20340360:A:G	4.10528e-06	-1.17859e-10	-0.583854
20341176	chr17:20341176:A:T	2.37517e-06	-1.17859e-10	-1.13106
20341635	chr17:20341635:A:C	1.08179e-06	-1.49924	-0.418264
20341760	chr17:20341760:C:G	5.41279e-05	3.12834	-1.13311
20341908	chr17:20341908:C:T	2.35964e-06	-1.17859e-10	-1.13762
20342207	chr17:20342207:T:C	1.00919e-06	-1.13899	-0.847993
20342601	chr17:20342601:G:A	4.59115e-06	-1.17859e-10	-0.471997
20343488	chr17:20343488:AT:A	2.40992e-06	-1.17859e-10	-1.11654
20344115	chr17:20344115:G:A	2.39301e-06	-1.17859e-10	-1.12358
20344122	chr17:20344122:T:G	2.45457e-06	-1.17859e-10	-1.09818
20344590	chr17:20344590:A:C	2.39953e-06	-1.17859e-10	-1.12085
20345646	chr17:20345646:G:A	4.02699e-06	-1.17859e-10	-0.603108
20346426	chr17:20346426:C:T	2.42543e-06	-1.17859e-10	-1.11012
20346956	chr17:20346956:TA:T	1.05761e-06	-1.50565	-0.434465
20347380	chr17:20347380:G:A	4.48135e-06	-0.496203	-2.20336e-10
20347771	chr17:20347771:A:G	1.79684e-06	-1.4101	-2.20336e-10
20347938	chr17:20347938:A:C	4.60706e-06	-1.17859e-10	-0.468539
20347967	chr17:20347967:C:T	5.12449e-07	-1.5443	-1.12038
20347968	chr17:20347968:G:A	0.0162236	8.26406	-0.565962
20348096	chr17:20348096:G:A	1.15648e-05	-1.17859e-10	0.45184
20348251	chr17:20348251:GAGT:G	6.15101e-07	-1.34214	-1.13996
20348502	chr17:20348502:T:A	0.000132977	3.11608	-0.222032
20348876	chr17:20348876:G:A	2.46339e-06	-1.17859e-10	-1.09459
20349820	chr17:20349820:T:C	3.30265e-06	-1.17859e-10	-0.801403
20350308	chr17:20350308:A:G	2.39867e-06	-1.17859e-10	-1.12121
20351285	chr17:20351285:A:G	6.78938e-05	3.06495	-0.843129
20351942	chr17:20351942:A:G	2.78589e-06	-1.17859e-10	-0.971561
20352400	chr17:20352400:A:G	4.03153e-06	-1.17859e-10	-0.601981
20352716	chr17:20352716:G:A	2.36211e-06	-1.17859e-10	-1.13657
20353069	chr17:20353069:T:G	7.49972e-07	-1.19818	-1.08567
20353525	chr17:20353525:G:A	2.84086e-06	-0.952019	-2.20336e-10
20353619	chr17:20353619:G:A	4.5996e-06	-1.17859e-10	-0.470158
20355159	chr17:20355159:G:A	2.41235e-06	-1.11553	-2.20336e-10
20355369	chr17:20355369:A:G	1.06223e-06	-1.51753	-0.418228
20355577	chr17:20355577:T:C	3.78392e-05	2.59093	-0.953715
20356362	chr17:20356362:C:G	2.49003e-06	-1.17859e-10	-1.08383
20356522	chr17:20356522:G:A	3.7045e-06	-1.17859e-10	-0.68658
20356616	chr17:20356616:T:C	2.35703e-06	-1.17859e-10	-1.13873
20356781	chr17:20356781:C:T	2.39576e-06	-1.17859e-10	-1.12243
20356873	chr17:20356873:A:G	7.50544e-05	3.12065	-0.798568
20357293	chr17:20357293:T:C	2.86093e-06	-1.17859e-10	-0.94498
20357685	chr17:20357685:T:C	4.24038e-06	-1.17859e-10	-0.551476
20357788	chr17:20357788:A:G	1.0005e-06	-1.48418	-0.511442
20358410	chr17:20358410:G:A	4.96656e-06	-0.393401	-2.20336e-10
20359916	chr17:20359916:C:A	7.20046e-06	-1.17859e-10	-0.0219829
20359978	chr17:20359978:G:A	1.31277e-06	-1.5165	-0.207484
20360020	chr17:20360020:G:A	2.56859e-06	-1.17859e-10	-1.05277
20361130	chr17:20361130:G:A	4.98781e-07	-1.55854	-1.13318
20361228	chr17:20361228:G:T	7.81521e-06	-1.17859e-10	0.0599443
20361260	chr17:20361260:T:C	2.35197e-06	-1.17859e-10	-1.14088
20362574	chr17:20362574:G:A	0.000185777	3.4149	-0.186478
20362640	chr17:20362640:C:A	1.65847e-06	-1.49023	-2.20336e-10
20363763	chr17:20363763:C:T	2.6322e-06	-1.17859e-10	-1.02831
20364009	chr17:20364009:T:C	4.05779e-06	-0.595489	-2.20336e-10
20365930	chr17:20365930:A:G	5.37777e-07	-1.47937	-1.13706
20368940	chr17:20368940:C:T	2.47938e-06	-1.17859e-10	-1.08812
20369837	chr17:20369837:G:T	2.90438e-06	-0.929908	-2.20336e-10
20371299	chr17:20371299:A:G	2.44989e-06	-1.17859e-10	-1.10008
20371492	chr17:20371492:G:C	1.0264e-06	-1.51577	-0.454297
20372134	chr17:20372134:G:A	0.0118335	8.08741	-0.704846
20372886	chr17:20372886:CCT:C	4.6383e-06	-0.46178	-2.20336e-10
20373879	chr17:20373879:T:C	3.39461e-06	-1.17859e-10	-0.77394
20373972	chr17:20373972:G:A	5.04983e-05	3.06373	-1.13792
20374239	chr17:20374239:T:TGGTG	5.53603e-06	-1.17859e-10	-0.28485
20374240	chr17:20374240:A:G	5.5445e-06	-1.17859e-10	-0.283322
20374440	chr17:20374440:G:T	4.67859e-06	-1.17859e-10	-0.453132
20374631	chr17:20374631:T:A	2.39359e-06	-1.17859e-10	-1.12333
20374950	chr17:20374950:A:G	5.5237e-06	-1.17859e-10	-0.287079
20375362	chr17:20375362:A:G	3.44768e-06	-1.17859e-10	-0.758426
20375365	chr17:20375365:G:A	3.33464e-06	-0.791764	-2.20336e-10
20375898	chr17:20375898:GTC:G	2.40004e-06	-1.17859e-10	-1.12064
20376393	chr17:20376393:C:T	2.53445e-06	-1.17859e-10	-1.06615
20376520	chr17:20376520:C:G	5.17621e-07	-1.51372	-1.14092
20376543	chr17:20376543:C:T	3.02562e-06	-0.889011	-2.20336e-10
20376644	chr17:20376644:TC:T	2.33753e-05	2.236	-1.08045
20377169	chr17:20377169:G:A	4.61056e-06	-1.17859e-10	-0.467778
20377209	chr17:20377209:G:C	0.0111199	8.37345	-1.05309
20377469	chr17:20377469:G:A	6.20746e-05	3.27127	-1.13906
20377922	chr17:20377922:G:T	2.53755e-06	-1.06493	-2.20336e-10
20378020	chr17:20378020:A:G	2.93163e-06	-1.17859e-10	-0.92057
20378525	chr17:20378525:GT:G	2.36109e-06	-1.17859e-10	-1.137
20379069	chr17:20379069:C:T	3.08406e-06	-1.17859e-10	-0.86988
20379227	chr17:20379227:G:A	1.12603e-06	-1.49277	-0.384663
20379739	chr17:20379739:A:G	1.97088e-06	-1.31765	-2.20336e-10
20380477	chr17:20380477:A:G	7.95703e-06	-1.17859e-10	0.0779285
20380516	chr17:20380516:G:A	1.99482e-06	-1.30558	-2.20336e-10
20381985	chr17:20381985:TC:T	8.97743e-07	-1.207	-0.896998
20382038	chr17:20382038:G:C	6.01789e-07	-1.3672	-1.13678
20382767	chr17:20382767:G:A	1.01737e-06	-0.872267	-1.10664
20383964	chr17:20383964:T:TC	4.09726e-06	-0.58581	-2.20336e-10
20384364	chr17:20384364:T:G	2.92522e-06	-1.17859e-10	-0.922758
20384590	chr17:20384590:A:G	3.80283e-06	-1.17859e-10	-0.660382
20384785	chr17:20384785:A:G	8.5006e-07	-1.4619	-0.696679
20384812	chr17:20384812:G:T	4.22513e-06	-1.17859e-10	-0.555078
20384861	chr17:20384861:G:A	2.64068e-06	-1.17859e-10	-1.02509
20384981	chr17:20384981:C:T	8.76497e-05	3.52749	-1.05027
20385050	chr17:20385050:T:A	7.15591e-07	-1.57989	-0.750882
20385051	chr17:20385051:T:A	4.69914e-05	2.94216	-1.08832
20385054	chr17:20385054:T:A	1.31931e-05	-1.17859e-10	0.583563
20385114	chr17:20385114:G:A	3.4264e-06	-1.17859e-10	-0.764618
20385355	chr17:20385355:A:G	2.43648e-06	-1.17859e-10	-1.10557
20385432	chr17:20385432:A:G	9.58107e-07	-1.44298	-0.595944
20385587	chr17:20385587:T:C	7.98614e-05	3.50672	-1.12255
20386099	chr17:20386099:C:T	2.53728e-06	-1.17859e-10	-1.06504
20386196	chr17:20386196:A:G	2.37264e-06	-1.17859e-10	-1.13212
20386281	chr17:20386281:C:T	9.82652e-07	-1.17044	-0.843185
20386377	chr17:20386377:C:T	1.82332e-06	-1.39547	-2.20336e-10
20386856	chr17:20386856:T:C	2.6367e-06	-1.0266	-2.20336e-10
20387021	chr17:20387021:G:A	8.42709e-05	3.56235	-1.12444
20387201	chr17:20387201:C:T	2.36874e-06	-1.17859e-10	-1.13377
20387516	chr17:20387516:G:A	0.00763463	8.01401	-1.06969
20387517	chr17:20387517:G:A	2.56087e-06	-1.17859e-10	-1.05578
20387706	chr17:20387706:G:A	0.000105667	3.5611	-0.896934
20387794	chr17:20387794:T:C	5.76382e-06	-1.17859e-10	-0.244527
20387944	chr17:20387944:A:G	1.21234e-06	-1.47448	-0.329088
20388315	chr17:20388315:G:C	2.41327e-06	-1.17859e-10	-1.11514
20388422	chr17:20388422:T:C	0.000125878	3.65304	-0.813859
20388560	chr17:20388560:C:T	4.68495e-06	-1.17859e-10	-0.451772
20388647	chr17:20388647:A:G	2.35398e-06	-1.17859e-10	-1.14002
20389082	chr17:20389082:A:G	6.51726e-07	-1.32972	-1.09454
20389900	chr17:20389900:A:G	3.59333e-06	-1.17859e-10	-0.71705
20391401	chr17:20391401:AAAT:A	1.52227e-06	-1.57593	-2.20336e-10
20391988	chr17:20391988:T:C	6.79324e-05	3.3585	-1.13611
20392016	chr17:20392016:C:T	2.97681e-06	-1.17859e-10	-0.905276
20394011	chr17:20394011:A:G	2.82078e-06	-1.17859e-10	-0.959116
20396446	chr17:20396446:A:G	2.5508e-06	-1.17859e-10	-1.05972
20396971	chr17:20396971:T:C	3.78066e-06	-1.17859e-10	-0.666229
20397136	chr17:20397136:T:C	3.03175e-06	-1.17859e-10	-0.886986
20397523	chr17:20397523:T:G	4.53636e-06	-0.484003	-2.20336e-10
20398370	chr17:20398370:G:T	3.80401e-06	-0.951988	0.291917
20398640	chr17:20398640:C:T	6.16917e-05	3.26696	-1.14094
20398679	chr17:20398679:T:TA	3.1556e-06	-1.17859e-10	-0.846949
20398732	chr17:20398732:T:C	1.13184e-06	-1.46583	-0.406451
20398836	chr17:20398836:C:T	1.00557e-05	-1.17859e-10	0.312007
20398900	chr17:20398900:C:T	0.000712126	4.92062	-0.348489
20399432	chr17:20399432:A:G	2.87836e-06	-1.17859e-10	-0.938908
20399502	chr17:20399502:A:C	2.54519e-06	-1.17859e-10	-1.06192
20399894	chr17:20399894:T:A	2.84522e-06	-1.17859e-10	-0.950488
20402152	chr17:20402152:A:G	8.78563e-06	-1.17859e-10	0.176989
20403913	chr17:20403913:TC:T	2.52122e-06	-1.17859e-10	-1.07139
20404487	chr17:20404487:A:G	5.70917e-06	-1.17859e-10	-0.254054
20404505	chr17:20404505:C:T	1.50685e-05	-1.17859e-10	0.71648
20404629	chr17:20404629:G:A	6.40776e-07	-1.39514	-1.04606
20406314	chr17:20406314:A:G	1.83276e-06	-1.3903	-2.20336e-10
20406759	chr17:20406759:T:C	6.00147e-05	3.22289	-1.12443
20406885	chr17:20406885:G:A	2.38774e-06	-1.17859e-10	-1.12578
20407253	chr17:20407253:G:A	2.37275e-06	-1.17859e-10	-1.13208
20407325	chr17:20407325:A:T	6.85589e-07	-1.23745	-1.13616
20407514	chr17:20407514:A:G	2.46611e-06	-1.17859e-10	-1.09349
20408482	chr17:20408482:A:G	1.65349e-05	-1.17859e-10	0.809346
20408644	chr17:20408644:C:T	7.77999e-06	-1.17859e-10	0.0554279
20410653	chr17:20410653:T:C	1.51965e-05	-1.17859e-10	0.724938
20411696	chr17:20411696:G:A	1.24135e-06	-1.42735	-0.352574
20411718	chr17:20411718:G:A	1.38662e-05	-1.17859e-10	0.633329
20411820	chr17:20411820:T:C	1.12458e-05	-1.17859e-10	0.423867
20413531	chr17:20413531:A:G	4.41577e-06	-1.17859e-10	-0.510945
20414926	chr17:20414926:C:G	3.02974e-06	-1.17859e-10	-0.88765
20415028	chr17:20415028:G:T	6.70848e-07	-1.27589	-1.11946
20415030	chr17:20415030:C:T	6.80473e-07	-1.25991	-1.12119
20415072	chr17:20415072:C:G	3.64005e-06	-1.17859e-10	-0.70413
20415223	chr17:20415223:T:G	2.86381e-06	-1.17859e-10	-0.943975
20415540	chr17:20415540:G:A	4.84516e-05	3.02529	-1.14086
20415979	chr17:20415979:A:G	2.94249e-06	-1.17859e-10	-0.916871
20417063	chr17:20417063:G:A	0.00329833	6.71223	-0.607183
20417122	chr17:20417122:T:C	2.73121e-05	2.06244	-0.751235
20417272	chr17:20417272:AAAAATAAATAAATAAAT:A	2.68107e-06	-1.17859e-10	-1.00991
20417453	chr17:20417453:T:C	0.00241954	6.88945	-1.09425
20417544	chr17:20417544:C:T	2.65459e-06	-1.17859e-10	-1.01984
20419065	chr17:20419065:G:A	3.04516e-06	-1.17859e-10	-0.882573
20419376	chr17:20419376:C:T	5.25116e-07	-1.51479	-1.12548
20419477	chr17:20419477:G:A	4.00186e-06	-1.17859e-10	-0.609367
20419689	chr17:20419689:A:T	1.50045e-06	-1.59036	-2.20336e-10
20419743	chr17:20419743:T:A	7.47695e-05	3.44739	-1.12911
20419897	chr17:20419897:A:G	2.43564e-06	-1.17859e-10	-1.10592
20419929	chr17:20419929:A:G	2.44433e-06	-1.17859e-10	-1.10236
20421430	chr17:20421430:A:G	2.46773e-06	-1.17859e-10	-1.09283
20422091	chr17:20422091:A:G	2.14651e-06	-1.23229	-2.20336e-10
20422109	chr17:20422109:T:G	6.4313e-06	-1.17859e-10	-0.134951
20422418	chr17:20422418:A:G	5.28777e-07	-1.51938	-1.11394
20422660	chr17:20422660:A:G	0.00609065	7.41491	-0.696525
20422859	chr17:20422859:T:C	8.14353e-06	1.23981	-1.13872
20423881	chr17:20423881:AGCCTCT:A	0.0105864	7.993	-0.721802
20424069	chr17:20424069:T:C	1.55713e-06	-1.55329	-2.20336e-10
20424667	chr17:20424667:C:T	1.24322e-05	-1.17859e-10	0.524159
20424799	chr17:20424799:G:A	2.58089e-06	-1.17859e-10	-1.04799
20425656	chr17:20425656:C:T	1.20854e-05	-1.17859e-10	0.495872
20425677	chr17:20425677:A:T	1.13294e-06	-1.4341	-0.437216
20425691	chr17:20425691:C:T	1.34069e-05	-1.17859e-10	0.599641
20425739	chr17:20425739:A:G	5.37162e-07	-1.51483	-1.10276
20425755	chr17:20425755:C:G	1.49881e-06	-1.59145	-2.20336e-10
20426534	chr17:20426534:T:C	2.37029e-06	-1.17859e-10	-1.13311
20426764	chr17:20426764:C:T	9.32187e-07	-1.16602	-0.900329
20426968	chr17:20426968:C:G	2.60965e-06	-1.17859e-10	-1.03691
20427712	chr17:20427712:G:A	0.0097218	7.5775	-0.391498
20427722	chr17:20427722:G:C	2.83995e-06	-1.17859e-10	-0.95234
20427761	chr17:20427761:G:A	6.18482e-06	-1.17859e-10	-0.174029
20427818	chr17:20427818:G:A	1.86326e-06	-1.3738	-2.20336e-10
20428156	chr17:20428156:T:C	1.17311e-06	-1.4143	-0.422166
20428391	chr17:20428391:C:T	0.000127837	3.1865	-0.331874
20428437	chr17:20428437:TCA:T	0.00517301	7.14704	-0.591954
20429637	chr17:20429637:G:A	0.000125416	3.14338	-0.307877
20429948	chr17:20429948:C:T	3.08148e-06	-1.17859e-10	-0.870717
20430163	chr17:20430163:A:G	1.20586e-06	-1.2954	-0.513531
20430377	chr17:20430377:T:C	2.64719e-06	-1.02263	-2.20336e-10
20430392	chr17:20430392:T:A	5.48059e-06	-0.294915	-2.20336e-10
20430413	chr17:20430413:A:G	0.0890205	9.55679	-0.1563
20430988	chr17:20430988:A:G	2.51616e-06	-1.17859e-10	-1.07339
20431085	chr17:20431085:G:A	6.3273e-05	3.29144	-1.14011
20431621	chr17:20431621:G:A	1.51465e-06	-1.58094	-2.20336e-10
20431685	chr17:20431685:T:C	9.68704e-07	-1.41221	-0.615714
20431919	chr17:20431919:C:T	4.9022e-05	3.03683	-1.14069
20432055	chr17:20432055:A:G	7.14686e-06	-1.17859e-10	-0.0294545
20433535	chr17:20433535:C:T	2.90501e-06	-1.17859e-10	-0.929692
20433794	chr17:20433794:G:T	6.20461e-07	-1.40518	-1.06824
20434204	chr17:20434204:T:C	5.61641e-05	3.17306	-1.14091
20434342	chr17:20434342:C:T	2.64754e-06	-1.17859e-10	-1.0225
20434441	chr17:20434441:GGGCTGGA:G	2.35345e-06	-1.17859e-10	-1.14025
20434988	chr17:20434988:A:G	2.52031e-06	-1.17859e-10	-1.07175
20435433	chr17:20435433:T:C	5.1071e-07	-1.53659	-1.13149
20436927	chr17:20436927:A:G	2.4522e-06	-1.17859e-10	-1.09914
20437212	chr17:20437212:G:A	7.27689e-06	-1.17859e-10	-0.0114245
20437692	chr17:20437692:G:A	2.35129e-05	2.28635	-1.12492
20437742	chr17:20437742:C:T	4.91251e-07	-1.56891	-1.13802
20438125	chr17:20438125:G:C	2.35875e-06	-1.17859e-10	-1.13799
20438820	chr17:20438820:G:A	9.27012e-07	-0.93762	-1.1343
20439033	chr17:20439033:A:T	6.78636e-05	3.35443	-1.13305
20439225	chr17:20439225:A:C	1.89554e-05	-1.17859e-10	0.945962
20439230	chr17:20439230:A:C	1.59724e-05	-1.17859e-10	0.774732
20440959	chr17:20440959:G:A	5.07916e-07	-1.58894	-1.08463
20444217	chr17:20444217:G:GT	7.239e-06	-1.17859e-10	-0.0166447
20444796	chr17:20444796:T:A	3.7224e-06	-1.17859e-10	-0.681758
20447655	chr17:20447655:G:A	0.06639	8.6864	0.420772
20448010	chr17:20448010:G:A	2.48042e-06	-1.17859e-10	-1.0877
20448145	chr17:20448145:G:A	5.95661e-05	3.17838	-1.08743
20448462	chr17:20448462:G:A	2.53914e-06	-1.17859e-10	-1.0643
20449211	chr17:20449211:T:C	5.83663e-05	3.16668	-1.09607
20450380	chr17:20450380:C:T	2.39374e-06	-1.17859e-10	-1.12327
20454168	chr17:20454168:AG:A	2.39648e-06	-1.17859e-10	-1.12213
20458455	chr17:20458455:G:A	5.12807e-07	-1.52563	-1.13836
20458606	chr17:20458606:T:C	2.45204e-05	2.12423	-0.920849
20464781	chr17:20464781:C:T	2.92381e-06	-1.17859e-10	-0.923241
20464911	chr17:20464911:G:A	1.56433e-06	-1.54867	-2.20336e-10
20466101	chr17:20466101:G:A	2.92368e-06	-1.17859e-10	-0.923284
20466163	chr17:20466163:A:G	1.4001e-05	-1.17859e-10	0.643
20466177	chr17:20466177:G:A	5.32989e-07	-1.59318	-1.0322
20467737	chr17:20467737:T:A	4.8623e-07	-1.59375	-1.12346
20467744	chr17:20467744:C:T	6.51514e-07	-1.30397	-1.12061
20468239	chr17:20468239:T:C	3.45311e-06	-1.17859e-10	-0.756853
20468478	chr17:20468478:G:A	2.2035e-06	-1.20608	-2.20336e-10
20468503	chr17:20468503:A:G	2.83549e-06	-1.17859e-10	-0.953912
20469099	chr17:20469099:C:CCA	2.35496e-06	-1.17859e-10	-1.1396
20470920	chr17:20470920:A:G	2.76417e-06	-1.17859e-10	-0.979387
20472370	chr17:20472370:A:G	7.20384e-05	3.41931	-1.13824
20473560	chr17:20473560:C:T	2.37167e-06	-1.17859e-10	-1.13253
20473619	chr17:20473619:C:T	6.37217e-06	-1.17859e-10	-0.144187
20474882	chr17:20474882:G:A	4.79779e-07	-1.59019	-1.14037
20475391	chr17:20475391:G:C	4.06386e-06	-1.17859e-10	-0.593995
20476372	chr17:20476372:G:A	2.35393e-06	-1.17859e-10	-1.14004
20476569	chr17:20476569:G:A	2.48386e-06	-1.17859e-10	-1.08632
20476581	chr17:20476581:G:A	2.05772e-06	-1.27453	-2.20336e-10
20476707	chr17:20476707:G:C	1.00335e-05	-1.17859e-10	0.309802
20476827	chr17:20476827:C:G	8.61262e-05	3.58383	-1.12414
20476957	chr17:20476957:C:T	3.12994e-06	-1.17859e-10	-0.855113
20477104	chr17:20477104:A:G	7.58861e-06	-1.17859e-10	0.0305209
20477140	chr17:20477140:C:T	5.15798e-05	2.48966	-0.542655
20477301	chr17:20477301:T:A	2.48435e-05	-1.17859e-10	1.21647
20477343	chr17:20477343:G:A	8.42206e-05	3.55361	-1.11629
20478679	chr17:20478679:T:C	2.52998e-06	-1.06792	-2.20336e-10
20478991	chr17:20478991:T:G	7.66026e-07	-1.42715	-0.835514
20479201	chr17:20479201:G:A	6.40714e-07	-1.36865	-1.07265
20479694	chr17:20479694:G:A	3.11195e-06	-0.632893	-0.227985
20479744	chr17:20479744:T:C	0.000217542	4.52114	-1.13487
20479771	chr17:20479771:C:T	1.60023e-06	-1.52598	-2.20336e-10
20479804	chr17:20479804:C:T	9.88869e-07	-1.39881	-0.608515
20480381	chr17:20480381:T:C	8.70369e-06	-1.17859e-10	0.16762
20480914	chr17:20480914:A:AT	6.26278e-06	-1.17859e-10	-0.161504
20481345	chr17:20481345:G:T	1.68026e-06	-1.47718	-2.20336e-10
20481607	chr17:20481607:G:A	6.3287e-05	3.21882	-1.06726
20482300	chr17:20482300:T:A	2.76576e-06	-1.17859e-10	-0.978814
20483520	chr17:20483520:A:T	7.65467e-06	-1.17859e-10	0.0391886
20483589	chr17:20483589:C:CA	8.0348e-06	-1.17859e-10	0.0876543
20483901	chr17:20483901:T:C	2.69052e-06	-1.17859e-10	-1.00639
20488587	chr17:20488587:A:G	5.36946e-07	-1.48061	-1.13737
20488666	chr17:20488666:C:T	2.3586e-06	-1.17859e-10	-1.13806
20488782	chr17:20488782:G:A	2.66519e-05	2.18326	-0.896526
20489207	chr17:20489207:A:C	2.68213e-06	-1.17859e-10	-1.00952
20492232	chr17:20492232:AG:A	3.61067e-06	-1.17859e-10	-0.712235
20493085	chr17:20493085:C:T	6.95514e-07	-1.22132	-1.13791
20493294	chr17:20493294:C:T	2.42277e-06	-1.17859e-10	-1.11121
20495713	chr17:20495713:C:T	1.86996e-06	-1.37021	-2.20336e-10
20497538	chr17:20497538:TC:T	9.62526e-07	-0.8935	-1.14082
20497816	chr17:20497816:C:T	1.67439e-06	-1.48068	-2.20336e-10
20498140	chr17:20498140:C:A	8.0537e-07	-1.09591	-1.11667
20498231	chr17:20498231:T:C	1.99357e-06	-1.3062	-2.20336e-10
20498545	chr17:20498545:AAG:A	2.57354e-06	-1.17859e-10	-1.05085
20499062	chr17:20499062:G:A	1.41615e-06	-0.554796	-1.09339
20499183	chr17:20499183:C:T	8.00399e-07	-1.19934	-1.01943
20500030	chr17:20500030:G:A	6.84656e-07	-1.23487	-1.14009
20500038	chr17:20500038:T:C	3.5394e-06	-1.17859e-10	-0.73217
20500155	chr17:20500155:C:T	7.13722e-07	-1.21484	-1.11855
20500169	chr17:20500169:A:C	4.93469e-06	0.739794	-1.13963
20500837	chr17:20500837:G:A	2.35247e-06	-1.17859e-10	-1.14066
20501764	chr17:20501764:CTG:C	2.44824e-06	-1.17859e-10	-1.10076
20501908	chr17:20501908:GC:G	0.000100977	2.02582	0.592942
20513993	chr17:20513993:C:T	2.55305e-06	-1.17859e-10	-1.05884
20514662	chr17:20514662:C:T	5.43256e-07	-1.46986	-1.13644
20515453	chr17:20515453:C:T	2.43051e-06	-1.17859e-10	-1.10803
20519124	chr17:20519124:C:T	2.36309e-06	-1.17859e-10	-1.13616
20522529	chr17:20522529:C:T	4.64095e-06	-0.461209	-2.20336e-10
20522659	chr17:20522659:T:C	2.9204e-06	-1.17859e-10	-0.924406
20522806	chr17:20522806:T:C	1.78836e-06	-1.02528	-0.389545
20523109	chr17:20523109:T:TA	5.97855e-06	-1.17859e-10	-0.207949
20523134	chr17:20523134:A:C	3.3747e-06	-1.17859e-10	-0.779822
20523612	chr17:20523612:C:T	2.35195e-06	-1.17859e-10	-1.14088
20523634	chr17:20523634:G:A	1.53654e-06	-1.48362	-0.0829733
20523686	chr17:20523686:C:T	2.55936e-06	-1.17859e-10	-1.05637
20524215	chr17:20524215:T:C	2.4961e-06	-1.17859e-10	-1.0814
20524292	chr17:20524292:T:C	4.46679e-06	-1.17859e-10	-0.499459
20524473	chr17:20524473:T:C	1.72136e-06	-1.45302	-2.20336e-10
20524514	chr17:20524514:G:A	2.35922e-06	-1.17859e-10	-1.1378
20525258	chr17:20525258:A:G	4.83525e-07	-1.58785	-1.13493
20525284	chr17:20525284:C:T	1.7718e-06	-1.08857	-0.335558
20525508	chr17:20525508:T:A	3.14261e-06	-1.17859e-10	-0.851075
20525563	chr17:20525563:T:C	3.85943e-06	-1.17859e-10	-0.645609
20526117	chr17:20526117:A:C	2.61674e-06	-1.17859e-10	-1.0342
20528094	chr17:20528094:G:A	3.03753e-06	-1.17859e-10	-0.885083
20528647	chr17:20528647:G:C	3.65692e-06	-1.17859e-10	-0.699506
20530693	chr17:20530693:A:G	4.47308e-06	-1.17859e-10	-0.498049
20530999	chr17:20530999:A:T	3.75173e-06	-0.673911	-2.20336e-10
20531000	chr17:20531000:G:A	2.63385e-06	-1.02768	-2.20336e-10
20531264	chr17:20531264:AGG:A	6.16044e-07	-1.4324	-1.04816
20531291	chr17:20531291:G:C	2.42795e-06	-1.17859e-10	-1.10908
20534465	chr17:20534465:G:C	2.69283e-06	-1.17859e-10	-1.00554
20534921	chr17:20534921:ACTGCCTATGAGT:A	1.32771e-06	-1.20827	-0.504396
20535107	chr17:20535107:G:T	8.95488e-06	-1.17859e-10	0.196071
20535125	chr17:20535125:A:G	3.97576e-06	-1.17859e-10	-0.615912
20535425	chr17:20535425:C:G	5.90272e-06	-1.17859e-10	-0.220715
20536005	chr17:20536005:A:G	1.04036e-05	-1.17859e-10	0.346027
20536190	chr17:20536190:A:ATACT	2.72649e-06	-1.17859e-10	-0.993112
20537071	chr17:20537071:T:A	5.09366e-06	-1.17859e-10	-0.368131
20537835	chr17:20537835:C:T	1.32102e-06	-0.896587	-0.821137
20537935	chr17:20537935:GC:G	2.27885e-05	-1.17859e-10	1.13013
20537953	chr17:20537953:C:T	9.96782e-07	-1.01251	-0.986841
20537994	chr17:20537994:G:A	9.91863e-07	-1.11322	-0.891083
20539145	chr17:20539145:AC:A	7.22293e-07	-1.23417	-1.08728
20539750	chr17:20539750:TATC:T	2.40441e-06	-1.17859e-10	-1.11882
20540824	chr17:20540824:T:C	2.4633e-06	-1.17859e-10	-1.09463
20540989	chr17:20540989:C:T	1.57483e-06	-1.54198	-2.20336e-10
20542700	chr17:20542700:C:A	2.35261e-06	-1.17859e-10	-1.1406
20553159	chr17:20553159:G:T	1.15471e-05	-1.17859e-10	0.450302
20553165	chr17:20553165:G:A	1.65189e-05	-1.17859e-10	0.808376
20553209	chr17:20553209:G:C	3.56047e-05	2.10197	-0.525623
20554026	chr17:20554026:G:GC	2.35246e-06	-1.17859e-10	-1.14067
20554267	chr17:20554267:G:A	4.83605e-06	0.0672634	-0.487294
20554279	chr17:20554279:C:T	2.63556e-06	-1.17859e-10	-1.02703
20554525	chr17:20554525:C:T	2.49985e-06	-1.17859e-10	-1.0799
20555895	chr17:20555895:T:G	9.22856e-06	-1.17859e-10	0.226175
20555899	chr17:20555899:A:C	9.22056e-06	-1.17859e-10	0.225308
20556006	chr17:20556006:A:C	7.66839e-07	-1.18291	-1.0787
20556025	chr17:20556025:G:A	2.47767e-06	-1.17859e-10	-1.08881
20556320	chr17:20556320:A:G	2.92012e-06	-1.17859e-10	-0.924502
20556617	chr17:20556617:C:G	2.40549e-06	-1.17859e-10	-1.11837
20556634	chr17:20556634:A:G	1.64247e-06	-0.435898	-1.06403
20556668	chr17:20556668:C:T	2.39876e-06	-1.17859e-10	-1.12118
20556714	chr17:20556714:C:T	2.35321e-06	-1.17859e-10	-1.14035
20557053	chr17:20557053:T:C	6.22562e-07	-1.37209	-1.09795
20557104	chr17:20557104:G:A	1.44144e-06	-0.514617	-1.11587
20557293	chr17:20557293:C:T	1.40646e-06	-0.586826	-1.06822
20557747	chr17:20557747:G:A	1.37904e-06	-0.567565	-1.10718
20557769	chr17:20557769:A:G	1.68488e-06	-0.396624	-1.07781
20557798	chr17:20557798:A:G	2.66467e-06	-1.17859e-10	-1.01605
20557840	chr17:20557840:T:C	2.40583e-06	-1.17859e-10	-1.11823
20559445	chr17:20559445:A:G	1.42626e-05	1.151	-0.489495
20559532	chr17:20559532:C:T	2.49074e-06	-1.17859e-10	-1.08355
20559900	chr17:20559900:G:A	1.29247e-05	-1.17859e-10	0.563009
20559935	chr17:20559935:C:T	1.44303e-06	-0.492857	-1.13653
20560096	chr17:20560096:G:A	5.3606e-06	-1.17859e-10	-0.317051
20561437	chr17:20561437:T:C	2.7024e-06	-1.17859e-10	-1.00199
20561868	chr17:20561868:G:A	1.54749e-06	-1.55949	-2.20336e-10
20562152	chr17:20562152:C:A	2.58376e-06	-1.17859e-10	-1.04688
20562426	chr17:20562426:G:T	2.49429e-06	-1.17859e-10	-1.08212
20562681	chr17:20562681:T:A	3.38654e-06	-1.17859e-10	-0.776318
20563024	chr17:20563024:T:C	2.13291e-06	-1.23864	-2.20336e-10
20563093	chr17:20563093:A:C	3.06304e-06	-1.17859e-10	-0.876721
20563276	chr17:20563276:C:T	2.93783e-06	-1.17859e-10	-0.918456
20563278	chr17:20563278:G:T	2.94254e-06	-1.17859e-10	-0.916856
20563837	chr17:20563837:A:G	2.41377e-06	-1.17859e-10	-1.11494
20563922	chr17:20563922:T:C	3.06651e-06	-1.17859e-10	-0.875589
20563962	chr17:20563962:A:C	1.29764e-05	-1.17859e-10	0.567006
20564103	chr17:20564103:A:T	3.01632e-06	-1.17859e-10	-0.892091
20564441	chr17:20564441:T:C	2.74211e-06	-1.17859e-10	-0.987399
20564442	chr17:20564442:G:A	2.69734e-06	-1.17859e-10	-1.00386
20564862	chr17:20564862:T:C	3.17949e-06	-1.17859e-10	-0.839406
20565604	chr17:20565604:C:G	3.1983e-06	-1.17859e-10	-0.833509
20566295	chr17:20566295:A:G	3.1859e-06	-1.17859e-10	-0.837391
20566317	chr17:20566317:T:C	2.35186e-06	-1.17859e-10	-1.14092
20566398	chr17:20566398:G:A	3.32018e-06	-1.2957	0.499597
20566751	chr17:20566751:G:C	2.60291e-06	-1.17859e-10	-1.0395
20567050	chr17:20567050:G:C	2.4606e-06	-1.17859e-10	-1.09572
20567366	chr17:20567366:A:G	1.60448e-05	1.91647	-1.13721
20567848	chr17:20567848:G:A	2.80951e-06	-1.17859e-10	-0.963118
20567863	chr17:20567863:A:G	2.35959e-06	-1.17859e-10	-1.13764
20568532	chr17:20568532:G:A	2.36522e-06	-1.17859e-10	-1.13526
20568792	chr17:20568792:A:G	2.46055e-06	-1.17859e-10	-1.09574
20569025	chr17:20569025:G:T	2.36923e-06	-1.17859e-10	-1.13356
20569217	chr17:20569217:T:C	2.76713e-06	-1.17859e-10	-0.978318
20569511	chr17:20569511:C:T	2.51719e-06	-1.17859e-10	-1.07299
20570001	chr17:20570001:A:G	2.60784e-06	-1.17859e-10	-1.0376
20571107	chr17:20571107:C:T	3.03424e-06	-1.17859e-10	-0.886168
20571652	chr17:20571652:G:T	2.49702e-06	-1.17859e-10	-1.08103
20572457	chr17:20572457:C:A	3.08087e-06	-1.17859e-10	-0.870917
20572752	chr17:20572752:C:T	2.65212e-06	-1.17859e-10	-1.02077
20573197	chr17:20573197:T:C	2.42571e-06	-1.17859e-10	-1.11
20573198	chr17:20573198:G:T	3.68041e-06	-0.693104	-2.20336e-10
20573247	chr17:20573247:A:T	1.24328e-06	-0.695065	-1.08331
20573847	chr17:20573847:T:G	2.40582e-06	-1.17859e-10	-1.11824
20574501	chr17:20574501:TG:T	2.36385e-06	-1.17859e-10	-1.13583
20574981	chr17:20574981:T:C	3.4403e-06	-1.17859e-10	-0.760568
20575405	chr17:20575405:C:T	2.45954e-06	-1.17859e-10	-1.09615
20576180	chr17:20576180:GC:G	2.59715e-06	-1.17859e-10	-1.04171
20576372	chr17:20576372:C:T	2.52749e-06	-1.17859e-10	-1.0689
20576414	chr17:20576414:C:T	6.35625e-06	-1.17859e-10	-0.146689
20577775	chr17:20577775:A:T	2.37332e-06	-1.17859e-10	-1.13184
20577844	chr17:20577844:G:A	2.56167e-06	-1.17859e-10	-1.05547
20578249	chr17:20578249:A:G	2.44254e-06	-1.17859e-10	-1.10309
20579942	chr17:20579942:G:A	1.85668e-06	-1.37734	-2.20336e-10
20580505	chr17:20580505:G:A	2.56197e-06	-1.17859e-10	-1.05535
20580569	chr17:20580569:T:C	2.35374e-06	-1.17859e-10	-1.14012
20581595	chr17:20581595:G:A	3.66228e-06	-0.698041	-2.20336e-10
20581907	chr17:20581907:G:T	2.36391e-06	-1.17859e-10	-1.13581
20582199	chr17:20582199:C:T	1.64927e-06	-0.454117	-1.04168
20583216	chr17:20583216:G:A	1.01535e-06	-1.21853	-0.762363
20583717	chr17:20583717:A:C	3.11539e-06	-1.17859e-10	-0.859774
20583806	chr17:20583806:C:T	4.50342e-06	-1.17859e-10	-0.491291
20584900	chr17:20584900:A:G	4.09125e-06	-1.17859e-10	-0.587277
20585176	chr17:20585176:G:A	2.40282e-06	-1.17859e-10	-1.11948
20585322	chr17:20585322:C:T	2.35277e-06	-1.17859e-10	-1.14053
20585474	chr17:20585474:G:GTAC	8.02174e-06	0.955766	-0.869739
20585630	chr17:20585630:C:T	1.49462e-06	-1.59425	-2.20336e-10
20585766	chr17:20585766:T:A	1.53029e-06	-1.57067	-2.20336e-10
20585976	chr17:20585976:A:C	4.31522e-06	-1.17859e-10	-0.53398
20586693	chr17:20586693:G:T	1.26053e-06	-0.806522	-0.958077
20586715	chr17:20586715:C:T	2.35259e-06	-1.17859e-10	-1.14061
20586737	chr17:20586737:A:G	2.48647e-06	-1.17859e-10	-1.08526
20586801	chr17:20586801:C:T	1.56352e-06	-1.54919	-2.20336e-10
20587304	chr17:20587304:G:A	4.94181e-06	-1.17859e-10	-0.398396
20588079	chr17:20588079:C:T	2.75213e-05	-1.17859e-10	1.31883
20588257	chr17:20588257:C:T	2.60482e-06	-1.17859e-10	-1.03876
20589045	chr17:20589045:C:G	2.98648e-06	-1.17859e-10	-0.902031
20589642	chr17:20589642:G:T	5.28587e-06	-1.17859e-10	-0.331091
20590227	chr17:20590227:A:G	6.6988e-06	-1.17859e-10	-0.0942
20590700	chr17:20590700:A:G	4.42833e-06	-0.508105	-2.20336e-10
20590791	chr17:20590791:C:T	2.67335e-06	-1.17859e-10	-1.0128
20592468	chr17:20592468:G:T	2.35506e-06	-1.17859e-10	-1.13956
20593192	chr17:20593192:T:G	2.83189e-06	-1.17859e-10	-0.955183
20593410	chr17:20593410:T:C	1.62164e-06	-0.406878	-1.10581
20593592	chr17:20593592:A:G	2.69774e-06	-1.00371	-2.20336e-10
20594327	chr17:20594327:A:G	2.35481e-06	-1.17859e-10	-1.13967
20595090	chr17:20595090:A:G	6.29735e-06	-1.17859e-10	-0.155998
20595282	chr17:20595282:A:G	2.48991e-06	-1.17859e-10	-1.08388
20595669	chr17:20595669:T:C	2.54006e-06	-1.17859e-10	-1.06394
20596069	chr17:20596069:G:A	2.36635e-06	-1.17859e-10	-1.13478
20596376	chr17:20596376:G:A	3.21392e-06	-1.17859e-10	-0.828635
20596467	chr17:20596467:T:C	2.50272e-06	-1.17859e-10	-1.07875
20597063	chr17:20597063:T:C	2.50273e-06	-1.17859e-10	-1.07874
20597068	chr17:20597068:A:C	2.38875e-06	-1.17859e-10	-1.12536
20598619	chr17:20598619:C:A	2.38746e-06	-1.17859e-10	-1.1259
20598797	chr17:20598797:C:T	3.30562e-06	-1.17859e-10	-0.800503
20598910	chr17:20598910:A:G	2.35236e-06	-1.17859e-10	-1.14071
20599746	chr17:20599746:G:A	2.42587e-06	-1.17859e-10	-1.10994
20599905	chr17:20599905:T:C	2.3548e-06	-1.17859e-10	-1.13967
20600286	chr17:20600286:G:A	7.35461e-06	-0.000800101	-2.20336e-10
20600407	chr17:20600407:C:T	2.60719e-06	-1.17859e-10	-1.03785
20602861	chr17:20602861:A:C	2.42974e-06	-1.17859e-10	-1.10834
20602943	chr17:20602943:G:A	2.40846e-06	-1.17859e-10	-1.11714
20603287	chr17:20603287:C:T	2.79168e-06	-1.17859e-10	-0.969484
20603681	chr17:20603681:C:T	2.36787e-06	-1.17859e-10	-1.13414
20604401	chr17:20604401:T:C	2.87187e-06	-1.17859e-10	-0.941164
20604741	chr17:20604741:G:A	2.52301e-06	-1.17859e-10	-1.07068
20605096	chr17:20605096:G:T	1.35394e-06	-0.612222	-1.08089
20605422	chr17:20605422:G:A	1.8625e-06	-1.37421	-2.20336e-10
20605547	chr17:20605547:A:G	2.71412e-06	-1.17859e-10	-0.997662
20606292	chr17:20606292:C:T	1.74837e-06	-0.300154	-1.13729
20606324	chr17:20606324:C:CA	1.69077e-06	-1.47094	-2.20336e-10
20606609	chr17:20606609:C:T	2.63987e-06	-1.17859e-10	-1.0254
20606818	chr17:20606818:C:T	1.54939e-06	-0.461395	-1.09687
20608020	chr17:20608020:T:C	1.95626e-06	-0.184381	-1.14071
20608735	chr17:20608735:G:A	2.76501e-06	-1.17859e-10	-0.979084
20608901	chr17:20608901:T:C	3.13758e-06	0.0855874	-0.938262
20608998	chr17:20608998:T:C	3.68251e-06	-1.17859e-10	-0.692533
20609105	chr17:20609105:TTC:T	8.95273e-07	-1.25044	-0.856312
20609133	chr17:20609133:T:C	8.48581e-07	-1.08712	-1.0732
20609728	chr17:20609728:A:G	3.43557e-05	2.46403	-0.923388
20609775	chr17:20609775:ACTG:A	8.94013e-06	0.194422	-2.20336e-10
20609838	chr17:20609838:T:C	2.09561e-06	-1.25628	-2.20336e-10
20610133	chr17:20610133:G:A	2.84542e-06	-1.17859e-10	-0.950416
20610214	chr17:20610214:C:T	2.79308e-06	-1.17859e-10	-0.968983
20610246	chr17:20610246:G:T	5.24133e-06	-1.17859e-10	-0.339553
20611029	chr17:20611029:A:G	2.2779e-06	-1.17287	-2.20336e-10
20611378	chr17:20611378:T:C	1.62062e-06	-0.375947	-1.13737
20611608	chr17:20611608:A:G	0.000136761	3.72126	-0.799154
20611841	chr17:20611841:A:G	1.38278e-06	-0.595184	-1.07685
20612681	chr17:20612681:C:T	2.5609e-06	-1.17859e-10	-1.05577
20612771	chr17:20612771:G:A	6.34165e-06	-1.17859e-10	-0.148988
20612888	chr17:20612888:A:G	5.17228e-06	-1.17859e-10	-0.352815
20613360	chr17:20613360:T:C	5.14917e-06	-1.17859e-10	-0.357293
20613467	chr17:20613467:G:A	3.84918e-06	-1.17859e-10	-0.648267
20613494	chr17:20613494:T:C	5.15572e-06	-1.17859e-10	-0.356021
20613513	chr17:20613513:C:T	2.70694e-06	-1.17859e-10	-1.00031
20613589	chr17:20613589:A:G	2.4016e-06	-1.17859e-10	-1.11999
20613993	chr17:20613993:T:C	2.7375e-06	-1.17859e-10	-0.989082
20614243	chr17:20614243:T:A	2.44528e-06	-1.17859e-10	-1.10197
20614337	chr17:20614337:A:G	3.65927e-06	-1.17859e-10	-0.698864
20614346	chr17:20614346:A:G	3.12591e-06	-1.17859e-10	-0.856403
20614896	chr17:20614896:A:G	3.71992e-06	-1.17859e-10	-0.682426
20614902	chr17:20614902:A:C	3.39891e-06	-1.17859e-10	-0.772672
20615411	chr17:20615411:G:T	2.46325e-06	-1.17859e-10	-1.09465
20615757	chr17:20615757:A:G	2.45616e-06	-1.17859e-10	-1.09753
20616373	chr17:20616373:T:A	3.33884e-06	-1.17859e-10	-0.790505
20616802	chr17:20616802:C:A	1.14973e-06	-0.745999	-1.1106
20616846	chr17:20616846:G:A	8.37964e-07	-1.04545	-1.12746
```
