## Supplementary material for "Characterization of shared and ancestry-specific signals driving complex traits using multi-ancestry fine-mapping": susiex_nc2.cs80.cs

```
CS_ID	SNP	BP	REF_ALLELE	ALT_ALLELE	REF_FRQ	BETA	SE	-LOG10P	CS_PIP	OVRL_PIP
1	chr17:20430413:A:G	20430413	G,G	A,A	1,1	inf,-inf	inf,inf	5.84846,0.858182	0.0862914	0.0862914
1	chr17:20447655:G:A	20447655	A,A	G,G	1,1	inf,-inf	inf,inf	5.43795,1.20645	0.0637029	0.0637029
1	chr17:20198830:C:T	20198830	T,T	C,C	1,1	inf,-inf	inf,inf	5.58991,0.848862	0.0473563	0.0473563
1	chr17:20131261:G:A	20131261	A,A	G,G	1,1	inf,-inf	inf,inf	5.44004,0.857607	0.034807	0.034807
1	chr17:20208991:G:T	20208991	T,NA	G,NA	1,NA	inf,NA	inf,NA	5.27734,NA	0.0335999	0.0335999
1	chr17:20107487:T:C	20107487	C,NA	T,NA	1,NA	inf,NA	inf,NA	5.21262,NA	0.0293821	0.0293821
1	chr17:20264052:T:C	20264052	C,NA	T,NA	1,NA	inf,NA	inf,NA	5.20436,NA	0.0288856	0.0288856
1	chr17:20233668:C:T	20233668	T,T	C,C	1,1	inf,-inf	inf,inf	5.29786,0.751664	0.0223738	0.0223738
1	chr17:20153452:G:A	20153452	A,A	G,G	1,1	inf,inf	inf,inf	5.55001,0.216429	0.0223663	0.0223663
1	chr17:20197229:G:A	20197229	A,A	G,G	1,1	inf,-inf	inf,inf	5.28668,0.729622	0.0212235	0.0212235
1	chr17:20217837:C:G	20217837	G,G	C,C	1,1	inf,-inf	inf,inf	5.28963,0.67081	0.0197267	0.0197267
1	chr17:20313809:C:T	20313809	T,T	C,C	1,1	inf,-inf	inf,inf	5.32082,0.572496	0.0184768	0.0184768
1	chr17:20317504:C:T	20317504	T,T	C,C	1,1	inf,-inf	inf,inf	5.28047,0.620857	0.0180741	0.0180741
1	chr17:20252270:A:T	20252270	T,T	A,A	1,1	inf,inf	inf,inf	5.4064,0.255069	0.0174007	0.0174007
1	chr17:20303111:G:A	20303111	A,A	G,G	1,1	inf,-inf	inf,inf	5.23687,0.648377	0.0171194	0.0171194
1	chr17:20331192:G:T	20331192	T,T	G,G	1,1	inf,inf	inf,inf	5.43815,0.115015	0.0160726	0.0160726
1	chr17:20057546:C:T	20057546	T,T	C,C	1,1	inf,-inf	inf,inf	5.34211,0.406859	0.0159083	0.0159083
1	chr17:20347968:G:A	20347968	A,A	G,G	1,1	inf,-inf	inf,inf	5.23828,0.588782	0.0158987	0.0158987
1	chr17:20057560:G:A	20057560	A,A	G,G	1,1	inf,-inf	inf,inf	5.32,0.438254	0.0157106	0.0157106
1	chr17:20056064:G:A	20056064	A,A	G,G	1,1	inf,-inf	inf,inf	5.28013,0.444959	0.0145558	0.0145558
1	chr17:20062628:G:A	20062628	A,A	G,G	1,1	inf,-inf	inf,inf	5.26955,0.445358	0.0142442	0.0142442
1	chr17:20059187:A:G	20059187	G,G	A,A	1,1	inf,-inf	inf,inf	5.26153,0.431498	0.0138076	0.0138076
1	chr17:20050160:A:G	20050160	G,G	A,A	1,1	inf,-inf	inf,inf	5.25345,0.44454	0.0137647	0.0137647
1	chr17:20061363:T:C	20061363	C,C	T,T	1,1	inf,-inf	inf,inf	5.25334,0.443366	0.0137451	0.0137451
1	chr17:20050805:G:C	20050805	C,C	G,G	1,1	inf,-inf	inf,inf	5.2495,0.439025	0.0135726	0.0135726
1	chr17:20063129:C:T	20063129	T,T	C,C	1,1	inf,-inf	inf,inf	5.25475,0.422123	0.0134789	0.0134789
1	chr17:20047510:G:A	20047510	A,A	G,G	1,1	inf,-inf	inf,inf	5.23609,0.454075	0.0134146	0.0134146
1	chr17:20051289:A:C	20051289	C,C	A,A	1,1	inf,-inf	inf,inf	5.23862,0.448395	0.0134007	0.0134007
1	chr17:20049967:G:C	20049967	C,C	G,G	1,1	inf,-inf	inf,inf	5.22917,0.464222	0.0133689	0.0133689
1	chr17:20052866:G:A	20052866	A,A	G,G	1,1	inf,-inf	inf,inf	5.23626,0.43646	0.0131743	0.0131743
1	chr17:20063534:C:T	20063534	T,T	C,C	1,1	inf,-inf	inf,inf	5.2359,0.43035	0.0130736	0.0130736
1	chr17:20048130:A:G	20048130	G,G	A,A	1,1	inf,-inf	inf,inf	5.15819,0.568225	0.0129346	0.0129346
1	chr17:20049138:G:A	20049138	A,A	G,G	1,1	inf,-inf	inf,inf	5.2139,0.457437	0.0128572	0.0128572
1	chr17:20048379:C:T	20048379	T,T	C,C	1,1	inf,-inf	inf,inf	5.20924,0.461494	0.0127838	0.0127838
1	chr17:20063381:T:C	20063381	C,C	T,T	1,1	inf,-inf	inf,inf	5.22079,0.436943	0.0127588	0.0127588
1	chr17:20059922:G:T	20059922	T,T	G,G	1,1	inf,-inf	inf,inf	5.22491,0.427909	0.0127478	0.0127478
1	chr17:20377209:G:C	20377209	C,C	G,G	1,1	inf,inf	inf,inf	5.29003,0.181625	0.012603	0.012603
1	chr17:20059411:C:T	20059411	T,T	C,C	1,1	inf,-inf	inf,inf	5.21877,0.42894	0.0125998	0.0125998
1	chr17:20119722:A:G	20119722	G,G	A,A	1,1	inf,-inf	inf,inf	5.27305,0.270758	0.0122557	0.0122557
```
