## Supplementary material for "Characterization of shared and ancestry-specific signals driving complex traits using multi-ancestry fine-mapping": susiex_nc2.cs80.snp

```
BP	SNP	PIP(CS1)	LogBF(CS1,Pop1)	LogBF(CS1,Pop2)
19617143	chr17:19617143:G:A	4.18899e-06	-1.17859e-10	-1.02507
19618287	chr17:19618287:T:C	2.4677e-06	-0.792332	-0.761909
19618354	chr17:19618354:G:A	2.49296e-06	-0.808672	-0.735384
19620079	chr17:19620079:T:A	5.92549e-06	-1.17859e-10	-0.678265
19620206	chr17:19620206:T:C	3.73257e-06	-1.17859e-10	-1.14043
19620680	chr17:19620680:CT:C	5.01637e-06	-1.17859e-10	-0.844821
19621134	chr17:19621134:G:A	4.72373e-06	-1.17859e-10	-0.90493
19621659	chr17:19621659:C:T	4.90867e-06	-1.17859e-10	-0.866524
19621986	chr17:19621986:A:G	1.13024e-06	-1.29661	-1.03848
19622179	chr17:19622179:A:T	1.32629e-06	-1.10305	-1.07209
19622812	chr17:19622812:C:T	1.5609e-06	-0.900475	-1.11179
19623532	chr17:19623532:A:T	4.2587e-06	-1.17859e-10	-1.00856
19623859	chr17:19623859:C:T	7.18545e-06	-1.17859e-10	-0.48547
19625026	chr17:19625026:C:T	4.62666e-06	-1.17859e-10	-0.925692
19625815	chr17:19625815:A:G	4.0589e-06	-1.17859e-10	-1.05662
19626298	chr17:19626298:AGAG:A	6.62182e-06	0.218462	-0.78562
19626384	chr17:19626384:GTCTTAT:G	6.25959e-06	-1.17859e-10	-0.623413
19626600	chr17:19626600:T:A	1.40019e-06	-1.08744	-1.03348
19627141	chr17:19627141:T:C	4.93009e-06	-1.17859e-10	-0.862171
19629615	chr17:19629615:C:A	4.07358e-06	-1.17859e-10	-1.05301
19629642	chr17:19629642:G:A	6.2382e-06	-1.17859e-10	-0.626836
19629695	chr17:19629695:T:G	4.57984e-06	-1.17859e-10	-0.935864
19629768	chr17:19629768:G:A	4.39285e-06	-1.17859e-10	-0.97755
19630316	chr17:19630316:C:T	9.83113e-07	-1.34184	-1.13272
19631312	chr17:19631312:A:G	4.24845e-06	-1.17859e-10	-1.01097
19631507	chr17:19631507:A:G	1.47488e-06	-1.03858	-1.03037
19632607	chr17:19632607:C:A	4.39658e-06	0.164248	-1.14095
19633226	chr17:19633226:G:C	6.68602e-06	-1.17859e-10	-0.55751
19633865	chr17:19633865:TTAAAGTAGAAAA:T	4.45601e-06	-1.17859e-10	-0.963274
19634157	chr17:19634157:C:A	4.4902e-06	-1.17859e-10	-0.955631
19634441	chr17:19634441:C:T	3.0312e-06	-1.34857	-2.20336e-10
19634769	chr17:19634769:G:C	5.41783e-06	-0.369245	-0.398588
19634812	chr17:19634812:C:T	1.52117e-06	-1.29938	-0.73867
19635218	chr17:19635218:C:T	3.73222e-06	-1.17859e-10	-1.14052
19635519	chr17:19635519:C:A	1.11959e-06	-1.50377	-0.840803
19635599	chr17:19635599:C:T	1.1083e-06	-1.51247	-0.84223
19635726	chr17:19635726:G:T	8.40074e-06	-1.17859e-10	-0.329208
19635801	chr17:19635801:G:A	1.09854e-06	-1.50006	-0.863481
19635929	chr17:19635929:G:C	5.32354e-06	0.263371	-1.04876
19635959	chr17:19635959:A:G	1.15378e-06	-1.52843	-0.786052
19635978	chr17:19635978:C:T	1.20563e-06	-1.50403	-0.766487
19636056	chr17:19636056:T:C	1.16073e-06	-1.50411	-0.80437
19636283	chr17:19636283:A:T	1.16233e-06	-1.50457	-0.802529
19636286	chr17:19636286:C:T	1.08888e-06	-1.50033	-0.872052
19636302	chr17:19636302:G:GA	1.16017e-06	-1.50935	-0.799607
19636305	chr17:19636305:A:ATT	1.1564e-06	-1.50942	-0.802791
19636650	chr17:19636650:T:C	8.8587e-06	0.392279	-0.668407
19636845	chr17:19636845:T:C	1.11928e-06	-1.50198	-0.842865
19636847	chr17:19636847:G:A	7.04792e-06	-1.17859e-10	-0.504795
19636854	chr17:19636854:G:A	4.46644e-06	-1.17859e-10	-0.960936
19636882	chr17:19636882:A:C	3.82618e-06	-1.17859e-10	-1.11566
19636893	chr17:19636893:G:A	4.52404e-06	-1.17859e-10	-0.948122
19636929	chr17:19636929:C:CA	1.20261e-06	-1.49508	-0.777955
19637130	chr17:19637130:G:T	1.18725e-06	-1.50653	-0.779354
19637143	chr17:19637143:A:G	2.74836e-06	-1.44652	-2.20336e-10
19637235	chr17:19637235:AG:A	2.65447e-06	-1.48128	-2.20336e-10
19637328	chr17:19637328:A:G	6.79588e-06	-1.17859e-10	-0.541211
19637698	chr17:19637698:C:T	1.18054e-06	-1.51264	-0.778918
19638227	chr17:19638227:G:A	6.66392e-06	-1.17859e-10	-0.56082
19638404	chr17:19638404:A:AAC	6.48618e-06	-1.17859e-10	-0.587854
19638989	chr17:19638989:A:T	1.15688e-06	-1.48747	-0.824337
19639033	chr17:19639033:T:C	5.7548e-06	-1.17859e-10	-0.707494
19639798	chr17:19639798:A:C	3.74028e-06	-1.17859e-10	-1.13837
19639915	chr17:19639915:T:C	3.95036e-06	-1.17859e-10	-1.08372
19640696	chr17:19640696:G:A	4.42601e-06	-1.17859e-10	-0.970029
19640727	chr17:19640727:G:A	4.64035e-06	-1.17859e-10	-0.922738
19640859	chr17:19640859:A:G	4.61967e-06	-1.17859e-10	-0.927204
19641057	chr17:19641057:C:A	1.69312e-06	-0.885345	-1.04561
19641999	chr17:19641999:CCAAATA:C	1.17059e-06	-1.50221	-0.797807
19642133	chr17:19642133:A:G	4.29783e-06	-0.999418	-2.20336e-10
19642166	chr17:19642166:G:C	4.94302e-06	-0.859552	-2.20336e-10
19642230	chr17:19642230:C:T	4.21586e-06	-1.17859e-10	-1.01867
19642521	chr17:19642521:C:T	1.44713e-06	-1.30444	-0.783505
19642787	chr17:19642787:C:T	5.41098e-06	0.306253	-1.07535
19643108	chr17:19643108:A:G	1.00596e-06	-1.52669	-0.92489
19643174	chr17:19643174:G:A	1.09267e-06	-1.52798	-0.840922
19643233	chr17:19643233:G:A	1.123e-06	-1.37024	-0.971281
19643435	chr17:19643435:A:G	1.17765e-06	-1.49887	-0.795139
19643542	chr17:19643542:G:A	1.15769e-06	-1.51141	-0.799696
19643665	chr17:19643665:T:C	1.15669e-06	-1.51073	-0.801228
19644352	chr17:19644352:C:G	1.15089e-06	-1.51498	-0.80201
19644485	chr17:19644485:G:C	1.18282e-06	-1.50936	-0.780264
19644588	chr17:19644588:T:A	2.45275e-06	-1.56032	-2.20336e-10
19644833	chr17:19644833:A:G	3.29969e-06	-0.49065	-0.773051
19644838	chr17:19644838:T:C	4.64035e-06	-1.17859e-10	-0.922738
19644861	chr17:19644861:T:C	4.48032e-06	-1.17859e-10	-0.957834
19644877	chr17:19644877:T:C	1.17314e-06	-1.50265	-0.795203
19644884	chr17:19644884:A:G	2.38272e-06	-1.58928	-2.20336e-10
19644890	chr17:19644890:TC:T	4.29432e-06	-1.17859e-10	-1.00023
19644956	chr17:19644956:C:T	1.15891e-06	-1.51044	-0.799607
19645145	chr17:19645145:C:T	7.01858e-06	-1.17859e-10	-0.508967
19645294	chr17:19645294:G:A	4.64035e-06	-1.17859e-10	-0.922738
19645391	chr17:19645391:G:A	6.43575e-06	-1.17859e-10	-0.595659
19646228	chr17:19646228:T:TCA	1.37345e-06	-1.31992	-0.820276
19646519	chr17:19646519:C:A	4.74772e-06	-1.17859e-10	-0.899863
19646831	chr17:19646831:A:G	1.1259e-06	-1.52463	-0.814314
19646957	chr17:19646957:T:C	5.81593e-06	0.32131	-1.01824
19647145	chr17:19647145:T:C	4.70712e-06	-1.17859e-10	-0.908451
19647401	chr17:19647401:T:C	1.16307e-06	-1.52841	-0.77806
19647449	chr17:19647449:A:G	2.37375e-06	-1.59306	-2.20336e-10
19647645	chr17:19647645:A:G	1.1541e-06	-1.51702	-0.797186
19647699	chr17:19647699:G:A	4.43782e-06	-1.17859e-10	-0.967364
19647782	chr17:19647782:T:G	3.53875e-06	-1.19376	-2.20336e-10
19647998	chr17:19647998:G:A	1.18129e-06	-1.49358	-0.797335
19648564	chr17:19648564:C:T	3.84691e-06	-1.17859e-10	-1.11026
19648739	chr17:19648739:T:C	3.89891e-06	-1.17859e-10	-1.09683
19649163	chr17:19649163:C:T	8.21372e-06	0.785468	-1.13719
19649172	chr17:19649172:A:G	6.36261e-06	-1.17859e-10	-0.607089
19649337	chr17:19649337:TCCTTTTCTG:T	1.11837e-06	-1.50867	-0.836982
19649406	chr17:19649406:A:G	5.53912e-06	0.371143	-1.11683
19649505	chr17:19649505:T:A	4.68563e-06	-1.17859e-10	-0.913028
19649935	chr17:19649935:G:T	1.23569e-06	-1.34334	-0.902556
19650042	chr17:19650042:G:A	2.66959e-06	-1.4756	-2.20336e-10
19650346	chr17:19650346:A:G	1.48483e-06	-1.21333	-0.848892
19650466	chr17:19650466:T:A	8.73753e-06	-1.17859e-10	-0.2899
19652412	chr17:19652412:A:T	7.68777e-06	0.65163	-1.06953
19652663	chr17:19652663:T:C	7.68746e-06	0.594716	-1.01265
19652874	chr17:19652874:CTG:C	1.91401e-06	-0.760888	-1.04744
19653567	chr17:19653567:A:G	1.04734e-06	-1.52208	-0.8892
19653663	chr17:19653663:A:G	1.17007e-05	-1.17859e-10	0.00211655
19654083	chr17:19654083:T:C	2.56667e-06	-1.51492	-2.20336e-10
19654481	chr17:19654481:C:T	4.64058e-06	-1.17859e-10	-0.922688
19654643	chr17:19654643:A:T	1.77809e-06	-1.44832	-0.43367
19654646	chr17:19654646:C:T	1.13937e-06	-1.53316	-0.793895
19654702	chr17:19654702:C:A	3.75604e-06	-1.17859e-10	-1.13416
19655057	chr17:19655057:T:C	1.13426e-06	-1.52582	-0.805727
19655502	chr17:19655502:T:C	4.03781e-06	-1.17859e-10	-1.06182
19655658	chr17:19655658:C:T	4.7444e-06	-1.17859e-10	-0.900563
19655782	chr17:19655782:C:T	7.88995e-06	0.743622	-1.13556
19656155	chr17:19656155:A:G	1.53601e-06	-1.23279	-0.795549
19656310	chr17:19656310:G:A	6.82214e-06	0.601837	-1.13919
19656457	chr17:19656457:C:T	7.27425e-06	-1.17859e-10	-0.473187
19657055	chr17:19657055:G:T	1.99766e-06	-0.724775	-1.04078
19657343	chr17:19657343:A:G	1.82349e-06	-0.800136	-1.05664
19657442	chr17:19657442:A:G	4.21906e-06	-1.17859e-10	-1.01792
19657539	chr17:19657539:A:G	7.45619e-06	0.683055	-1.13154
19657586	chr17:19657586:C:T	6.32069e-06	-1.17859e-10	-0.613699
19657698	chr17:19657698:GACTGAATT:G	9.55943e-07	-1.36174	-1.14085
19658230	chr17:19658230:A:C	2.46076e-06	-1.55706	-2.20336e-10
19658518	chr17:19658518:A:G	1.36586e-06	-1.51266	-0.633076
19658634	chr17:19658634:C:T	1.743e-05	-1.17859e-10	0.400662
19659232	chr17:19659232:A:G	9.34206e-06	-1.17859e-10	-0.223001
19659503	chr17:19659503:T:C	1.15305e-06	-1.53077	-0.784349
19659524	chr17:19659524:A:G	4.81269e-06	-1.17859e-10	-0.886272
19659705	chr17:19659705:C:G	1.53071e-06	-1.2433	-0.788493
19659707	chr17:19659707:G:A	3.73153e-06	-1.17859e-10	-1.14071
19660453	chr17:19660453:C:T	2.3857e-06	-1.58803	-2.20336e-10
19660721	chr17:19660721:T:C	6.25604e-06	-1.17859e-10	-0.623981
19661321	chr17:19661321:C:G	1.72268e-06	-0.891763	-1.02188
19661500	chr17:19661500:C:T	3.98933e-06	-1.17859e-10	-1.0739
19661508	chr17:19661508:C:CT	1.11136e-06	-1.53343	-0.818509
19661942	chr17:19661942:G:T	3.75436e-06	-1.17859e-10	-1.13461
19662632	chr17:19662632:G:A	1.4933e-06	-1.24507	-0.811464
19662936	chr17:19662936:C:T	3.93711e-06	-1.17859e-10	-1.08708
19663707	chr17:19663707:C:T	4.78951e-06	-1.17859e-10	-0.8911
19665173	chr17:19665173:CT:C	1.47438e-06	-1.22367	-0.845617
19665499	chr17:19665499:C:T	3.87763e-06	-1.17859e-10	-1.1023
19665713	chr17:19665713:G:A	7.60879e-06	0.705354	-1.13358
19666690	chr17:19666690:T:C	7.26455e-06	0.664457	-1.13898
19666833	chr17:19666833:C:T	2.37387e-06	-1.59301	-2.20336e-10
19667007	chr17:19667007:A:G	1.57969e-06	-1.21459	-0.785705
19667618	chr17:19667618:G:A	4.69761e-06	-1.17859e-10	-0.910474
19667822	chr17:19667822:G:C	1.98358e-06	-0.760196	-1.01243
19667923	chr17:19667923:A:G	9.08913e-06	-1.17859e-10	-0.250449
19667956	chr17:19667956:A:G	6.74101e-06	0.587578	-1.1369
19668318	chr17:19668318:G:T	5.93388e-06	-1.17859e-10	-0.676849
19669171	chr17:19669171:C:T	6.64884e-06	-1.17859e-10	-0.563086
19669289	chr17:19669289:C:T	3.76115e-06	-1.17859e-10	-1.1328
19669739	chr17:19669739:A:G	3.76373e-06	-1.17859e-10	-1.13212
19669746	chr17:19669746:C:T	1.83258e-06	-0.797887	-1.05392
19669811	chr17:19669811:T:A	1.19065e-06	-1.49143	-0.791595
19670160	chr17:19670160:G:T	3.53713e-06	-1.19421	-2.20336e-10
19670206	chr17:19670206:G:A	4.72303e-06	-1.17859e-10	-0.905077
19670711	chr17:19670711:C:T	4.6353e-06	-1.17859e-10	-0.923827
19670846	chr17:19670846:C:A	3.75261e-06	-1.17859e-10	-1.13508
19671045	chr17:19671045:C:T	4.389e-06	-1.17859e-10	-0.978428
19672005	chr17:19672005:T:TGGC	1.26635e-05	-1.17859e-10	0.0811962
19672408	chr17:19672408:A:G	1.90259e-06	-0.760468	-1.05384
19672765	chr17:19672765:C:T	4.64805e-06	0.219653	-1.14073
19672800	chr17:19672800:C:T	1.12553e-06	-1.4595	-0.87977
19672978	chr17:19672978:T:C	1.96307e-06	-0.733475	-1.04955
19673705	chr17:19673705:A:G	1.21431e-06	-1.3669	-0.896456
19673757	chr17:19673757:T:C	4.67741e-06	0.22611	-1.14089
19674095	chr17:19674095:G:T	3.23722e-06	-0.158286	-1.12453
19674161	chr17:19674161:T:C	3.93471e-06	-1.17859e-10	-1.08769
19674281	chr17:19674281:TGGTA:T	4.58045e-06	-1.17859e-10	-0.93573
19674827	chr17:19674827:T:C	1.96258e-06	-0.734348	-1.04892
19674862	chr17:19674862:G:A	4.55461e-06	-1.17859e-10	-0.941387
19674999	chr17:19674999:C:T	4.68982e-06	-1.17859e-10	-0.912133
19675082	chr17:19675082:C:T	9.14575e-06	-1.17859e-10	-0.244239
19675114	chr17:19675114:C:T	2.41126e-06	-1.57738	-2.20336e-10
19675333	chr17:19675333:T:C	1.13874e-06	-1.52847	-0.799132
19675560	chr17:19675560:A:T	1.53578e-06	-1.2231	-0.805389
19675608	chr17:19675608:G:A	4.79733e-06	-0.889469	-2.20336e-10
19676545	chr17:19676545:T:C	1.13034e-06	-1.53198	-0.803026
19677034	chr17:19677034:G:A	4.7829e-06	-0.89248	-2.20336e-10
19677181	chr17:19677181:A:G	9.75229e-07	-1.34216	-1.14045
19677447	chr17:19677447:TAC:T	7.71024e-06	0.654355	-1.06933
19677696	chr17:19677696:A:G	9.75173e-07	-1.34176	-1.14091
19677754	chr17:19677754:A:G	3.8825e-06	-1.17859e-10	-1.10105
19677944	chr17:19677944:C:T	3.88136e-06	-1.17859e-10	-1.10134
19677968	chr17:19677968:A:G	4.67568e-06	-1.17859e-10	-0.915154
19678050	chr17:19678050:T:G	9.96255e-07	-1.52578	-0.935503
19678079	chr17:19678079:T:C	4.80894e-06	-1.17859e-10	-0.887051
19678453	chr17:19678453:G:A	4.43195e-06	-1.17859e-10	-0.968687
19679017	chr17:19679017:C:A	1.10381e-06	-1.52793	-0.830834
19679037	chr17:19679037:G:A	1.07898e-06	-1.54893	-0.832581
19679048	chr17:19679048:A:C	1.05936e-06	-1.56052	-0.839342
19679806	chr17:19679806:T:C	3.03226e-06	-1.34822	-2.20336e-10
19679864	chr17:19679864:A:G	4.82606e-06	-1.17859e-10	-0.883498
19680748	chr17:19680748:G:A	4.02444e-06	-1.17859e-10	-1.06514
19680772	chr17:19680772:G:A	2.31976e-06	-0.522031	-1.09403
19681214	chr17:19681214:C:A	1.0606e-06	-1.51695	-0.881748
19681439	chr17:19681439:G:C	3.47177e-06	-1.21286	-2.20336e-10
19681915	chr17:19681915:T:C	1.10494e-06	-1.53477	-0.822972
19682775	chr17:19682775:T:A	3.98535e-06	-1.17859e-10	-1.0749
19683221	chr17:19683221:C:T	1.12448e-06	-1.55647	-0.783733
19683312	chr17:19683312:C:T	4.32508e-06	-0.993096	-2.20336e-10
19683492	chr17:19683492:G:A	2.48492e-06	-1.54729	-2.20336e-10
19683527	chr17:19683527:C:T	6.30925e-06	-1.17859e-10	-0.61551
19683761	chr17:19683761:A:C	3.94614e-06	-1.17859e-10	-1.08479
19684045	chr17:19684045:G:A	4.83528e-06	-0.881588	-2.20336e-10
19684290	chr17:19684290:A:C	1.93045e-06	-0.715909	-1.08387
19684654	chr17:19684654:A:T	1.11426e-06	-1.5652	-0.784136
19684871	chr17:19684871:G:A	6.67346e-06	-1.17859e-10	-0.559389
19685042	chr17:19685042:C:T	8.1138e-06	0.748914	-1.11288
19685177	chr17:19685177:G:A	4.77683e-06	-1.17859e-10	-0.89375
19685201	chr17:19685201:C:T	7.51211e-06	0.635163	-1.07617
19685202	chr17:19685202:A:G	8.01797e-06	0.738562	-1.1144
19685212	chr17:19685212:T:C	1.62424e-06	-1.28624	-0.686248
19685270	chr17:19685270:T:G	3.85513e-06	-1.17859e-10	-1.10812
19685361	chr17:19685361:G:A	9.80234e-07	-1.53058	-0.94691
19685370	chr17:19685370:C:T	3.99391e-06	-1.17859e-10	-1.07276
19685424	chr17:19685424:A:G	1.22616e-06	-1.55344	-0.700196
19685464	chr17:19685464:T:A	7.80354e-06	-1.17859e-10	-0.402951
19685487	chr17:19685487:C:T	7.53521e-06	0.692538	-1.13048
19685609	chr17:19685609:C:T	1.12111e-06	-1.55204	-0.791169
19686179	chr17:19686179:T:C	4.23104e-06	-1.17859e-10	-1.01508
19686211	chr17:19686211:A:G	1.12584e-06	-1.55752	-0.781486
19686437	chr17:19686437:G:A	1.09182e-06	-1.51987	-0.849814
19686662	chr17:19686662:T:C	1.61059e-06	-1.27417	-0.706754
19686934	chr17:19686934:G:T	3.7339e-06	-1.17859e-10	-1.14008
19687027	chr17:19687027:G:A	1.85855e-06	-0.748701	-1.08903
19687037	chr17:19687037:T:C	4.88004e-06	-1.17859e-10	-0.872374
19687175	chr17:19687175:A:T	3.70272e-06	-1.14846	-2.20336e-10
19687422	chr17:19687422:C:T	4.87143e-06	-1.17859e-10	-0.87414
19687434	chr17:19687434:G:A	3.73089e-06	-1.17859e-10	-1.14088
19687565	chr17:19687565:G:C	2.81719e-06	-1.42179	-2.20336e-10
19688206	chr17:19688206:A:G	5.26632e-06	0.299746	-1.09594
19688211	chr17:19688211:A:G	3.89409e-06	-1.17859e-10	-1.09807
19688397	chr17:19688397:CTAGTA:C	1.27716e-06	-1.22229	-0.990601
19688886	chr17:19688886:G:A	3.56416e-06	-1.1866	-2.20336e-10
19689484	chr17:19689484:A:G	5.1443e-06	0.272205	-1.09184
19689599	chr17:19689599:A:T	3.73359e-06	-1.17859e-10	-1.14016
19689663	chr17:19689663:C:G	3.78335e-06	-1.17859e-10	-1.12692
19689893	chr17:19689893:T:C	1.12142e-06	-1.5589	-0.784037
19691047	chr17:19691047:T:C	4.89132e-06	-1.17859e-10	-0.870066
19691110	chr17:19691110:C:T	2.32077e-06	-0.726871	-0.888759
19691527	chr17:19691527:C:T	7.32926e-06	0.671598	-1.13725
19691695	chr17:19691695:C:T	8.80959e-06	0.729628	-1.01132
19692022	chr17:19692022:A:G	1.13862e-06	-1.55307	-0.77464
19692057	chr17:19692057:G:A	1.14932e-06	-1.56124	-0.757119
19692087	chr17:19692087:A:G	1.14774e-06	-1.5599	-0.759827
19692143	chr17:19692143:G:A	9.85196e-07	-1.40244	-1.07
19692613	chr17:19692613:A:T	4.87572e-06	-1.17859e-10	-0.87326
19692623	chr17:19692623:T:C	1.55151e-06	-1.39637	-0.621924
19693077	chr17:19693077:G:A	5.70793e-06	-1.17859e-10	-0.715672
19693112	chr17:19693112:G:A	1.13578e-06	-1.33864	-0.991566
19693150	chr17:19693150:C:T	1.10031e-06	-1.56466	-0.797278
19693356	chr17:19693356:A:G	1.09214e-06	-1.5577	-0.811688
19693650	chr17:19693650:T:C	1.22329e-06	-1.35648	-0.899509
19693774	chr17:19693774:G:A	1.06443e-06	-1.35443	-1.04066
19694611	chr17:19694611:A:C	2.37893e-06	-1.59088	-2.20336e-10
19694742	chr17:19694742:C:G	1.10761e-06	-1.56353	-0.791799
19694772	chr17:19694772:C:T	1.59079e-06	-0.883644	-1.10965
19694827	chr17:19694827:A:AATCGCTTG	1.10436e-06	-1.55907	-0.799191
19694890	chr17:19694890:C:T	1.67298e-06	-0.843862	-1.09906
19695170	chr17:19695170:G:A	2.37156e-06	-1.59398	-2.20336e-10
19695962	chr17:19695962:T:C	2.00358e-06	-0.658328	-1.10427
19696015	chr17:19696015:T:C	1.07276e-06	-1.57789	-0.8094
19696059	chr17:19696059:AAT:A	1.78162e-06	-0.771215	-1.10879
19696110	chr17:19696110:G:A	1.42826e-06	-1.39585	-0.705226
19696446	chr17:19696446:G:A	4.59062e-06	-1.17859e-10	-0.933514
19696536	chr17:19696536:G:A	9.36614e-07	-1.40322	-1.1198
19696571	chr17:19696571:A:G	9.92644e-07	-1.39749	-1.06742
19697063	chr17:19697063:G:A	5.41368e-06	-1.17859e-10	-0.768598
19697380	chr17:19697380:G:T	3.7394e-06	-1.17859e-10	-1.1386
19697592	chr17:19697592:T:G	1.69868e-06	-1.47683	-0.450848
19697840	chr17:19697840:T:C	1.04614e-05	-1.17859e-10	-0.109834
19697862	chr17:19697862:T:C	8.94069e-06	-1.17859e-10	-0.266915
19698162	chr17:19698162:G:A	8.67942e-07	-1.59145	-1.00771
19698482	chr17:19698482:C:G	1.09295e-06	-1.22876	-1.13989
19698622	chr17:19698622:A:G	9.60799e-07	-1.40382	-1.0937
19698646	chr17:19698646:C:A	5.26596e-06	-1.17859e-10	-0.796264
19698695	chr17:19698695:C:A	1.02438e-05	-1.17859e-10	-0.130856
19698908	chr17:19698908:C:T	1.56496e-06	-1.41449	-0.595185
19698969	chr17:19698969:G:C	1.21025e-06	-1.58178	-0.684924
19699100	chr17:19699100:C:T	2.64784e-06	-1.48378	-2.20336e-10
19699290	chr17:19699290:A:C	2.19824e-06	-1.5363	-0.133573
19699331	chr17:19699331:T:C	3.88065e-06	-1.17859e-10	-1.10153
19699747	chr17:19699747:G:A	2.1707e-06	-0.871464	-0.811015
19700497	chr17:19700497:T:C	2.07709e-06	-1.13141	-0.595147
19700657	chr17:19700657:C:T	2.13841e-05	-1.17859e-10	0.605121
19700793	chr17:19700793:C:T	3.9403e-06	-1.17859e-10	-1.08627
19700921	chr17:19700921:A:T	4.69371e-06	-1.17859e-10	-0.911305
19700933	chr17:19700933:C:T	4.96056e-06	-1.17859e-10	-0.85601
19700955	chr17:19700955:G:C	3.8354e-06	-1.17859e-10	-1.11325
19701482	chr17:19701482:T:C	1.20985e-05	0.747582	-0.712031
19701852	chr17:19701852:C:G	7.73628e-06	-1.17859e-10	-0.411606
19702058	chr17:19702058:A:G	4.96544e-06	-1.17859e-10	-0.855026
19702096	chr17:19702096:G:A	1.31816e-05	-1.17859e-10	0.121292
19702125	chr17:19702125:T:C	8.19224e-06	-1.17859e-10	-0.35434
19702256	chr17:19702256:T:C	8.37603e-07	-1.49755	-1.13718
19702815	chr17:19702815:C:A	5.515e-06	-1.17859e-10	-0.750056
19703064	chr17:19703064:G:C	8.09636e-06	-1.17859e-10	-0.366113
19703584	chr17:19703584:G:A	4.461e-06	-1.17859e-10	-0.962156
19703667	chr17:19703667:G:A	6.4765e-06	-1.17859e-10	-0.589347
19703713	chr17:19703713:C:G	2.37077e-06	-1.59431	-2.20336e-10
19704705	chr17:19704705:T:G	3.73243e-06	-1.17859e-10	-1.14047
19705069	chr17:19705069:C:CCCT	6.74484e-06	-1.17859e-10	-0.54875
19705098	chr17:19705098:A:G	6.89682e-06	-1.17859e-10	-0.526468
19705400	chr17:19705400:G:A	4.33384e-06	-1.17859e-10	-0.991074
19705460	chr17:19705460:G:A	3.19742e-05	1.52215	-0.514753
19705661	chr17:19705661:G:A	9.48901e-07	-1.43708	-1.0729
19705668	chr17:19705668:T:C	3.88995e-06	-1.17859e-10	-1.09913
19706069	chr17:19706069:A:G	4.35554e-06	-1.17859e-10	-0.98608
19706151	chr17:19706151:C:G	3.73626e-06	-1.17859e-10	-1.13944
19706154	chr17:19706154:G:A	4.23791e-06	-1.17859e-10	-1.01346
19706282	chr17:19706282:T:C	3.73075e-06	-1.17859e-10	-1.14092
19706309	chr17:19706309:A:G	3.73104e-06	-1.17859e-10	-1.14084
19706499	chr17:19706499:GC:G	2.67047e-06	-1.47527	-2.20336e-10
19706572	chr17:19706572:G:A	3.45055e-05	-1.17859e-10	1.08359
19706634	chr17:19706634:C:G	1.62478e-06	-1.17698	-0.795179
19706791	chr17:19706791:C:T	1.00622e-05	0.953013	-1.10175
19707015	chr17:19707015:A:G	3.73301e-06	-1.17859e-10	-1.14031
19707072	chr17:19707072:A:C	3.79434e-06	-1.17859e-10	-1.12402
19707090	chr17:19707090:C:G	3.96176e-06	-1.17859e-10	-1.08084
19707196	chr17:19707196:G:A	3.75394e-06	-1.17859e-10	-1.13472
19707391	chr17:19707391:G:C	8.13932e-07	-1.54632	-1.11709
19707456	chr17:19707456:G:A	3.74776e-06	-1.17859e-10	-1.13637
19708201	chr17:19708201:G:A	4.3879e-06	-0.978678	-2.20336e-10
19708510	chr17:19708510:G:A	4.18244e-06	-1.17859e-10	-1.02663
19709183	chr17:19709183:T:C	8.65884e-07	-1.59162	-1.00991
19709190	chr17:19709190:G:A	3.94501e-06	-1.08508	-2.20336e-10
19709560	chr17:19709560:A:C	4.57827e-06	-1.17859e-10	-0.936206
19709632	chr17:19709632:T:C	1.27908e-06	-1.11489	-1.0965
19709945	chr17:19709945:C:T	3.91272e-06	-1.17859e-10	-1.0933
19709986	chr17:19709986:AG:A	4.25447e-05	-1.17859e-10	1.29303
19710044	chr17:19710044:A:G	4.15985e-06	-0.249697	-0.782353
19710188	chr17:19710188:G:A	4.06713e-06	-1.17859e-10	-1.05459
19710290	chr17:19710290:A:T	3.83077e-06	-1.17859e-10	-1.11446
19711010	chr17:19711010:T:C	1.8887e-05	-1.17859e-10	0.480946
19711152	chr17:19711152:C:T	1.64582e-06	-1.13706	-0.822228
19711363	chr17:19711363:G:A	7.88155e-06	-1.17859e-10	-0.393003
19711412	chr17:19711412:T:C	7.0546e-06	-1.17859e-10	-0.503847
19711742	chr17:19711742:C:CA	3.73566e-06	-1.17859e-10	-1.1396
19711783	chr17:19711783:T:G	3.73439e-06	-1.17859e-10	-1.13994
19711910	chr17:19711910:T:C	4.04922e-06	-1.17859e-10	-1.059
19712114	chr17:19712114:C:T	3.03007e-06	-1.34894	-2.20336e-10
19712365	chr17:19712365:T:C	1.5802e-06	-1.15255	-0.84742
19712704	chr17:19712704:G:A	3.73694e-06	-1.17859e-10	-1.13926
19712932	chr17:19712932:A:G	5.78282e-06	0.278956	-0.981593
19713027	chr17:19713027:A:G	4.41296e-06	-1.17859e-10	-0.972982
19713233	chr17:19713233:C:T	3.78123e-06	-1.17859e-10	-1.12748
19713409	chr17:19713409:T:TC	3.82962e-06	-1.17859e-10	-1.11476
19713412	chr17:19713412:T:TC	3.85195e-06	-1.17859e-10	-1.10895
19713419	chr17:19713419:C:A	3.74037e-06	-1.17859e-10	-1.13834
19713475	chr17:19713475:G:A	3.90537e-06	-1.17859e-10	-1.09518
19713495	chr17:19713495:C:A	2.37852e-06	-1.59105	-2.20336e-10
19713594	chr17:19713594:T:C	3.77717e-06	-1.17859e-10	-1.12855
19713734	chr17:19713734:A:G	4.13078e-06	-1.17859e-10	-1.03906
19714197	chr17:19714197:C:T	3.74246e-06	-1.17859e-10	-1.13778
19714694	chr17:19714694:C:T	3.82245e-06	-1.17859e-10	-1.11664
19714699	chr17:19714699:C:T	2.37157e-06	-1.59398	-2.20336e-10
19714927	chr17:19714927:T:C	7.93682e-06	-1.17859e-10	-0.386015
19715269	chr17:19715269:G:A	3.94478e-06	-1.17859e-10	-1.08513
19715537	chr17:19715537:G:A	5.70248e-06	-1.17859e-10	-0.716626
19716906	chr17:19716906:G:A	3.73065e-06	-1.17859e-10	-1.14094
19717311	chr17:19717311:A:T	5.92957e-06	0.2558	-0.933376
19717658	chr17:19717658:C:T	2.37087e-06	-1.59427	-2.20336e-10
19717742	chr17:19717742:T:C	7.40032e-06	-1.17859e-10	-0.456004
19718334	chr17:19718334:A:G	4.21228e-06	-1.17859e-10	-1.01952
19718616	chr17:19718616:C:T	9.61592e-06	-1.17859e-10	-0.194108
19718879	chr17:19718879:A:T	9.3145e-06	-1.17859e-10	-0.225955
19719193	chr17:19719193:G:A	4.28265e-06	-1.17859e-10	-1.00295
19719330	chr17:19719330:G:A	1.15897e-06	-1.57599	-0.734004
19719356	chr17:19719356:A:C	5.62611e-06	-1.17859e-10	-0.73011
19719449	chr17:19719449:A:G	9.34058e-06	0.81266	-1.03582
19719499	chr17:19719499:G:A	7.30551e-06	0.641125	-1.11002
19719673	chr17:19719673:C:G	6.65845e-06	0.543054	-1.10469
19719710	chr17:19719710:G:A	8.45893e-07	-1.51299	-1.1119
19719793	chr17:19719793:A:G	4.13941e-06	-1.19454	0.157564
19720224	chr17:19720224:C:T	7.80492e-06	-1.17859e-10	-0.402774
19720294	chr17:19720294:A:G	2.44418e-06	-1.56382	-2.20336e-10
19720658	chr17:19720658:G:A	1.58896e-06	-1.02819	-0.96626
19720969	chr17:19720969:C:T	8.04477e-06	-1.17859e-10	-0.372506
19720979	chr17:19720979:C:T	3.94375e-06	-1.17859e-10	-1.0854
19721525	chr17:19721525:G:A	1.64415e-06	-0.989177	-0.971129
19721985	chr17:19721985:A:G	4.74885e-06	-1.17859e-10	-0.899626
19722324	chr17:19722324:G:A	4.01441e-06	-1.17859e-10	-1.06764
19723012	chr17:19723012:A:C	4.09673e-05	-1.17859e-10	1.25525
19723312	chr17:19723312:C:A	2.6944e-06	-0.894538	-0.571813
19723639	chr17:19723639:C:T	2.37536e-06	-1.59238	-2.20336e-10
19723715	chr17:19723715:G:A	1.4812e-06	-0.929134	-1.13554
19724032	chr17:19724032:A:C	4.65508e-06	-1.17859e-10	-0.91957
19724037	chr17:19724037:T:C	4.60969e-06	-1.17859e-10	-0.929366
19724441	chr17:19724441:G:C	3.73065e-06	-1.17859e-10	-1.14095
19724509	chr17:19724509:C:T	1.54769e-06	-1.53685	-0.483912
19724594	chr17:19724594:G:A	9.99758e-07	-1.58777	-0.870002
19724643	chr17:19724643:A:G	3.81388e-06	-1.17859e-10	-1.11888
19724872	chr17:19724872:G:T	3.90394e-06	-1.17859e-10	-1.09554
19725090	chr17:19725090:T:C	4.16119e-06	-1.17859e-10	-1.03173
19725150	chr17:19725150:C:G	2.7492e-06	-1.28408	-0.162137
19725524	chr17:19725524:T:C	2.85918e-06	-1.40699	-2.20336e-10
19725624	chr17:19725624:C:T	3.91657e-06	-1.17859e-10	-1.09231
19725662	chr17:19725662:G:A	4.2835e-06	-1.17859e-10	-1.00276
19726491	chr17:19726491:A:G	1.75639e-06	-1.55981	-0.33446
19726550	chr17:19726550:C:G	4.06758e-06	-1.17859e-10	-1.05448
19726666	chr17:19726666:A:C	9.14766e-07	-1.57165	-0.97496
19727306	chr17:19727306:A:T	6.85273e-06	-1.17859e-10	-0.53288
19727320	chr17:19727320:T:C	4.1131e-06	-1.17859e-10	-1.04335
19727366	chr17:19727366:G:C	1.04391e-06	-1.50764	-0.906918
19727790	chr17:19727790:G:A	3.7337e-06	-1.17859e-10	-1.14013
19728107	chr17:19728107:G:A	1.17625e-06	-1.20072	-1.09448
19728602	chr17:19728602:C:T	1.47079e-06	-1.44217	-0.629565
19728903	chr17:19728903:G:A	2.75528e-05	-1.17859e-10	0.858578
19729166	chr17:19729166:G:A	3.76002e-06	-1.17859e-10	-1.1331
19729255	chr17:19729255:T:C	5.59179e-06	-1.17859e-10	-0.736229
19729742	chr17:19729742:C:T	2.37124e-06	-1.59412	-2.20336e-10
19730650	chr17:19730650:A:G	2.17271e-06	-1.50682	-0.174728
19730909	chr17:19730909:A:G	3.82681e-06	-1.17859e-10	-1.1155
19730912	chr17:19730912:G:A	2.40988e-05	-1.17859e-10	0.724633
19730926	chr17:19730926:G:A	3.78569e-06	-1.17859e-10	-1.1263
19731124	chr17:19731124:T:A	4.10659e-06	-1.17859e-10	-1.04493
19731394	chr17:19731394:G:A	8.94176e-07	-1.58249	-0.986893
19731581	chr17:19731581:C:G	8.5001e-06	-1.32393	1.00648
19731753	chr17:19731753:G:A	2.37104e-06	-1.5942	-2.20336e-10
19732448	chr17:19732448:T:C	1.68245e-06	-1.53116	-0.406116
19732956	chr17:19732956:C:T	3.90497e-06	-1.17859e-10	-1.09528
19733406	chr17:19733406:C:T	9.67601e-07	-1.5098	-0.98066
19733673	chr17:19733673:T:C	4.68841e-06	-1.17859e-10	-0.912434
19733686	chr17:19733686:G:A	3.98302e-06	-1.17859e-10	-1.07549
19733810	chr17:19733810:G:A	3.06557e-05	-1.17859e-10	0.965291
19733902	chr17:19733902:C:T	9.6425e-07	-1.54159	-0.952343
19734180	chr17:19734180:G:A	3.32062e-06	-1.25738	-2.20336e-10
19734491	chr17:19734491:C:T	4.72249e-06	-1.17859e-10	-0.905191
19734840	chr17:19734840:A:G	1.51973e-06	-1.54504	-0.493949
19735875	chr17:19735875:C:T	1.32465e-06	-1.5733	-0.603079
19735878	chr17:19735878:C:A	1.18339e-05	-1.17859e-10	0.0134444
19735924	chr17:19735924:G:A	2.3847e-05	-1.17859e-10	0.71413
19735941	chr17:19735941:C:T	5.85936e-06	-1.17859e-10	-0.689487
19736156	chr17:19736156:C:CA	1.09348e-06	-1.23176	-1.1364
19736308	chr17:19736308:T:C	4.01107e-06	-1.17859e-10	-1.06847
19736402	chr17:19736402:G:C	2.17712e-06	-0.608698	-1.07083
19736485	chr17:19736485:G:A	3.73245e-06	-1.17859e-10	-1.14046
19736528	chr17:19736528:T:C	4.00736e-06	-1.17859e-10	-1.06939
19737676	chr17:19737676:G:A	4.49822e-06	-1.17859e-10	-0.953845
19737802	chr17:19737802:C:T	4.49481e-06	-1.17859e-10	-0.954605
19737844	chr17:19737844:C:T	4.05452e-06	-1.17859e-10	-1.05769
19738134	chr17:19738134:G:A	1.04105e-05	-1.17859e-10	-0.114715
19738164	chr17:19738164:G:T	4.3558e-06	-1.17859e-10	-0.986019
19738955	chr17:19738955:T:TG	1.06512e-06	-1.37912	-1.01532
19738960	chr17:19738960:C:T	3.95924e-06	-1.17859e-10	-1.08147
19739035	chr17:19739035:C:T	3.84334e-06	-1.17859e-10	-1.11119
19739961	chr17:19739961:C:CT	6.27777e-06	-0.620513	-2.20336e-10
19740238	chr17:19740238:C:T	7.20024e-06	-1.17859e-10	-0.483413
19740371	chr17:19740371:T:A	3.86119e-06	-1.17859e-10	-1.10655
19740913	chr17:19740913:C:G	1.03432e-06	-1.42504	-0.998741
19741012	chr17:19741012:C:T	3.7959e-06	-1.17859e-10	-1.12361
19742099	chr17:19742099:C:T	1.03387e-05	-1.17859e-10	-0.121638
19742310	chr17:19742310:G:A	1.00923e-06	-1.59318	-0.855158
19742811	chr17:19742811:G:C	8.1692e-06	-1.17859e-10	-0.357157
19742905	chr17:19742905:C:T	5.48456e-06	-1.17859e-10	-0.755591
19743437	chr17:19743437:C:T	2.3981e-06	-1.58285	-2.20336e-10
19743729	chr17:19743729:G:A	3.98386e-06	-1.17859e-10	-1.07528
19744182	chr17:19744182:A:C	2.5132e-05	-1.17859e-10	0.766615
19744443	chr17:19744443:G:C	4.59698e-06	-1.17859e-10	-0.932129
19744989	chr17:19744989:C:T	7.00867e-06	-1.17859e-10	-0.510379
19745003	chr17:19745003:C:G	3.77694e-06	-1.17859e-10	-1.12861
19745300	chr17:19745300:T:G	4.18862e-06	-1.17859e-10	-1.02516
19745316	chr17:19745316:T:C	1.0899e-06	-1.505	-0.866446
19745402	chr17:19745402:G:A	4.37032e-06	-1.17859e-10	-0.982693
19745432	chr17:19745432:C:T	4.58838e-06	-1.17859e-10	-0.934002
19745936	chr17:19745936:A:G	8.57417e-07	-1.59281	-1.01855
19746584	chr17:19746584:A:G	5.06491e-06	-1.17859e-10	-0.835192
19746653	chr17:19746653:GCA:G	4.09583e-06	-1.17859e-10	-1.04756
19746920	chr17:19746920:T:C	3.79179e-06	-1.17859e-10	-1.12469
19747018	chr17:19747018:G:A	3.89586e-06	-1.17859e-10	-1.09761
19747322	chr17:19747322:C:G	7.88904e-06	-1.17859e-10	-0.392053
19747806	chr17:19747806:C:G	2.87528e-06	-1.40138	-2.20336e-10
19748070	chr17:19748070:C:T	3.74937e-06	-1.17859e-10	-1.13594
19748112	chr17:19748112:C:T	4.39673e-06	-0.976668	-2.20336e-10
19748298	chr17:19748298:C:T	1.41721e-06	-1.59429	-0.514545
19748723	chr17:19748723:AC:A	3.76382e-06	-1.17859e-10	-1.13209
19748829	chr17:19748829:TG:T	4.44031e-06	-1.17859e-10	-0.966804
19749199	chr17:19749199:C:G	2.86169e-06	-1.40611	-2.20336e-10
19749262	chr17:19749262:G:A	9.73508e-07	-1.42936	-1.05502
19749423	chr17:19749423:G:A	4.01334e-06	-1.17859e-10	-1.0679
19749581	chr17:19749581:C:T	9.68878e-07	-1.4432	-1.04594
19749742	chr17:19749742:A:T	3.02512e-05	0.952008	-2.20336e-10
19749802	chr17:19749802:T:C	8.27123e-06	-1.17859e-10	-0.344745
19749997	chr17:19749997:A:G	3.36173e-06	-0.543738	-0.701332
19751056	chr17:19751056:G:GGCCTGGCTCCTGGCTGCCTT	9.49571e-06	-1.17859e-10	-0.206688
19751295	chr17:19751295:A:G	1.07481e-06	-1.57793	-0.807451
19751542	chr17:19751542:A:G	3.78188e-06	-1.17859e-10	-1.12731
19751764	chr17:19751764:G:A	2.60177e-06	-1.50134	-2.20336e-10
19752025	chr17:19752025:C:T	3.80452e-06	-1.17859e-10	-1.12134
19752780	chr17:19752780:T:C	5.10519e-06	-1.17859e-10	-0.827271
19752889	chr17:19752889:T:C	2.98076e-06	-1.36535	-2.20336e-10
19753253	chr17:19753253:G:GC	2.66067e-06	-1.47895	-2.20336e-10
19753387	chr17:19753387:G:A	3.83941e-06	-1.17859e-10	-1.11221
19754519	chr17:19754519:C:T	1.12633e-05	-1.17859e-10	-0.0359787
19754534	chr17:19754534:C:G	1.39201e-06	-1.25472	-0.872059
19754568	chr17:19754568:A:G	1.34676e-06	-1.56582	-0.594004
19754768	chr17:19754768:G:A	1.29802e-06	-1.56321	-0.633476
19754936	chr17:19754936:A:G	3.22755e-05	-1.17859e-10	1.01678
19755102	chr17:19755102:T:G	3.73979e-06	-1.17859e-10	-1.1385
19755216	chr17:19755216:T:C	4.17774e-06	-1.17859e-10	-1.02776
19755540	chr17:19755540:A:G	9.42165e-07	-1.56529	-0.951817
19755604	chr17:19755604:T:C	7.52085e-06	-1.17859e-10	-0.439848
19755936	chr17:19755936:C:T	3.79741e-06	-1.17859e-10	-1.12321
19755986	chr17:19755986:T:C	1.06383e-06	-1.57527	-0.820383
19756038	chr17:19756038:G:A	2.38732e-06	-1.58736	-2.20336e-10
19756436	chr17:19756436:C:T	8.00467e-07	-1.54367	-1.13641
19756761	chr17:19756761:C:A	3.99463e-06	-1.17859e-10	-1.07258
19756923	chr17:19756923:C:T	8.95502e-06	-1.17859e-10	-0.265314
19757506	chr17:19757506:C:T	5.97125e-06	-1.17859e-10	-0.670571
19757624	chr17:19757624:T:G	4.79688e-06	-1.17859e-10	-0.889562
19757802	chr17:19757802:G:A	5.32979e-06	-1.17859e-10	-0.784215
19757826	chr17:19757826:G:A	5.43045e-06	-1.17859e-10	-0.765507
19757955	chr17:19757955:C:T	1.37523e-05	-1.17859e-10	0.163678
19757974	chr17:19757974:C:T	4.16481e-06	-1.17859e-10	-1.03086
19758638	chr17:19758638:T:G	7.38563e-06	-1.17859e-10	-0.457991
19758682	chr17:19758682:G:T	1.87984e-05	0.476243	-2.20336e-10
19758791	chr17:19758791:C:T	8.82687e-06	-1.17859e-10	-0.279728
19758905	chr17:19758905:G:A	9.34201e-07	-1.53995	-0.985638
19758928	chr17:19758928:T:C	8.28739e-07	-1.59314	-1.05224
19759147	chr17:19759147:C:T	2.37156e-06	-1.59398	-2.20336e-10
19759163	chr17:19759163:T:C	4.30223e-06	-1.17859e-10	-0.998393
19759284	chr17:19759284:A:T	8.18406e-07	-1.59432	-1.06361
19759396	chr17:19759396:C:T	2.45496e-06	-1.55942	-2.20336e-10
19759646	chr17:19759646:C:T	6.60739e-06	-1.17859e-10	-0.569339
19759706	chr17:19759706:G:A	2.50327e-06	-1.53993	-2.20336e-10
19759767	chr17:19759767:T:A	4.86505e-06	-1.17859e-10	-0.875451
19759877	chr17:19759877:G:A	8.78035e-06	-1.17859e-10	-0.285011
19759996	chr17:19759996:G:T	1.12662e-06	-1.30019	-1.03811
19760211	chr17:19760211:C:G	3.87948e-06	-1.10183	-2.20336e-10
19760223	chr17:19760223:C:T	7.79107e-07	-1.57165	-1.13549
19760274	chr17:19760274:G:A	2.21467e-06	-1.58618	-0.0762449
19760434	chr17:19760434:T:C	8.15203e-07	-1.52824	-1.1336
19760959	chr17:19760959:G:C	1.32732e-05	-1.17859e-10	0.128216
19760991	chr17:19760991:A:C	1.09086e-06	-1.33583	-1.03473
19761001	chr17:19761001:C:T	5.738e-06	-1.17859e-10	-0.710417
19761005	chr17:19761005:A:G	8.09634e-07	-1.59205	-1.07665
19761145	chr17:19761145:A:G	8.19256e-07	-1.59121	-1.06567
19761229	chr17:19761229:A:G	1.08731e-06	-1.58015	-0.793672
19761617	chr17:19761617:C:T	2.38662e-06	-1.58765	-2.20336e-10
19761726	chr17:19761726:G:A	1.47683e-06	-0.930788	-1.13684
19762086	chr17:19762086:C:T	3.84828e-06	-1.17859e-10	-1.1099
19762124	chr17:19762124:T:C	8.20775e-06	-1.17859e-10	-0.352449
19762283	chr17:19762283:G:A	3.73986e-06	-1.17859e-10	-1.13848
19762290	chr17:19762290:C:T	9.6613e-06	-1.17859e-10	-0.1894
19762491	chr17:19762491:G:A	7.63317e-07	-1.59211	-1.1355
19762515	chr17:19762515:A:G	7.82814e-06	-1.17859e-10	-0.399804
19762527	chr17:19762527:C:T	3.82574e-06	-1.17859e-10	-1.11578
19762585	chr17:19762585:C:T	3.89674e-06	-1.17859e-10	-1.09739
19762622	chr17:19762622:G:A	1.16243e-06	-1.18384	-1.12318
19762623	chr17:19762623:C:T	2.09593e-06	-1.01438	-0.703148
19762688	chr17:19762688:C:T	9.55427e-07	-1.48851	-1.01461
19763361	chr17:19763361:CA:C	1.20783e-05	-1.17859e-10	0.033882
19763712	chr17:19763712:A:G	4.10282e-06	-1.17859e-10	-1.04585
19764089	chr17:19764089:G:A	4.58181e-06	-1.17859e-10	-0.935434
19764313	chr17:19764313:T:C	3.26863e-06	-1.27316	-2.20336e-10
19764430	chr17:19764430:A:G	2.37749e-06	-1.59148	-2.20336e-10
19764451	chr17:19764451:A:G	3.87439e-06	-1.17859e-10	-1.10314
19764473	chr17:19764473:T:C	5.97034e-06	-1.17859e-10	-0.670725
19764534	chr17:19764534:T:C	5.43031e-06	-1.17859e-10	-0.765531
19765138	chr17:19765138:C:G	4.31124e-06	-1.17859e-10	-0.996303
19765500	chr17:19765500:T:C	3.81978e-06	-1.17859e-10	-1.11733
19765611	chr17:19765611:C:T	2.42636e-06	-1.57114	-2.20336e-10
19765915	chr17:19765915:C:T	4.55858e-06	-1.17859e-10	-0.940517
19765942	chr17:19765942:T:C	1.42049e-05	-1.17859e-10	0.196057
19766395	chr17:19766395:C:T	1.48313e-06	-1.28862	-0.77475
19767010	chr17:19767010:C:A	5.38147e-06	-1.17859e-10	-0.774566
19767291	chr17:19767291:G:A	5.43368e-06	-1.17859e-10	-0.764911
19767684	chr17:19767684:C:T	4.53513e-06	-1.17859e-10	-0.945674
19768076	chr17:19768076:C:G	9.13498e-06	-1.17859e-10	-0.245417
19768145	chr17:19768145:C:T	1.11162e-06	-1.30337	-1.04834
19768219	chr17:19768219:T:G	3.14155e-05	-1.17859e-10	0.989772
19768331	chr17:19768331:T:G	3.94269e-06	-1.17859e-10	-1.08566
19768490	chr17:19768490:C:T	3.73543e-06	-1.17859e-10	-1.13966
19768951	chr17:19768951:C:T	6.84425e-06	-1.17859e-10	-0.534119
19769096	chr17:19769096:G:A	2.60242e-05	-1.17859e-10	0.8015
19769207	chr17:19769207:AGAGT:A	4.08055e-06	-1.17859e-10	-1.0513
19769284	chr17:19769284:C:T	3.73115e-06	-1.17859e-10	-1.14081
19769531	chr17:19769531:G:A	5.53494e-05	-1.17859e-10	1.55614
19769661	chr17:19769661:C:T	5.09606e-05	-1.17859e-10	1.47352
19770744	chr17:19770744:A:G	2.93549e-06	-1.38065	-2.20336e-10
19770835	chr17:19770835:C:T	3.44531e-06	-1.22051	-2.20336e-10
19771700	chr17:19771700:G:A	1.70636e-05	-0.346853	0.72627
19771791	chr17:19771791:T:C	5.29989e-06	-1.54072	0.750881
19772234	chr17:19772234:C:T	4.48584e-05	-1.17859e-10	1.34598
19772275	chr17:19772275:C:T	2.97174e-06	-1.36838	-2.20336e-10
19772459	chr17:19772459:A:G	1.02183e-05	-1.17859e-10	-0.133351
19772656	chr17:19772656:T:C	4.12493e-06	-1.17859e-10	-1.04048
19772658	chr17:19772658:C:T	3.7979e-06	-1.17859e-10	-1.12308
19773199	chr17:19773199:C:A	5.8184e-06	-1.17859e-10	-0.696502
19773360	chr17:19773360:A:C	4.58391e-06	-1.17859e-10	-0.934975
19773378	chr17:19773378:A:G	2.93001e-06	-1.38252	-2.20336e-10
19773517	chr17:19773517:A:G	6.47323e-06	-1.17859e-10	-0.589852
19773678	chr17:19773678:T:A	4.38533e-06	-1.17859e-10	-0.979263
19773995	chr17:19773995:T:TACAGC	2.49246e-06	-1.54426	-2.20336e-10
19774031	chr17:19774031:T:TA	1.07974e-06	-1.49418	-0.886633
19774995	chr17:19774995:A:C	1.06551e-06	-1.40851	-0.985567
19775162	chr17:19775162:G:A	3.07493e-06	-1.33424	-2.20336e-10
19775795	chr17:19775795:T:C	4.03986e-06	-1.17859e-10	-1.06132
19776483	chr17:19776483:CA:C	3.75186e-06	-1.17859e-10	-1.13528
19776588	chr17:19776588:A:G	3.05123e-06	-1.34198	-2.20336e-10
19776776	chr17:19776776:G:C	3.02433e-06	-1.35084	-2.20336e-10
19776851	chr17:19776851:A:C	2.37097e-06	-1.59423	-2.20336e-10
19776907	chr17:19776907:A:G	8.54999e-06	-1.17859e-10	-0.311597
19777254	chr17:19777254:G:A	1.01706e-05	-0.138027	-2.20336e-10
19778325	chr17:19778325:T:C	1.15812e-06	-1.5303	-0.780429
19778822	chr17:19778822:G:T	3.73125e-06	-1.17859e-10	-1.14078
19779014	chr17:19779014:G:A	1.15789e-06	-1.53355	-0.777377
19779679	chr17:19779679:T:A	6.40886e-05	-1.17859e-10	1.70274
19780251	chr17:19780251:A:T	3.01715e-06	-1.35321	-2.20336e-10
19780294	chr17:19780294:C:T	4.27124e-06	-1.17859e-10	-1.00562
19780295	chr17:19780295:C:A	4.27107e-06	-1.17859e-10	-1.00566
19780647	chr17:19780647:T:C	4.18673e-06	-1.17859e-10	-1.02561
19781102	chr17:19781102:C:T	7.01981e-06	-1.17859e-10	-0.508792
19781168	chr17:19781168:A:C	5.05976e-05	-1.17859e-10	1.46638
19782355	chr17:19782355:G:A	6.42804e-06	-1.17859e-10	-0.596859
19782400	chr17:19782400:A:C	2.96606e-06	-1.37029	-2.20336e-10
19782777	chr17:19782777:G:A	5.65825e-05	-1.17859e-10	1.57817
19783249	chr17:19783249:G:A	3.75216e-06	-1.17859e-10	-1.1352
19783390	chr17:19783390:G:T	2.88005e-06	-1.39972	-2.20336e-10
19783772	chr17:19783772:G:A	3.92986e-06	-1.17859e-10	-1.08892
19784669	chr17:19784669:G:A	5.58799e-06	-1.17859e-10	-0.736909
19784680	chr17:19784680:T:C	3.87419e-06	-1.17859e-10	-1.10319
19785316	chr17:19785316:A:G	2.49202e-06	-1.54444	-2.20336e-10
19785533	chr17:19785533:AAAAAAAAAACC:A	6.29349e-05	-1.17859e-10	1.68457
19785553	chr17:19785553:A:C	4.2924e-06	-1.17859e-10	-1.00068
19785632	chr17:19785632:C:T	3.04061e-06	-1.34547	-2.20336e-10
19785656	chr17:19785656:C:A	4.18576e-05	-1.17859e-10	1.27675
19785728	chr17:19785728:C:T	1.16512e-06	-1.52428	-0.780429
19786246	chr17:19786246:C:T	9.64935e-07	-1.4992	-0.994026
19786327	chr17:19786327:TTA:T	3.96072e-06	-1.17859e-10	-1.0811
19786399	chr17:19786399:G:A	6.0081e-06	-1.17859e-10	-0.66442
19786436	chr17:19786436:A:G	3.04481e-06	-1.34409	-2.20336e-10
19786662	chr17:19786662:T:C	2.61771e-06	-1.49523	-2.20336e-10
19786893	chr17:19786893:A:T	3.73788e-06	-1.17859e-10	-1.13901
19787229	chr17:19787229:C:T	4.23655e-06	-1.17859e-10	-1.01378
19787234	chr17:19787234:G:A	5.86083e-06	-1.17859e-10	-0.689236
19787934	chr17:19787934:T:C	3.70139e-06	-1.14882	-2.20336e-10
19788063	chr17:19788063:C:T	3.9159e-06	-1.17859e-10	-1.09248
19788111	chr17:19788111:G:A	4.78923e-05	-1.17859e-10	1.41143
19788559	chr17:19788559:T:C	3.74837e-06	-1.17859e-10	-1.13621
19789040	chr17:19789040:C:T	4.8638e-06	-1.17859e-10	-0.875708
19789457	chr17:19789457:A:G	3.15024e-06	-1.31005	-2.20336e-10
19789496	chr17:19789496:G:A	7.66965e-07	-1.59078	-1.13206
19790515	chr17:19790515:T:C	1.00353e-05	-0.171499	0.0200831
19791198	chr17:19791198:C:T	4.49052e-05	-1.17859e-10	1.34702
19791748	chr17:19791748:C:T	6.0029e-06	-1.17859e-10	-0.665286
19792136	chr17:19792136:T:G	6.84575e-06	-0.5339	-2.20336e-10
19792608	chr17:19792608:G:A	2.89359e-06	-1.39503	-2.20336e-10
19792709	chr17:19792709:G:A	5.48548e-05	-1.17859e-10	1.54716
19792974	chr17:19792974:CAT:C	4.27368e-06	-1.17859e-10	-1.00505
19793141	chr17:19793141:C:A	3.75619e-06	-1.17859e-10	-1.13412
19793480	chr17:19793480:C:T	1.55664e-06	-0.973777	-1.04122
19793934	chr17:19793934:T:C	2.55154e-06	-1.52083	-2.20336e-10
19794539	chr17:19794539:C:T	4.55202e-05	-1.17859e-10	1.36063
19794663	chr17:19794663:G:A	2.73126e-06	-1.39082	-0.061947
19795808	chr17:19795808:G:A	8.56641e-07	-1.59416	-1.0181
19796045	chr17:19796045:T:C	1.01844e-06	-1.38364	-1.05562
19797537	chr17:19797537:C:T	1.96883e-05	-1.17859e-10	0.522495
19798035	chr17:19798035:T:A	1.38741e-06	-1.55806	-0.572035
19798367	chr17:19798367:T:C	2.44207e-05	-1.17859e-10	0.737902
19798373	chr17:19798373:A:G	3.08534e-06	-1.33087	-2.20336e-10
19799152	chr17:19799152:C:T	3.55477e-06	-1.18924	-2.20336e-10
19799606	chr17:19799606:A:C	6.85554e-06	-1.17859e-10	-0.532471
19799971	chr17:19799971:G:C	2.40067e-06	-1.58178	-2.20336e-10
19800536	chr17:19800536:A:AT	3.84488e-06	-1.17859e-10	-1.11079
19800542	chr17:19800542:C:T	1.09312e-06	-1.53893	-0.829565
19801112	chr17:19801112:TTATAAG:T	6.15949e-06	-0.508726	-0.130807
19801343	chr17:19801343:G:C	1.55352e-05	-0.103251	0.388832
19801407	chr17:19801407:C:T	2.9902e-06	-1.36219	-2.20336e-10
19802687	chr17:19802687:C:T	3.74553e-06	-1.17859e-10	-1.13696
19802842	chr17:19802842:G:C	1.15454e-06	-1.46999	-0.843839
19803167	chr17:19803167:G:A	1.16767e-06	-1.49512	-0.807399
19803212	chr17:19803212:TAGAA:T	3.89127e-06	-1.17859e-10	-1.09879
19803218	chr17:19803218:A:G	3.88397e-06	-1.17859e-10	-1.10067
19803342	chr17:19803342:C:A	1.75222e-05	0.0393886	0.366554
19803478	chr17:19803478:T:G	2.93384e-06	-1.38122	-2.20336e-10
19803824	chr17:19803824:G:C	4.07159e-06	-1.17859e-10	-1.05349
19803839	chr17:19803839:G:A	2.96631e-06	-1.37021	-2.20336e-10
19803953	chr17:19803953:A:G	6.76872e-06	-1.17859e-10	-0.545216
19804112	chr17:19804112:G:T	4.79555e-06	-1.17859e-10	-0.889839
19804211	chr17:19804211:C:T	3.55119e-06	-1.19025	-2.20336e-10
19804427	chr17:19804427:A:T	2.86747e-06	-1.4041	-2.20336e-10
19804590	chr17:19804590:T:C	3.20078e-06	-1.29413	-2.20336e-10
19804655	chr17:19804655:T:C	2.46428e-06	-1.55563	-2.20336e-10
19804927	chr17:19804927:G:A	4.17594e-06	-1.17859e-10	-1.02819
19805054	chr17:19805054:TATA:T	2.50707e-06	-1.45133	-0.0870795
19805806	chr17:19805806:T:C	3.89686e-06	-1.17859e-10	-1.09736
19806250	chr17:19806250:T:C	4.85779e-06	-1.17859e-10	-0.876944
19806277	chr17:19806277:CAG:C	1.62448e-06	-1.46654	-0.5058
19806609	chr17:19806609:A:G	6.55718e-06	-1.17859e-10	-0.576968
19806624	chr17:19806624:CT:C	4.01101e-06	-1.17859e-10	-1.06848
19806731	chr17:19806731:G:A	2.37305e-06	-1.59335	-2.20336e-10
19806736	chr17:19806736:T:C	2.38953e-05	-1.17859e-10	0.716154
19806808	chr17:19806808:G:A	2.33512e-05	-1.17859e-10	0.693122
19807854	chr17:19807854:G:A	3.74872e-06	-1.17859e-10	-1.13611
19808924	chr17:19808924:A:C	5.09912e-06	-1.17859e-10	-0.828459
19808989	chr17:19808989:A:G	7.61605e-06	-1.17859e-10	-0.42727
19809153	chr17:19809153:G:A	6.59797e-06	-1.17859e-10	-0.570766
19810093	chr17:19810093:T:C	4.21594e-06	-1.17859e-10	-1.01866
19810427	chr17:19810427:C:T	1.05624e-06	-1.40089	-1.00192
19810445	chr17:19810445:G:A	4.21059e-06	-1.17859e-10	-1.01993
19810893	chr17:19810893:G:A	1.62787e-06	-1.46468	-0.505571
19811228	chr17:19811228:T:G	4.04796e-06	-1.17859e-10	-1.05931
19811312	chr17:19811312:C:T	4.4813e-06	-1.17859e-10	-0.957615
19811505	chr17:19811505:G:T	3.74325e-06	-1.17859e-10	-1.13757
19812134	chr17:19812134:T:C	2.92678e-06	-1.38362	-2.20336e-10
19812269	chr17:19812269:T:C	3.07248e-06	-1.33504	-2.20336e-10
19812299	chr17:19812299:G:A	2.32787e-05	-1.17859e-10	0.690009
19812343	chr17:19812343:G:A	6.78626e-06	-1.17859e-10	-0.542628
19812442	chr17:19812442:T:A	1.13517e-06	-1.53764	-0.793097
19812587	chr17:19812587:T:G	9.28317e-06	-1.55355	1.32422
19812636	chr17:19812636:A:G	5.8405e-06	-1.17859e-10	-0.692712
19812819	chr17:19812819:G:A	6.4472e-06	-1.17859e-10	-0.593882
19812822	chr17:19812822:T:A	1.19715e-06	-1.47252	-0.805061
19813125	chr17:19813125:C:T	2.94476e-06	-1.3775	-2.20336e-10
19813159	chr17:19813159:T:C	3.92604e-06	-1.0899	-2.20336e-10
19813413	chr17:19813413:A:T	6.6751e-06	-1.17859e-10	-0.559143
19814556	chr17:19814556:T:C	1.24725e-06	-1.53379	-0.702798
19814650	chr17:19814650:G:A	3.762e-06	-1.17859e-10	-1.13258
19814704	chr17:19814704:G:A	7.73541e-06	-1.17859e-10	-0.411719
19815813	chr17:19815813:C:T	4.26353e-06	-1.17859e-10	-1.00743
19816182	chr17:19816182:C:A	9.82186e-06	-1.17859e-10	-0.172917
19816207	chr17:19816207:C:T	2.92991e-06	-1.38256	-2.20336e-10
19816514	chr17:19816514:G:C	3.82031e-06	-1.17859e-10	-1.1172
19817360	chr17:19817360:G:T	3.97092e-06	-1.07853	-2.20336e-10
19817478	chr17:19817478:T:C	3.83955e-06	-1.17859e-10	-1.11217
19817525	chr17:19817525:T:C	1.98544e-06	-1.14147	-0.630217
19817707	chr17:19817707:T:A	3.81448e-06	-1.17859e-10	-1.11872
19817949	chr17:19817949:G:T	1.40457e-06	-1.54138	-0.576416
19819162	chr17:19819162:T:A	1.35066e-06	-1.06779	-1.08915
19819249	chr17:19819249:C:T	7.6138e-07	-1.59405	-1.1361
19819473	chr17:19819473:G:C	2.21072e-06	-0.729126	-0.935085
19820647	chr17:19820647:T:C	1.39932e-06	-1.51335	-0.608192
19820842	chr17:19820842:C:T	1.17437e-06	-1.52026	-0.77654
19821575	chr17:19821575:T:C	6.84499e-06	-1.17859e-10	-0.534011
19821992	chr17:19821992:ATCTTTT:A	4.4795e-06	-0.958017	-2.20336e-10
19822119	chr17:19822119:G:A	5.99177e-06	-1.17859e-10	-0.66714
19822240	chr17:19822240:T:C	2.65398e-06	-1.51326	0.0317884
19822265	chr17:19822265:G:A	6.02545e-06	-1.17859e-10	-0.661535
19822393	chr17:19822393:G:A	5.49252e-05	-1.17859e-10	1.54844
19822401	chr17:19822401:A:AC	5.98974e-06	-1.17859e-10	-0.66748
19822407	chr17:19822407:G:A	3.73075e-06	-1.17859e-10	-1.14092
19822425	chr17:19822425:G:C	6.53661e-06	-1.17859e-10	-0.580109
19822615	chr17:19822615:G:A	1.13505e-05	-1.17859e-10	-0.0282646
19822662	chr17:19822662:C:T	4.87418e-06	-1.17859e-10	-0.873575
19823257	chr17:19823257:T:C	2.48082e-06	-1.54894	-2.20336e-10
19823354	chr17:19823354:C:T	1.14613e-05	-0.0185483	-2.20336e-10
19823520	chr17:19823520:C:T	3.01057e-06	-1.3554	-2.20336e-10
19823584	chr17:19823584:A:G	2.66076e-05	-1.17859e-10	0.823668
19823822	chr17:19823822:C:T	6.84842e-06	-1.17859e-10	-0.53351
19824613	chr17:19824613:G:T	6.79053e-06	-1.17859e-10	-0.541999
19824764	chr17:19824764:T:C	2.14727e-05	-1.17859e-10	0.609253
19824778	chr17:19824778:G:A	3.84059e-06	-1.17859e-10	-1.1119
19824999	chr17:19824999:A:G	5.75777e-06	-1.17859e-10	-0.706978
19825365	chr17:19825365:G:A	2.99237e-06	-1.36146	-2.20336e-10
19825596	chr17:19825596:G:T	5.72744e-06	-1.17859e-10	-0.712259
19825942	chr17:19825942:C:T	4.93105e-06	-1.17859e-10	-0.861976
19825995	chr17:19825995:A:AT	2.27707e-06	-0.88331	-0.751328
19826066	chr17:19826066:T:C	4.64761e-06	-0.921176	-2.20336e-10
19826182	chr17:19826182:T:C	1.11748e-06	-1.47381	-0.872636
19826593	chr17:19826593:A:G	2.38193e-06	-1.58962	-2.20336e-10
19826704	chr17:19826704:C:G	2.32624e-05	-1.17859e-10	0.689309
19826797	chr17:19826797:G:A	2.99734e-06	-1.3598	-2.20336e-10
19827023	chr17:19827023:G:C	5.78872e-06	-1.17859e-10	-0.701616
19827028	chr17:19827028:T:C	9.7517e-06	-1.17859e-10	-0.180087
19827670	chr17:19827670:G:A	3.73093e-06	-1.17859e-10	-1.14087
19827834	chr17:19827834:C:T	1.76634e-05	-0.0285376	0.442506
19827968	chr17:19827968:A:C	1.2961e-05	-1.17859e-10	0.104415
19828126	chr17:19828126:G:GA	2.05705e-06	-1.59251	-0.143745
19828160	chr17:19828160:A:C	1.72523e-05	-1.17859e-10	0.39042
19828191	chr17:19828191:A:G	1.14406e-06	-1.47647	-0.846474
19828329	chr17:19828329:C:T	3.93097e-06	-1.17859e-10	-1.08864
19828494	chr17:19828494:A:G	2.39022e-05	-1.17859e-10	0.716442
19828696	chr17:19828696:A:G	2.95724e-06	-1.37327	-2.20336e-10
19828920	chr17:19828920:A:C	1.07374e-06	-1.48659	-0.899791
19828992	chr17:19828992:C:T	5.31102e-06	-1.17859e-10	-0.787744
19829119	chr17:19829119:AT:A	1.0894e-06	-1.25681	-1.1151
19830037	chr17:19830037:T:A	3.82443e-06	-1.17859e-10	-1.11612
19830387	chr17:19830387:A:C	3.01535e-06	-1.35381	-2.20336e-10
19830518	chr17:19830518:T:C	2.90636e-06	-1.39063	-2.20336e-10
19830632	chr17:19830632:A:C	3.90812e-06	-1.17859e-10	-1.09447
19830729	chr17:19830729:T:C	5.29388e-05	-1.17859e-10	1.51161
19830877	chr17:19830877:A:G	1.10442e-05	-1.17859e-10	-0.055622
19830887	chr17:19830887:C:T	1.68424e-05	-1.17859e-10	0.366369
19831402	chr17:19831402:A:G	1.15265e-06	-1.47119	-0.84427
19831742	chr17:19831742:G:A	2.40128e-06	-1.58153	-2.20336e-10
19832324	chr17:19832324:G:A	3.74237e-06	-1.17859e-10	-1.13781
19832333	chr17:19832333:C:T	1.75615e-06	-1.54039	-0.354013
19832525	chr17:19832525:A:C	5.51256e-05	-1.17859e-10	1.55209
19832561	chr17:19832561:G:C	5.76569e-06	-1.17859e-10	-0.705603
19832598	chr17:19832598:C:T	3.70708e-06	-1.14728	-2.20336e-10
19832631	chr17:19832631:A:G	5.57515e-06	-1.53823	0.799025
19832949	chr17:19832949:C:G	1.34052e-06	-1.02644	-1.13803
19833196	chr17:19833196:T:C	3.78638e-06	-1.17859e-10	-1.12612
19833240	chr17:19833240:C:T	3.7327e-06	-1.17859e-10	-1.1404
19833420	chr17:19833420:G:A	2.74152e-06	-1.44901	-2.20336e-10
19833475	chr17:19833475:G:A	1.61475e-05	-1.17859e-10	0.324236
19833503	chr17:19833503:G:C	5.87164e-05	-1.17859e-10	1.61519
19833811	chr17:19833811:C:T	3.75916e-06	-1.17859e-10	-1.13333
19833821	chr17:19833821:T:C	4.27821e-06	-1.17859e-10	-1.00399
19833862	chr17:19833862:A:G	4.42862e-06	-1.17859e-10	-0.96944
19834738	chr17:19834738:C:A	4.59152e-06	-1.17859e-10	-0.933318
19835018	chr17:19835018:C:T	1.03138e-05	-1.17859e-10	-0.124046
19835022	chr17:19835022:C:T	5.1753e-06	-1.17859e-10	-0.813631
19835187	chr17:19835187:C:T	3.89131e-06	-1.17859e-10	-1.09878
19836120	chr17:19836120:C:A	4.57787e-06	-1.17859e-10	-0.936295
19836406	chr17:19836406:C:A	1.63917e-05	-1.17859e-10	0.339249
19837055	chr17:19837055:C:T	2.32624e-05	-1.17859e-10	0.689309
19837081	chr17:19837081:G:A	5.98514e-06	-1.17859e-10	-0.668249
19837610	chr17:19837610:T:G	6.21881e-05	-1.17859e-10	1.67264
19838435	chr17:19838435:T:G	3.83278e-06	-1.11394	-2.20336e-10
19838446	chr17:19838446:C:T	1.00671e-05	0.555537	-0.703795
19838448	chr17:19838448:G:A	5.81134e-05	-1.17859e-10	1.60487
19838743	chr17:19838743:A:G	3.06431e-06	-1.33771	-2.20336e-10
19839201	chr17:19839201:T:C	1.87369e-06	-0.7191	-1.11052
19839525	chr17:19839525:G:A	2.38112e-05	-1.17859e-10	0.712629
19839598	chr17:19839598:G:A	5.4962e-05	-1.17859e-10	1.54911
19839725	chr17:19839725:T:C	1.31601e-06	-1.50148	-0.681444
19840322	chr17:19840322:T:C	2.86793e-06	-1.40394	-2.20336e-10
19840792	chr17:19840792:A:G	5.2563e-05	-1.17859e-10	1.50448
19840879	chr17:19840879:ACT:A	4.6461e-06	-1.17859e-10	-0.921499
19841015	chr17:19841015:A:G	5.80893e-06	-1.17859e-10	-0.698132
19841884	chr17:19841884:G:A	2.43847e-06	-1.56616	-2.20336e-10
19842144	chr17:19842144:A:G	3.7984e-06	-1.17859e-10	-1.12295
19842163	chr17:19842163:C:G	6.57904e-06	-1.17859e-10	-0.573639
19842424	chr17:19842424:C:T	1.10857e-05	-0.0986892	0.0468151
19843484	chr17:19843484:A:C	4.80267e-06	-1.17859e-10	-0.888355
19843599	chr17:19843599:G:C	6.57255e-06	-1.17859e-10	-0.574626
19843861	chr17:19843861:T:C	3.87073e-06	-1.17859e-10	-1.10409
19844021	chr17:19844021:C:T	1.13282e-06	-1.55546	-0.77736
19844094	chr17:19844094:A:G	4.27908e-06	-1.17859e-10	-1.00379
19844199	chr17:19844199:G:T	1.1901e-06	-1.49507	-0.788422
19844380	chr17:19844380:T:C	1.12685e-06	-1.54887	-0.789232
19844750	chr17:19844750:T:C	1.36095e-05	-0.257613	0.410856
19845502	chr17:19845502:T:A	1.07279e-06	-1.36939	-1.01788
19845663	chr17:19845663:G:A	4.27532e-06	-1.17859e-10	-1.00467
19846293	chr17:19846293:CCTAT:C	4.21052e-06	-1.17859e-10	-1.01994
19846342	chr17:19846342:A:G	2.9448e-06	-1.37749	-2.20336e-10
19846559	chr17:19846559:G:C	3.41031e-06	-1.23072	-2.20336e-10
19846703	chr17:19846703:T:C	6.03775e-06	-1.17859e-10	-0.659496
19847124	chr17:19847124:C:T	1.18268e-06	-1.51109	-0.778653
19847215	chr17:19847215:T:C	3.77872e-06	-1.12814	-2.20336e-10
19847258	chr17:19847258:G:A	2.9524e-06	-1.37491	-2.20336e-10
19847345	chr17:19847345:T:C	4.2717e-06	-1.17859e-10	-1.00552
19847693	chr17:19847693:G:A	5.76337e-06	-1.17859e-10	-0.706006
19847706	chr17:19847706:T:C	5.23906e-06	-1.17859e-10	-0.801386
19847903	chr17:19847903:C:T	1.32502e-06	-1.3	-0.876102
19847962	chr17:19847962:T:C	2.01238e-05	-1.17859e-10	0.544377
19848171	chr17:19848171:A:C	2.98494e-06	-1.36395	-2.20336e-10
19848738	chr17:19848738:C:T	3.85083e-06	-1.17859e-10	-1.10924
19849044	chr17:19849044:G:A	6.12337e-06	-1.17859e-10	-0.645416
19849247	chr17:19849247:A:G	1.55728e-05	-1.17859e-10	0.288
19849257	chr17:19849257:G:T	6.70097e-06	-1.17859e-10	-0.555276
19849971	chr17:19849971:T:C	3.84564e-06	-1.17859e-10	-1.11059
19850103	chr17:19850103:A:G	3.92924e-06	-1.17859e-10	-1.08908
19850561	chr17:19850561:T:TCA	6.58865e-06	-1.17859e-10	-0.57218
19850609	chr17:19850609:G:A	1.51043e-06	-0.994434	-1.0507
19850774	chr17:19850774:G:A	4.16753e-06	-1.17859e-10	-1.03021
19852568	chr17:19852568:G:A	1.46594e-06	-1.49881	-0.57622
19852777	chr17:19852777:C:A	3.73159e-06	-1.17859e-10	-1.14069
19852901	chr17:19852901:C:T	3.98089e-06	-1.17859e-10	-1.07602
19853319	chr17:19853319:C:G	5.87733e-05	-1.17859e-10	1.61616
19853457	chr17:19853457:C:T	5.16168e-05	-1.17859e-10	1.48632
19853715	chr17:19853715:G:A	6.02305e-06	-1.17859e-10	-0.661934
19853880	chr17:19853880:C:T	2.88897e-06	-1.39663	-2.20336e-10
19853890	chr17:19853890:A:C	1.18712e-06	-1.45632	-0.829681
19854096	chr17:19854096:C:T	1.84735e-05	-1.17859e-10	0.458808
19854321	chr17:19854321:G:C	2.44723e-06	-1.56257	-2.20336e-10
19854341	chr17:19854341:T:C	9.29482e-07	-1.40215	-1.12851
19854899	chr17:19854899:G:A	1.84537e-05	-1.17859e-10	0.457734
19855109	chr17:19855109:A:G	4.25085e-06	-1.17859e-10	-1.01041
19855888	chr17:19855888:G:A	3.8032e-06	-1.17859e-10	-1.12168
19856360	chr17:19856360:G:A	1.02943e-06	-1.56727	-0.861252
19856410	chr17:19856410:A:G	5.87987e-06	-1.17859e-10	-0.685993
19856497	chr17:19856497:A:G	1.15847e-06	-1.47473	-0.835695
19856561	chr17:19856561:G:A	3.75016e-06	-1.17859e-10	-1.13573
19856691	chr17:19856691:G:A	4.22412e-06	-1.17859e-10	-1.01672
19856734	chr17:19856734:T:A	5.74568e-06	-1.17859e-10	-0.709079
19858056	chr17:19858056:T:C	3.90617e-06	-1.17859e-10	-1.09497
19858109	chr17:19858109:T:C	3.82815e-06	-1.17859e-10	-1.11515
19858217	chr17:19858217:T:C	3.98383e-06	-1.17859e-10	-1.07528
19859189	chr17:19859189:T:A	1.25046e-06	-1.35852	-0.8755
19859475	chr17:19859475:T:C	6.09424e-06	-1.17859e-10	-0.650183
19859559	chr17:19859559:T:C	1.20572e-05	-1.17859e-10	0.0321342
19859638	chr17:19859638:A:G	4.25349e-06	-1.17859e-10	-1.00979
19860435	chr17:19860435:T:G	1.44682e-05	-1.17859e-10	0.214425
19860776	chr17:19860776:G:A	1.41618e-05	-0.481758	0.674778
19861272	chr17:19861272:C:T	2.99112e-06	-1.36188	-2.20336e-10
19861355	chr17:19861355:A:G	1.03202e-06	-1.47019	-0.955815
19861602	chr17:19861602:T:C	3.97595e-06	-1.17859e-10	-1.07726
19861829	chr17:19861829:T:A	3.96266e-06	-1.17859e-10	-1.08061
19862029	chr17:19862029:A:T	3.96071e-06	-1.17859e-10	-1.0811
19862108	chr17:19862108:C:T	4.95914e-06	-1.58033	0.724031
19862352	chr17:19862352:C:T	1.29675e-05	-1.17859e-10	0.10492
19862375	chr17:19862375:A:G	3.9401e-06	-1.56082	0.474501
19862457	chr17:19862457:A:G	4.17105e-06	-1.56038	0.53102
19862492	chr17:19862492:G:C	1.5355e-05	-1.17859e-10	0.273913
19862785	chr17:19862785:T:A	4.25013e-06	-1.17859e-10	-1.01058
19863501	chr17:19863501:T:G	1.41382e-05	-1.17859e-10	0.191354
19863602	chr17:19863602:G:A	6.5184e-06	-1.17859e-10	-0.582899
19863678	chr17:19863678:G:A	2.27905e-06	-1.56543	-0.0683451
19863894	chr17:19863894:A:G	6.09066e-06	-1.17859e-10	-0.650772
19864410	chr17:19864410:A:G	1.04972e-06	-1.37823	-1.03078
19864751	chr17:19864751:T:C	5.92903e-05	-1.17859e-10	1.62492
19864887	chr17:19864887:T:C	6.014e-05	-1.17859e-10	1.63915
19865071	chr17:19865071:A:ATT	4.39749e-05	-1.17859e-10	1.32609
19865611	chr17:19865611:A:C	1.77478e-05	-0.606443	1.02518
19865868	chr17:19865868:A:G	2.65495e-06	-1.54876	0.0676635
19866594	chr17:19866594:G:T	4.31032e-06	-0.996516	-2.20336e-10
19866846	chr17:19866846:G:A	4.08895e-06	-1.17859e-10	-1.04924
19867234	chr17:19867234:T:G	9.62211e-05	-1.17859e-10	2.10912
19867240	chr17:19867240:G:A	6.52758e-06	-1.17859e-10	-0.581492
19867403	chr17:19867403:A:G	1.45514e-05	-1.17859e-10	0.220163
19867744	chr17:19867744:C:G	1.68893e-06	-0.805306	-1.12813
19867890	chr17:19867890:C:G	4.30543e-06	-1.17859e-10	-0.997651
19867910	chr17:19867910:G:A	2.60052e-06	-1.57937	0.0775497
19868491	chr17:19868491:A:G	1.64472e-05	-1.17859e-10	0.342625
19868724	chr17:19868724:G:A	1.57963e-05	-1.17859e-10	0.302245
19869361	chr17:19869361:G:A	7.88436e-06	-1.17859e-10	-0.392647
19869444	chr17:19869444:C:T	7.03972e-06	-1.17859e-10	-0.50596
19869948	chr17:19869948:G:A	4.24785e-06	-1.17859e-10	-1.01112
19870130	chr17:19870130:A:G	1.93381e-06	-1.59244	-0.205601
19870152	chr17:19870152:G:A	3.42045e-06	-1.22776	-2.20336e-10
19870160	chr17:19870160:G:C	5.75255e-06	-1.55593	0.848043
19870710	chr17:19870710:G:C	1.6392e-05	-1.17859e-10	0.339265
19871050	chr17:19871050:T:C	9.724e-06	-1.17859e-10	-0.182931
19871165	chr17:19871165:A:G	1.62777e-05	-1.17859e-10	0.332268
19871394	chr17:19871394:G:C	1.77051e-05	-1.17859e-10	0.416324
19871492	chr17:19871492:C:T	3.79871e-06	-1.17859e-10	-1.12287
19872007	chr17:19872007:G:A	4.214e-06	-1.17859e-10	-1.01912
19872170	chr17:19872170:G:A	4.00543e-06	-1.17859e-10	-1.06988
19872855	chr17:19872855:T:C	7.97355e-06	-1.17859e-10	-0.381398
19873077	chr17:19873077:A:C	3.88697e-06	-1.17859e-10	-1.0999
19873497	chr17:19873497:A:C	3.91108e-06	-1.17859e-10	-1.09371
19873718	chr17:19873718:G:A	1.99715e-06	-0.652524	-1.11328
19873722	chr17:19873722:C:T	1.73937e-06	-1.5801	-0.323906
19874020	chr17:19874020:T:C	1.21944e-05	-1.17859e-10	0.0434523
19874081	chr17:19874081:C:T	3.93545e-06	-1.17859e-10	-1.0875
19874163	chr17:19874163:C:T	3.04188e-06	-1.34505	-2.20336e-10
19874456	chr17:19874456:T:C	5.89142e-06	-1.17859e-10	-0.68403
19874814	chr17:19874814:C:T	1.44101e-06	-1.27754	-0.814636
19875011	chr17:19875011:T:G	7.96942e-06	-1.17859e-10	-0.381916
19875600	chr17:19875600:C:T	4.03181e-06	-1.17859e-10	-1.06331
19876574	chr17:19876574:G:A	5.25577e-06	-1.17859e-10	-0.798201
19876661	chr17:19876661:C:T	1.93546e-05	0.646858	-0.141454
19877006	chr17:19877006:G:A	3.77749e-06	-1.17859e-10	-1.12847
19877029	chr17:19877029:A:G	2.30906e-05	-1.17859e-10	0.681896
19877053	chr17:19877053:G:A	2.88678e-06	-1.39739	-2.20336e-10
19877056	chr17:19877056:T:A	8.76508e-07	-1.5178	-1.07154
19877218	chr17:19877218:G:A	2.49993e-06	-1.54127	-2.20336e-10
19877346	chr17:19877346:A:G	1.20857e-06	-1.49332	-0.774776
19877774	chr17:19877774:A:G	7.55461e-06	-0.43537	-2.20336e-10
19877835	chr17:19877835:G:A	3.73317e-06	-1.17859e-10	-1.14027
19877894	chr17:19877894:A:T	3.91186e-06	-1.17859e-10	-1.09351
19878094	chr17:19878094:G:A	3.87984e-06	-1.17859e-10	-1.10173
19878213	chr17:19878213:A:G	3.98016e-06	-1.17859e-10	-1.0762
19878228	chr17:19878228:G:A	8.77897e-06	-1.17859e-10	-0.285169
19878805	chr17:19878805:A:C	9.47583e-07	-1.44754	-1.06383
19879240	chr17:19879240:T:C	3.6025e-06	-1.35924	0.183336
19879241	chr17:19879241:G:C	2.53654e-06	-1.57773	0.0510014
19879284	chr17:19879284:C:T	4.17293e-06	-1.17859e-10	-1.02891
19879593	chr17:19879593:C:T	2.62026e-06	-1.49425	-2.20336e-10
19879861	chr17:19879861:C:T	3.92853e-06	-1.17859e-10	-1.08926
19879982	chr17:19879982:A:G	9.96149e-06	-1.17859e-10	-0.158801
19880157	chr17:19880157:C:T	3.87024e-06	-1.17859e-10	-1.10421
19880270	chr17:19880270:G:A	3.80794e-06	-1.17859e-10	-1.12044
19880661	chr17:19880661:T:C	3.33264e-06	-1.42528	0.171512
19880815	chr17:19880815:A:G	1.02946e-05	-1.17859e-10	-0.12591
19880911	chr17:19880911:ACCTGGGAGGTGGAGGTTGCAGTGAGCCAAGATTGT:A	3.74428e-06	-1.17859e-10	-1.1373
19881006	chr17:19881006:G:A	3.8169e-06	-1.17859e-10	-1.11809
19881212	chr17:19881212:G:A	3.51372e-05	-1.17859e-10	1.10173
19881291	chr17:19881291:A:C	8.3315e-06	-1.17859e-10	-0.337485
19882149	chr17:19882149:C:T	7.71499e-06	-1.17859e-10	-0.414363
19882455	chr17:19882455:G:A	3.92063e-06	-1.17859e-10	-1.09127
19882853	chr17:19882853:C:T	2.49519e-06	-1.54316	-2.20336e-10
19883132	chr17:19883132:A:C	4.78118e-06	-1.17859e-10	-0.89284
19883978	chr17:19883978:G:C	7.97453e-07	-1.55914	-1.12472
19883996	chr17:19883996:C:T	3.75327e-06	-1.17859e-10	-1.1349
19884129	chr17:19884129:C:T	3.87628e-06	-1.17859e-10	-1.10265
19884329	chr17:19884329:C:T	4.04121e-06	-1.17859e-10	-1.06098
19884488	chr17:19884488:C:T	3.03487e-05	-1.17859e-10	0.955225
19885198	chr17:19885198:TAAC:T	1.47547e-05	-1.17859e-10	0.234032
19885554	chr17:19885554:C:T	1.46329e-06	-1.13561	-0.94123
19885570	chr17:19885570:C:G	8.03941e-07	-1.59366	-1.08209
19885810	chr17:19885810:C:T	1.18885e-06	-1.50325	-0.781295
19886046	chr17:19886046:A:G	3.75171e-06	-1.17859e-10	-1.13532
19886054	chr17:19886054:G:A	2.67216e-06	-0.421539	-1.0531
19886140	chr17:19886140:A:G	4.0365e-06	-1.17859e-10	-1.06215
19886152	chr17:19886152:C:G	5.20652e-06	-0.807616	-2.20336e-10
19886247	chr17:19886247:T:C	2.21582e-05	-1.17859e-10	0.640681
19886299	chr17:19886299:CTCTCTT:C	9.35941e-07	-1.50613	-1.0176
19886312	chr17:19886312:T:C	3.73066e-06	-1.17859e-10	-1.14094
19886640	chr17:19886640:C:T	1.74884e-05	-1.17859e-10	0.404011
19886823	chr17:19886823:G:A	5.46426e-06	-1.17859e-10	-0.759299
19886829	chr17:19886829:G:A	5.27896e-06	-0.793798	-2.20336e-10
19887407	chr17:19887407:A:G	1.14262e-05	-1.17859e-10	-0.0216187
19887476	chr17:19887476:G:A	3.89447e-06	-1.17859e-10	-1.09797
19889281	chr17:19889281:G:T	1.07801e-06	-1.31137	-1.07104
19889652	chr17:19889652:T:C	2.37948e-06	-1.48517	-0.105479
19890304	chr17:19890304:G:A	2.37472e-06	-1.54845	-0.0442041
19890651	chr17:19890651:C:G	2.63113e-06	-0.367989	-1.12212
19890768	chr17:19890768:G:C	9.3069e-07	-1.53271	-0.996648
19891195	chr17:19891195:C:T	4.94398e-06	-1.17859e-10	-0.859357
19891196	chr17:19891196:A:G	4.8902e-06	-1.17859e-10	-0.870295
19891297	chr17:19891297:C:T	3.74064e-06	-1.17859e-10	-1.13827
19891494	chr17:19891494:T:C	3.73204e-06	-1.17859e-10	-1.14057
19891548	chr17:19891548:G:A	3.88968e-06	-1.17859e-10	-1.0992
19891879	chr17:19891879:A:G	2.20092e-05	1.74602	-1.11209
19891996	chr17:19891996:C:T	4.06868e-06	-1.17859e-10	-1.05421
19892526	chr17:19892526:A:G	1.04117e-05	-1.17859e-10	-0.114594
19892529	chr17:19892529:A:G	9.95209e-07	-1.34155	-1.12078
19892633	chr17:19892633:G:A	4.70815e-06	-1.09138	0.183151
19893145	chr17:19893145:T:C	4.83696e-06	-1.17859e-10	-0.881242
19893581	chr17:19893581:T:C	3.77456e-06	-1.17859e-10	-1.12925
19893896	chr17:19893896:C:T	8.22697e-06	-1.17859e-10	-0.35011
19893970	chr17:19893970:C:A	3.75069e-06	-1.17859e-10	-1.13559
19894065	chr17:19894065:C:T	1.06045e-05	-1.17859e-10	-0.0962504
19894474	chr17:19894474:G:A	5.77846e-06	-1.17859e-10	-0.70339
19895026	chr17:19895026:G:A	3.92483e-06	-1.17859e-10	-1.0902
19896013	chr17:19896013:G:C	9.54252e-07	-1.38221	-1.12214
19896208	chr17:19896208:G:C	4.89603e-06	-1.17859e-10	-0.869104
19896289	chr17:19896289:T:C	4.25889e-06	-1.17859e-10	-1.00852
19896351	chr17:19896351:T:A	1.16738e-06	-1.36807	-0.934694
19896789	chr17:19896789:A:G	4.48383e-06	-1.17859e-10	-0.957049
19897081	chr17:19897081:C:T	9.96348e-07	-1.32151	-1.13968
19897287	chr17:19897287:T:C	3.79969e-06	-1.17859e-10	-1.12261
19897291	chr17:19897291:T:C	3.91169e-06	-1.17859e-10	-1.09356
19897406	chr17:19897406:C:T	4.68716e-06	-1.17859e-10	-0.912701
19897847	chr17:19897847:C:A	5.67382e-06	-1.17859e-10	-0.721666
19898148	chr17:19898148:T:C	3.48145e-05	1.09251	-2.20336e-10
19898208	chr17:19898208:T:G	3.79926e-06	-1.17859e-10	-1.12272
19898508	chr17:19898508:C:G	1.16423e-05	0.182259	-0.185139
19898518	chr17:19898518:G:A	8.32322e-07	-1.59412	-1.04695
19898934	chr17:19898934:T:C	1.06211e-05	0.190542	-0.285225
19899029	chr17:19899029:T:A	1.08773e-06	-1.24333	-1.13011
19899161	chr17:19899161:T:TG	3.19962e-05	1.70125	-0.69316
19900017	chr17:19900017:C:T	9.64566e-06	-0.19102	-2.20336e-10
19900137	chr17:19900137:C:T	4.08822e-05	2.21528	-0.962118
19900300	chr17:19900300:T:C	1.04045e-05	-1.17859e-10	-0.115287
19900805	chr17:19900805:T:G	7.96372e-07	-1.57024	-1.11498
19900844	chr17:19900844:C:T	7.86347e-07	-1.57812	-1.11977
19900934	chr17:19900934:T:C	3.60361e-05	0.947801	0.179194
19900940	chr17:19900940:T:C	4.04746e-06	-1.17859e-10	-1.05944
19901436	chr17:19901436:G:A	8.1871e-06	-1.17859e-10	-0.354968
19901850	chr17:19901850:T:C	2.40041e-06	-1.58189	-2.20336e-10
19902737	chr17:19902737:C:A	1.12221e-06	-1.49493	-0.847305
19902746	chr17:19902746:C:CA	4.43817e-06	-1.17859e-10	-0.967286
19902841	chr17:19902841:G:A	3.73233e-06	-1.17859e-10	-1.1405
19903091	chr17:19903091:T:C	3.15302e-05	1.01951	-0.0260942
19903516	chr17:19903516:C:T	0.000118881	2.87612	-0.555521
19903671	chr17:19903671:C:A	5.45377e-06	-1.17859e-10	-0.76122
19904182	chr17:19904182:T:C	4.09508e-06	-1.17859e-10	-1.04774
19904709	chr17:19904709:T:C	3.91417e-05	1.20966	-2.20336e-10
19904997	chr17:19904997:TTAA:T	3.93916e-05	2.07959	-0.863563
19905132	chr17:19905132:T:C	0.00012147	2.86551	-0.523377
19905719	chr17:19905719:G:A	3.81149e-06	-1.17859e-10	-1.11951
19905765	chr17:19905765:C:T	2.9868e-06	-1.36332	-2.20336e-10
19905840	chr17:19905840:G:T	6.68198e-06	-1.17859e-10	-0.558114
19906436	chr17:19906436:C:T	4.14173e-05	2.37486	-1.10869
19907407	chr17:19907407:T:G	1.35899e-05	0.862938	-0.711136
19907511	chr17:19907511:G:A	0.000101472	2.83932	-0.677069
19908014	chr17:19908014:C:T	6.13491e-06	-1.17859e-10	-0.643532
19908309	chr17:19908309:T:C	4.4371e-06	-1.17859e-10	-0.967526
19909167	chr17:19909167:G:A	4.09106e-06	-1.17859e-10	-1.04872
19909228	chr17:19909228:T:C	1.81466e-05	0.856902	-0.415948
19909404	chr17:19909404:C:G	3.92315e-06	-1.17859e-10	-1.09063
19909669	chr17:19909669:T:G	8.51211e-06	-1.17859e-10	-0.316038
19910155	chr17:19910155:T:C	1.87898e-05	0.852678	-0.376891
19910399	chr17:19910399:T:C	4.03856e-06	-1.17859e-10	-1.06164
19910527	chr17:19910527:T:C	4.44234e-06	-1.17859e-10	-0.966347
19910557	chr17:19910557:C:T	7.69564e-06	-1.17859e-10	-0.416874
19911391	chr17:19911391:T:C	4.44423e-06	-1.17859e-10	-0.965922
19911665	chr17:19911665:G:A	4.26353e-05	1.29515	-2.20336e-10
19911695	chr17:19911695:C:T	1.11499e-05	-1.17859e-10	-0.0460963
19912055	chr17:19912055:T:C	4.08892e-06	-1.17859e-10	-1.04925
19912268	chr17:19912268:G:A	7.88894e-06	-1.17859e-10	-0.392066
19913414	chr17:19913414:C:A	1.91165e-05	0.998298	-0.505276
19913585	chr17:19913585:A:C	1.70185e-05	0.879929	-0.503154
19913880	chr17:19913880:T:C	4.87712e-06	-1.17859e-10	-0.872973
19914367	chr17:19914367:T:C	8.2025e-07	-1.57637	-1.0793
19914774	chr17:19914774:T:C	7.77115e-07	-1.57655	-1.13314
19915288	chr17:19915288:A:G	1.66695e-05	0.873082	-0.517027
19915584	chr17:19915584:G:T	1.05575e-05	-1.17859e-10	-0.100695
19916156	chr17:19916156:G:A	7.19969e-06	-0.48349	-2.20336e-10
19916304	chr17:19916304:C:T	4.43472e-06	-1.17859e-10	-0.968063
19916305	chr17:19916305:G:A	3.73344e-06	-1.17859e-10	-1.1402
19916638	chr17:19916638:A:T	8.36897e-06	-1.17859e-10	-0.332997
19916757	chr17:19916757:G:C	6.58365e-06	-1.17859e-10	-0.572939
19916913	chr17:19916913:G:A	8.29716e-06	-1.17859e-10	-0.341614
19916916	chr17:19916916:G:A	9.11773e-06	-0.975053	0.727746
19917040	chr17:19917040:G:A	4.20028e-06	-1.02238	-2.20336e-10
19917243	chr17:19917243:C:T	1.14754e-05	-1.17859e-10	-0.017325
19917530	chr17:19917530:C:T	5.99294e-06	-1.17859e-10	-0.666946
19918245	chr17:19918245:A:AG	4.28579e-06	-1.17859e-10	-1.00222
19918288	chr17:19918288:C:T	1.03587e-05	-1.17859e-10	-0.119705
19918317	chr17:19918317:A:G	4.92301e-06	-1.17859e-10	-0.863608
19918863	chr17:19918863:C:G	1.07205e-05	-0.894029	0.80866
19919048	chr17:19919048:G:GCA	9.29884e-05	2.47581	-0.400862
19919167	chr17:19919167:G:A	2.78069e-05	1.37897	-0.511209
19919757	chr17:19919757:C:T	3.08793e-05	0.930025	0.0425331
19919793	chr17:19919793:C:G	4.44316e-06	-1.17859e-10	-0.966163
19919859	chr17:19919859:T:C	1.678e-05	-1.17859e-10	0.362663
19921256	chr17:19921256:C:T	5.83054e-06	-1.17859e-10	-0.694419
19921310	chr17:19921310:G:C	7.65068e-06	-1.17859e-10	-0.422734
19921628	chr17:19921628:G:A	5.8039e-06	-1.17859e-10	-0.698997
19921634	chr17:19921634:G:A	5.60139e-06	-1.17859e-10	-0.734514
19922266	chr17:19922266:T:C	6.82476e-06	0.566757	-1.10373
19922647	chr17:19922647:T:C	2.58281e-06	-1.50865	-2.20336e-10
19922822	chr17:19922822:C:T	2.51981e-06	-1.53334	-2.20336e-10
19923419	chr17:19923419:C:G	2.47279e-06	-1.55218	-2.20336e-10
19923897	chr17:19923897:G:A	4.78253e-05	1.24909	0.16094
19923971	chr17:19923971:G:T	6.43525e-06	-1.17859e-10	-0.595737
19923977	chr17:19923977:G:A	4.97758e-06	-1.17859e-10	-0.852585
19925415	chr17:19925415:C:T	1.76242e-05	0.916229	-0.504486
19925557	chr17:19925557:G:T	1.04799e-05	-0.907471	0.7994
19925998	chr17:19925998:T:C	1.89808e-05	0.901479	-0.415577
19926009	chr17:19926009:T:C	4.50292e-06	-1.17859e-10	-0.952802
19926881	chr17:19926881:G:A	2.71494e-06	-1.45876	-2.20336e-10
19927015	chr17:19927015:C:T	4.07988e-06	-1.17859e-10	-1.05146
19927850	chr17:19927850:C:T	4.08608e-06	-1.17859e-10	-1.04994
19928506	chr17:19928506:A:C	1.81869e-05	0.927083	-0.483907
19928747	chr17:19928747:A:G	1.74376e-05	0.905054	-0.503954
19928825	chr17:19928825:G:A	4.90074e-06	-1.17859e-10	-0.868142
19928920	chr17:19928920:A:C	1.36033e-06	-1.00886	-1.14094
19929565	chr17:19929565:C:A	5.66445e-06	-1.17859e-10	-0.723319
19929838	chr17:19929838:G:A	4.15236e-05	2.1742	-0.90546
19929904	chr17:19929904:G:A	5.29626e-06	-1.17859e-10	-0.790526
19930015	chr17:19930015:A:T	1.16847e-05	-1.17859e-10	0.000752538
19930459	chr17:19930459:G:A	6.76583e-06	-1.17859e-10	-0.545643
19930901	chr17:19930901:G:T	5.46797e-06	-1.17859e-10	-0.758621
19931400	chr17:19931400:T:C	2.37236e-06	-1.59364	-2.20336e-10
19931640	chr17:19931640:C:T	4.09487e-06	-1.17859e-10	-1.04779
19931660	chr17:19931660:G:T	4.58021e-06	-1.17859e-10	-0.935784
19931792	chr17:19931792:A:G	9.23775e-06	-1.17859e-10	-0.23423
19931799	chr17:19931799:C:T	8.68909e-07	-1.57766	-1.02038
19932165	chr17:19932165:A:G	5.97796e-06	-1.17859e-10	-0.669448
19932401	chr17:19932401:C:T	3.7602e-06	-1.17859e-10	-1.13306
19933383	chr17:19933383:T:G	1.10568e-06	-1.49346	-0.86361
19933654	chr17:19933654:C:T	3.75312e-06	-1.17859e-10	-1.13494
19933699	chr17:19933699:A:G	1.06719e-05	-0.893683	0.803769
19933734	chr17:19933734:T:A	7.88597e-07	-1.5678	-1.12722
19933975	chr17:19933975:G:A	4.12283e-06	-1.17859e-10	-1.04099
19934050	chr17:19934050:T:C	8.72412e-07	-1.571	-1.02302
19934223	chr17:19934223:C:T	4.12921e-05	2.16746	-0.904319
19935044	chr17:19935044:G:C	3.75062e-06	-1.17859e-10	-1.13561
19936611	chr17:19936611:G:C	3.77627e-06	-1.17859e-10	-1.12879
19938203	chr17:19938203:A:G	3.45732e-06	-1.21703	-2.20336e-10
19938749	chr17:19938749:G:A	7.86762e-07	-1.57279	-1.12457
19938908	chr17:19938908:T:C	1.00331e-05	-0.832697	0.681055
19939778	chr17:19939778:A:C	3.81312e-06	-1.17859e-10	-1.11908
19940257	chr17:19940257:GA:G	5.12598e-06	-1.17859e-10	-0.823206
19940347	chr17:19940347:G:A	6.14328e-06	-0.642169	-2.20336e-10
19940525	chr17:19940525:CA:C	1.08329e-05	-0.847469	0.772527
19940711	chr17:19940711:G:A	6.32826e-06	-1.17859e-10	-0.612503
19940813	chr17:19940813:T:C	5.72123e-06	-1.17859e-10	-0.713345
19941546	chr17:19941546:A:G	2.83174e-06	-1.41664	-2.20336e-10
19941687	chr17:19941687:G:A	5.19134e-06	-1.17859e-10	-0.810536
19941740	chr17:19941740:CTTTGT:C	5.6043e-06	-1.17859e-10	-0.733994
19942080	chr17:19942080:G:A	8.22503e-05	2.44638	-0.49414
19942456	chr17:19942456:A:G	1.81732e-05	0.898972	-0.456554
19942949	chr17:19942949:G:A	3.73301e-06	-1.17859e-10	-1.14031
19943937	chr17:19943937:C:T	4.89041e-06	-1.17859e-10	-0.870252
19944493	chr17:19944493:A:C	4.32216e-06	-1.17859e-10	-0.993773
19944737	chr17:19944737:G:T	5.59951e-06	-1.17859e-10	-0.734848
19945137	chr17:19945137:T:C	5.18848e-05	2.20124	-0.709741
19945187	chr17:19945187:T:C	4.00192e-06	-1.17859e-10	-1.07075
19945224	chr17:19945224:AAAAG:A	9.91552e-07	-1.4994	-0.966611
19945281	chr17:19945281:G:C	2.14683e-05	1.23456	-0.62551
19945777	chr17:19945777:G:A	5.3514e-06	-1.17859e-10	-0.780169
19945856	chr17:19945856:CATA:C	5.47084e-06	-1.17859e-10	-0.758097
19946432	chr17:19946432:G:A	9.09157e-05	2.66289	-0.610485
19946719	chr17:19946719:G:A	5.57723e-06	-1.17859e-10	-0.738835
19947021	chr17:19947021:C:T	1.47245e-06	-1.1503	-0.920297
19947079	chr17:19947079:C:T	4.41697e-06	-1.17859e-10	-0.972075
19947233	chr17:19947233:G:A	3.59747e-06	-1.1773	-2.20336e-10
19948338	chr17:19948338:AAAG:A	7.97004e-05	2.44981	-0.529063
19948858	chr17:19948858:G:T	1.85791e-05	0.464511	-2.20336e-10
19949299	chr17:19949299:C:T	4.04393e-06	-1.17859e-10	-1.06031
19949547	chr17:19949547:G:A	4.07934e-06	-1.17859e-10	-1.05159
19950040	chr17:19950040:C:T	1.14044e-06	-1.58529	-0.740821
19950507	chr17:19950507:C:T	2.59841e-06	-1.50263	-2.20336e-10
19951626	chr17:19951626:A:G	3.36758e-05	1.04038	0.0188688
19952137	chr17:19952137:AC:A	8.11115e-07	-1.567	-1.09987
19953184	chr17:19953184:T:C	1.07589e-06	-1.25944	-1.12494
19954267	chr17:19954267:A:G	4.16263e-06	-1.17859e-10	-1.03138
19954663	chr17:19954663:T:TG	6.31408e-06	-1.17859e-10	-0.614745
19954897	chr17:19954897:A:G	5.58842e-06	-1.17859e-10	-0.736831
19955313	chr17:19955313:C:T	2.74712e-05	0.868181	-0.0125709
19955593	chr17:19955593:T:C	7.94582e-07	-1.57466	-1.11281
19955663	chr17:19955663:C:T	2.79116e-06	-1.43107	-2.20336e-10
19955704	chr17:19955704:G:A	5.49463e-06	-1.17859e-10	-0.753757
19956114	chr17:19956114:T:C	5.24854e-06	-1.17859e-10	-0.799578
19956223	chr17:19956223:T:C	4.09189e-06	-1.17859e-10	-1.04852
19956600	chr17:19956600:A:G	3.73344e-06	-1.17859e-10	-1.1402
19957308	chr17:19957308:G:A	4.71663e-06	-1.17859e-10	-0.906434
19958672	chr17:19958672:G:A	5.70293e-06	-1.17859e-10	-0.716548
19958834	chr17:19958834:T:C	7.60712e-06	-0.428444	-2.20336e-10
19959049	chr17:19959049:C:T	7.57103e-06	-1.17859e-10	-0.433199
19959105	chr17:19959105:G:A	4.67048e-06	-1.17859e-10	-0.916265
19959458	chr17:19959458:C:T	5.67012e-06	-1.17859e-10	-0.722318
19959886	chr17:19959886:G:A	4.08331e-06	-1.17859e-10	-1.05062
19960062	chr17:19960062:C:A	2.88623e-06	-1.39758	-2.20336e-10
19960360	chr17:19960360:C:T	1.12862e-06	-1.47154	-0.864995
19960497	chr17:19960497:G:A	9.11444e-06	-0.906886	0.659217
19961121	chr17:19961121:C:T	5.81302e-06	-1.17859e-10	-0.697428
19962452	chr17:19962452:C:T	1.17185e-05	-1.17859e-10	0.0036423
19962821	chr17:19962821:A:C	4.07539e-06	-1.17859e-10	-1.05256
19963285	chr17:19963285:G:A	0.000163556	3.08961	-0.449977
19963568	chr17:19963568:A:G	8.93298e-06	-0.791635	0.523858
19964018	chr17:19964018:T:A	7.94403e-05	2.52514	-0.607659
19964577	chr17:19964577:C:T	5.63767e-06	-1.17859e-10	-0.728057
19964662	chr17:19964662:C:T	5.55104e-06	-1.17859e-10	-0.743543
19964844	chr17:19964844:G:A	1.1286e-05	-1.17859e-10	-0.0339682
19965088	chr17:19965088:C:G	7.04237e-06	-1.17859e-10	-0.505583
19965766	chr17:19965766:C:A	6.26345e-06	-1.17859e-10	-0.622797
19965806	chr17:19965806:C:T	4.43914e-06	-1.17859e-10	-0.967067
19966113	chr17:19966113:T:C	1.13592e-06	-1.455	-0.875088
19966231	chr17:19966231:C:T	7.3099e-05	2.41859	-0.584299
19966482	chr17:19966482:G:C	1.28901e-05	-1.17859e-10	0.0989321
19966485	chr17:19966485:A:G	7.8736e-07	-1.56408	-1.13251
19967410	chr17:19967410:G:A	5.50745e-06	-1.17859e-10	-0.751426
19968419	chr17:19968419:A:G	5.81119e-06	-1.17859e-10	-0.697743
19969045	chr17:19969045:G:A	8.86897e-06	-0.918169	0.6432
19969110	chr17:19969110:A:G	3.78566e-05	1.17628	-2.20336e-10
19969299	chr17:19969299:C:T	9.26259e-06	-0.85982	0.628275
19969645	chr17:19969645:A:C	2.50962e-06	-1.5374	-2.20336e-10
19969792	chr17:19969792:G:A	6.75967e-06	-1.17859e-10	-0.546554
19969823	chr17:19969823:G:A	4.58294e-06	-1.17859e-10	-0.935186
19969984	chr17:19969984:A:G	2.66893e-06	-1.47585	-2.20336e-10
19970064	chr17:19970064:C:T	8.49097e-06	-1.17859e-10	-0.318525
19970558	chr17:19970558:C:G	4.45315e-06	-1.17859e-10	-0.963916
19970827	chr17:19970827:A:AT	4.3095e-06	-1.17859e-10	-0.996706
19970836	chr17:19970836:T:A	4.14232e-06	-1.17859e-10	-1.03627
19971228	chr17:19971228:G:C	6.59383e-06	-1.17859e-10	-0.571393
19971337	chr17:19971337:T:C	1.07156e-05	-0.776472	0.690644
19971421	chr17:19971421:A:G	8.63968e-07	-1.5809	-1.02285
19971541	chr17:19971541:C:T	4.1092e-06	-1.17859e-10	-1.0443
19971754	chr17:19971754:T:C	5.09316e-06	-1.17859e-10	-0.829629
19972019	chr17:19972019:T:C	8.91257e-07	-1.45871	-1.11394
19972084	chr17:19972084:C:T	4.00557e-06	-1.17859e-10	-1.06984
19972315	chr17:19972315:C:T	7.4485e-06	-1.17859e-10	-0.449516
19972521	chr17:19972521:T:C	3.95595e-06	-1.17859e-10	-1.08231
19972889	chr17:19972889:T:A	4.05229e-06	-1.17859e-10	-1.05825
19973027	chr17:19973027:T:C	6.50917e-06	-1.28562	0.701301
19973450	chr17:19973450:G:A	4.31678e-06	-1.17859e-10	-0.995019
19973778	chr17:19973778:C:T	4.25843e-06	-1.17859e-10	-1.00863
19974056	chr17:19974056:G:A	1.82772e-05	1.58888	-1.14076
19974147	chr17:19974147:C:T	3.41452e-06	-1.22949	-2.20336e-10
19974321	chr17:19974321:T:C	2.16128e-05	1.59903	-0.98327
19974344	chr17:19974344:T:C	4.10255e-06	-1.17859e-10	-1.04592
19975028	chr17:19975028:C:A	4.11152e-06	-1.17859e-10	-1.04374
19975233	chr17:19975233:G:C	3.79707e-06	-1.17859e-10	-1.1233
19975310	chr17:19975310:T:C	1.11474e-05	-1.17859e-10	-0.046319
19975353	chr17:19975353:G:A	1.94288e-05	1.65018	-1.14095
19975434	chr17:19975434:T:C	6.03907e-06	-1.17859e-10	-0.659279
19975483	chr17:19975483:T:C	7.76771e-07	-1.58199	-1.12815
19975851	chr17:19975851:T:C	1.4137e-05	0.371237	-0.179969
19976656	chr17:19976656:A:G	8.54494e-07	-1.57038	-1.0444
19976988	chr17:19976988:G:A	8.79734e-07	-1.45187	-1.13379
19977474	chr17:19977474:G:A	3.73071e-06	-1.17859e-10	-1.14093
19978106	chr17:19978106:G:A	1.26859e-06	-1.08079	-1.13884
19978228	chr17:19978228:G:A	3.88277e-05	-1.17859e-10	1.2016
19978251	chr17:19978251:A:G	4.00072e-06	-1.17859e-10	-1.07105
19978274	chr17:19978274:T:C	1.3024e-05	0.412562	-0.303298
19978747	chr17:19978747:C:G	8.05591e-07	-1.57311	-1.10059
19978771	chr17:19978771:T:C	4.03975e-05	1.61683	-0.375586
19978973	chr17:19978973:G:A	5.4445e-06	-1.17859e-10	-0.762922
19979096	chr17:19979096:A:G	1.25175e-05	-1.17859e-10	0.0695958
19979710	chr17:19979710:G:A	5.71292e-06	-1.17859e-10	-0.714799
19980022	chr17:19980022:G:A	5.46982e-06	-1.17859e-10	-0.758282
19980236	chr17:19980236:C:A	1.18069e-05	-1.17859e-10	0.0111595
19980344	chr17:19980344:G:A	4.09487e-06	-1.17859e-10	-1.04779
19981204	chr17:19981204:AAAG:A	6.28752e-06	-1.17859e-10	-0.618961
19981282	chr17:19981282:T:C	5.86053e-06	-1.17859e-10	-0.689288
19982554	chr17:19982554:C:G	3.85436e-06	-1.17859e-10	-1.10832
19982733	chr17:19982733:G:T	1.18186e-05	-1.17859e-10	0.012146
19982772	chr17:19982772:G:A	3.73073e-06	-1.17859e-10	-1.14092
19982852	chr17:19982852:T:A	6.61979e-06	-1.17859e-10	-0.567465
19982918	chr17:19982918:G:A	3.74272e-06	-1.17859e-10	-1.13771
19983357	chr17:19983357:G:A	4.52924e-06	-1.17859e-10	-0.946975
19983635	chr17:19983635:G:A	1.46254e-05	0.27707	-0.0518411
19983674	chr17:19983674:G:A	1.131e-05	-0.883753	0.851916
19983748	chr17:19983748:A:G	5.1384e-06	-1.17859e-10	-0.820786
19984061	chr17:19984061:C:T	7.8122e-06	-1.17859e-10	-0.401841
19984189	chr17:19984189:ATAACT:A	8.06168e-07	-1.58765	-1.08534
19984410	chr17:19984410:A:G	7.94478e-07	-1.57787	-1.10972
19984531	chr17:19984531:G:A	5.46623e-06	-1.17859e-10	-0.758939
19984960	chr17:19984960:G:A	2.40027e-06	-1.58195	-2.20336e-10
19985188	chr17:19985188:G:A	4.49216e-05	1.64401	-0.296622
19985684	chr17:19985684:A:G	1.36444e-05	0.338601	-0.1828
19985723	chr17:19985723:C:T	3.8609e-06	-1.17859e-10	-1.10663
19985941	chr17:19985941:G:A	1.7823e-05	1.38594	-0.962977
19986092	chr17:19986092:C:A	3.7314e-06	-1.17859e-10	-1.14074
19986110	chr17:19986110:C:T	5.83134e-06	-1.17859e-10	-0.694281
19986861	chr17:19986861:G:A	5.47425e-06	-1.17859e-10	-0.757474
19987350	chr17:19987350:C:T	3.7309e-06	-1.17859e-10	-1.14088
19988330	chr17:19988330:G:C	5.49014e-06	-1.17859e-10	-0.754574
19988590	chr17:19988590:G:A	4.02808e-06	-1.17859e-10	-1.06424
19988656	chr17:19988656:G:A	6.45856e-06	-1.57287	0.98075
19988676	chr17:19988676:G:A	3.88567e-06	-1.17859e-10	-1.10023
19988713	chr17:19988713:T:C	3.89663e-06	-1.17859e-10	-1.09741
19988725	chr17:19988725:T:C	1.32693e-05	-1.17859e-10	0.127923
19989140	chr17:19989140:G:T	2.36865e-05	1.60502	-0.897644
19989364	chr17:19989364:G:A	3.21915e-05	1.56728	-0.553103
19989877	chr17:19989877:G:A	5.26749e-06	-1.17859e-10	-0.795975
19990093	chr17:19990093:G:C	3.89875e-06	-1.17859e-10	-1.09687
19990277	chr17:19990277:C:T	7.72778e-07	-1.58103	-1.13426
19991097	chr17:19991097:G:A	5.57462e-06	-1.17859e-10	-0.739303
19991407	chr17:19991407:A:G	3.78783e-06	-1.17859e-10	-1.12574
19991782	chr17:19991782:A:G	3.78912e-06	-1.17859e-10	-1.12539
19991889	chr17:19991889:G:A	2.01306e-05	1.38644	-0.84172
19991935	chr17:19991935:C:T	1.95548e-05	1.36341	-0.847713
19992364	chr17:19992364:A:G	4.8906e-06	-1.17859e-10	-0.870213
19993219	chr17:19993219:A:G	5.9282e-06	-1.49558	0.817769
19994392	chr17:19994392:G:A	5.2237e-06	-1.17859e-10	-0.804321
19994492	chr17:19994492:T:C	2.66272e-05	0.340698	0.483706
19994532	chr17:19994532:T:C	1.301e-05	1.19577	-1.08758
19994678	chr17:19994678:G:A	5.08334e-06	-1.17859e-10	-0.831559
19994786	chr17:19994786:A:G	6.93148e-06	-1.56937	1.04791
19994924	chr17:19994924:C:G	3.05544e-05	1.86549	-0.903511
19995003	chr17:19995003:T:C	1.50332e-05	1.31189	-1.05915
19995074	chr17:19995074:G:A	2.59674e-05	1.8097	-1.01039
19995251	chr17:19995251:C:T	2.37371e-06	-1.59308	-2.20336e-10
19995318	chr17:19995318:G:A	4.81551e-06	-1.17859e-10	-0.885687
19995347	chr17:19995347:C:T	3.75647e-06	-1.17859e-10	-1.13405
19995682	chr17:19995682:C:T	1.13847e-05	-1.17859e-10	-0.0252555
19996475	chr17:19996475:G:T	2.02091e-05	1.53967	-0.991067
19996600	chr17:19996600:A:G	1.92371e-05	1.49451	-0.995196
19996627	chr17:19996627:C:G	1.90684e-05	1.48559	-0.995085
19996729	chr17:19996729:T:C	1.9382e-05	1.48624	-0.97942
19996855	chr17:19996855:A:G	2.98061e-05	0.379343	0.557841
19997133	chr17:19997133:A:G	3.73181e-06	-1.17859e-10	-1.14063
19997681	chr17:19997681:A:G	1.98706e-05	1.54253	-1.01081
19997685	chr17:19997685:A:G	6.3928e-06	-1.17859e-10	-0.602356
19997825	chr17:19997825:C:T	3.96891e-06	-1.17859e-10	-1.07904
19998092	chr17:19998092:T:C	1.97848e-05	1.52022	-0.992837
19998487	chr17:19998487:G:A	8.79767e-06	-1.17859e-10	-0.283041
19998686	chr17:19998686:C:T	3.74354e-06	-1.17859e-10	-1.1375
19998689	chr17:19998689:A:G	2.341e-05	1.69297	-0.997333
19998907	chr17:19998907:T:C	4.42886e-06	-1.17859e-10	-0.969387
19999009	chr17:19999009:G:A	4.16181e-06	-1.17859e-10	-1.03158
19999599	chr17:19999599:C:T	3.85452e-06	-1.17859e-10	-1.10828
20000061	chr17:20000061:T:C	3.25613e-06	-1.59192	0.314933
20000189	chr17:20000189:A:G	3.73197e-06	-1.17859e-10	-1.14059
20000213	chr17:20000213:G:A	3.73291e-06	-1.17859e-10	-1.14034
20000412	chr17:20000412:T:C	3.34318e-06	-1.59438	0.343773
20000941	chr17:20000941:G:A	4.46227e-06	-1.52905	0.567182
20001417	chr17:20001417:G:A	3.87534e-06	-1.17859e-10	-1.10289
20001578	chr17:20001578:T:C	5.95922e-05	1.66772	-0.0377284
20001765	chr17:20001765:C:T	7.90356e-07	-1.56595	-1.12685
20001848	chr17:20001848:A:G	6.07023e-06	-1.17476	0.520627
20001933	chr17:20001933:A:G	3.853e-06	-1.17859e-10	-1.10868
20001984	chr17:20001984:CACAG:C	7.8512e-07	-1.57274	-1.12671
20002455	chr17:20002455:T:C	3.18229e-06	-1.59418	0.294254
20002512	chr17:20002512:A:G	2.76552e-05	1.99627	-1.13399
20002618	chr17:20002618:C:T	8.0274e-07	-1.54198	-1.13527
20002758	chr17:20002758:T:C	1.82893e-06	-1.24402	-0.609782
20002879	chr17:20002879:T:C	3.80695e-06	-1.17859e-10	-1.1207
20003190	chr17:20003190:A:G	0.000120329	2.25818	0.0745174
20003206	chr17:20003206:G:A	3.96134e-06	-1.54951	0.46857
20003269	chr17:20003269:C:T	7.34013e-06	-0.464171	-2.20336e-10
20003706	chr17:20003706:G:A	2.46789e-06	-1.55416	-2.20336e-10
20003795	chr17:20003795:T:C	3.73297e-06	-1.17859e-10	-1.14032
20003827	chr17:20003827:C:T	9.38046e-07	-1.58631	-0.93517
20003995	chr17:20003995:T:C	3.35673e-06	-1.58726	0.340698
20004333	chr17:20004333:G:A	3.31393e-06	-1.59439	0.334993
20004614	chr17:20004614:A:C	2.00328e-05	1.64632	-1.10648
20004970	chr17:20004970:A:G	3.17857e-06	-1.5893	0.288207
20005425	chr17:20005425:G:C	3.99683e-06	-1.17859e-10	-1.07203
20005665	chr17:20005665:C:T	4.5763e-06	-1.17859e-10	-0.936638
20005682	chr17:20005682:A:G	2.79796e-06	-1.58783	0.159191
20005816	chr17:20005816:G:A	3.73072e-06	-1.17859e-10	-1.14093
20005864	chr17:20005864:T:C	4.84144e-06	-1.17859e-10	-0.880315
20006047	chr17:20006047:T:G	2.90121e-06	-1.58258	0.190182
20006757	chr17:20006757:T:C	3.81107e-06	-1.11962	-2.20336e-10
20006849	chr17:20006849:T:C	3.85634e-06	-1.17859e-10	-1.10781
20007068	chr17:20007068:A:AG	2.94913e-06	-1.58995	0.213927
20007085	chr17:20007085:G:A	3.73163e-06	-1.17859e-10	-1.14068
20007635	chr17:20007635:C:T	3.95844e-06	-1.5381	0.45642
20007779	chr17:20007779:T:C	3.74147e-06	-1.5872	0.449156
20007830	chr17:20007830:G:C	7.50783e-06	-1.17859e-10	-0.441582
20007836	chr17:20007836:CCTAGA:C	3.73958e-06	-1.17859e-10	-1.13855
20007878	chr17:20007878:C:G	3.74595e-06	-1.17859e-10	-1.13685
20008244	chr17:20008244:A:G	5.14596e-06	-1.17859e-10	-0.819317
20008515	chr17:20008515:C:G	4.49165e-06	-1.51687	0.561562
20008841	chr17:20008841:A:G	5.84444e-06	-0.692037	-2.20336e-10
20009257	chr17:20009257:C:T	1.86951e-05	1.57238	-1.10165
20009415	chr17:20009415:A:C	1.18841e-06	-1.22782	-1.05709
20009416	chr17:20009416:G:C	1.23114e-06	-1.20571	-1.04388
20010142	chr17:20010142:T:C	4.37344e-06	-1.17859e-10	-0.981977
20011086	chr17:20011086:T:A	5.09221e-05	1.48241	-0.0096423
20011229	chr17:20011229:A:C	3.94198e-06	-1.17859e-10	-1.08584
20011233	chr17:20011233:C:T	9.07064e-05	1.43626	0.613836
20011308	chr17:20011308:G:A	4.14938e-06	-1.17859e-10	-1.03457
20011566	chr17:20011566:AG:A	4.15411e-06	-1.17859e-10	-1.03343
20011744	chr17:20011744:G:A	3.95926e-06	-1.17859e-10	-1.08147
20011818	chr17:20011818:A:T	3.94917e-06	-1.17859e-10	-1.08402
20011916	chr17:20011916:AGATACTTTTCTTT:A	3.90023e-06	-1.17859e-10	-1.09649
20011979	chr17:20011979:A:G	5.70839e-05	1.28629	0.300699
20012316	chr17:20012316:T:C	5.02555e-06	-1.50316	0.660171
20012325	chr17:20012325:C:T	6.77413e-06	-1.17859e-10	-0.544416
20012858	chr17:20012858:C:T	4.6694e-06	-1.51672	0.600225
20012997	chr17:20012997:C:T	1.55287e-05	-1.17859e-10	0.285163
20013118	chr17:20013118:T:C	3.73082e-06	-1.17859e-10	-1.1409
20013508	chr17:20013508:A:C	3.73084e-06	-1.17859e-10	-1.14089
20013627	chr17:20013627:G:A	4.10299e-06	-1.17859e-10	-1.04581
20013653	chr17:20013653:C:T	3.74351e-06	-1.17859e-10	-1.1375
20013756	chr17:20013756:C:T	4.55937e-06	-1.50205	0.561705
20013829	chr17:20013829:A:G	4.53623e-06	-1.17859e-10	-0.945431
20013863	chr17:20013863:C:T	4.68754e-06	-1.49392	0.5813
20014023	chr17:20014023:C:T	4.6533e-06	-1.50144	0.581485
20014590	chr17:20014590:C:T	2.72832e-06	-1.45384	-2.20336e-10
20014661	chr17:20014661:C:T	2.41441e-06	-1.57607	-2.20336e-10
20014837	chr17:20014837:C:A	4.76098e-06	-1.17859e-10	-0.897074
20016551	chr17:20016551:G:A	4.08169e-06	-1.17859e-10	-1.05102
20016845	chr17:20016845:T:C	4.84397e-06	-1.48845	0.60866
20016857	chr17:20016857:C:T	4.63764e-06	-1.55779	0.634464
20017265	chr17:20017265:C:T	7.31424e-06	-1.0411	0.573393
20017645	chr17:20017645:A:T	5.00268e-06	-1.17859e-10	-0.847553
20017909	chr17:20017909:C:G	4.18957e-05	1.49117	-0.213512
20017936	chr17:20017936:TTA:T	5.07092e-06	-1.50454	0.670539
20017951	chr17:20017951:C:T	3.69931e-06	-1.14938	-2.20336e-10
20018073	chr17:20018073:G:A	3.73368e-06	-1.17859e-10	-1.14013
20018533	chr17:20018533:G:A	4.75286e-06	-1.17859e-10	-0.898781
20018651	chr17:20018651:C:T	4.6181e-06	-1.5036	0.576054
20019051	chr17:20019051:A:G	5.29348e-05	1.54579	-0.0342556
20019180	chr17:20019180:T:C	4.72991e-06	-1.50392	0.600299
20019374	chr17:20019374:C:T	4.53391e-06	-1.17859e-10	-0.945944
20019435	chr17:20019435:C:CTG	4.42421e-06	-1.51132	0.540888
20019469	chr17:20019469:C:T	1.19988e-06	-1.19816	-1.07714
20020611	chr17:20020611:C:T	8.3115e-07	-1.50272	-1.13975
20020776	chr17:20020776:T:C	4.23081e-06	-1.50364	0.488507
20020943	chr17:20020943:T:A	1.55155e-06	-1.03448	-0.983794
20021535	chr17:20021535:C:G	9.49511e-06	-1.17859e-10	-0.206751
20021814	chr17:20021814:G:A	3.73745e-06	-1.17859e-10	-1.13913
20022163	chr17:20022163:G:A	2.99753e-06	-1.52634	0.166604
20022938	chr17:20022938:C:T	1.00542e-06	-1.53107	-0.921052
20023328	chr17:20023328:G:A	1.16723e-05	-1.17859e-10	-0.000310199
20023439	chr17:20023439:T:C	4.52694e-06	-1.50293	0.555453
20023523	chr17:20023523:A:G	1.35956e-05	1.28818	-1.13597
20023548	chr17:20023548:C:A	5.30302e-06	-1.17859e-10	-0.789251
20023715	chr17:20023715:C:G	4.56144e-06	-1.50293	0.563037
20023716	chr17:20023716:T:A	4.68591e-06	-1.50258	0.589612
20023735	chr17:20023735:C:T	4.57744e-06	-1.52272	0.586329
20024012	chr17:20024012:A:G	7.38797e-06	-1.17859e-10	-0.457675
20024347	chr17:20024347:TTACTC:T	8.69118e-06	-1.17859e-10	-0.29522
20024386	chr17:20024386:C:T	5.49493e-05	1.34153	0.207349
20025140	chr17:20025140:T:C	3.94581e-06	-1.17859e-10	-1.08487
20025479	chr17:20025479:T:G	5.72721e-06	-1.17859e-10	-0.7123
20026057	chr17:20026057:G:A	6.33784e-06	-1.08388	0.472889
20026373	chr17:20026373:G:A	4.50589e-06	-1.50046	0.548313
20026675	chr17:20026675:C:T	2.68906e-06	-1.46834	-2.20336e-10
20026959	chr17:20026959:C:T	4.71855e-06	-1.50283	0.596804
20027176	chr17:20027176:TAATC:T	2.8507e-06	-1.40996	-2.20336e-10
20027537	chr17:20027537:A:T	4.59389e-06	-1.50948	0.576677
20027630	chr17:20027630:A:G	6.38037e-06	-1.17859e-10	-0.604302
20028161	chr17:20028161:T:C	3.9425e-06	-1.17859e-10	-1.08571
20028214	chr17:20028214:T:TG	3.86228e-06	-1.17859e-10	-1.10627
20028582	chr17:20028582:T:TG	4.52943e-06	-1.49582	0.548885
20028842	chr17:20028842:A:T	3.97935e-06	-1.17859e-10	-1.07641
20029418	chr17:20029418:C:T	4.94858e-05	1.41085	0.0333056
20029419	chr17:20029419:C:G	4.52091e-06	-1.50528	0.556465
20030217	chr17:20030217:T:TA	4.70791e-06	-1.50336	0.595071
20030312	chr17:20030312:T:C	3.75999e-06	-1.17859e-10	-1.13311
20030467	chr17:20030467:G:A	4.41928e-06	-1.51099	0.539435
20030530	chr17:20030530:A:G	9.29213e-06	-1.17859e-10	-0.22836
20031150	chr17:20031150:A:G	1.14445e-05	-1.17859e-10	-0.0200209
20031650	chr17:20031650:A:C	1.22891e-05	1.19153	-1.14034
20031706	chr17:20031706:T:C	5.48389e-06	-1.17859e-10	-0.755713
20031726	chr17:20031726:A:T	3.97975e-06	-1.17859e-10	-1.07631
20032146	chr17:20032146:CT:C	7.27257e-06	-1.02973	0.556312
20032229	chr17:20032229:A:G	9.57656e-07	-1.56084	-0.939955
20032415	chr17:20032415:G:T	1.24868e-06	-1.18204	-1.0534
20032551	chr17:20032551:C:A	4.4394e-06	-1.17859e-10	-0.967009
20032588	chr17:20032588:T:C	8.01452e-07	-1.59332	-1.08554
20033012	chr17:20033012:T:C	1.32473e-06	-1.15904	-1.01728
20033153	chr17:20033153:G:A	1.00761e-06	-1.53759	-0.912358
20033488	chr17:20033488:A:G	3.74324e-06	-1.17859e-10	-1.13758
20033720	chr17:20033720:G:C	4.22527e-06	-1.17859e-10	-1.01644
20033839	chr17:20033839:C:T	1.35156e-06	-1.12847	-1.0278
20034028	chr17:20034028:G:A	9.02217e-07	-1.44311	-1.11732
20034036	chr17:20034036:T:A	4.50519e-06	-1.48616	0.533867
20034166	chr17:20034166:C:T	4.15918e-06	-1.17859e-10	-1.03221
20034284	chr17:20034284:A:AG	4.41248e-06	-1.49319	0.520098
20034516	chr17:20034516:C:A	1.20835e-06	-1.20322	-1.06505
20035746	chr17:20035746:A:G	9.14013e-07	-1.44124	-1.1062
20035854	chr17:20035854:A:G	3.83587e-06	-1.17859e-10	-1.11313
20035916	chr17:20035916:C:T	4.2463e-06	-1.52992	0.518444
20036050	chr17:20036050:A:G	4.23224e-06	-1.17859e-10	-1.0148
20036319	chr17:20036319:G:A	5.38861e-06	-1.17859e-10	-0.773241
20036582	chr17:20036582:T:C	5.09124e-06	-1.17859e-10	-0.830007
20036737	chr17:20036737:A:G	8.77623e-07	-1.48486	-1.1032
20036761	chr17:20036761:A:G	4.50824e-06	-1.48119	0.529572
20037588	chr17:20037588:C:G	3.81414e-06	-1.17859e-10	-1.11881
20037766	chr17:20037766:C:T	4.29557e-06	-1.51641	0.516462
20038170	chr17:20038170:C:T	4.0683e-06	-1.17859e-10	-1.0543
20038367	chr17:20038367:GCATTGCTTTAACTATGTCC:G	4.43546e-06	-1.17859e-10	-0.967896
20038459	chr17:20038459:G:C	1.64482e-06	-0.974937	-0.984959
20038590	chr17:20038590:C:T	4.25992e-06	-1.48748	0.479198
20038652	chr17:20038652:G:A	3.92699e-06	-1.17859e-10	-1.08965
20038711	chr17:20038711:T:C	4.40469e-06	-1.5073	0.532442
20038864	chr17:20038864:C:T	4.83206e-05	1.44651	-0.0261835
20039022	chr17:20039022:G:A	1.24753e-05	1.18978	-1.12355
20039024	chr17:20039024:C:A	4.44081e-06	-1.49031	0.523614
20039218	chr17:20039218:T:C	4.28452e-06	-1.52053	0.518009
20039448	chr17:20039448:GT:G	3.75468e-06	-1.17859e-10	-1.13453
20039453	chr17:20039453:T:A	3.76728e-06	-1.17859e-10	-1.13117
20039537	chr17:20039537:G:A	5.86992e-05	1.40478	0.210116
20040017	chr17:20040017:T:A	5.028e-06	-1.17859e-10	-0.842505
20040367	chr17:20040367:TAAGAG:T	6.72017e-06	-0.552415	-2.20336e-10
20040461	chr17:20040461:T:C	3.73984e-06	-1.17859e-10	-1.13848
20040537	chr17:20040537:G:C	4.4239e-06	-1.51074	0.54023
20040550	chr17:20040550:C:A	4.28948e-06	-1.50605	0.504683
20040710	chr17:20040710:T:C	2.47095e-05	1.8604	-1.11074
20040745	chr17:20040745:C:T	7.16367e-06	-0.987615	0.499109
20040864	chr17:20040864:T:C	4.13122e-06	-1.50066	0.461706
20041311	chr17:20041311:C:T	4.38649e-06	-1.50479	0.525788
20041635	chr17:20041635:T:G	6.95767e-06	-1.57796	1.06028
20041990	chr17:20041990:T:A	1.19721e-06	-1.2724	-1.00513
20042504	chr17:20042504:G:T	7.00854e-06	-1.02784	0.51744
20042528	chr17:20042528:C:T	4.61591e-06	-1.49125	0.563235
20043325	chr17:20043325:G:A	4.45996e-06	-1.17859e-10	-0.962388
20043484	chr17:20043484:T:C	4.36439e-06	-1.17859e-10	-0.98405
20043485	chr17:20043485:T:C	6.12408e-06	-1.17859e-10	-0.645299
20043976	chr17:20043976:A:C	4.2504e-06	-1.50607	0.495559
20044376	chr17:20044376:G:A	4.31044e-06	-1.48107	0.484581
20044972	chr17:20044972:TCA:T	6.83552e-06	-1.17859e-10	-0.535395
20045066	chr17:20045066:A:G	4.42688e-06	-1.17859e-10	-0.969833
20045350	chr17:20045350:G:GT	4.49408e-06	-1.49359	0.538826
20045398	chr17:20045398:G:A	4.53028e-06	-1.5082	0.561452
20045464	chr17:20045464:A:G	6.16939e-06	-1.17859e-10	-0.637928
20046028	chr17:20046028:C:A	3.99987e-06	-1.17859e-10	-1.07127
20046235	chr17:20046235:A:G	7.1802e-06	0.070883	-0.557083
20046288	chr17:20046288:A:G	8.23924e-06	0.33952	-0.688139
20047452	chr17:20047452:A:G	3.74514e-06	-1.17859e-10	-1.13707
20047510	chr17:20047510:G:A	0.0134146	7.92556	-0.878993
20047799	chr17:20047799:G:A	3.7533e-06	-1.17859e-10	-1.13489
20048130	chr17:20048130:A:G	0.0129346	7.75962	-0.749479
20048234	chr17:20048234:C:T	4.8005e-06	-1.17859e-10	-0.888808
20048254	chr17:20048254:T:C	3.74947e-06	-1.17859e-10	-1.13591
20048258	chr17:20048258:C:T	3.74572e-06	-1.17859e-10	-1.13691
20048259	chr17:20048259:A:G	3.7809e-06	-1.17859e-10	-1.12757
20048262	chr17:20048262:T:C	3.78426e-06	-1.17859e-10	-1.12668
20048309	chr17:20048309:A:G	4.96759e-06	-1.17859e-10	-0.854594
20048379	chr17:20048379:C:T	0.0127838	7.8694	-0.870991
20048484	chr17:20048484:T:A	2.68715e-06	-1.46905	-2.20336e-10
20048746	chr17:20048746:A:T	1.38484e-05	1.2945	-1.12386
20049138	chr17:20049138:G:A	0.0128572	7.87951	-0.875376
20049192	chr17:20049192:G:A	4.31571e-06	-1.17859e-10	-0.995266
20049967	chr17:20049967:G:C	0.0133689	7.91123	-0.868067
20050160	chr17:20050160:A:G	0.0137647	7.96155	-0.889212
20050218	chr17:20050218:C:G	2.105e-06	-1.50145	-0.211769
20050304	chr17:20050304:T:C	4.00822e-05	2.0065	-0.773096
20050404	chr17:20050404:T:C	3.73154e-06	-1.17859e-10	-1.14071
20050805	chr17:20050805:G:C	0.0135726	7.95333	-0.895046
20051011	chr17:20051011:A:G	8.21768e-06	-1.17859e-10	-0.35124
20051289	chr17:20051289:A:C	0.0134007	7.93066	-0.885123
20051426	chr17:20051426:C:T	4.6048e-06	-1.17859e-10	-0.930429
20051619	chr17:20051619:A:G	2.40037e-06	-1.58191	-2.20336e-10
20051789	chr17:20051789:T:C	8.20697e-07	-1.57224	-1.08289
20052357	chr17:20052357:A:C	9.47246e-07	-1.38935	-1.12237
20052582	chr17:20052582:G:T	1.63404e-05	1.43062	-1.09451
20052866	chr17:20052866:G:A	0.0131743	7.92624	-0.897742
20053546	chr17:20053546:AC:A	3.91515e-06	-1.17859e-10	-1.09267
20053586	chr17:20053586:A:G	2.03801e-06	-1.49666	-0.248889
20053635	chr17:20053635:A:G	9.33909e-07	-1.4051	-1.12081
20054355	chr17:20054355:C:T	3.89222e-06	-1.17859e-10	-1.09855
20054736	chr17:20054736:T:C	2.35187e-06	-1.49004	-0.112279
20055245	chr17:20055245:T:A	0.00479326	6.96391	-0.946472
20055890	chr17:20055890:G:A	3.73916e-06	-1.17859e-10	-1.13867
20056054	chr17:20056054:G:A	9.51826e-07	-1.38679	-1.12011
20056064	chr17:20056064:G:A	0.0145558	8.017	-0.888786
20056507	chr17:20056507:T:A	1.42153e-05	1.30386	-1.10707
20056515	chr17:20056515:A:C	2.19836e-06	-1.53389	-0.135927
20056653	chr17:20056653:A:G	1.20768e-05	1.16546	-1.1317
20056837	chr17:20056837:A:G	4.46049e-06	-1.17859e-10	-0.96227
20057049	chr17:20057049:G:T	1.45973e-05	1.32493	-1.10162
20057473	chr17:20057473:A:T	0.00561048	7.03288	-0.858021
20057546	chr17:20057546:C:T	0.0159083	8.14531	-0.928236
20057560	chr17:20057560:G:A	0.0157106	8.10044	-0.895876
20057571	chr17:20057571:G:A	8.26192e-07	-1.571	-1.07745
20057822	chr17:20057822:G:A	9.2299e-06	-1.17859e-10	-0.235079
20057900	chr17:20057900:A:G	4.93458e-06	-1.17859e-10	-0.861261
20057993	chr17:20057993:T:C	4.98456e-06	-1.17859e-10	-0.851183
20058368	chr17:20058368:G:A	4.59858e-06	-1.17859e-10	-0.931779
20058526	chr17:20058526:G:GT	3.74444e-06	-1.17859e-10	-1.13725
20058941	chr17:20058941:A:G	0.0108388	7.75765	-0.924289
20058960	chr17:20058960:C:A	9.39409e-07	-1.39721	-1.12282
20058991	chr17:20058991:CA:C	4.9275e-06	-1.17859e-10	-0.862697
20058997	chr17:20058997:A:G	1.86663e-06	-1.49982	-0.333574
20059098	chr17:20059098:C:T	3.79132e-06	-1.17859e-10	-1.12481
20059187	chr17:20059187:A:G	0.0138076	7.97835	-0.902901
20059241	chr17:20059241:C:T	1.19721e-05	1.15227	-1.12721
20059411	chr17:20059411:C:T	0.0125998	7.88953	-0.905621
20059922	chr17:20059922:G:T	0.0127478	7.90228	-0.906694
20059934	chr17:20059934:G:A	0.00433766	6.82269	-0.905131
20060119	chr17:20060119:A:G	3.81307e-06	-1.17859e-10	-1.11909
20060292	chr17:20060292:T:A	2.58369e-05	1.53281	-0.738539
20060477	chr17:20060477:A:G	3.91949e-06	-1.17859e-10	-1.09157
20060866	chr17:20060866:G:A	3.79354e-06	-1.17859e-10	-1.12423
20061056	chr17:20061056:C:T	5.21513e-06	-1.17859e-10	-0.805964
20061267	chr17:20061267:T:A	8.17772e-07	-1.57107	-1.08763
20061363	chr17:20061363:T:C	0.0137451	7.96134	-0.890422
20061462	chr17:20061462:A:G	2.65486e-06	-1.51813	0.0369961
20061556	chr17:20061556:CTTGA:C	3.79653e-06	-1.17859e-10	-1.12344
20062110	chr17:20062110:A:G	2.56819e-06	-1.51871	0.00438368
20062169	chr17:20062169:C:T	8.13947e-07	-1.58002	-1.08337
20062274	chr17:20062274:T:C	8.16865e-07	-1.57641	-1.0834
20062328	chr17:20062328:T:TA	1.47021e-05	-1.17859e-10	0.23046
20062432	chr17:20062432:G:A	9.58301e-07	-1.3859	-1.11422
20062628	chr17:20062628:G:A	0.0142442	7.99491	-0.888332
20062774	chr17:20062774:T:C	1.82446e-06	-1.51598	-0.340257
20063129	chr17:20063129:C:T	0.0134789	7.96403	-0.912678
20063154	chr17:20063154:G:A	0.00346702	6.66036	-0.966837
20063381	chr17:20063381:T:C	0.0127588	7.8937	-0.897255
20063404	chr17:20063404:G:T	1.32955e-06	-1.458	-0.714683
20063453	chr17:20063453:G:C	4.71002e-06	-1.17859e-10	-0.907835
20063534	chr17:20063534:C:T	0.0130736	7.92499	-0.904173
20063823	chr17:20063823:AG:A	1.06148e-06	-1.53099	-0.866875
20063827	chr17:20063827:ACC:A	1.06053e-06	-1.52454	-0.874227
20064187	chr17:20064187:T:A	9.30849e-07	-1.39358	-1.13561
20064247	chr17:20064247:A:G	1.86401e-05	-1.17859e-10	0.467786
20064449	chr17:20064449:G:A	1.08026e-06	-1.52949	-0.850836
20064622	chr17:20064622:A:G	1.07375e-06	-1.53056	-0.855818
20064786	chr17:20064786:C:G	4.96074e-06	-1.17859e-10	-0.855973
20065110	chr17:20065110:A:T	3.90387e-06	-1.17859e-10	-1.09556
20065201	chr17:20065201:T:C	5.16415e-06	-1.17859e-10	-0.815787
20065255	chr17:20065255:G:A	5.8938e-06	-1.17859e-10	-0.683626
20065325	chr17:20065325:G:A	2.99584e-06	-1.3603	-2.20336e-10
20066084	chr17:20066084:A:G	1.58282e-06	-0.874764	-1.12356
20066422	chr17:20066422:G:A	1.10384e-06	-1.52803	-0.830701
20067008	chr17:20067008:G:C	1.09611e-06	-1.49617	-0.869598
20067126	chr17:20067126:A:G	5.16395e-06	-1.17859e-10	-0.815826
20067302	chr17:20067302:G:A	4.40962e-06	-1.17859e-10	-0.97374
20067389	chr17:20067389:C:T	4.45673e-06	-0.963114	-2.20336e-10
20067422	chr17:20067422:C:T	4.28816e-06	-1.17859e-10	-1.00167
20067550	chr17:20067550:T:C	5.18906e-06	-1.17859e-10	-0.810975
20068127	chr17:20068127:G:C	5.9751e-06	-1.17859e-10	-0.669927
20068240	chr17:20068240:T:C	1.08873e-06	-1.51564	-0.856877
20068250	chr17:20068250:C:T	3.73121e-06	-1.17859e-10	-1.1408
20068251	chr17:20068251:A:G	2.73568e-06	-1.51736	0.0662156
20068270	chr17:20068270:C:T	1.93196e-06	-1.50264	-0.296357
20068340	chr17:20068340:A:G	3.94722e-06	-1.08452	-2.20336e-10
20068535	chr17:20068535:G:A	8.4318e-07	-1.56975	-1.05835
20069220	chr17:20069220:G:A	4.98054e-06	-1.17859e-10	-0.85199
20069640	chr17:20069640:C:T	5.31927e-06	-1.17859e-10	-0.786191
20069886	chr17:20069886:G:A	7.75606e-07	-1.58614	-1.12549
20070025	chr17:20070025:T:C	1.06496e-06	-1.52429	-0.870297
20070226	chr17:20070226:A:T	1.05101e-06	-1.52339	-0.884392
20070540	chr17:20070540:A:G	1.03428e-06	-1.38496	-1.03887
20070689	chr17:20070689:G:C	1.05524e-06	-1.5192	-0.884561
20070750	chr17:20070750:G:A	1.05301e-06	-1.51891	-0.886963
20070821	chr17:20070821:GT:G	7.98279e-07	-1.58479	-1.09803
20071006	chr17:20071006:T:C	1.05817e-06	-1.52332	-0.877668
20071757	chr17:20071757:G:T	1.03133e-06	-1.53281	-0.893871
20071813	chr17:20071813:TGACACTC:T	4.99243e-06	-1.17859e-10	-0.849605
20072174	chr17:20072174:T:C	1.06111e-06	-1.53446	-0.863751
20072463	chr17:20072463:C:T	1.07203e-06	-1.52214	-0.865828
20072801	chr17:20072801:G:A	2.94204e-06	-1.37842	-2.20336e-10
20072814	chr17:20072814:A:G	2.64675e-06	-1.4842	-2.20336e-10
20073081	chr17:20073081:C:T	1.08365e-06	-1.51465	-0.862543
20073516	chr17:20073516:G:A	3.87347e-06	-1.17859e-10	-1.10338
20073769	chr17:20073769:C:T	5.75338e-06	-1.17859e-10	-0.707741
20073898	chr17:20073898:A:G	8.24857e-07	-1.56822	-1.08185
20073915	chr17:20073915:C:T	1.07609e-06	-1.53762	-0.846565
20074101	chr17:20074101:C:T	1.08184e-06	-1.53457	-0.844292
20074192	chr17:20074192:C:T	4.30117e-06	-1.17859e-10	-0.99864
20074301	chr17:20074301:G:T	8.61303e-07	-1.57586	-1.03098
20074525	chr17:20074525:T:A	1.06445e-06	-1.53776	-0.857306
20074704	chr17:20074704:T:C	3.79456e-06	-1.17859e-10	-1.12396
20074706	chr17:20074706:A:G	3.79456e-06	-1.17859e-10	-1.12396
20074715	chr17:20074715:G:A	9.72808e-07	-1.35955	-1.12555
20074953	chr17:20074953:A:C	4.73649e-06	-1.17859e-10	-0.902232
20074979	chr17:20074979:T:C	1.07113e-06	-1.52934	-0.859475
20075105	chr17:20075105:GT:G	1.50012e-06	-1.48159	-0.570391
20075404	chr17:20075404:A:G	5.91926e-06	-1.17859e-10	-0.679316
20075877	chr17:20075877:G:A	4.25235e-06	-1.17859e-10	-1.01006
20076795	chr17:20076795:G:A	0.00430058	7.00775	-1.09877
20076869	chr17:20076869:G:A	3.83348e-06	-1.11375	-2.20336e-10
20077459	chr17:20077459:T:G	1.27963e-06	-1.53022	-0.680732
20077466	chr17:20077466:G:T	8.06479e-07	-1.54681	-1.12579
20077693	chr17:20077693:C:T	9.04212e-06	-1.17859e-10	-0.255634
20077895	chr17:20077895:A:G	5.06483e-06	-1.17859e-10	-0.835207
20078022	chr17:20078022:A:G	7.67968e-06	-1.17859e-10	-0.41895
20078248	chr17:20078248:C:T	5.72928e-06	-1.17859e-10	-0.711939
20078963	chr17:20078963:G:A	2.92016e-06	-1.51339	0.127502
20079107	chr17:20079107:AAAGG:A	5.44673e-06	-1.17859e-10	-0.762513
20079160	chr17:20079160:G:A	1.10532e-06	-1.52884	-0.828555
20079448	chr17:20079448:C:T	1.25872e-06	-1.58384	-0.643597
20079455	chr17:20079455:G:A	1.29351e-06	-1.59391	-0.606254
20079525	chr17:20079525:A:G	1.11433e-06	-1.51031	-0.838963
20079544	chr17:20079544:CCT:C	1.13973e-06	-1.50633	-0.820401
20079706	chr17:20079706:A:G	3.73697e-06	-1.17859e-10	-1.13925
20080112	chr17:20080112:C:T	4.27196e-06	-1.17859e-10	-1.00546
20080113	chr17:20080113:C:T	1.82157e-05	0.444754	-2.20336e-10
20080378	chr17:20080378:T:G	9.45489e-07	-1.47866	-1.03492
20080657	chr17:20080657:G:A	6.2726e-06	-1.17859e-10	-0.621336
20080746	chr17:20080746:C:T	9.80103e-07	-1.4528	-1.02482
20080921	chr17:20080921:C:T	4.55127e-06	-1.17859e-10	-0.942122
20081294	chr17:20081294:C:G	4.34372e-06	-1.17859e-10	-0.988796
20081578	chr17:20081578:T:A	4.311e-06	-1.17859e-10	-0.996358
20081708	chr17:20081708:A:G	4.60019e-06	-0.93143	-2.20336e-10
20081795	chr17:20081795:G:T	1.47427e-06	-1.56542	-0.503944
20082027	chr17:20082027:A:G	9.34742e-07	-1.49509	-1.02992
20082114	chr17:20082114:G:A	1.30123e-06	-1.44674	-0.747477
20082687	chr17:20082687:T:C	1.25365e-06	-1.18238	-1.04908
20082698	chr17:20082698:C:T	4.864e-06	-1.17859e-10	-0.875666
20082728	chr17:20082728:T:C	9.31092e-07	-1.46657	-1.06235
20083069	chr17:20083069:T:TTC	1.4312e-06	-1.56929	-0.529723
20083365	chr17:20083365:T:G	5.60016e-06	-1.17859e-10	-0.734733
20083548	chr17:20083548:T:A	1.43378e-06	-1.5662	-0.531014
20083622	chr17:20083622:C:CAGTTTATGTATCCA	3.32298e-06	-1.25667	-2.20336e-10
20083975	chr17:20083975:A:G	5.99169e-06	-1.17859e-10	-0.667155
20084167	chr17:20084167:C:T	1.44667e-06	-1.59419	-0.494071
20084285	chr17:20084285:C:T	7.58634e-06	-1.17859e-10	-0.431179
20084297	chr17:20084297:A:T	1.44156e-06	-1.56901	-0.522792
20084508	chr17:20084508:T:C	4.26717e-06	-1.17859e-10	-1.00658
20084611	chr17:20084611:G:A	1.14957e-06	-1.53855	-0.779596
20084819	chr17:20084819:T:G	7.22785e-06	-1.17859e-10	-0.479586
20085017	chr17:20085017:C:G	4.7257e-06	-1.17859e-10	-0.904512
20085230	chr17:20085230:C:A	1.04917e-05	0.284514	-0.391454
20085809	chr17:20085809:T:C	1.03177e-06	-1.28541	-1.14084
20085905	chr17:20085905:G:A	9.67888e-07	-1.54739	-0.942774
20086123	chr17:20086123:A:T	8.63532e-07	-1.53444	-1.06981
20086250	chr17:20086250:AT:A	8.70008e-07	-1.54995	-1.04683
20086766	chr17:20086766:G:A	5.56367e-06	-1.17859e-10	-0.741269
20087417	chr17:20087417:C:G	6.10019e-06	-1.17859e-10	-0.649207
20087673	chr17:20087673:A:G	1.97981e-06	-1.5314	-0.243128
20087898	chr17:20087898:G:A	8.87599e-07	-1.55094	-1.02582
20088289	chr17:20088289:T:C	2.95463e-06	-1.37415	-2.20336e-10
20088379	chr17:20088379:G:A	3.82822e-06	-1.17859e-10	-1.11513
20088493	chr17:20088493:C:T	8.85409e-07	-1.55128	-1.02795
20088525	chr17:20088525:T:A	1.60061e-06	-1.53538	-0.451762
20088526	chr17:20088526:C:T	1.68638e-06	-1.53771	-0.397238
20088560	chr17:20088560:G:A	0.00370104	6.72097	-0.962133
20088680	chr17:20088680:G:A	8.88499e-07	-1.54665	-1.0291
20088739	chr17:20088739:G:C	4.97604e-06	-1.17859e-10	-0.852894
20089201	chr17:20089201:G:C	1.81265e-05	1.55227	-1.11242
20089294	chr17:20089294:A:G	1.052e-06	-1.54311	-0.863727
20089400	chr17:20089400:G:A	8.90442e-07	-1.54187	-1.0317
20089404	chr17:20089404:A:G	8.89707e-07	-1.53993	-1.03446
20089425	chr17:20089425:G:A	8.9168e-07	-1.54223	-1.02995
20089558	chr17:20089558:C:T	1.07645e-06	-1.50801	-0.875849
20089597	chr17:20089597:G:C	1.15485e-05	-1.17859e-10	-0.0109746
20089740	chr17:20089740:G:A	1.29848e-06	-1.18499	-1.01135
20090431	chr17:20090431:G:A	3.91617e-06	-1.17859e-10	-1.09241
20091893	chr17:20091893:A:G	3.8918e-06	-1.17859e-10	-1.09866
20092017	chr17:20092017:C:T	9.36228e-07	-1.38687	-1.13656
20092131	chr17:20092131:T:C	1.25483e-05	-1.17859e-10	0.0720542
20092827	chr17:20092827:C:A	5.65953e-06	-1.17859e-10	-0.724187
20092836	chr17:20092836:T:C	4.69646e-06	-1.17859e-10	-0.910719
20092891	chr17:20092891:C:CTA	1.11667e-05	-1.17859e-10	-0.044594
20092917	chr17:20092917:C:G	8.94336e-07	-1.42923	-1.13997
20093116	chr17:20093116:A:T	1.04866e-06	-1.36831	-1.0417
20093640	chr17:20093640:C:T	0.00378465	6.73386	-0.952681
20093893	chr17:20093893:C:G	8.7979e-07	-1.55486	-1.03074
20094112	chr17:20094112:T:C	1.54416e-06	-1.54796	-0.475092
20094170	chr17:20094170:C:T	3.73135e-06	-1.17859e-10	-1.14076
20094246	chr17:20094246:C:T	5.78467e-06	-1.17859e-10	-0.702316
20094557	chr17:20094557:T:C	8.80972e-07	-1.5481	-1.03616
20094704	chr17:20094704:T:G	9.16345e-07	-1.49725	-1.04764
20094943	chr17:20094943:G:A	3.82932e-06	-1.17859e-10	-1.11484
20095064	chr17:20095064:C:T	1.46375e-06	-1.4215	-0.65502
20095083	chr17:20095083:T:C	1.24449e-06	-1.20917	-1.02963
20095176	chr17:20095176:C:T	3.79325e-06	-1.17859e-10	-1.1243
20095514	chr17:20095514:G:A	3.86771e-06	-1.17859e-10	-1.10487
20095516	chr17:20095516:G:A	4.19526e-06	-1.17859e-10	-1.02357
20095645	chr17:20095645:C:T	9.5305e-07	-1.42942	-1.07619
20096096	chr17:20096096:G:A	8.87525e-07	-1.52848	-1.04837
20096468	chr17:20096468:G:A	9.82448e-07	-1.43845	-1.03679
20096818	chr17:20096818:G:T	9.20676e-07	-1.49224	-1.04793
20097198	chr17:20097198:C:T	7.87939e-06	-1.17859e-10	-0.393277
20097280	chr17:20097280:C:T	2.38073e-06	-1.59012	-2.20336e-10
20097448	chr17:20097448:G:C	7.59988e-07	-1.59392	-1.13806
20097502	chr17:20097502:C:T	1.38075e-06	-1.50627	-0.628626
20098189	chr17:20098189:T:C	9.23323e-07	-1.51064	-1.02666
20098299	chr17:20098299:G:A	9.42948e-07	-1.50577	-1.0105
20098367	chr17:20098367:C:G	1.09678e-05	-1.17859e-10	-0.0625617
20098438	chr17:20098438:C:G	1.04278e-06	-1.45086	-0.964773
20098699	chr17:20098699:C:T	9.34869e-07	-1.5112	-1.01368
20098851	chr17:20098851:A:G	1.60673e-06	-1.48717	-0.496162
20098860	chr17:20098860:G:T	1.15095e-05	-1.17859e-10	-0.0143562
20099178	chr17:20099178:TATC:T	1.4647e-05	1.35268	-1.12598
20099319	chr17:20099319:A:AATAC	3.79582e-06	-1.17859e-10	-1.12363
20099648	chr17:20099648:G:T	8.9447e-07	-1.43698	-1.13207
20099746	chr17:20099746:G:A	3.76917e-06	-1.17859e-10	-1.13067
20100656	chr17:20100656:T:C	1.63904e-05	1.46676	-1.12759
20101273	chr17:20101273:C:T	0.0077756	7.20765	-0.706435
20101562	chr17:20101562:G:A	1.60529e-06	-1.37778	-0.606448
20101694	chr17:20101694:T:C	3.73063e-06	-1.17859e-10	-1.14095
20103164	chr17:20103164:G:A	0.00501244	6.98841	-0.926257
20103934	chr17:20103934:C:T	1.08897e-06	-1.24983	-1.12247
20104187	chr17:20104187:G:A	1.05131e-06	-1.47875	-0.928746
20104254	chr17:20104254:G:C	1.69345e-05	1.49645	-1.12463
20104382	chr17:20104382:TA:T	5.1557e-06	-1.17859e-10	-0.817425
20105007	chr17:20105007:G:A	6.10813e-06	-1.17859e-10	-0.647907
20105590	chr17:20105590:T:C	1.72787e-06	-1.52087	-0.389765
20105597	chr17:20105597:A:C	7.34312e-06	-1.17859e-10	-0.463763
20105616	chr17:20105616:A:G	2.11639e-06	-1.43804	-0.269779
20105729	chr17:20105729:A:C	7.83486e-07	-1.56699	-1.13454
20106099	chr17:20106099:G:A	3.80349e-06	-1.17859e-10	-1.12161
20106902	chr17:20106902:A:G	4.06007e-06	-1.17859e-10	-1.05633
20107012	chr17:20107012:C:T	1.72913e-05	1.3972	-1.00453
20107487	chr17:20107487:T:C	0.0293821	7.83061	-2.20336e-10
20107560	chr17:20107560:G:A	3.86245e-06	-1.17859e-10	-1.10623
20107582	chr17:20107582:G:A	3.88202e-06	-1.17859e-10	-1.10117
20107691	chr17:20107691:A:C	9.76976e-06	-1.17859e-10	-0.178236
20107765	chr17:20107765:A:T	9.74636e-07	-1.55101	-0.932206
20107911	chr17:20107911:T:C	3.83893e-06	-1.17859e-10	-1.11233
20108225	chr17:20108225:A:C	3.73683e-05	-1.17859e-10	1.1633
20109183	chr17:20109183:A:G	1.28059e-06	-1.29626	-0.913945
20109245	chr17:20109245:C:T	5.83798e-05	1.96401	-0.354567
20109784	chr17:20109784:T:G	4.04284e-06	-1.17859e-10	-1.06058
20109826	chr17:20109826:T:C	6.00484e-05	2.3526	-0.714979
20109947	chr17:20109947:CT:CTT	3.87928e-05	-1.17859e-10	1.20071
20109958	chr17:20109958:A:T	1.47101e-05	-1.17859e-10	0.231006
20110077	chr17:20110077:T:TCCTCCCACCTCAG	4.00518e-06	-1.17859e-10	-1.06994
20110146	chr17:20110146:A:T	1.36066e-06	-1.57751	-0.572048
20110489	chr17:20110489:G:A	9.17742e-07	-1.59417	-0.949195
20111243	chr17:20111243:C:T	6.02903e-06	0.281763	-0.942705
20111520	chr17:20111520:A:G	1.56275e-05	-1.17859e-10	0.291504
20111671	chr17:20111671:G:A	6.97151e-06	-1.17859e-10	-0.515695
20111865	chr17:20111865:G:C	7.59075e-07	-1.59226	-1.14092
20112115	chr17:20112115:G:A	7.75277e-07	-1.57947	-1.13259
20112236	chr17:20112236:G:A	4.71121e-06	-1.17859e-10	-0.907584
20112634	chr17:20112634:T:G	4.01166e-06	-1.17859e-10	-1.06832
20113778	chr17:20113778:C:T	6.62013e-05	2.18088	-0.445705
20114612	chr17:20114612:AC:A	4.00993e-06	-1.17859e-10	-1.06875
20114793	chr17:20114793:G:T	4.77319e-06	-1.17859e-10	-0.894514
20114988	chr17:20114988:A:T	3.65693e-05	-1.17859e-10	1.14168
20115016	chr17:20115016:G:A	0.000545244	3.84371	-2.20336e-10
20115528	chr17:20115528:T:C	1.1764e-06	-1.58314	-0.711928
20115632	chr17:20115632:A:C	5.71752e-06	-1.17859e-10	-0.713992
20115943	chr17:20115943:A:G	3.45028e-06	-1.21907	-2.20336e-10
20115976	chr17:20115976:A:G	8.47836e-06	-1.17859e-10	-0.320011
20116127	chr17:20116127:G:A	4.53857e-06	-1.17859e-10	-0.944917
20116381	chr17:20116381:A:C	7.57949e-07	-1.5942	-1.14047
20116586	chr17:20116586:G:A	7.22764e-05	2.27028	-0.447306
20117051	chr17:20117051:C:G	1.11656e-05	1.01273	-1.05742
20117546	chr17:20117546:G:A	3.35653e-05	-1.17859e-10	1.05597
20118066	chr17:20118066:C:G	5.71484e-06	-1.17859e-10	-0.714462
20118074	chr17:20118074:C:T	4.03058e-06	-1.17859e-10	-1.06362
20118190	chr17:20118190:AAC:A	3.84439e-06	-1.17859e-10	-1.11091
20118317	chr17:20118317:A:C	5.18371e-06	-1.17859e-10	-0.812007
20118348	chr17:20118348:A:G	1.17038e-05	1.0706	-1.06822
20118929	chr17:20118929:T:G	5.48299e-06	-1.17859e-10	-0.755877
20119722	chr17:20119722:A:G	0.0122557	7.98254	-1.02633
20119786	chr17:20119786:G:A	2.56642e-05	1.92759	-1.14002
20119796	chr17:20119796:G:C	1.05623e-06	-1.58409	-0.81874
20120493	chr17:20120493:G:T	2.92863e-06	-1.38299	-2.20336e-10
20120782	chr17:20120782:A:G	1.98622e-05	1.65596	-1.12467
20120882	chr17:20120882:T:C	4.08863e-06	-1.17859e-10	-1.04932
20121847	chr17:20121847:T:G	1.2948e-05	-1.17859e-10	0.103412
20122138	chr17:20122138:G:A	4.00141e-06	-1.17859e-10	-1.07088
20122393	chr17:20122393:G:T	1.07278e-05	0.964079	-1.04877
20122527	chr17:20122527:C:A	1.57551e-05	1.42797	-1.12834
20122723	chr17:20122723:TCA:T	5.43583e-06	-1.17859e-10	-0.764516
20123235	chr17:20123235:A:G	1.83039e-05	1.57852	-1.12893
20123543	chr17:20123543:G:GGGC	1.63126e-05	-1.17859e-10	0.334409
20123550	chr17:20123550:CTGACATGAGG:C	1.63126e-05	-1.17859e-10	0.334409
20123750	chr17:20123750:A:G	8.87897e-07	-1.49192	-1.08451
20124113	chr17:20124113:C:A	8.35832e-07	-1.50829	-1.12857
20124405	chr17:20124405:A:G	1.48402e-06	-1.58716	-0.475614
20124413	chr17:20124413:T:C	5.05896e-06	-1.17859e-10	-0.836368
20124524	chr17:20124524:G:T	1.61822e-05	-1.17859e-10	0.326387
20125072	chr17:20125072:C:T	9.88362e-06	-1.17859e-10	-0.166649
20125331	chr17:20125331:C:CA	5.36762e-06	-1.17859e-10	-0.777144
20125377	chr17:20125377:T:C	4.52998e-06	-1.17859e-10	-0.94681
20125533	chr17:20125533:C:T	8.53389e-05	2.40495	-0.415846
20126272	chr17:20126272:T:C	4.71602e-06	-1.17859e-10	-0.906563
20126588	chr17:20126588:C:G	2.67368e-05	1.96935	-1.14083
20126620	chr17:20126620:G:A	0.000103165	2.44613	-0.267331
20127137	chr17:20127137:T:C	4.17229e-06	-1.17859e-10	-1.02906
20128236	chr17:20128236:A:G	1.76681e-05	-1.17859e-10	0.41423
20128404	chr17:20128404:A:ATG	4.22575e-06	-1.17859e-10	-1.01633
20128523	chr17:20128523:C:T	1.4699e-06	-0.962112	-1.11022
20128758	chr17:20128758:T:C	3.77578e-06	-1.17859e-10	-1.12892
20129169	chr17:20129169:C:T	3.82019e-06	-1.17859e-10	-1.11723
20129302	chr17:20129302:A:G	2.05907e-06	-0.944423	-0.790848
20129504	chr17:20129504:T:TA	2.96677e-06	-1.37005	-2.20336e-10
20129630	chr17:20129630:G:A	6.02174e-06	-1.17859e-10	-0.662152
20129760	chr17:20129760:T:G	5.64926e-06	-1.17859e-10	-0.726004
20130902	chr17:20130902:G:A	3.75653e-06	-1.17859e-10	-1.13403
20130957	chr17:20130957:T:C	8.44744e-07	-1.57328	-1.05297
20130961	chr17:20130961:T:G	8.41296e-07	-1.57751	-1.05283
20131226	chr17:20131226:C:G	2.40341e-06	-1.58064	-2.20336e-10
20131261	chr17:20131261:G:A	0.034807	8.332	-0.331957
20131301	chr17:20131301:C:T	3.79596e-06	-1.17859e-10	-1.12359
20131944	chr17:20131944:A:G	8.76137e-07	-1.57543	-1.01433
20132940	chr17:20132940:T:C	2.70185e-05	1.87522	-1.03623
20133363	chr17:20133363:G:A	3.88176e-06	-1.17859e-10	-1.10124
20133477	chr17:20133477:G:A	3.80751e-06	-1.17859e-10	-1.12055
20133924	chr17:20133924:G:T	3.78146e-06	-1.17859e-10	-1.12742
20134563	chr17:20134563:A:G	0.000183203	2.75307	-2.20336e-10
20134622	chr17:20134622:G:A	1.66036e-05	-1.17859e-10	0.352093
20134960	chr17:20134960:A:G	1.82381e-06	-1.56454	-0.292061
20136297	chr17:20136297:G:A	1.0728e-05	-1.17859e-10	-0.084672
20136376	chr17:20136376:G:A	4.71407e-06	-0.906976	-2.20336e-10
20136540	chr17:20136540:G:A	5.53983e-06	0.376691	-1.12225
20137623	chr17:20137623:T:A	2.46895e-06	-1.55373	-2.20336e-10
20138401	chr17:20138401:TG:T	6.01156e-06	-1.17859e-10	-0.663843
20139564	chr17:20139564:T:A	2.38288e-06	-1.58922	-2.20336e-10
20139723	chr17:20139723:A:G	1.71061e-06	-1.56733	-0.35335
20139831	chr17:20139831:C:T	1.38354e-06	-1.20193	-0.930957
20140202	chr17:20140202:A:G	9.67813e-05	2.40494	-0.290016
20140361	chr17:20140361:A:C	4.03226e-06	-1.17859e-10	-1.0632
20140978	chr17:20140978:G:A	1.70704e-06	-1.5647	-0.358071
20141100	chr17:20141100:G:C	6.36034e-06	-1.17859e-10	-0.607445
20141360	chr17:20141360:C:T	2.73503e-05	1.99075	-1.13955
20141469	chr17:20141469:T:G	1.39832e-06	-1.17742	-0.944832
20141863	chr17:20141863:C:T	1.06591e-05	0.998739	-1.08986
20142345	chr17:20142345:A:G	1.29612e-06	-1.58095	-0.617202
20142513	chr17:20142513:G:A	4.02825e-06	-1.17859e-10	-1.0642
20142635	chr17:20142635:G:A	3.92862e-06	-1.17859e-10	-1.08924
20143571	chr17:20143571:G:C	5.66407e-06	-1.17859e-10	-0.723385
20144099	chr17:20144099:C:T	4.8577e-06	-1.17859e-10	-0.876962
20144182	chr17:20144182:T:C	2.92219e-05	2.05023	-1.13284
20144183	chr17:20144183:T:C	3.73118e-06	-1.17859e-10	-1.1408
20144622	chr17:20144622:A:G	1.49587e-05	-1.17859e-10	0.247764
20145409	chr17:20145409:C:T	4.85948e-06	-1.17859e-10	-0.876596
20145449	chr17:20145449:G:A	5.98307e-06	-0.668594	-2.20336e-10
20145750	chr17:20145750:C:T	5.54107e-06	-1.17859e-10	-0.74534
20145995	chr17:20145995:C:T	2.64759e-05	1.95962	-1.14092
20146017	chr17:20146017:C:T	4.0242e-06	-1.17859e-10	-1.0652
20146031	chr17:20146031:A:G	1.19201e-06	-1.42301	-0.858878
20146550	chr17:20146550:T:C	6.85129e-06	-0.533091	-2.20336e-10
20146677	chr17:20146677:C:T	4.20519e-06	-1.17859e-10	-1.02121
20146935	chr17:20146935:A:G	4.99615e-06	-1.17859e-10	-0.848861
20147164	chr17:20147164:T:C	9.60138e-07	-1.48134	-1.01687
20147232	chr17:20147232:C:T	4.37685e-06	-1.17859e-10	-0.9812
20147250	chr17:20147250:T:C	2.81602e-06	-1.4222	-2.20336e-10
20147290	chr17:20147290:C:T	1.54452e-06	-1.00085	-1.02196
20148493	chr17:20148493:C:G	3.75173e-06	-1.17859e-10	-1.13531
20148803	chr17:20148803:T:C	4.50532e-05	2.29126	-0.940947
20149041	chr17:20149041:CAT:C	7.41672e-05	2.49368	-0.644885
20150166	chr17:20150166:G:A	4.05352e-06	-1.17859e-10	-1.05794
20150385	chr17:20150385:A:G	3.95603e-06	-1.17859e-10	-1.08229
20150510	chr17:20150510:A:G	9.01856e-06	-1.17859e-10	-0.258243
20150594	chr17:20150594:G:A	2.66749e-06	-1.47639	-2.20336e-10
20151532	chr17:20151532:G:A	0.000224328	2.95558	-2.20336e-10
20152232	chr17:20152232:G:A	1.66899e-05	-1.17859e-10	0.357279
20152452	chr17:20152452:A:G	1.1118e-06	-1.56337	-0.788184
20153220	chr17:20153220:C:T	2.98587e-05	-1.17859e-10	0.938947
20153452	chr17:20153452:G:A	0.0223663	8.53533	-0.977552
20153826	chr17:20153826:T:C	5.8183e-06	-1.17859e-10	-0.69652
20154413	chr17:20154413:G:A	0.0114119	7.9572	-1.07232
20154552	chr17:20154552:G:A	5.03003e-06	-1.17859e-10	-0.842103
20154646	chr17:20154646:G:T	3.41722e-05	2.20649	-1.13261
20154955	chr17:20154955:G:C	1.48447e-06	-1.14845	-0.914023
20155197	chr17:20155197:C:T	1.04456e-05	0.974971	-1.08632
20156029	chr17:20156029:A:C	1.74022e-05	1.45839	-1.05933
20156037	chr17:20156037:C:T	5.94528e-06	-1.17859e-10	-0.674929
20156793	chr17:20156793:C:CCGTA	4.14547e-06	-1.17859e-10	-1.03551
20156880	chr17:20156880:A:G	1.24246e-05	-1.17859e-10	0.0621488
20157383	chr17:20157383:G:A	6.51366e-06	-1.17859e-10	-0.583626
20157854	chr17:20157854:G:T	3.86135e-06	-1.17859e-10	-1.10651
20158170	chr17:20158170:A:G	1.01645e-05	-1.17859e-10	-0.138626
20158177	chr17:20158177:T:TAGAA	2.37152e-06	-1.594	-2.20336e-10
20158244	chr17:20158244:A:G	1.87998e-05	-1.17859e-10	0.476316
20158722	chr17:20158722:C:T	5.53541e-06	-1.17859e-10	-0.746363
20158802	chr17:20158802:G:T	3.86051e-06	-1.17859e-10	-1.10673
20158905	chr17:20158905:C:T	4.19979e-06	-1.17859e-10	-1.02249
20158970	chr17:20158970:T:G	7.52178e-06	-1.17859e-10	-0.439725
20159244	chr17:20159244:G:A	1.94756e-05	1.3821	-0.870467
20159836	chr17:20159836:C:T	4.10884e-06	-1.17859e-10	-1.04439
20160148	chr17:20160148:G:GT	1.48463e-06	-1.13405	-0.928318
20160445	chr17:20160445:A:C	1.68751e-06	-1.52426	-0.410019
20160759	chr17:20160759:T:C	7.57968e-07	-1.59379	-1.14086
20160809	chr17:20160809:A:G	9.89739e-06	-1.17859e-10	-0.165257
20160842	chr17:20160842:C:G	4.63072e-06	-1.17859e-10	-0.924816
20160877	chr17:20160877:G:A	1.01448e-06	-1.55259	-0.890567
20161040	chr17:20161040:G:A	1.62914e-06	-1.57017	-0.399301
20161065	chr17:20161065:G:A	1.86673e-05	-1.17859e-10	0.469246
20161147	chr17:20161147:G:T	4.36286e-06	-1.17859e-10	-0.984401
20161471	chr17:20161471:A:T	2.91036e-05	2.05363	-1.1403
20161475	chr17:20161475:T:TA	1.32618e-05	-1.17859e-10	0.127362
20161663	chr17:20161663:TTTAAAA:T	3.84487e-06	-1.17859e-10	-1.11079
20162168	chr17:20162168:C:CA	3.79193e-06	-1.17859e-10	-1.12465
20162307	chr17:20162307:G:A	2.89982e-05	2.04647	-1.13676
20162815	chr17:20162815:G:A	4.06468e-06	-1.05519	-2.20336e-10
20162911	chr17:20162911:C:G	4.1648e-06	-1.17859e-10	-1.03086
20162919	chr17:20162919:T:C	1.41472e-05	-1.17859e-10	0.191988
20162957	chr17:20162957:G:A	5.05316e-06	-1.17859e-10	-0.837513
20162958	chr17:20162958:G:A	5.05316e-06	-1.17859e-10	-0.837513
20163318	chr17:20163318:C:T	1.25811e-06	-1.55168	-0.676233
20163609	chr17:20163609:G:A	3.425e-06	-1.22643	-2.20336e-10
20163632	chr17:20163632:C:T	3.78942e-06	-1.17859e-10	-1.12532
20163675	chr17:20163675:T:C	1.2709e-06	-1.53399	-0.68382
20163749	chr17:20163749:C:T	4.75099e-06	-1.17859e-10	-0.899176
20163971	chr17:20163971:T:C	3.90868e-06	-1.17859e-10	-1.09433
20164226	chr17:20164226:T:G	1.62287e-05	-1.17859e-10	0.329255
20165218	chr17:20165218:G:GC	8.91694e-05	2.60647	-0.573457
20165231	chr17:20165231:T:G	1.024e-06	-1.3852	-1.04862
20166533	chr17:20166533:A:G	4.12251e-06	-1.17859e-10	-1.04107
20166661	chr17:20166661:G:A	1.58177e-05	-1.17859e-10	0.303603
20166713	chr17:20166713:C:T	3.9199e-06	-1.17859e-10	-1.09146
20166736	chr17:20166736:T:C	9.43651e-06	-1.17859e-10	-0.212942
20167177	chr17:20167177:G:A	1.28003e-06	-1.57678	-0.633862
20168022	chr17:20168022:A:C	1.71678e-05	-1.17859e-10	0.385509
20168068	chr17:20168068:A:G	0.000104033	2.44981	-0.262629
20168247	chr17:20168247:C:A	9.95572e-07	-1.41376	-1.0482
20169685	chr17:20169685:A:G	5.02316e-06	-1.17859e-10	-0.84347
20170662	chr17:20170662:A:G	6.01472e-06	-1.17859e-10	-0.663317
20170967	chr17:20170967:C:A	0.00942376	7.7857	-1.09224
20172341	chr17:20172341:T:C	2.37451e-06	-1.59274	-2.20336e-10
20173370	chr17:20173370:G:A	0.00942383	7.77843	-1.08496
20173397	chr17:20173397:A:G	4.74069e-06	-1.17859e-10	-0.901346
20173642	chr17:20173642:TCAGGATTAGAC:T	3.90927e-06	-1.17859e-10	-1.09418
20173760	chr17:20173760:A:G	3.82994e-06	-1.17859e-10	-1.11468
20174578	chr17:20174578:A:G	3.96843e-06	-1.17859e-10	-1.07916
20174588	chr17:20174588:A:G	3.99769e-06	-1.17859e-10	-1.07181
20174824	chr17:20174824:T:C	1.00995e-06	-1.57845	-0.869178
20174908	chr17:20174908:C:G	1.01798e-06	-1.39395	-1.04576
20174984	chr17:20174984:G:A	9.88933e-07	-1.58377	-0.884887
20176167	chr17:20176167:A:G	3.93711e-06	-1.17859e-10	-1.08708
20176558	chr17:20176558:C:T	4.4812e-06	-1.17859e-10	-0.957637
20176988	chr17:20176988:T:C	1.06737e-05	0.972803	-1.06255
20177795	chr17:20177795:C:T	3.81702e-06	-1.17859e-10	-1.11806
20177944	chr17:20177944:G:A	8.2553e-05	2.37201	-0.416099
20179106	chr17:20179106:T:TTAGGAAGAAA	2.7426e-05	1.99479	-1.14082
20179143	chr17:20179143:G:C	0.000204328	2.8622	-2.20336e-10
20179315	chr17:20179315:G:A	4.11128e-06	-1.17859e-10	-1.04379
20179795	chr17:20179795:G:A	3.81999e-06	-1.17859e-10	-1.11728
20179895	chr17:20179895:G:A	4.24812e-06	-1.17859e-10	-1.01105
20179907	chr17:20179907:A:G	6.3303e-06	-0.61218	-2.20336e-10
20179913	chr17:20179913:T:A	1.2331e-06	-1.57338	-0.674614
20180876	chr17:20180876:T:C	1.3458e-06	-1.18822	-0.972321
20181669	chr17:20181669:A:G	1.62096e-05	-1.17859e-10	0.328075
20181769	chr17:20181769:A:G	4.98401e-06	-0.851293	-2.20336e-10
20181782	chr17:20181782:A:G	3.73606e-06	-1.17859e-10	-1.1395
20181945	chr17:20181945:G:A	4.25371e-06	-1.17859e-10	-1.00974
20181998	chr17:20181998:C:G	0.000105036	2.44497	-0.248199
20182462	chr17:20182462:A:T	3.74033e-06	-1.17859e-10	-1.13835
20183249	chr17:20183249:A:G	1.35493e-06	-1.57664	-0.577135
20183326	chr17:20183326:A:G	1.57425e-05	-1.17859e-10	0.298837
20183790	chr17:20183790:G:A	4.67811e-06	-1.17859e-10	-0.914634
20183885	chr17:20183885:T:C	4.106e-06	-1.17859e-10	-1.04508
20184351	chr17:20184351:G:A	4.10907e-06	-1.17859e-10	-1.04433
20184976	chr17:20184976:G:C	3.58641e-05	1.72158	-0.599368
20185122	chr17:20185122:G:A	5.11872e-06	-1.17859e-10	-0.824623
20185179	chr17:20185179:C:T	9.98424e-07	-1.5838	-0.875308
20185276	chr17:20185276:C:G	4.50488e-05	2.4902	-1.13998
20186401	chr17:20186401:A:G	2.75899e-06	-1.44266	-2.20336e-10
20186756	chr17:20186756:G:A	0.000115853	2.80549	-0.510693
20188458	chr17:20188458:A:G	3.91393e-06	-1.17859e-10	-1.09299
20188796	chr17:20188796:G:A	4.23302e-06	-1.17859e-10	-1.01461
20188887	chr17:20188887:C:T	2.89479e-05	2.04869	-1.14072
20188897	chr17:20188897:C:T	3.96603e-06	-1.17859e-10	-1.07976
20189342	chr17:20189342:G:A	4.04727e-06	-1.17859e-10	-1.05949
20189830	chr17:20189830:T:G	1.49386e-05	-1.17859e-10	0.24642
20190100	chr17:20190100:G:GA	7.17159e-05	2.39044	-0.575259
20190256	chr17:20190256:C:T	3.85141e-06	-1.17859e-10	-1.10909
20191465	chr17:20191465:A:G	3.56167e-06	-1.1873	-2.20336e-10
20191933	chr17:20191933:G:A	2.66072e-05	1.96435	-1.1407
20192302	chr17:20192302:C:A	1.19437e-05	1.05625	-1.03358
20193707	chr17:20193707:A:G	8.95748e-06	-1.17859e-10	-0.265039
20194149	chr17:20194149:A:G	1.00129e-05	0.917896	-1.07155
20194213	chr17:20194213:A:G	2.7697e-05	1.99448	-1.13068
20194292	chr17:20194292:G:A	4.10108e-06	-1.17859e-10	-1.04628
20194321	chr17:20194321:AC:A	8.10753e-05	2.218	-0.280151
20194728	chr17:20194728:TCTC:T	1.39694e-05	-1.17859e-10	0.179345
20195304	chr17:20195304:T:A	2.37535e-05	1.80103	-1.09083
20195376	chr17:20195376:CTAAA:C	1.00682e-06	-1.59157	-0.859154
20196054	chr17:20196054:A:T	9.92846e-06	-1.17859e-10	-0.162122
20196784	chr17:20196784:T:G	5.74464e-06	-1.17859e-10	-0.70926
20197229	chr17:20197229:G:A	0.0212235	8.01268	-0.507345
20197506	chr17:20197506:GTC:G	1.35879e-06	-1.58352	-0.567414
20197726	chr17:20197726:T:C	2.67944e-05	1.97058	-1.13991
20198070	chr17:20198070:G:A	8.37371e-07	-1.50025	-1.13477
20198678	chr17:20198678:C:T	3.90115e-06	-1.17859e-10	-1.09626
20198830	chr17:20198830:C:T	0.0473563	8.68549	-0.377565
20199376	chr17:20199376:C:T	3.98487e-06	-1.17859e-10	-1.07502
20199454	chr17:20199454:A:G	1.50171e-06	-1.58344	-0.467488
20199612	chr17:20199612:C:T	9.86087e-05	2.47892	-0.345285
20199788	chr17:20199788:CTTATT:C	5.08912e-06	-1.17859e-10	-0.830423
20199939	chr17:20199939:G:A	2.67984e-05	1.97175	-1.14094
20199958	chr17:20199958:A:G	7.0838e-05	2.20053	-0.397664
20200247	chr17:20200247:T:G	4.9624e-06	-1.17859e-10	-0.855638
20200443	chr17:20200443:T:TG	1.85121e-05	-1.17859e-10	0.460899
20200447	chr17:20200447:A:G	2.44072e-05	1.87159	-1.13424
20200473	chr17:20200473:A:G	3.80015e-06	-1.17859e-10	-1.12249
20200587	chr17:20200587:A:G	4.17349e-06	-1.17859e-10	-1.02878
20200878	chr17:20200878:A:T	9.82487e-06	-1.17859e-10	-0.172611
20201006	chr17:20201006:CTAG:C	1.02637e-05	-1.17859e-10	-0.128918
20201963	chr17:20201963:A:G	6.37272e-06	-1.17859e-10	-0.605502
20202118	chr17:20202118:T:C	4.02288e-06	-1.17859e-10	-1.06553
20203080	chr17:20203080:G:A	5.60254e-06	-1.17859e-10	-0.734308
20203756	chr17:20203756:G:T	1.42848e-06	-1.55271	-0.548208
20203882	chr17:20203882:T:C	2.7312e-05	1.99031	-1.14052
20204091	chr17:20204091:A:G	9.88594e-06	-1.17859e-10	-0.166415
20204101	chr17:20204101:G:A	8.13256e-07	-1.55284	-1.11139
20204230	chr17:20204230:C:T	0.000588005	3.91921	-2.20336e-10
20204307	chr17:20204307:C:G	4.71703e-06	-1.17859e-10	-0.906348
20204460	chr17:20204460:T:C	8.05721e-07	-1.58192	-1.09163
20204871	chr17:20204871:C:G	7.6723e-07	-1.58312	-1.13937
20204926	chr17:20204926:A:T	2.82515e-05	2.02424	-1.14063
20206352	chr17:20206352:A:C	2.85276e-05	2.02729	-1.13394
20206717	chr17:20206717:C:T	3.94699e-06	-1.17859e-10	-1.08457
20208583	chr17:20208583:A:T	3.88606e-06	-1.17859e-10	-1.10013
20208797	chr17:20208797:T:C	1.64081e-05	-1.17859e-10	0.340245
20208872	chr17:20208872:T:C	4.0101e-06	-1.17859e-10	-1.06871
20208903	chr17:20208903:A:G	2.61357e-05	1.93534	-1.12956
20208991	chr17:20208991:G:T	0.0335999	7.96475	-2.20336e-10
20209384	chr17:20209384:C:T	6.75237e-06	-1.17859e-10	-0.547635
20209921	chr17:20209921:G:A	3.80415e-06	-1.17859e-10	-1.12144
20210091	chr17:20210091:A:G	1.85076e-05	-1.17859e-10	0.460652
20210402	chr17:20210402:C:T	2.90679e-05	2.04843	-1.13632
20210465	chr17:20210465:G:A	2.47161e-06	-1.55266	-2.20336e-10
20210811	chr17:20210811:T:A	1.50066e-05	-1.17859e-10	0.25096
20210904	chr17:20210904:T:C	2.47517e-05	1.89216	-1.14079
20211427	chr17:20211427:A:G	5.6435e-06	-1.17859e-10	-0.727023
20211490	chr17:20211490:A:G	1.39276e-06	-1.58421	-0.542028
20211662	chr17:20211662:C:A	1.29229e-05	-1.17859e-10	0.101472
20211700	chr17:20211700:G:T	7.72867e-07	-1.57431	-1.14087
20212002	chr17:20212002:T:C	1.21768e-05	1.11247	-1.07046
20212014	chr17:20212014:G:A	3.89185e-06	-1.17859e-10	-1.09864
20213121	chr17:20213121:A:T	1.22424e-05	-1.17859e-10	0.0473785
20214371	chr17:20214371:G:A	4.3271e-06	-1.17859e-10	-0.992631
20214727	chr17:20214727:C:G	5.7514e-06	-1.17859e-10	-0.708084
20215186	chr17:20215186:T:C	2.99879e-05	2.05959	-1.11632
20215820	chr17:20215820:C:T	1.62328e-06	-1.55785	-0.415222
20216364	chr17:20216364:T:G	2.83033e-05	2.01135	-1.1259
20216663	chr17:20216663:T:A	3.04163e-05	2.0742	-1.11675
20216802	chr17:20216802:C:T	2.7503e-06	-1.44582	-2.20336e-10
20217051	chr17:20217051:A:G	1.48823e-05	-1.17859e-10	0.242647
20217340	chr17:20217340:C:T	2.46771e-06	-1.55424	-2.20336e-10
20217780	chr17:20217780:C:T	4.75518e-06	-1.17859e-10	-0.898294
20217837	chr17:20217837:C:G	0.0197267	8.01913	-0.586927
20218088	chr17:20218088:A:G	1.0393e-06	-1.55904	-0.859944
20218232	chr17:20218232:A:G	2.69237e-05	1.56659	-0.731107
20219588	chr17:20219588:G:A	9.84988e-06	-1.17859e-10	-0.170069
20219621	chr17:20219621:G:A	1.86911e-05	-1.17859e-10	0.470518
20220119	chr17:20220119:A:G	5.07926e-06	-1.17859e-10	-0.832362
20220139	chr17:20220139:G:A	5.05782e-06	-1.17859e-10	-0.836593
20220211	chr17:20220211:T:C	4.08287e-06	-1.17859e-10	-1.05073
20220568	chr17:20220568:T:G	3.86423e-06	-1.17859e-10	-1.10577
20220615	chr17:20220615:A:G	9.65086e-07	-1.59283	-0.900233
20221246	chr17:20221246:T:C	1.41611e-06	-1.18167	-0.927948
20222087	chr17:20222087:G:A	7.70511e-07	-1.58653	-1.1317
20222119	chr17:20222119:A:G	4.05603e-06	-1.17859e-10	-1.05732
20222372	chr17:20222372:A:G	3.94792e-06	-1.17859e-10	-1.08434
20222547	chr17:20222547:G:A	1.85477e-05	-1.17859e-10	0.462816
20223065	chr17:20223065:T:C	4.02665e-06	-1.17859e-10	-1.06459
20223126	chr17:20223126:C:A	5.42588e-06	-1.17859e-10	-0.766347
20223181	chr17:20223181:T:C	4.02656e-06	-1.17859e-10	-1.06462
20223705	chr17:20223705:T:C	1.34301e-06	-1.55112	-0.611495
20224464	chr17:20224464:A:G	3.83774e-06	-1.17859e-10	-1.11265
20226178	chr17:20226178:A:G	8.01843e-05	2.426	-0.499201
20226191	chr17:20226191:C:T	2.47158e-05	0.749915	-2.20336e-10
20226233	chr17:20226233:A:G	7.68765e-07	-1.5796	-1.1409
20226277	chr17:20226277:AGT:A	4.02745e-06	-1.17859e-10	-1.06439
20226385	chr17:20226385:C:T	7.81574e-05	2.39803	-0.496836
20226394	chr17:20226394:C:T	5.07674e-06	-1.17859e-10	-0.832859
20226557	chr17:20226557:A:G	3.85322e-06	-1.17859e-10	-1.10862
20226908	chr17:20226908:T:G	2.96014e-05	2.06442	-1.13413
20226916	chr17:20226916:C:T	1.87288e-05	-1.17859e-10	0.472532
20227231	chr17:20227231:G:A	5.74852e-06	-1.17859e-10	-0.708586
20227469	chr17:20227469:G:A	3.95928e-06	-1.17859e-10	-1.08147
20227880	chr17:20227880:A:G	1.04125e-06	-1.5507	-0.866408
20228450	chr17:20228450:A:G	0.000115707	2.52717	-0.233637
20228501	chr17:20228501:T:C	1.04331e-05	0.980555	-1.0931
20229245	chr17:20229245:T:A	1.6906e-06	-1.56145	-0.370998
20229581	chr17:20229581:G:A	7.69607e-07	-1.57906	-1.14034
20230225	chr17:20230225:G:A	3.27011e-05	2.16151	-1.13163
20230976	chr17:20230976:C:T	1.4038e-06	-1.57618	-0.54216
20231016	chr17:20231016:G:C	0.000572442	3.89238	-2.20336e-10
20231346	chr17:20231346:T:G	0.000132811	2.4314	-2.20336e-10
20231430	chr17:20231430:G:A	3.73295e-06	-1.17859e-10	-1.14033
20231451	chr17:20231451:A:G	9.76217e-06	-1.17859e-10	-0.179013
20231507	chr17:20231507:T:C	4.51099e-06	-1.17859e-10	-0.951011
20231858	chr17:20231858:A:G	1.40769e-06	-1.19626	-0.919317
20232067	chr17:20232067:A:G	4.70067e-06	-1.17859e-10	-0.909823
20232903	chr17:20232903:T:C	2.72503e-05	1.98695	-1.13941
20233222	chr17:20233222:A:G	3.76587e-06	-1.17859e-10	-1.13155
20233668	chr17:20233668:C:T	0.0223738	8.03512	-0.477004
20233821	chr17:20233821:C:T	3.03331e-05	2.09417	-1.13946
20234396	chr17:20234396:C:A	1.3117e-06	-1.57574	-0.610469
20234575	chr17:20234575:G:A	3.33683e-05	2.18591	-1.13583
20234825	chr17:20234825:A:G	1.47491e-05	-1.17859e-10	0.233655
20234867	chr17:20234867:A:G	3.80012e-06	-1.17859e-10	-1.12249
20235539	chr17:20235539:A:C	6.46888e-06	-1.17859e-10	-0.590525
20235578	chr17:20235578:C:T	1.36528e-06	-1.58211	-0.564057
20235587	chr17:20235587:T:C	3.31053e-05	2.1831	-1.14094
20235777	chr17:20235777:T:C	3.15252e-05	2.13357	-1.14031
20235879	chr17:20235879:GA:G	8.69699e-07	-1.59196	-1.00517
20236393	chr17:20236393:CTG:C	0.00011068	2.48246	-0.233338
20236587	chr17:20236587:C:A	3.94277e-06	-1.17859e-10	-1.08564
20236998	chr17:20236998:G:GT	7.65184e-07	-1.59154	-1.13362
20237177	chr17:20237177:A:G	4.19228e-06	-1.17859e-10	-1.02428
20237320	chr17:20237320:T:G	4.28276e-06	-1.00293	-2.20336e-10
20237321	chr17:20237321:T:G	3.73072e-06	-1.17859e-10	-1.14093
20237552	chr17:20237552:T:A	4.00164e-06	-1.17859e-10	-1.07082
20238390	chr17:20238390:C:T	1.26165e-06	-1.27647	-0.948634
20238408	chr17:20238408:C:G	5.3075e-06	-1.17859e-10	-0.788407
20239133	chr17:20239133:ACT:A	9.43718e-05	2.51557	-0.425853
20239344	chr17:20239344:CA:C	1.28359e-06	-1.25859	-0.949279
20239355	chr17:20239355:T:G	5.25821e-06	-1.17859e-10	-0.797737
20240359	chr17:20240359:A:G	2.81588e-05	2.01966	-1.13932
20240457	chr17:20240457:A:T	3.85436e-06	-1.17859e-10	-1.10832
20241163	chr17:20241163:A:G	8.02851e-06	-1.17859e-10	-0.37453
20241401	chr17:20241401:A:G	1.02481e-06	-1.56933	-0.863691
20241486	chr17:20241486:A:G	2.04356e-05	1.7004	-1.14065
20241701	chr17:20241701:ATTG:A	0.000106502	2.50672	-0.296089
20242808	chr17:20242808:T:C	2.72058e-06	-1.45668	-2.20336e-10
20243458	chr17:20243458:A:T	9.90607e-06	-1.17859e-10	-0.164381
20243929	chr17:20243929:G:A	3.98561e-06	-1.17859e-10	-1.07484
20244079	chr17:20244079:G:A	1.6364e-05	-1.17859e-10	0.337555
20244682	chr17:20244682:ATGATCAGTAAATAACTATTTTATTTACTGATTTAT:A	2.37399e-06	-1.59296	-2.20336e-10
20245036	chr17:20245036:T:C	3.79385e-06	-1.17859e-10	-1.12415
20245095	chr17:20245095:A:G	7.85554e-07	-1.57404	-1.12485
20247027	chr17:20247027:C:T	1.40668e-06	-1.57697	-0.53932
20247165	chr17:20247165:A:G	1.87559e-05	-1.17859e-10	0.47398
20247739	chr17:20247739:T:C	5.0164e-06	-1.17859e-10	-0.844815
20248007	chr17:20248007:A:G	1.11759e-05	1.02582	-1.06959
20248360	chr17:20248360:G:A	1.07282e-05	1.00007	-1.08472
20248969	chr17:20248969:C:G	1.41816e-06	-1.18197	-0.926197
20249138	chr17:20249138:G:A	1.94753e-06	-0.694094	-1.09687
20249744	chr17:20249744:C:T	6.13129e-05	2.53292	-0.87446
20250134	chr17:20250134:A:G	3.73145e-06	-1.17859e-10	-1.14073
20252046	chr17:20252046:A:C	4.50223e-06	-1.17859e-10	-0.952956
20252269	chr17:20252269:T:A	6.68495e-06	-1.17859e-10	-0.557669
20252270	chr17:20252270:A:T	0.0174007	8.24531	-0.938576
20252742	chr17:20252742:C:G	4.71132e-06	-1.17859e-10	-0.90756
20252954	chr17:20252954:G:A	4.02279e-06	-1.17859e-10	-1.06555
20253056	chr17:20253056:T:C	1.06453e-06	-1.56228	-0.832721
20254554	chr17:20254554:C:T	2.54371e-06	-1.5239	-2.20336e-10
20255030	chr17:20255030:G:A	1.18106e-05	-1.17859e-10	0.0114729
20255219	chr17:20255219:G:A	5.4965e-06	-1.17859e-10	-0.753416
20255352	chr17:20255352:A:G	2.95525e-05	2.06946	-1.14082
20255397	chr17:20255397:A:G	4.03283e-06	-1.17859e-10	-1.06306
20256109	chr17:20256109:C:T	3.8387e-06	-1.17859e-10	-1.11239
20256168	chr17:20256168:C:T	3.80633e-06	-1.17859e-10	-1.12086
20256777	chr17:20256777:G:T	4.20469e-06	-1.17859e-10	-1.02133
20256957	chr17:20256957:C:T	1.12659e-05	1.0413	-1.07705
20257612	chr17:20257612:C:T	9.45467e-05	2.9384	-0.846831
20257637	chr17:20257637:A:G	5.05842e-06	-1.17859e-10	-0.836474
20258073	chr17:20258073:G:A	2.40818e-06	-1.57866	-2.20336e-10
20259302	chr17:20259302:T:C	6.2963e-06	-1.17859e-10	-0.617566
20259435	chr17:20259435:C:T	9.40548e-06	0.852517	-1.06875
20259896	chr17:20259896:G:A	2.54649e-05	1.91708	-1.13731
20260216	chr17:20260216:A:G	2.83158e-05	2.01777	-1.13188
20260303	chr17:20260303:C:T	9.86965e-05	2.53143	-0.396912
20260795	chr17:20260795:A:G	5.78033e-06	-0.703066	-2.20336e-10
20260966	chr17:20260966:A:G	3.96764e-06	-1.17859e-10	-1.07936
20261741	chr17:20261741:T:A	2.50284e-05	1.90299	-1.14051
20261938	chr17:20261938:C:T	7.62453e-07	-1.59405	-1.1347
20262308	chr17:20262308:T:C	1.47032e-06	-1.12518	-0.946863
20262570	chr17:20262570:T:C	1.66298e-05	-1.17859e-10	0.35367
20263637	chr17:20263637:G:A	2.90998e-05	2.0077	-1.0945
20263840	chr17:20263840:G:A	4.0901e-06	-1.17859e-10	-1.04896
20264052	chr17:20264052:T:C	0.0288856	7.81357	-2.20336e-10
20264074	chr17:20264074:A:G	6.69963e-06	-1.17859e-10	-0.555475
20264298	chr17:20264298:T:C	1.36559e-06	-1.59	-0.555944
20264554	chr17:20264554:T:C	3.97931e-06	-1.17859e-10	-1.07642
20265746	chr17:20265746:A:C	3.7644e-06	-1.17859e-10	-1.13194
20267402	chr17:20267402:G:A	4.61243e-06	-1.17859e-10	-0.928773
20267474	chr17:20267474:T:C	4.95582e-06	-1.17859e-10	-0.856966
20267587	chr17:20267587:T:C	3.86479e-06	-1.17859e-10	-1.10562
20267779	chr17:20267779:A:G	3.73956e-06	-1.17859e-10	-1.13856
20268211	chr17:20268211:C:T	1.39252e-06	-1.59034	-0.536071
20268559	chr17:20268559:C:T	1.36137e-06	-1.58401	-0.565024
20269134	chr17:20269134:A:G	7.64142e-07	-1.58831	-1.13822
20269513	chr17:20269513:C:T	4.29998e-06	-1.17859e-10	-0.998917
20270718	chr17:20270718:AAAGT:A	4.63852e-06	-1.17859e-10	-0.923133
20271117	chr17:20271117:A:G	5.13897e-06	-1.17859e-10	-0.820675
20271213	chr17:20271213:T:C	3.08669e-05	1.74023	-0.768074
20271402	chr17:20271402:T:A	3.77793e-06	-1.17859e-10	-1.12835
20271481	chr17:20271481:A:G	1.79414e-05	-1.17859e-10	0.429582
20271779	chr17:20271779:TG:T	2.44013e-06	-1.56548	-2.20336e-10
20271951	chr17:20271951:T:C	4.62187e-06	-0.926728	-2.20336e-10
20272063	chr17:20272063:G:A	4.07339e-06	-1.17859e-10	-1.05305
20272078	chr17:20272078:A:G	9.33201e-07	-1.42735	-1.09931
20272147	chr17:20272147:T:C	7.7151e-07	-1.58406	-1.13288
20272410	chr17:20272410:A:G	9.82153e-07	-1.42828	-1.04725
20272429	chr17:20272429:G:A	5.46167e-06	-0.759774	-2.20336e-10
20273390	chr17:20273390:G:A	2.55207e-05	1.91645	-1.13449
20273791	chr17:20273791:C:A	2.60377e-05	1.93907	-1.13706
20274517	chr17:20274517:T:C	6.02565e-06	-1.17859e-10	-0.661502
20274985	chr17:20274985:G:A	3.99902e-06	-1.17859e-10	-1.07148
20274999	chr17:20274999:A:G	7.6131e-07	-1.58994	-1.1403
20275760	chr17:20275760:G:A	1.02327e-06	-1.39712	-1.0374
20275827	chr17:20275827:T:C	3.73162e-06	-1.17859e-10	-1.14069
20276012	chr17:20276012:AC:A	4.00392e-06	-1.17859e-10	-1.07025
20276239	chr17:20276239:C:T	3.84217e-06	-1.17859e-10	-1.11149
20276783	chr17:20276783:A:T	1.34703e-06	-1.21247	-0.947163
20277024	chr17:20277024:G:A	2.84894e-05	2.02475	-1.13275
20277116	chr17:20277116:A:T	7.6364e-06	-1.17859e-10	-0.424602
20277223	chr17:20277223:T:C	2.91933e-05	2.05097	-1.13456
20277237	chr17:20277237:G:A	2.91902e-05	2.04538	-1.12908
20277245	chr17:20277245:G:A	1.31541e-06	-1.25511	-0.928266
20277613	chr17:20277613:T:C	4.53177e-06	-1.17859e-10	-0.946416
20277871	chr17:20277871:C:T	9.88062e-05	2.46399	-0.328355
20278253	chr17:20278253:A:G	1.2198e-06	-1.58323	-0.675603
20278453	chr17:20278453:A:G	1.96748e-05	-1.17859e-10	0.52181
20278589	chr17:20278589:A:C	1.405e-06	-1.58099	-0.536503
20278626	chr17:20278626:T:G	3.03254e-05	2.09363	-1.13917
20278754	chr17:20278754:C:T	1.39587e-05	-1.17859e-10	0.178577
20279307	chr17:20279307:T:C	2.37077e-06	-1.59431	-2.20336e-10
20279412	chr17:20279412:C:T	1.27912e-06	-1.58636	-0.625
20279663	chr17:20279663:A:G	3.73882e-06	-1.17859e-10	-1.13876
20280362	chr17:20280362:T:C	5.86112e-05	2.55062	-0.937222
20281049	chr17:20281049:G:A	0.0088198	7.69444	-1.06721
20281188	chr17:20281188:A:G	2.50495e-05	1.90004	-1.13671
20281347	chr17:20281347:T:A	4.60715e-06	-1.17859e-10	-0.929918
20281613	chr17:20281613:T:A	4.45076e-06	-1.17859e-10	-0.964453
20281717	chr17:20281717:A:G	2.69401e-05	1.9766	-1.14051
20281935	chr17:20281935:A:G	2.94528e-05	2.06356	-1.1383
20282420	chr17:20282420:T:C	1.07892e-05	-1.17859e-10	-0.0789786
20283481	chr17:20283481:G:A	1.28127e-06	-1.26261	-0.947063
20283744	chr17:20283744:A:G	6.69269e-06	-1.17859e-10	-0.556512
20284715	chr17:20284715:C:T	8.74456e-05	2.57176	-0.558272
20284861	chr17:20284861:T:C	1.36385e-06	-1.57334	-0.57388
20285268	chr17:20285268:C:G	2.29102e-05	1.80898	-1.13492
20285733	chr17:20285733:C:T	1.39314e-06	-1.58458	-0.541388
20286014	chr17:20286014:A:G	4.91437e-06	-1.17859e-10	-0.865364
20286163	chr17:20286163:C:T	4.32776e-06	-1.17859e-10	-0.992478
20286215	chr17:20286215:C:G	4.46901e-06	-1.17859e-10	-0.960361
20286242	chr17:20286242:A:G	2.97836e-06	-1.36615	-2.20336e-10
20286655	chr17:20286655:T:C	4.33588e-06	-1.17859e-10	-0.990603
20287310	chr17:20287310:G:A	1.37503e-06	-1.58496	-0.554088
20287647	chr17:20287647:A:T	0.000347909	4.45551	-1.0611
20287661	chr17:20287661:C:A	9.17288e-07	-1.58421	-0.959654
20288188	chr17:20288188:A:G	4.53057e-06	-1.17859e-10	-0.94668
20288730	chr17:20288730:T:C	4.53536e-06	-1.17859e-10	-0.945624
20288939	chr17:20288939:C:T	1.36049e-06	-1.58453	-0.565154
20289069	chr17:20289069:C:T	5.09863e-06	-1.17859e-10	-0.828557
20289656	chr17:20289656:G:A	2.77351e-05	2.00312	-1.13795
20289818	chr17:20289818:A:G	4.98343e-06	-1.17859e-10	-0.851409
20289937	chr17:20289937:A:G	3.78223e-06	-1.17859e-10	-1.12721
20290021	chr17:20290021:C:T	1.03011e-05	-1.17859e-10	-0.125274
20290672	chr17:20290672:G:A	4.95034e-06	-1.17859e-10	-0.858071
20291904	chr17:20291904:A:G	1.02135e-06	-1.58505	-0.851343
20291917	chr17:20291917:TGTTGGAAACGATCTAGTATCC:T	8.66188e-07	-1.46041	-1.14077
20291966	chr17:20291966:T:C	5.74316e-06	-1.17859e-10	-0.709518
20292017	chr17:20292017:C:T	4.14505e-06	-1.17859e-10	-1.03561
20292354	chr17:20292354:C:T	4.71268e-06	-1.17859e-10	-0.907272
20292831	chr17:20292831:G:A	2.67856e-05	1.96869	-1.13835
20293320	chr17:20293320:C:T	2.72573e-05	1.98861	-1.14082
20293732	chr17:20293732:G:A	1.10615e-05	-1.17859e-10	-0.0540544
20293788	chr17:20293788:T:C	2.6754e-05	1.96984	-1.14069
20293889	chr17:20293889:G:T	6.68883e-06	-1.17859e-10	-0.557089
20294170	chr17:20294170:C:T	8.85054e-06	-0.27705	-2.20336e-10
20294273	chr17:20294273:T:G	1.32776e-06	-1.58703	-0.587008
20294424	chr17:20294424:C:T	0.000104498	2.68316	-0.491527
20294847	chr17:20294847:A:T	1.58872e-05	1.44743	-1.13944
20295424	chr17:20295424:G:A	4.21833e-06	-1.17859e-10	-1.01809
20295766	chr17:20295766:G:A	5.22425e-06	-1.17859e-10	-0.804217
20295989	chr17:20295989:C:T	2.4053e-06	-1.57985	-2.20336e-10
20296266	chr17:20296266:A:G	3.9057e-06	-1.09509	-2.20336e-10
20296362	chr17:20296362:G:T	1.04049e-05	0.963135	-1.07839
20296512	chr17:20296512:T:C	3.51345e-06	-1.20093	-2.20336e-10
20296811	chr17:20296811:C:T	3.19641e-06	-1.2955	-2.20336e-10
20296816	chr17:20296816:CTCTG:C	1.35747e-06	-1.19188	-0.960019
20297197	chr17:20297197:G:C	4.90825e-06	-1.17859e-10	-0.866611
20297814	chr17:20297814:G:A	2.83594e-06	-1.41515	-2.20336e-10
20298083	chr17:20298083:G:A	3.89185e-06	-1.17859e-10	-1.09864
20299083	chr17:20299083:C:T	3.93975e-06	-1.17859e-10	-1.08641
20299218	chr17:20299218:C:T	1.75537e-05	-1.17859e-10	0.40774
20299671	chr17:20299671:A:G	1.44501e-06	-1.14481	-0.944602
20299760	chr17:20299760:T:C	8.98734e-07	-1.59131	-0.972984
20299785	chr17:20299785:T:C	3.73758e-06	-1.17859e-10	-1.13909
20300488	chr17:20300488:A:G	4.00326e-06	-1.17859e-10	-1.07042
20300703	chr17:20300703:G:C	4.01912e-06	-1.17859e-10	-1.06647
20301845	chr17:20301845:A:G	4.04269e-06	-1.17859e-10	-1.06062
20301948	chr17:20301948:C:T	2.7441e-06	-1.44807	-2.20336e-10
20302056	chr17:20302056:G:A	3.88958e-06	-1.17859e-10	-1.09923
20302081	chr17:20302081:A:G	3.73666e-06	-1.17859e-10	-1.13933
20302095	chr17:20302095:A:G	3.90884e-06	-1.17859e-10	-1.09429
20302493	chr17:20302493:T:C	2.08771e-05	-1.17859e-10	0.581124
20302504	chr17:20302504:A:G	7.81101e-07	-1.57029	-1.13429
20302968	chr17:20302968:T:A	7.03664e-05	2.40056	-0.604376
20302998	chr17:20302998:G:A	4.31001e-06	-0.996589	-2.20336e-10
20303111	chr17:20303111:G:A	0.0171194	7.9105	-0.62006
20303123	chr17:20303123:A:G	4.15817e-06	-1.17859e-10	-1.03245
20303131	chr17:20303131:G:A	1.0284e-05	-1.17859e-10	-0.12694
20303163	chr17:20303163:CT:C	0.00860192	7.66653	-1.06432
20303332	chr17:20303332:T:A	2.9391e-05	2.05996	-1.1368
20303362	chr17:20303362:G:A	1.47319e-06	-1.58449	-0.485602
20303570	chr17:20303570:A:G	2.92513e-05	2.05127	-1.13287
20303585	chr17:20303585:G:A	1.31259e-06	-1.58605	-0.599476
20303778	chr17:20303778:A:C	2.77963e-05	1.99393	-1.12655
20304281	chr17:20304281:T:A	7.77017e-07	-1.57482	-1.135
20305227	chr17:20305227:C:T	4.23657e-06	-1.17859e-10	-1.01377
20305608	chr17:20305608:G:A	7.58614e-06	-1.17859e-10	-0.431204
20306161	chr17:20306161:C:T	2.73195e-05	1.99044	-1.14037
20306271	chr17:20306271:G:A	2.03824e-05	-1.17859e-10	0.557144
20306408	chr17:20306408:T:C	2.80552e-05	2.01115	-1.1345
20306630	chr17:20306630:T:C	3.24805e-05	2.15914	-1.13602
20306657	chr17:20306657:C:T	5.26845e-06	-1.17859e-10	-0.795792
20306949	chr17:20306949:C:CAT	3.01043e-05	2.08161	-1.13447
20307303	chr17:20307303:G:A	0.00019863	3.85545	-1.02153
20307409	chr17:20307409:T:C	1.56906e-06	-1.08048	-0.926569
20307616	chr17:20307616:C:T	4.82065e-06	-1.17859e-10	-0.884619
20307642	chr17:20307642:T:C	5.07939e-06	-1.17859e-10	-0.832336
20307672	chr17:20307672:A:G	1.47878e-06	-1.14133	-0.924981
20307803	chr17:20307803:CAGAAT:C	4.1482e-06	-1.17859e-10	-1.03485
20308032	chr17:20308032:G:T	1.0175e-05	-1.17859e-10	-0.137592
20308885	chr17:20308885:A:G	6.2645e-06	-1.17859e-10	-0.622629
20309794	chr17:20309794:A:G	6.27281e-06	-1.17859e-10	-0.621303
20309895	chr17:20309895:G:A	5.40838e-06	-1.17859e-10	-0.769578
20309961	chr17:20309961:G:A	5.18384e-06	-1.17859e-10	-0.811983
20310575	chr17:20310575:C:T	4.16278e-06	-1.17859e-10	-1.03135
20310853	chr17:20310853:A:AT	3.73929e-06	-1.17859e-10	-1.13863
20310858	chr17:20310858:G:T	2.53207e-05	1.90869	-1.13459
20311027	chr17:20311027:G:A	4.55133e-06	-1.17859e-10	-0.942109
20311035	chr17:20311035:C:T	8.04625e-06	-1.17859e-10	-0.372322
20311179	chr17:20311179:C:T	3.73438e-06	-1.17859e-10	-1.13995
20311252	chr17:20311252:T:C	7.79818e-07	-1.57253	-1.13369
20311390	chr17:20311390:G:T	4.22099e-06	-1.17859e-10	-1.01746
20311645	chr17:20311645:G:A	6.5648e-06	-1.17859e-10	-0.575805
20312039	chr17:20312039:T:G	7.66172e-07	-1.58385	-1.14003
20312115	chr17:20312115:T:G	3.73252e-06	-1.17859e-10	-1.14044
20312592	chr17:20312592:G:C	2.84549e-05	2.03106	-1.14027
20312782	chr17:20312782:T:C	2.89408e-05	2.04413	-1.13641
20313252	chr17:20313252:G:A	2.81365e-05	2.01332	-1.13378
20313615	chr17:20313615:T:C	8.65903e-07	-1.59237	-1.00914
20313809	chr17:20313809:C:T	0.0184768	8.08355	-0.716805
20314147	chr17:20314147:C:T	3.8242e-06	-1.17859e-10	-1.11618
20315738	chr17:20315738:G:A	2.74292e-06	-1.4485	-2.20336e-10
20315913	chr17:20315913:A:G	7.26645e-06	-1.17859e-10	-0.47426
20316185	chr17:20316185:C:T	4.08342e-06	-1.17859e-10	-1.05059
20316195	chr17:20316195:T:A	2.64672e-05	1.95932	-1.14094
20316228	chr17:20316228:AT:A	9.68014e-07	-1.36198	-1.12805
20316557	chr17:20316557:G:C	5.16989e-06	-1.17859e-10	-0.814677
20317504	chr17:20317504:C:T	0.0180741	7.99989	-0.655181
20317736	chr17:20317736:A:AC	3.86283e-06	-1.17859e-10	-1.10613
20318015	chr17:20318015:T:C	9.49873e-06	0.833377	-1.03975
20318079	chr17:20318079:A:G	7.95564e-07	-1.54567	-1.14056
20318087	chr17:20318087:A:G	8.088e-07	-1.5354	-1.13433
20318157	chr17:20318157:A:G	4.44654e-06	-1.17859e-10	-0.965402
20319699	chr17:20319699:T:C	4.5907e-06	-1.17859e-10	-0.933496
20319839	chr17:20319839:G:C	1.3778e-06	-1.59409	-0.542947
20320327	chr17:20320327:T:C	1.68321e-05	-1.17859e-10	0.365757
20320820	chr17:20320820:A:G	4.02434e-06	-1.17859e-10	-1.06517
20321036	chr17:20321036:C:T	6.69499e-06	0.584428	-1.1406
20321456	chr17:20321456:C:T	3.80924e-06	-1.17859e-10	-1.1201
20321673	chr17:20321673:C:T	8.31291e-06	-1.17859e-10	-0.339718
20321686	chr17:20321686:C:T	9.30069e-06	-1.17859e-10	-0.227439
20321822	chr17:20321822:CA:C	1.38924e-06	-1.16233	-0.966445
20322599	chr17:20322599:A:C	5.63583e-06	0.392134	-1.12052
20322852	chr17:20322852:T:C	1.36127e-06	-1.01785	-1.13126
20322945	chr17:20322945:A:T	1.42762e-05	-1.17859e-10	0.201063
20323779	chr17:20323779:T:C	1.52839e-06	-1.5936	-0.439716
20324296	chr17:20324296:A:G	0.000111719	2.74895	-0.490485
20324484	chr17:20324484:A:G	9.93656e-05	2.64831	-0.507035
20324563	chr17:20324563:G:A	1.396e-06	-1.16691	-0.957012
20324572	chr17:20324572:T:C	6.92054e-06	-1.17859e-10	-0.523034
20324806	chr17:20324806:C:T	5.49395e-06	-1.17859e-10	-0.75388
20325083	chr17:20325083:G:A	3.9091e-06	-1.17859e-10	-1.09422
20325239	chr17:20325239:A:G	0.000889715	5.05428	-0.720909
20325334	chr17:20325334:A:C	3.18917e-06	-1.29777	-2.20336e-10
20325482	chr17:20325482:A:G	4.00314e-06	-1.17859e-10	-1.07045
20326036	chr17:20326036:A:G	1.33067e-06	-1.20202	-0.969825
20326408	chr17:20326408:T:G	4.51999e-06	-1.17859e-10	-0.949018
20326651	chr17:20326651:C:T	3.91184e-06	-1.17859e-10	-1.09352
20327468	chr17:20327468:T:C	1.41085e-05	0.189247	-2.20336e-10
20327605	chr17:20327605:G:A	4.84361e-06	-1.17859e-10	-0.879868
20327629	chr17:20327629:T:C	5.98506e-06	-1.4693	0.801034
20327671	chr17:20327671:A:G	1.64387e-06	-0.847256	-1.11322
20327737	chr17:20327737:G:A	6.68354e-06	-1.17859e-10	-0.55788
20328143	chr17:20328143:A:G	8.65475e-07	-1.56079	-1.04122
20328148	chr17:20328148:G:C	8.2157e-07	-1.56369	-1.09038
20328556	chr17:20328556:C:T	1.2226e-06	-1.59038	-0.666171
20328880	chr17:20328880:A:C	1.81546e-05	1.58232	-1.14092
20331192	chr17:20331192:G:T	0.0160726	8.30089	-1.07355
20331214	chr17:20331214:G:A	1.75408e-05	1.53168	-1.12468
20331316	chr17:20331316:A:G	5.4888e-06	-1.17859e-10	-0.754819
20331339	chr17:20331339:T:TA	1.41017e-06	-1.1767	-0.937124
20333020	chr17:20333020:C:T	3.86306e-06	-1.17859e-10	-1.10607
20333119	chr17:20333119:C:T	1.22105e-06	-1.58283	-0.674985
20333837	chr17:20333837:A:C	8.49374e-06	-0.318198	-2.20336e-10
20333948	chr17:20333948:G:A	8.08669e-07	-1.5322	-1.1377
20334587	chr17:20334587:A:T	4.79917e-06	-1.17859e-10	-0.889084
20334651	chr17:20334651:G:T	3.78201e-06	-1.17859e-10	-1.12727
20334747	chr17:20334747:G:A	9.2806e-07	-1.44262	-1.08956
20334771	chr17:20334771:A:C	1.78525e-05	-1.17859e-10	0.424614
20334861	chr17:20334861:T:C	3.08969e-06	-1.32946	-2.20336e-10
20334915	chr17:20334915:C:T	3.82444e-06	-1.17859e-10	-1.11612
20335062	chr17:20335062:G:A	5.65102e-06	-0.725692	-2.20336e-10
20335301	chr17:20335301:TA:T	6.36569e-06	-1.17859e-10	-0.606606
20336556	chr17:20336556:C:T	1.23915e-05	-1.17859e-10	0.0594854
20336766	chr17:20336766:A:C	6.08717e-06	-1.17859e-10	-0.651344
20338176	chr17:20338176:G:A	5.09111e-06	-1.17859e-10	-0.830033
20338194	chr17:20338194:A:G	3.75321e-06	-1.17859e-10	-1.13492
20339208	chr17:20339208:G:A	7.85676e-07	-1.56856	-1.13017
20340360	chr17:20340360:A:G	5.80545e-06	-1.17859e-10	-0.698732
20341176	chr17:20341176:A:T	3.76532e-06	-1.17859e-10	-1.1317
20341635	chr17:20341635:A:C	1.32596e-06	-1.59424	-0.581153
20341760	chr17:20341760:C:G	1.93327e-05	1.63562	-1.13135
20341908	chr17:20341908:C:T	3.73607e-06	-1.17859e-10	-1.13949
20342207	chr17:20342207:T:C	1.58791e-06	-1.14941	-0.845699
20342601	chr17:20342601:G:A	6.65947e-06	-1.17859e-10	-0.561488
20343488	chr17:20343488:AT:A	3.79859e-06	-1.17859e-10	-1.1229
20344115	chr17:20344115:G:A	3.79328e-06	-1.17859e-10	-1.1243
20344122	chr17:20344122:T:G	3.87151e-06	-1.17859e-10	-1.10388
20344590	chr17:20344590:A:C	3.78494e-06	-1.17859e-10	-1.1265
20345646	chr17:20345646:G:A	5.88567e-06	-1.17859e-10	-0.685007
20346426	chr17:20346426:C:T	3.87556e-06	-1.17859e-10	-1.10284
20346956	chr17:20346956:TA:T	1.30686e-06	-1.59438	-0.595518
20347380	chr17:20347380:G:A	6.08647e-06	-0.65146	-2.20336e-10
20347771	chr17:20347771:A:G	2.69369e-06	-1.46662	-2.20336e-10
20347938	chr17:20347938:A:C	6.68108e-06	-1.17859e-10	-0.558248
20347967	chr17:20347967:C:T	7.64078e-07	-1.58936	-1.13726
20347968	chr17:20347968:G:A	0.0158987	7.91326	-0.696796
20348096	chr17:20348096:G:A	1.56149e-05	-1.17859e-10	0.2907
20348251	chr17:20348251:GAGT:G	9.10913e-07	-1.41046	-1.14037
20348502	chr17:20348502:T:A	0.000114647	2.72532	-0.440993
20348876	chr17:20348876:G:A	3.80045e-06	-1.17859e-10	-1.12241
20349820	chr17:20349820:T:C	5.33957e-06	-1.17859e-10	-0.782383
20350308	chr17:20350308:A:G	3.80147e-06	-1.17859e-10	-1.12214
20351285	chr17:20351285:A:G	6.61522e-05	2.67789	-0.943456
20351942	chr17:20351942:A:G	4.4752e-06	-1.17859e-10	-0.958976
20352400	chr17:20352400:A:G	5.89164e-06	-1.17859e-10	-0.683994
20352716	chr17:20352716:G:A	3.75877e-06	-1.17859e-10	-1.13344
20353069	chr17:20353069:T:G	1.07573e-06	-1.30827	-1.07626
20353525	chr17:20353525:G:A	4.4853e-06	-0.956723	-2.20336e-10
20353619	chr17:20353619:G:A	6.82314e-06	-1.17859e-10	-0.537208
20355159	chr17:20355159:G:A	3.50162e-06	-1.2043	-2.20336e-10
20355369	chr17:20355369:A:G	1.3264e-06	-1.59403	-0.581037
20355577	chr17:20355577:T:C	1.45829e-05	1.20276	-0.980432
20356362	chr17:20356362:C:G	3.92873e-06	-1.17859e-10	-1.08921
20356522	chr17:20356522:G:A	5.74758e-06	-1.17859e-10	-0.708748
20356616	chr17:20356616:T:C	3.73784e-06	-1.17859e-10	-1.13902
20356781	chr17:20356781:C:T	3.7976e-06	-1.17859e-10	-1.12316
20356873	chr17:20356873:A:G	7.23945e-05	2.73126	-0.906655
20357293	chr17:20357293:T:C	4.51156e-06	-1.17859e-10	-0.950886
20357685	chr17:20357685:T:C	6.82494e-06	-1.17859e-10	-0.536945
20357788	chr17:20357788:A:G	1.22355e-06	-1.59312	-0.662655
20358410	chr17:20358410:G:A	6.64534e-06	-0.563612	-2.20336e-10
20359916	chr17:20359916:C:A	9.9267e-06	-1.17859e-10	-0.1623
20359978	chr17:20359978:G:A	1.59925e-06	-1.59409	-0.393909
20360020	chr17:20360020:G:A	4.10687e-06	-1.17859e-10	-1.04487
20361130	chr17:20361130:G:A	7.65917e-07	-1.58328	-1.14093
20361228	chr17:20361228:G:T	1.0734e-05	-1.17859e-10	-0.0841078
20361260	chr17:20361260:T:C	3.73111e-06	-1.17859e-10	-1.14082
20362574	chr17:20362574:G:A	0.000157463	3.0122	-0.41054
20362640	chr17:20362640:C:A	2.62341e-06	-1.49305	-2.20336e-10
20363763	chr17:20363763:C:T	4.14428e-06	-1.17859e-10	-1.0358
20364009	chr17:20364009:T:C	5.95413e-06	-0.673443	-2.20336e-10
20365930	chr17:20365930:A:G	8.14276e-07	-1.52393	-1.13905
20368940	chr17:20368940:C:T	3.90809e-06	-1.17859e-10	-1.09448
20369837	chr17:20369837:G:T	3.87608e-06	-1.1027	-2.20336e-10
20371299	chr17:20371299:A:G	3.84255e-06	-1.17859e-10	-1.11139
20371492	chr17:20371492:G:C	1.28457e-06	-1.59413	-0.612975
20372134	chr17:20372134:G:A	0.0118591	7.73951	-0.816186
20372886	chr17:20372886:CCT:C	7.28699e-06	-0.471438	-2.20336e-10
20373879	chr17:20373879:T:C	5.4539e-06	-1.17859e-10	-0.761196
20373972	chr17:20373972:G:A	1.82257e-05	1.58213	-1.13682
20374239	chr17:20374239:T:TGGTG	8.53765e-06	-1.17859e-10	-0.313043
20374240	chr17:20374240:A:G	8.55047e-06	-1.17859e-10	-0.311541
20374440	chr17:20374440:G:T	6.77768e-06	-1.17859e-10	-0.543892
20374631	chr17:20374631:T:A	3.79457e-06	-1.17859e-10	-1.12396
20374950	chr17:20374950:A:G	8.51924e-06	-1.17859e-10	-0.315201
20375362	chr17:20375362:A:G	5.03066e-06	-1.17859e-10	-0.841976
20375365	chr17:20375365:G:A	5.25942e-06	-0.797507	-2.20336e-10
20375898	chr17:20375898:GTC:G	3.80457e-06	-1.17859e-10	-1.12133
20376393	chr17:20376393:C:T	3.99589e-06	-1.17859e-10	-1.07226
20376520	chr17:20376520:C:G	7.92149e-07	-1.54976	-1.14077
20376543	chr17:20376543:C:T	4.01605e-06	-1.06723	-2.20336e-10
20376644	chr17:20376644:TC:T	9.31018e-06	0.8588	-1.08522
20377169	chr17:20377169:G:A	6.68569e-06	-1.17859e-10	-0.557559
20377209	chr17:20377209:G:C	0.012603	7.99727	-1.01311
20377469	chr17:20377469:G:A	2.16227e-05	1.75441	-1.13819
20377922	chr17:20377922:G:T	4.30819e-06	-0.99701	-2.20336e-10
20378020	chr17:20378020:A:G	4.51571e-06	-1.17859e-10	-0.949965
20378525	chr17:20378525:GT:G	3.75002e-06	-1.17859e-10	-1.13577
20379069	chr17:20379069:C:T	4.81543e-06	-1.17859e-10	-0.885702
20379227	chr17:20379227:G:A	1.36506e-06	-1.59388	-0.552451
20379739	chr17:20379739:A:G	2.9663e-06	-1.37021	-2.20336e-10
20380477	chr17:20380477:A:G	1.19397e-05	-1.17859e-10	0.0223395
20380516	chr17:20380516:G:A	2.92764e-06	-1.38333	-2.20336e-10
20381985	chr17:20381985:TC:T	1.41967e-06	-1.21431	-0.892792
20382038	chr17:20382038:G:C	8.94064e-07	-1.43184	-1.13767
20382767	chr17:20382767:G:A	1.5015e-06	-0.947416	-1.10365
20383964	chr17:20383964:T:TC	5.28862e-06	-0.791971	-2.20336e-10
20384364	chr17:20384364:T:G	4.61139e-06	-1.17859e-10	-0.928998
20384590	chr17:20384590:A:G	6.08619e-06	-1.17859e-10	-0.651506
20384785	chr17:20384785:A:G	1.05042e-06	-1.5896	-0.818741
20384812	chr17:20384812:G:T	6.01065e-06	-1.17859e-10	-0.663995
20384861	chr17:20384861:G:A	4.24669e-06	-1.17859e-10	-1.01139
20384981	chr17:20384981:C:T	2.94258e-05	1.97096	-1.04662
20385050	chr17:20385050:T:A	1.07145e-06	-1.59338	-0.795132
20385051	chr17:20385051:T:A	6.43153e-05	2.80465	-1.09838
20385054	chr17:20385054:T:A	1.7717e-05	-1.17859e-10	0.416995
20385114	chr17:20385114:G:A	4.95183e-06	-1.17859e-10	-0.857772
20385355	chr17:20385355:A:G	3.86198e-06	-1.17859e-10	-1.10635
20385432	chr17:20385432:A:G	1.14993e-06	-1.58549	-0.732331
20385587	chr17:20385587:T:C	2.68417e-05	1.95234	-1.11991
20386099	chr17:20386099:C:T	4.0003e-06	-1.17859e-10	-1.07116
20386196	chr17:20386196:A:G	3.76212e-06	-1.17859e-10	-1.13254
20386281	chr17:20386281:C:T	1.54987e-06	-1.18035	-0.839009
20386377	chr17:20386377:C:T	2.98469e-06	-1.36403	-2.20336e-10
20386856	chr17:20386856:T:C	3.91841e-06	-1.09184	-2.20336e-10
20387021	chr17:20387021:G:A	2.80655e-05	1.99902	-1.12201
20387201	chr17:20387201:C:T	3.74456e-06	-1.17859e-10	-1.13722
20387516	chr17:20387516:G:A	0.00868237	7.64509	-1.03357
20387517	chr17:20387517:G:A	4.03581e-06	-1.17859e-10	-1.06232
20387706	chr17:20387706:G:A	0.000101297	3.14642	-0.985891
20387794	chr17:20387794:T:C	8.67654e-06	-1.17859e-10	-0.296905
20387944	chr17:20387944:A:G	1.43778e-06	-1.59176	-0.502668
20388315	chr17:20388315:G:C	3.80572e-06	-1.17859e-10	-1.12102
20388422	chr17:20388422:T:C	0.000117935	3.23173	-0.919125
20388560	chr17:20388560:C:T	6.60076e-06	-1.17859e-10	-0.570343
20388647	chr17:20388647:A:G	3.73478e-06	-1.17859e-10	-1.13984
20389082	chr17:20389082:A:G	9.54723e-07	-1.40615	-1.09772
20389900	chr17:20389900:A:G	5.80927e-06	-1.17859e-10	-0.698074
20391401	chr17:20391401:AAAT:A	2.63355e-06	-1.4892	-2.20336e-10
20391988	chr17:20391988:T:C	2.33642e-05	1.82847	-1.1348
20392016	chr17:20392016:C:T	4.69109e-06	-1.17859e-10	-0.911863
20394011	chr17:20394011:A:G	4.4489e-06	-1.17859e-10	-0.964872
20396446	chr17:20396446:A:G	4.0207e-06	-1.17859e-10	-1.06607
20396971	chr17:20396971:T:C	5.58113e-06	-1.17859e-10	-0.738137
20397136	chr17:20397136:T:C	4.62835e-06	-1.17859e-10	-0.925327
20397523	chr17:20397523:T:G	6.22388e-06	-0.629134	-2.20336e-10
20398370	chr17:20398370:G:T	4.88043e-06	-1.1207	0.248401
20398640	chr17:20398640:C:T	2.16251e-05	1.75714	-1.14081
20398679	chr17:20398679:T:TA	4.62049e-06	-1.17859e-10	-0.927027
20398732	chr17:20398732:T:C	1.34694e-06	-1.5903	-0.569391
20398836	chr17:20398836:C:T	1.42828e-05	-1.17859e-10	0.201526
20398900	chr17:20398900:C:T	0.000772101	4.6942	-0.50261
20399432	chr17:20399432:A:G	4.5381e-06	-1.17859e-10	-0.94502
20399502	chr17:20399502:A:C	4.00971e-06	-1.17859e-10	-1.06881
20399894	chr17:20399894:T:A	4.48666e-06	-1.17859e-10	-0.956419
20402152	chr17:20402152:A:G	1.25459e-05	-1.17859e-10	0.071868
20403913	chr17:20403913:TC:T	3.99614e-06	-1.17859e-10	-1.0722
20404487	chr17:20404487:A:G	8.80048e-06	-1.17859e-10	-0.282722
20404505	chr17:20404505:C:T	2.00902e-05	-1.17859e-10	0.542702
20404629	chr17:20404629:G:A	9.43379e-07	-1.45902	-1.0568
20406314	chr17:20406314:A:G	3.01219e-06	-1.35486	-2.20336e-10
20406759	chr17:20406759:T:C	2.1243e-05	1.72042	-1.12193
20406885	chr17:20406885:G:A	3.77076e-06	-1.17859e-10	-1.13025
20407253	chr17:20407253:G:A	3.77287e-06	-1.17859e-10	-1.12969
20407325	chr17:20407325:A:T	9.94362e-07	-1.32567	-1.13752
20407514	chr17:20407514:A:G	3.8904e-06	-1.17859e-10	-1.09902
20408482	chr17:20408482:A:G	2.19127e-05	-1.17859e-10	0.629536
20408644	chr17:20408644:C:T	1.12655e-05	-1.17859e-10	-0.0357807
20410653	chr17:20410653:T:C	2.02479e-05	-1.17859e-10	0.550523
20411696	chr17:20411696:G:A	1.42459e-06	-1.58141	-0.52224
20411718	chr17:20411718:G:A	2.0331e-05	-1.17859e-10	0.55462
20411820	chr17:20411820:T:C	1.52096e-05	-1.17859e-10	0.2644
20413531	chr17:20413531:A:G	6.4062e-06	-1.17859e-10	-0.600262
20414926	chr17:20414926:C:G	4.87364e-06	-1.17859e-10	-0.873688
20415028	chr17:20415028:G:T	9.76506e-07	-1.35881	-1.12249
20415030	chr17:20415030:C:T	9.88475e-07	-1.34503	-1.12409
20415072	chr17:20415072:C:G	5.21851e-06	-1.17859e-10	-0.805316
20415223	chr17:20415223:T:G	4.51542e-06	-1.17859e-10	-0.95003
20415540	chr17:20415540:G:A	1.7701e-05	1.5567	-1.14061
20415979	chr17:20415979:A:G	4.61909e-06	-1.17859e-10	-0.927331
20417063	chr17:20417063:G:A	0.00342762	6.41323	-0.731137
20417122	chr17:20417122:T:C	2.77555e-05	1.71023	-0.844322
20417272	chr17:20417272:AAAAATAAATAAATAAAT:A	4.23215e-06	-1.17859e-10	-1.01482
20417453	chr17:20417453:T:C	0.0028676	6.56738	-1.06368
20417544	chr17:20417544:C:T	4.15017e-06	-1.17859e-10	-1.03438
20419065	chr17:20419065:G:A	4.63268e-06	-1.17859e-10	-0.924393
20419376	chr17:20419376:C:T	8.00008e-07	-1.55085	-1.12982
20419477	chr17:20419477:G:A	6.34561e-06	-1.17859e-10	-0.609765
20419689	chr17:20419689:A:T	2.37137e-06	-1.59406	-2.20336e-10
20419743	chr17:20419743:T:A	2.54683e-05	1.90698	-1.12708
20419897	chr17:20419897:A:G	3.84442e-06	-1.17859e-10	-1.11091
20419929	chr17:20419929:A:G	3.85696e-06	-1.17859e-10	-1.10765
20421430	chr17:20421430:A:G	3.91137e-06	-1.17859e-10	-1.09364
20422091	chr17:20422091:A:G	3.22718e-06	-1.28592	-2.20336e-10
20422109	chr17:20422109:T:G	9.3646e-06	-1.17859e-10	-0.220592
20422418	chr17:20422418:A:G	8.05317e-07	-1.55423	-1.11982
20422660	chr17:20422660:A:G	0.00632304	7.10337	-0.808938
20422859	chr17:20422859:T:C	8.17827e-06	0.783235	-1.13928
20423881	chr17:20423881:AGCCTCT:A	0.0109151	7.67147	-0.831093
20424069	chr17:20424069:T:C	2.53981e-06	-1.52544	-2.20336e-10
20424667	chr17:20424667:C:T	1.67474e-05	-1.17859e-10	0.360713
20424799	chr17:20424799:G:A	4.07707e-06	-1.17859e-10	-1.05215
20425656	chr17:20425656:C:T	1.63105e-05	-1.17859e-10	0.334283
20425677	chr17:20425677:A:T	1.31828e-06	-1.58328	-0.597921
20425691	chr17:20425691:C:T	1.79946e-05	-1.17859e-10	0.432543
20425739	chr17:20425739:A:G	8.18237e-07	-1.55123	-1.1069
20425755	chr17:20425755:C:G	2.37062e-06	-1.59438	-2.20336e-10
20426534	chr17:20426534:T:C	3.7683e-06	-1.17859e-10	-1.1309
20426764	chr17:20426764:C:T	1.46707e-06	-1.17578	-0.898479
20426968	chr17:20426968:C:G	4.04895e-06	-1.17859e-10	-1.05907
20427712	chr17:20427712:G:A	0.00970157	7.2642	-0.541685
20427722	chr17:20427722:G:C	4.47853e-06	-1.17859e-10	-0.958233
20427761	chr17:20427761:G:A	9.49536e-06	-1.17859e-10	-0.206725
20427818	chr17:20427818:G:A	2.72962e-06	-1.45337	-2.20336e-10
20428156	chr17:20428156:T:C	1.34478e-06	-1.57763	-0.583661
20428391	chr17:20428391:C:T	0.000111962	2.7952	-0.534569
20428437	chr17:20428437:TCA:T	0.00532391	6.84044	-0.718008
20429637	chr17:20429637:G:A	0.000109718	2.75384	-0.513454
20429948	chr17:20429948:C:T	4.88084e-06	-1.17859e-10	-0.872211
20430163	chr17:20430163:A:G	1.30989e-06	-1.53014	-0.657443
20430377	chr17:20430377:T:C	3.86664e-06	-1.10514	-2.20336e-10
20430392	chr17:20430392:T:A	7.67008e-06	-0.420201	-2.20336e-10
20430413	chr17:20430413:A:G	0.0862914	9.23184	-0.323887
20430988	chr17:20430988:A:G	3.96335e-06	-1.17859e-10	-1.08044
20431085	chr17:20431085:G:A	2.21002e-05	1.77757	-1.13951
20431621	chr17:20431621:G:A	2.42424e-06	-1.57201	-2.20336e-10
20431685	chr17:20431685:T:C	1.1433e-06	-1.57688	-0.746733
20431919	chr17:20431919:C:T	1.78791e-05	1.56641	-1.1403
20432055	chr17:20432055:A:G	9.85019e-06	-1.17859e-10	-0.170037
20433535	chr17:20433535:C:T	4.42551e-06	-1.17859e-10	-0.970143
20433794	chr17:20433794:G:T	9.20057e-07	-1.46871	-1.07213
20434204	chr17:20434204:T:C	2.00007e-05	1.67896	-1.14072
20434342	chr17:20434342:C:T	4.34715e-06	-1.17859e-10	-0.988007
20434441	chr17:20434441:GGGCTGGA:G	3.73915e-06	-1.17859e-10	-1.13867
20434988	chr17:20434988:A:G	3.90918e-06	-1.17859e-10	-1.0942
20435433	chr17:20435433:T:C	7.84626e-07	-1.56661	-1.13346
20436927	chr17:20436927:A:G	3.92251e-06	-1.17859e-10	-1.0908
20437212	chr17:20437212:G:A	1.00362e-05	-1.17859e-10	-0.151331
20437692	chr17:20437692:G:A	9.33692e-06	0.903755	-1.12731
20437742	chr17:20437742:C:T	7.64434e-07	-1.58705	-1.1391
20438125	chr17:20438125:G:C	3.75221e-06	-1.17859e-10	-1.13518
20438820	chr17:20438820:G:A	1.35293e-06	-1.02053	-1.13473
20439033	chr17:20439033:A:T	2.3498e-05	1.83077	-1.13138
20439225	chr17:20439225:A:C	2.50412e-05	-1.17859e-10	0.762994
20439230	chr17:20439230:A:C	2.1242e-05	-1.17859e-10	0.598451
20440959	chr17:20440959:G:A	7.97208e-07	-1.59439	-1.08978
20444217	chr17:20444217:G:GT	1.05554e-05	-1.17859e-10	-0.100893
20444796	chr17:20444796:T:A	5.89851e-06	-1.17859e-10	-0.682827
20447655	chr17:20447655:G:A	0.0637029	8.37345	0.231013
20448010	chr17:20448010:G:A	3.92428e-06	-1.17859e-10	-1.09034
20448145	chr17:20448145:G:A	2.2662e-05	1.76396	-1.1008
20448462	chr17:20448462:G:A	3.93133e-06	-1.17859e-10	-1.08855
20449211	chr17:20449211:T:C	2.23506e-05	1.75753	-1.1082
20450380	chr17:20450380:C:T	3.81658e-06	-1.17859e-10	-1.11817
20454168	chr17:20454168:AG:A	3.81526e-06	-1.17859e-10	-1.11852
20458455	chr17:20458455:G:A	7.88019e-07	-1.55701	-1.13875
20458606	chr17:20458606:T:C	1.10538e-05	0.894329	-0.949079
20464781	chr17:20464781:C:T	4.5211e-06	-1.17859e-10	-0.948773
20464911	chr17:20464911:G:A	2.44509e-06	-1.56344	-2.20336e-10
20466101	chr17:20466101:G:A	4.72803e-06	-1.17859e-10	-0.90402
20466163	chr17:20466163:A:G	2.23745e-05	-1.17859e-10	0.650396
20466177	chr17:20466177:G:A	8.51202e-07	-1.58714	-1.03149
20467737	chr17:20467737:T:A	7.6869e-07	-1.59426	-1.12634
20467744	chr17:20467744:C:T	1.07016e-06	-1.26643	-1.12329
20468239	chr17:20468239:T:C	5.47839e-06	-1.17859e-10	-0.756717
20468478	chr17:20468478:G:A	3.47708e-06	-1.21133	-2.20336e-10
20468503	chr17:20468503:A:G	4.49368e-06	-1.17859e-10	-0.954857
20469099	chr17:20469099:C:CCA	3.7479e-06	-1.17859e-10	-1.13633
20470920	chr17:20470920:A:G	4.45996e-06	-1.17859e-10	-0.962387
20472370	chr17:20472370:A:G	2.7461e-05	1.99074	-1.1355
20473560	chr17:20473560:C:T	3.77324e-06	-1.17859e-10	-1.12959
20473619	chr17:20473619:C:T	1.02979e-05	-1.17859e-10	-0.125589
20474882	chr17:20474882:G:A	7.59295e-07	-1.59365	-1.13924
20475391	chr17:20475391:G:C	6.49687e-06	-1.17859e-10	-0.586207
20476372	chr17:20476372:G:A	3.73225e-06	-1.17859e-10	-1.14052
20476569	chr17:20476569:G:A	3.90586e-06	-1.17859e-10	-1.09505
20476581	chr17:20476581:G:A	3.02675e-06	-1.35004	-2.20336e-10
20476707	chr17:20476707:G:C	1.35616e-05	-1.17859e-10	0.149713
20476827	chr17:20476827:C:G	3.19887e-05	2.12581	-1.11795
20476957	chr17:20476957:C:T	4.8626e-06	-1.17859e-10	-0.875955
20477104	chr17:20477104:A:G	1.1394e-05	-1.17859e-10	-0.0244388
20477140	chr17:20477140:C:T	2.1314e-05	1.17061	-0.568772
20477301	chr17:20477301:T:A	3.73315e-05	-1.17859e-10	1.16231
20477343	chr17:20477343:G:A	3.14648e-05	2.10023	-1.10889
20478679	chr17:20478679:T:C	4.36506e-06	-0.983895	-2.20336e-10
20478991	chr17:20478991:T:G	1.4208e-06	-1.21851	-0.887795
20479201	chr17:20479201:G:A	1.2551e-06	-1.13335	-1.09697
20479694	chr17:20479694:G:A	4.38289e-06	-0.630098	-0.349721
20479744	chr17:20479744:T:C	0.000174325	3.83191	-1.12851
20479771	chr17:20479771:C:T	2.48495e-06	-1.54727	-2.20336e-10
20479804	chr17:20479804:C:T	1.8222e-06	-1.17789	-0.67959
20480381	chr17:20480381:T:C	1.35465e-05	-1.17859e-10	0.148598
20480914	chr17:20480914:A:AT	8.73415e-06	-1.17859e-10	-0.290288
20481345	chr17:20481345:G:T	2.72797e-06	-1.45397	-2.20336e-10
20481607	chr17:20481607:G:A	2.45263e-05	1.8239	-1.08168
20482300	chr17:20482300:T:A	4.25267e-06	-1.17859e-10	-1.00998
20483520	chr17:20483520:A:T	1.08346e-05	-1.17859e-10	-0.0747814
20483589	chr17:20483589:C:CA	1.29545e-05	-1.17859e-10	0.103913
20483901	chr17:20483901:T:C	4.29374e-06	-1.17859e-10	-1.00037
20488587	chr17:20488587:A:G	8.44355e-07	-1.48622	-1.14049
20488666	chr17:20488666:C:T	3.73135e-06	-1.17859e-10	-1.14076
20488782	chr17:20488782:G:A	1.21447e-05	0.946965	-0.907603
20489207	chr17:20489207:A:C	4.10376e-06	-1.17859e-10	-1.04562
20492232	chr17:20492232:AG:A	5.74586e-06	-1.17859e-10	-0.709048
20493085	chr17:20493085:C:T	1.01951e-06	-1.29865	-1.13955
20493294	chr17:20493294:C:T	3.85317e-06	-1.17859e-10	-1.10863
20495713	chr17:20495713:C:T	2.94591e-06	-1.37711	-2.20336e-10
20497538	chr17:20497538:TC:T	2.03582e-06	-0.60896	-1.13767
20497816	chr17:20497816:C:T	2.74653e-06	-1.44719	-2.20336e-10
20498140	chr17:20498140:C:A	1.19091e-06	-1.18204	-1.10078
20498231	chr17:20498231:T:C	3.12822e-06	-1.31706	-2.20336e-10
20498545	chr17:20498545:AAG:A	4.08743e-06	-1.17859e-10	-1.04961
20499062	chr17:20499062:G:A	2.02501e-06	-0.655926	-1.09603
20499183	chr17:20499183:C:T	1.21613e-06	-1.27555	-0.986301
20500030	chr17:20500030:G:A	1.3431e-06	-1.02672	-1.13583
20500038	chr17:20500038:T:C	5.41967e-06	-1.17859e-10	-0.767494
20500155	chr17:20500155:C:T	1.38848e-06	-0.999748	-1.12957
20500169	chr17:20500169:A:C	3.64812e-06	-0.0224621	-1.14085
20500837	chr17:20500837:G:A	3.73383e-06	-1.17859e-10	-1.14009
20501764	chr17:20501764:CTG:C	3.88951e-06	-1.17859e-10	-1.09924
20501908	chr17:20501908:GC:G	0.000139608	1.93756	0.543756
20513993	chr17:20513993:C:T	4.11377e-06	-1.17859e-10	-1.04319
20514662	chr17:20514662:C:T	8.26407e-07	-1.51436	-1.13383
20515453	chr17:20515453:C:T	3.82706e-06	-1.17859e-10	-1.11543
20519124	chr17:20519124:C:T	3.75577e-06	-1.17859e-10	-1.13423
20522529	chr17:20522529:C:T	6.96957e-06	-0.515975	-2.20336e-10
20522659	chr17:20522659:T:C	4.63946e-06	-1.17859e-10	-0.92293
20522806	chr17:20522806:T:C	2.88328e-06	-1.05454	-0.344057
20523109	chr17:20523109:T:TA	8.60799e-06	-1.17859e-10	-0.304837
20523134	chr17:20523134:A:C	5.15808e-06	-1.17859e-10	-0.816964
20523612	chr17:20523612:C:T	3.73069e-06	-1.17859e-10	-1.14094
20523634	chr17:20523634:G:A	2.67854e-06	-1.45396	-0.0182974
20523686	chr17:20523686:C:T	4.02909e-06	-1.17859e-10	-1.06399
20524215	chr17:20524215:T:C	3.96074e-06	-1.17859e-10	-1.0811
20524292	chr17:20524292:T:C	6.74327e-06	-1.17859e-10	-0.548982
20524473	chr17:20524473:T:C	2.59793e-06	-1.50281	-2.20336e-10
20524514	chr17:20524514:G:A	3.74882e-06	-1.17859e-10	-1.13609
20525258	chr17:20525258:A:G	7.84413e-07	-1.57952	-1.12083
20525284	chr17:20525284:C:T	2.86923e-06	-1.11537	-0.288114
20525508	chr17:20525508:T:A	5.04012e-06	-1.17859e-10	-0.840098
20525563	chr17:20525563:T:C	6.21339e-06	-1.17859e-10	-0.630822
20526117	chr17:20526117:A:C	4.14965e-06	-1.17859e-10	-1.0345
20528094	chr17:20528094:G:A	4.82786e-06	-1.17859e-10	-0.883124
20528647	chr17:20528647:G:C	5.5667e-06	-1.17859e-10	-0.740726
20530693	chr17:20530693:A:G	7.23303e-06	-1.17859e-10	-0.47887
20530999	chr17:20530999:A:T	5.44335e-06	-0.763132	-2.20336e-10
20531000	chr17:20531000:G:A	3.89728e-06	-1.09725	-2.20336e-10
20531264	chr17:20531264:AGG:A	9.56931e-07	-1.46337	-1.03818
20531291	chr17:20531291:G:C	3.83412e-06	-1.17859e-10	-1.11359
20534465	chr17:20534465:G:C	4.25766e-06	-1.17859e-10	-1.00881
20534921	chr17:20534921:ACTGCCTATGAGT:A	2.09828e-06	-1.2855	-0.430908
20535107	chr17:20535107:G:T	1.35522e-05	-1.17859e-10	0.149022
20535125	chr17:20535125:A:G	5.92725e-06	-1.17859e-10	-0.677968
20535425	chr17:20535425:C:G	8.92036e-06	-1.17859e-10	-0.269192
20536005	chr17:20536005:A:G	1.55108e-05	-1.17859e-10	0.28401
20536190	chr17:20536190:A:ATACT	4.33567e-06	-1.17859e-10	-0.990651
20537071	chr17:20537071:T:A	8.06112e-06	-1.17859e-10	-0.370475
20537835	chr17:20537835:C:T	1.73687e-06	-1.06746	-0.837979
20537935	chr17:20537935:GC:G	3.33561e-05	-1.17859e-10	1.04971
20537953	chr17:20537953:C:T	1.33668e-06	-1.16721	-1.00013
20537994	chr17:20537994:G:A	1.3518e-06	-1.25081	-0.905282
20539145	chr17:20539145:AC:A	1.16804e-06	-1.23062	-1.07158
20539750	chr17:20539750:TATC:T	3.81967e-06	-1.17859e-10	-1.11736
20540824	chr17:20540824:T:C	3.89813e-06	-1.17859e-10	-1.09703
20540989	chr17:20540989:C:T	2.48018e-06	-1.5492	-2.20336e-10
20542700	chr17:20542700:C:A	3.73279e-06	-1.17859e-10	-1.14037
20553159	chr17:20553159:G:T	1.63914e-05	-1.17859e-10	0.339228
20553165	chr17:20553165:G:A	2.43362e-05	-1.17859e-10	0.734438
20553209	chr17:20553209:G:C	5.06979e-05	1.9757	-0.50734
20554026	chr17:20554026:G:GC	3.7341e-06	-1.17859e-10	-1.14002
20554267	chr17:20554267:G:A	7.14318e-06	-0.0232629	-0.468107
20554279	chr17:20554279:C:T	4.18369e-06	-1.17859e-10	-1.02633
20554525	chr17:20554525:C:T	3.95432e-06	-1.17859e-10	-1.08272
20555895	chr17:20555895:T:G	1.39466e-05	-1.17859e-10	0.17771
20555899	chr17:20555899:A:C	1.39347e-05	-1.17859e-10	0.176856
20556006	chr17:20556006:A:C	1.242e-06	-1.15257	-1.08823
20556025	chr17:20556025:G:A	3.88446e-06	-1.17859e-10	-1.10054
20556320	chr17:20556320:A:G	4.58359e-06	-1.17859e-10	-0.935046
20556617	chr17:20556617:C:G	3.81051e-06	-1.17859e-10	-1.11977
20556634	chr17:20556634:A:G	2.28428e-06	-0.580401	-1.05108
20556668	chr17:20556668:C:T	3.80024e-06	-1.17859e-10	-1.12246
20556714	chr17:20556714:C:T	3.73368e-06	-1.17859e-10	-1.14013
20557053	chr17:20557053:T:C	9.41432e-07	-1.42857	-1.08931
20557104	chr17:20557104:G:A	2.00426e-06	-0.654021	-1.10823
20557293	chr17:20557293:C:T	1.97497e-06	-0.721396	-1.05558
20557747	chr17:20557747:G:A	1.92659e-06	-0.703362	-1.09841
20557769	chr17:20557769:A:G	2.30711e-06	-0.561943	-1.05959
20557798	chr17:20557798:A:G	4.27201e-06	-1.17859e-10	-1.00544
20557840	chr17:20557840:T:C	3.81109e-06	-1.17859e-10	-1.11961
20559445	chr17:20559445:A:G	2.05091e-05	1.03159	-0.468249
20559532	chr17:20559532:C:T	3.92499e-06	-1.17859e-10	-1.09016
20559900	chr17:20559900:G:A	1.82802e-05	-1.17859e-10	0.44829
20559935	chr17:20559935:C:T	1.99509e-06	-0.633751	-1.13309
20560096	chr17:20560096:G:A	8.27289e-06	-1.17859e-10	-0.344544
20561437	chr17:20561437:T:C	4.28258e-06	-1.17859e-10	-1.00297
20561868	chr17:20561868:G:A	2.4774e-06	-1.55032	-2.20336e-10
20562152	chr17:20562152:C:A	4.08257e-06	-1.17859e-10	-1.0508
20562426	chr17:20562426:G:T	3.94004e-06	-1.17859e-10	-1.08634
20562681	chr17:20562681:T:A	5.45345e-06	-1.17859e-10	-0.761279
20563024	chr17:20563024:T:C	3.23854e-06	-1.28241	-2.20336e-10
20563093	chr17:20563093:A:C	4.80426e-06	-1.17859e-10	-0.888025
20563276	chr17:20563276:C:T	4.6047e-06	-1.17859e-10	-0.930451
20563278	chr17:20563278:G:T	4.61185e-06	-1.17859e-10	-0.928899
20563837	chr17:20563837:A:G	3.79009e-06	-1.17859e-10	-1.12514
20563922	chr17:20563922:T:C	4.80957e-06	-1.17859e-10	-0.886921
20563962	chr17:20563962:A:C	1.95162e-05	-1.17859e-10	0.513718
20564103	chr17:20564103:A:T	4.71665e-06	-1.17859e-10	-0.90643
20564441	chr17:20564441:T:C	4.30506e-06	-1.17859e-10	-0.997736
20564442	chr17:20564442:G:A	4.23827e-06	-1.17859e-10	-1.01337
20564862	chr17:20564862:T:C	4.99323e-06	-1.17859e-10	-0.849445
20565604	chr17:20565604:C:G	5.00922e-06	-1.17859e-10	-0.846248
20566295	chr17:20566295:A:G	4.98676e-06	-1.17859e-10	-0.850742
20566317	chr17:20566317:T:C	3.73174e-06	-1.17859e-10	-1.14065
20566398	chr17:20566398:G:A	4.53067e-06	-1.33486	0.388201
20566751	chr17:20566751:G:C	4.0695e-06	-1.17859e-10	-1.05401
20567050	chr17:20567050:G:C	3.883e-06	-1.17859e-10	-1.10092
20567366	chr17:20567366:A:G	1.82146e-05	1.58434	-1.13964
20567848	chr17:20567848:G:A	4.45932e-06	-1.17859e-10	-0.962532
20567863	chr17:20567863:A:G	3.73859e-06	-1.17859e-10	-1.13882
20568532	chr17:20568532:G:A	3.764e-06	-1.17859e-10	-1.13205
20568792	chr17:20568792:A:G	3.87173e-06	-1.17859e-10	-1.10383
20569025	chr17:20569025:G:T	3.75143e-06	-1.17859e-10	-1.13539
20569217	chr17:20569217:T:C	4.35885e-06	-1.17859e-10	-0.98532
20569511	chr17:20569511:C:T	3.97704e-06	-1.17859e-10	-1.07699
20570001	chr17:20570001:A:G	4.11195e-06	-1.17859e-10	-1.04363
20571107	chr17:20571107:C:T	4.84193e-06	-1.17859e-10	-0.880215
20571652	chr17:20571652:G:T	3.94596e-06	-1.17859e-10	-1.08484
20572457	chr17:20572457:C:A	4.92178e-06	-1.17859e-10	-0.863857
20572752	chr17:20572752:C:T	4.24503e-06	-1.17859e-10	-1.01178
20573197	chr17:20573197:T:C	3.83243e-06	-1.17859e-10	-1.11403
20573198	chr17:20573198:G:T	5.30712e-06	-0.788479	-2.20336e-10
20573247	chr17:20573247:A:T	1.69857e-06	-0.835893	-1.09185
20573847	chr17:20573847:T:G	3.80167e-06	-1.17859e-10	-1.12209
20574501	chr17:20574501:TG:T	3.74342e-06	-1.17859e-10	-1.13753
20574981	chr17:20574981:T:C	5.31215e-06	-1.17859e-10	-0.787531
20575405	chr17:20575405:C:T	3.88954e-06	-1.17859e-10	-1.09924
20576180	chr17:20576180:GC:G	4.09822e-06	-1.17859e-10	-1.04697
20576372	chr17:20576372:C:T	3.98122e-06	-1.17859e-10	-1.07594
20576414	chr17:20576414:C:T	9.88399e-06	-1.17859e-10	-0.166612
20577775	chr17:20577775:A:T	3.75211e-06	-1.17859e-10	-1.13521
20577844	chr17:20577844:G:A	4.03261e-06	-1.17859e-10	-1.06311
20578249	chr17:20578249:A:G	3.85296e-06	-1.17859e-10	-1.10869
20579942	chr17:20579942:G:A	2.96987e-06	-1.36901	-2.20336e-10
20580505	chr17:20580505:G:A	4.04386e-06	-1.17859e-10	-1.06033
20580569	chr17:20580569:T:C	3.7369e-06	-1.17859e-10	-1.13927
20581595	chr17:20581595:G:A	5.46034e-06	-0.760018	-2.20336e-10
20581907	chr17:20581907:G:T	3.74611e-06	-1.17859e-10	-1.13681
20582199	chr17:20582199:C:T	2.26435e-06	-0.607559	-1.03268
20583216	chr17:20583216:G:A	1.45916e-06	-1.29431	-0.78536
20583717	chr17:20583717:A:C	4.83039e-06	-1.17859e-10	-0.8826
20583806	chr17:20583806:C:T	6.86413e-06	-1.17859e-10	-0.531219
20584900	chr17:20584900:A:G	6.51344e-06	-1.17859e-10	-0.58366
20585176	chr17:20585176:G:A	3.8005e-06	-1.17859e-10	-1.1224
20585322	chr17:20585322:C:T	3.7348e-06	-1.17859e-10	-1.13983
20585474	chr17:20585474:G:GTAC	9.21996e-06	0.657796	-0.893954
20585630	chr17:20585630:C:T	2.37335e-06	-1.59322	-2.20336e-10
20585766	chr17:20585766:T:A	2.46437e-06	-1.55559	-2.20336e-10
20585976	chr17:20585976:A:C	6.58475e-06	-1.17859e-10	-0.572772
20586693	chr17:20586693:G:T	1.86461e-06	-0.894517	-0.939958
20586715	chr17:20586715:C:T	3.73062e-06	-1.17859e-10	-1.14095
20586737	chr17:20586737:A:G	3.93544e-06	-1.17859e-10	-1.0875
20586801	chr17:20586801:C:T	2.41895e-06	-1.57419	-2.20336e-10
20587304	chr17:20587304:G:A	7.29053e-06	-1.17859e-10	-0.470952
20588079	chr17:20588079:C:T	4.1495e-05	-1.17859e-10	1.26804
20588257	chr17:20588257:C:T	4.13039e-06	-1.17859e-10	-1.03916
20589045	chr17:20589045:C:G	4.76672e-06	-1.17859e-10	-0.895869
20589642	chr17:20589642:G:T	8.22067e-06	-1.17859e-10	-0.350876
20590227	chr17:20590227:A:G	1.06588e-05	-1.17859e-10	-0.0911462
20590700	chr17:20590700:A:G	6.44619e-06	-0.594039	-2.20336e-10
20590791	chr17:20590791:C:T	4.25091e-06	-1.17859e-10	-1.01039
20592468	chr17:20592468:G:T	3.73498e-06	-1.17859e-10	-1.13979
20593192	chr17:20593192:T:G	4.46053e-06	-1.17859e-10	-0.96226
20593410	chr17:20593410:T:C	2.59921e-06	-0.388492	-1.11383
20593592	chr17:20593592:A:G	4.01825e-06	-1.06668	-2.20336e-10
20594327	chr17:20594327:A:G	3.73624e-06	-1.17859e-10	-1.13945
20595090	chr17:20595090:A:G	9.39512e-06	-1.17859e-10	-0.217337
20595282	chr17:20595282:A:G	3.95408e-06	-1.17859e-10	-1.08278
20595669	chr17:20595669:T:C	4.03367e-06	-1.17859e-10	-1.06285
20596069	chr17:20596069:G:A	3.75003e-06	-1.17859e-10	-1.13577
20596376	chr17:20596376:G:A	5.11567e-06	-1.17859e-10	-0.825219
20596467	chr17:20596467:T:C	3.97541e-06	-1.17859e-10	-1.0774
20597063	chr17:20597063:T:C	3.97543e-06	-1.17859e-10	-1.0774
20597068	chr17:20597068:A:C	3.78907e-06	-1.17859e-10	-1.12541
20598619	chr17:20598619:C:A	3.79116e-06	-1.17859e-10	-1.12485
20598797	chr17:20598797:C:T	5.26381e-06	-1.17859e-10	-0.796673
20598910	chr17:20598910:A:G	3.73156e-06	-1.17859e-10	-1.1407
20599746	chr17:20599746:G:A	3.85166e-06	-1.17859e-10	-1.10902
20599905	chr17:20599905:T:C	3.73535e-06	-1.17859e-10	-1.13969
20600286	chr17:20600286:G:A	9.76888e-06	-0.178326	-2.20336e-10
20600407	chr17:20600407:C:T	4.08228e-06	-1.17859e-10	-1.05087
20602861	chr17:20602861:A:C	3.83831e-06	-1.17859e-10	-1.1125
20602943	chr17:20602943:G:A	3.81374e-06	-1.17859e-10	-1.11892
20603287	chr17:20603287:C:T	4.4478e-06	-1.17859e-10	-0.965118
20603681	chr17:20603681:C:T	3.75878e-06	-1.17859e-10	-1.13343
20604401	chr17:20604401:T:C	4.47005e-06	-1.17859e-10	-0.960129
20604741	chr17:20604741:G:A	4.04469e-06	-1.17859e-10	-1.06012
20605096	chr17:20605096:G:T	1.83582e-06	-0.748168	-1.10187
20605422	chr17:20605422:G:A	2.99951e-06	-1.35908	-2.20336e-10
20605547	chr17:20605547:A:G	4.30415e-06	-1.17859e-10	-0.997947
20606292	chr17:20606292:C:T	2.55638e-06	-0.379337	-1.1396
20606324	chr17:20606324:C:CA	2.58363e-06	-1.50833	-2.20336e-10
20606609	chr17:20606609:C:T	4.23847e-06	-1.17859e-10	-1.01333
20606818	chr17:20606818:C:T	2.30476e-06	-0.535381	-1.08717
20608020	chr17:20608020:T:C	2.85067e-06	-0.269079	-1.1409
20608735	chr17:20608735:G:A	4.49576e-06	-1.17859e-10	-0.954392
20608901	chr17:20608901:T:C	4.51448e-06	-0.0106233	-0.939614
20608998	chr17:20608998:T:C	5.80906e-06	-1.17859e-10	-0.698109
20609105	chr17:20609105:TTC:T	1.3269e-06	-1.31142	-0.86326
20609133	chr17:20609133:T:C	1.26031e-06	-1.16822	-1.05795
20609728	chr17:20609728:A:G	4.7703e-05	2.29604	-0.888577
20609775	chr17:20609775:ACTG:A	1.1405e-05	-0.0234731	-2.20336e-10
20609838	chr17:20609838:T:C	3.18519e-06	-1.29902	-2.20336e-10
20610133	chr17:20610133:G:A	4.5184e-06	-1.17859e-10	-0.94937
20610214	chr17:20610214:C:T	4.39204e-06	-1.17859e-10	-0.977735
20610246	chr17:20610246:G:T	8.14347e-06	-1.17859e-10	-0.360311
20611029	chr17:20611029:A:G	3.46899e-06	-1.21366	-2.20336e-10
20611378	chr17:20611378:T:C	2.27832e-06	-0.499276	-1.13481
20611608	chr17:20611608:A:G	0.000167145	3.46728	-0.805944
20611841	chr17:20611841:A:G	2.37391e-06	-0.511687	-1.0813
20612681	chr17:20612681:C:T	4.08336e-06	-1.17859e-10	-1.05061
20612771	chr17:20612771:G:A	9.90132e-06	-1.17859e-10	-0.16486
20612888	chr17:20612888:A:G	8.16177e-06	-1.17859e-10	-0.358067
20613360	chr17:20613360:T:C	7.9557e-06	-1.17859e-10	-0.383639
20613467	chr17:20613467:G:A	6.27421e-06	-1.17859e-10	-0.621081
20613494	chr17:20613494:T:C	8.55422e-06	-1.17859e-10	-0.311103
20613513	chr17:20613513:C:T	4.26887e-06	-1.17859e-10	-1.00618
20613589	chr17:20613589:A:G	3.82198e-06	-1.17859e-10	-1.11676
20613993	chr17:20613993:T:C	4.30231e-06	-1.17859e-10	-0.998377
20614243	chr17:20614243:T:A	3.84184e-06	-1.17859e-10	-1.11158
20614337	chr17:20614337:A:G	5.73335e-06	-1.17859e-10	-0.711229
20614346	chr17:20614346:A:G	4.88452e-06	-1.17859e-10	-0.871458
20614896	chr17:20614896:A:G	5.82692e-06	-1.17859e-10	-0.69504
20614902	chr17:20614902:A:C	5.33079e-06	-1.17859e-10	-0.784029
20615411	chr17:20615411:G:T	3.8989e-06	-1.17859e-10	-1.09683
20615757	chr17:20615757:A:G	3.85691e-06	-1.17859e-10	-1.10766
20616373	chr17:20616373:T:A	5.30964e-06	-1.17859e-10	-0.788004
20616802	chr17:20616802:C:A	1.63841e-06	-0.851802	-1.112
20616846	chr17:20616846:G:A	1.22598e-06	-1.12539	-1.1284
```
