## Supplementary material for "Characterization of shared and ancestry-specific signals driving complex traits using multi-ancestry fine-mapping": susiex_nc2.cs80.summary

```
# chr17:19617050-20617050
CS_ID	CS_LENGTH	CS_PURITY	MAX_PIP_SNP	BP	REF_ALLELE	ALT_ALLELE	REF_FRQ	BETA	SE	-LOG10P	MAX_PIP	POST-HOC_PROB_POP1	POST-HOC_PROB_POP2
1	39	0.794828	chr17:20430413:A:G	20430413	G,G	A,A	1,1	inf,-inf	inf,inf	5.84846,0.858182	0.0862914	0.980831	0.338537
```
