## Supplementary material for "Characterization of shared and ancestry-specific signals driving complex traits using multi-ancestry fine-mapping": susiex_nc3.cs80.cs

```
CS_ID	SNP	BP	REF_ALLELE	ALT_ALLELE	REF_FRQ	BETA	SE	-LOG10P	CS_PIP	OVRL_PIP
1	chr17:20430413:A:G	20430413	G,G	A,A	1,1	inf,-inf	inf,inf	5.84846,0.858182	0.0842051	0.0842051
1	chr17:20447655:G:A	20447655	A,A	G,G	1,1	inf,-inf	inf,inf	5.43795,1.20645	0.0601257	0.0601257
1	chr17:20198830:C:T	20198830	T,T	C,C	1,1	inf,-inf	inf,inf	5.58991,0.848862	0.0449992	0.0449992
1	chr17:20208991:G:T	20208991	T,NA	G,NA	1,NA	inf,NA	inf,NA	5.27734,NA	0.0349685	0.0349685
1	chr17:20131261:G:A	20131261	A,A	G,G	1,1	inf,-inf	inf,inf	5.44004,0.857607	0.032986	0.032986
1	chr17:20107487:T:C	20107487	C,NA	T,NA	1,NA	inf,NA	inf,NA	5.21262,NA	0.0305884	0.0305884
1	chr17:20264052:T:C	20264052	C,NA	T,NA	1,NA	inf,NA	inf,NA	5.20436,NA	0.0300674	0.0300674
1	chr17:20153452:G:A	20153452	A,A	G,G	1,1	inf,inf	inf,inf	5.55001,0.216429	0.0239712	0.0239712
1	chr17:20233668:C:T	20233668	T,T	C,C	1,1	inf,-inf	inf,inf	5.29786,0.751664	0.0214659	0.0214659
1	chr17:20197229:G:A	20197229	A,A	G,G	1,1	inf,-inf	inf,inf	5.28668,0.729622	0.0204058	0.0204058
1	chr17:20217837:C:G	20217837	G,G	C,C	1,1	inf,-inf	inf,inf	5.28963,0.67081	0.0190748	0.0190748
1	chr17:20252270:A:T	20252270	T,T	A,A	1,1	inf,inf	inf,inf	5.4064,0.255069	0.0186482	0.0186482
1	chr17:20313809:C:T	20313809	T,T	C,C	1,1	inf,-inf	inf,inf	5.32082,0.572496	0.0180166	0.0180166
1	chr17:20317504:C:T	20317504	T,T	C,C	1,1	inf,-inf	inf,inf	5.28047,0.620857	0.0175414	0.0175414
1	chr17:20331192:G:T	20331192	T,T	G,G	1,1	inf,inf	inf,inf	5.43815,0.115015	0.0170579	0.0170579
1	chr17:20303111:G:A	20303111	A,A	G,G	1,1	inf,-inf	inf,inf	5.23687,0.648377	0.0165666	0.0165666
1	chr17:20057546:C:T	20057546	T,T	C,C	1,1	inf,-inf	inf,inf	5.34211,0.406859	0.0160682	0.0160682
1	chr17:20057560:G:A	20057560	A,A	G,G	1,1	inf,-inf	inf,inf	5.32,0.438254	0.015814	0.015814
1	chr17:20347968:G:A	20347968	A,A	G,G	1,1	inf,-inf	inf,inf	5.23828,0.588782	0.0154797	0.0154797
1	chr17:20056064:G:A	20056064	A,A	G,G	1,1	inf,-inf	inf,inf	5.28013,0.444959	0.0146421	0.0146421
1	chr17:20062628:G:A	20062628	A,A	G,G	1,1	inf,-inf	inf,inf	5.26955,0.445358	0.0143287	0.0143287
1	chr17:20059187:A:G	20059187	G,G	A,A	1,1	inf,-inf	inf,inf	5.26153,0.431498	0.0139119	0.0139119
1	chr17:20050160:A:G	20050160	G,G	A,A	1,1	inf,-inf	inf,inf	5.25345,0.44454	0.0138481	0.0138481
1	chr17:20061363:T:C	20061363	C,C	T,T	1,1	inf,-inf	inf,inf	5.25334,0.443366	0.0138309	0.0138309
1	chr17:20050805:G:C	20050805	C,C	G,G	1,1	inf,-inf	inf,inf	5.2495,0.439025	0.0136634	0.0136634
1	chr17:20063129:C:T	20063129	T,T	C,C	1,1	inf,-inf	inf,inf	5.25475,0.422123	0.0135944	0.0135944
1	chr17:20047510:G:A	20047510	A,A	G,G	1,1	inf,-inf	inf,inf	5.23609,0.454075	0.0134828	0.0134828
1	chr17:20377209:G:C	20377209	C,C	G,G	1,1	inf,inf	inf,inf	5.29003,0.181625	0.0134791	0.0134791
1	chr17:20051289:A:C	20051289	C,C	A,A	1,1	inf,-inf	inf,inf	5.23862,0.448395	0.0134766	0.0134766
1	chr17:20049967:G:C	20049967	C,C	G,G	1,1	inf,-inf	inf,inf	5.22917,0.464222	0.0134219	0.0134219
1	chr17:20052866:G:A	20052866	A,A	G,G	1,1	inf,-inf	inf,inf	5.23626,0.43646	0.013268	0.013268
1	chr17:20063534:C:T	20063534	T,T	C,C	1,1	inf,-inf	inf,inf	5.2359,0.43035	0.0131741	0.0131741
1	chr17:20049138:G:A	20049138	A,A	G,G	1,1	inf,-inf	inf,inf	5.2139,0.457437	0.0129188	0.0129188
1	chr17:20059922:G:T	20059922	T,T	G,G	1,1	inf,-inf	inf,inf	5.22491,0.427909	0.0128503	0.0128503
1	chr17:20063381:T:C	20063381	C,C	T,T	1,1	inf,-inf	inf,inf	5.22079,0.436943	0.0128484	0.0128484
1	chr17:20048130:A:G	20048130	G,G	A,A	1,1	inf,-inf	inf,inf	5.15819,0.568225	0.0128422	0.0128422
1	chr17:20048379:C:T	20048379	T,T	C,C	1,1	inf,-inf	inf,inf	5.20924,0.461494	0.0128391	0.0128391
1	chr17:20059411:C:T	20059411	T,T	C,C	1,1	inf,-inf	inf,inf	5.21877,0.42894	0.0127002	0.0127002
1	chr17:20119722:A:G	20119722	G,G	A,A	1,1	inf,-inf	inf,inf	5.27305,0.270758	0.0124405	0.0124405
```
