## Supplementary material for "Characterization of shared and ancestry-specific signals driving complex traits using multi-ancestry fine-mapping": susiex_nc3.cs80.snp

```
BP	SNP	PIP(CS1)	LogBF(CS1,Pop1)	LogBF(CS1,Pop2)
19617143	chr17:19617143:G:A	4.53784e-06	-1.17859e-10	-1.02879
19618287	chr17:19618287:T:C	2.65912e-06	-0.798952	-0.764294
19618354	chr17:19618354:G:A	2.68617e-06	-0.815231	-0.737891
19620079	chr17:19620079:T:A	6.13639e-06	-1.17859e-10	-0.727003
19620206	chr17:19620206:T:C	4.05786e-06	-1.17859e-10	-1.14058
19620680	chr17:19620680:CT:C	5.39054e-06	-1.17859e-10	-0.856594
19621134	chr17:19621134:G:A	5.13303e-06	-1.17859e-10	-0.905544
19621659	chr17:19621659:C:T	5.33381e-06	-1.17859e-10	-0.867174
19621986	chr17:19621986:A:G	1.22338e-06	-1.29995	-1.03967
19622179	chr17:19622179:A:T	1.41135e-06	-1.12119	-1.0755
19622812	chr17:19622812:C:T	1.69487e-06	-0.907066	-1.10657
19623532	chr17:19623532:A:T	4.61078e-06	-1.17859e-10	-1.01284
19623859	chr17:19623859:C:T	7.70822e-06	-1.17859e-10	-0.498952
19625026	chr17:19625026:C:T	4.99745e-06	-1.17859e-10	-0.932312
19625815	chr17:19625815:A:G	4.41594e-06	-1.17859e-10	-1.05602
19626298	chr17:19626298:AGAG:A	7.00145e-06	0.17608	-0.771202
19626384	chr17:19626384:GTCTTAT:G	6.71741e-06	-1.17859e-10	-0.636538
19626600	chr17:19626600:T:A	1.5214e-06	-1.09303	-1.02858
19627141	chr17:19627141:T:C	5.30073e-06	-1.17859e-10	-0.873395
19629615	chr17:19629615:C:A	4.41899e-06	-1.17859e-10	-1.05533
19629642	chr17:19629642:G:A	6.43664e-06	-1.17859e-10	-0.679233
19629695	chr17:19629695:T:G	4.96663e-06	-1.17859e-10	-0.938498
19629768	chr17:19629768:G:A	4.77378e-06	-1.17859e-10	-0.978101
19630316	chr17:19630316:C:T	1.06683e-06	-1.34517	-1.13137
19631312	chr17:19631312:A:G	4.61736e-06	-1.17859e-10	-1.01142
19631507	chr17:19631507:A:G	1.58108e-06	-1.05791	-1.02522
19632607	chr17:19632607:C:A	4.58687e-06	0.122574	-1.14062
19633226	chr17:19633226:G:C	6.87393e-06	-1.17859e-10	-0.613503
19633865	chr17:19633865:TTAAAGTAGAAAA:T	4.84547e-06	-1.17859e-10	-0.963196
19634157	chr17:19634157:C:A	4.87929e-06	-1.17859e-10	-0.95624
19634441	chr17:19634441:C:T	3.28668e-06	-1.35136	-2.20336e-10
19634769	chr17:19634769:G:C	5.7854e-06	-0.399132	-0.386771
19634812	chr17:19634812:C:T	1.62978e-06	-1.30268	-0.750115
19635218	chr17:19635218:C:T	4.0603e-06	-1.17859e-10	-1.13998
19635519	chr17:19635519:C:A	1.21212e-06	-1.50488	-0.843991
19635599	chr17:19635599:C:T	1.19998e-06	-1.51352	-0.845418
19635726	chr17:19635726:G:T	9.24418e-06	-1.17859e-10	-0.317245
19635801	chr17:19635801:G:A	1.18947e-06	-1.5012	-0.866535
19635929	chr17:19635929:G:C	5.49385e-06	0.220858	-1.05847
19635959	chr17:19635959:A:G	1.24896e-06	-1.52937	-0.78956
19635978	chr17:19635978:C:T	1.30484e-06	-1.50514	-0.770021
19636056	chr17:19636056:T:C	1.25636e-06	-1.50522	-0.807797
19636283	chr17:19636283:A:T	1.25813e-06	-1.50568	-0.805937
19636286	chr17:19636286:C:T	1.18001e-06	-1.50146	-0.87425
19636302	chr17:19636302:G:GA	1.25579e-06	-1.51043	-0.80305
19636305	chr17:19636305:A:ATT	1.25173e-06	-1.5105	-0.806221
19636650	chr17:19636650:T:C	9.29467e-06	0.348256	-0.660055
19636845	chr17:19636845:T:C	1.21165e-06	-1.5031	-0.84616
19636847	chr17:19636847:G:A	7.22483e-06	-1.17859e-10	-0.563716
19636854	chr17:19636854:G:A	4.85383e-06	-1.17859e-10	-0.961472
19636882	chr17:19636882:A:C	4.16321e-06	-1.17859e-10	-1.11495
19636893	chr17:19636893:G:A	4.89701e-06	-1.17859e-10	-0.952616
19636929	chr17:19636929:C:CA	1.30144e-06	-1.49625	-0.781521
19637130	chr17:19637130:G:T	1.28489e-06	-1.50763	-0.782936
19637143	chr17:19637143:A:G	2.99804e-06	-1.44328	-2.20336e-10
19637235	chr17:19637235:AG:A	2.88786e-06	-1.48073	-2.20336e-10
19637328	chr17:19637328:A:G	6.9778e-06	-1.17859e-10	-0.598507
19637698	chr17:19637698:C:T	1.27773e-06	-1.51369	-0.782468
19638227	chr17:19638227:G:A	7.28021e-06	-1.17859e-10	-0.556081
19638404	chr17:19638404:A:AAC	6.67526e-06	-1.17859e-10	-0.642832
19638989	chr17:19638989:A:T	1.25222e-06	-1.48868	-0.827636
19639033	chr17:19639033:T:C	6.04837e-06	-1.17859e-10	-0.741452
19639798	chr17:19639798:A:C	4.06641e-06	-1.17859e-10	-1.13848
19639915	chr17:19639915:T:C	4.28158e-06	-1.17859e-10	-1.08692
19640696	chr17:19640696:G:A	4.79699e-06	-1.17859e-10	-0.973251
19640727	chr17:19640727:G:A	5.04246e-06	-1.17859e-10	-0.923345
19640859	chr17:19640859:A:G	5.02006e-06	-1.17859e-10	-0.927799
19641057	chr17:19641057:C:A	1.80428e-06	-0.907485	-1.04359
19641999	chr17:19641999:CCAAATA:C	1.26699e-06	-1.50334	-0.801258
19642133	chr17:19642133:A:G	4.6615e-06	-1.0019	-2.20336e-10
19642166	chr17:19642166:G:C	5.33357e-06	-0.867218	-2.20336e-10
19642230	chr17:19642230:C:T	4.54456e-06	-1.17859e-10	-1.02731
19642521	chr17:19642521:C:T	1.55084e-06	-1.30789	-0.794555
19642787	chr17:19642787:C:T	5.58981e-06	0.263227	-1.08352
19643108	chr17:19643108:A:G	1.08992e-06	-1.5276	-0.927533
19643174	chr17:19643174:G:A	1.18316e-06	-1.52892	-0.844136
19643233	chr17:19643233:G:A	1.21603e-06	-1.3721	-0.973552
19643435	chr17:19643435:A:G	1.2746e-06	-1.50001	-0.798593
19643542	chr17:19643542:G:A	1.25313e-06	-1.51247	-0.803133
19643665	chr17:19643665:T:C	1.25205e-06	-1.5118	-0.804661
19644352	chr17:19644352:C:G	1.24582e-06	-1.51602	-0.805433
19644485	chr17:19644485:G:C	1.28018e-06	-1.51043	-0.783803
19644588	chr17:19644588:T:A	2.6662e-06	-1.56058	-2.20336e-10
19644833	chr17:19644833:A:G	3.51288e-06	-0.507251	-0.777552
19644838	chr17:19644838:T:C	5.04246e-06	-1.17859e-10	-0.923345
19644861	chr17:19644861:T:C	4.85519e-06	-1.17859e-10	-0.961192
19644877	chr17:19644877:T:C	1.26975e-06	-1.50376	-0.798655
19644884	chr17:19644884:A:G	2.59285e-06	-1.58848	-2.20336e-10
19644890	chr17:19644890:TC:T	4.62584e-06	-1.17859e-10	-1.00958
19644956	chr17:19644956:C:T	1.25443e-06	-1.51151	-0.80305
19645145	chr17:19645145:C:T	7.19397e-06	-1.17859e-10	-0.567997
19645294	chr17:19645294:G:A	5.04246e-06	-1.17859e-10	-0.923345
19645391	chr17:19645391:G:A	6.6259e-06	-1.17859e-10	-0.650254
19646228	chr17:19646228:T:TCA	1.47282e-06	-1.32328	-0.830784
19646519	chr17:19646519:C:A	5.15977e-06	-1.17859e-10	-0.900348
19646831	chr17:19646831:A:G	1.21892e-06	-1.5256	-0.817682
19646957	chr17:19646957:T:C	6.11073e-06	0.278049	-1.00924
19647145	chr17:19647145:T:C	5.11495e-06	-1.17859e-10	-0.909073
19647401	chr17:19647401:T:C	1.25893e-06	-1.52934	-0.781637
19647449	chr17:19647449:A:G	2.5807e-06	-1.59318	-2.20336e-10
19647645	chr17:19647645:A:G	1.24924e-06	-1.51804	-0.800661
19647699	chr17:19647699:G:A	4.77519e-06	-1.17859e-10	-0.977806
19647782	chr17:19647782:T:G	3.82974e-06	-1.19844	-2.20336e-10
19647998	chr17:19647998:G:A	1.27847e-06	-1.49477	-0.800812
19648564	chr17:19648564:C:T	4.18911e-06	-1.17859e-10	-1.10875
19648739	chr17:19648739:T:C	4.22614e-06	-1.17859e-10	-1.09995
19649163	chr17:19649163:C:T	8.49244e-06	0.736568	-1.13863
19649172	chr17:19649172:A:G	6.55132e-06	-1.17859e-10	-0.661574
19649337	chr17:19649337:TCCTTTTCTG:T	1.21077e-06	-1.50975	-0.840235
19649406	chr17:19649406:A:G	5.77844e-06	0.327062	-1.11417
19649505	chr17:19649505:T:A	5.09182e-06	-1.17859e-10	-0.913605
19649935	chr17:19649935:G:T	1.32777e-06	-1.34618	-0.911559
19650042	chr17:19650042:G:A	2.89162e-06	-1.47942	-2.20336e-10
19650346	chr17:19650346:A:G	1.59245e-06	-1.2171	-0.858863
19650466	chr17:19650466:T:A	8.70224e-06	-1.17859e-10	-0.37766
19652412	chr17:19652412:A:T	8.02417e-06	0.604048	-1.06283
19652663	chr17:19652663:T:C	8.04946e-06	0.54777	-1.00341
19652874	chr17:19652874:CTG:C	2.03522e-06	-0.785205	-1.04543
19653567	chr17:19653567:A:G	1.13419e-06	-1.52305	-0.892268
19653663	chr17:19653663:A:G	1.13718e-05	-1.17859e-10	-0.110108
19654083	chr17:19654083:T:C	2.79083e-06	-1.5149	-2.20336e-10
19654481	chr17:19654481:C:T	5.04294e-06	-1.17859e-10	-0.92325
19654643	chr17:19654643:A:T	1.92113e-06	-1.44972	-0.438607
19654646	chr17:19654646:C:T	1.23345e-06	-1.53405	-0.797382
19654702	chr17:19654702:C:A	4.08399e-06	-1.17859e-10	-1.13416
19655057	chr17:19655057:T:C	1.22792e-06	-1.52677	-0.809153
19655502	chr17:19655502:T:C	4.3733e-06	-1.17859e-10	-1.06572
19655658	chr17:19655658:C:T	5.15572e-06	-1.17859e-10	-0.901132
19655782	chr17:19655782:C:T	8.1898e-06	0.695109	-1.13346
19656155	chr17:19656155:A:G	1.6461e-06	-1.23646	-0.806371
19656310	chr17:19656310:G:A	7.07089e-06	0.554873	-1.14013
19656457	chr17:19656457:C:T	7.36908e-06	-1.17859e-10	-0.543947
19657055	chr17:19657055:G:T	2.12321e-06	-0.749617	-1.03869
19657343	chr17:19657343:A:G	1.9399e-06	-0.823868	-1.05473
19657442	chr17:19657442:A:G	4.57345e-06	-1.17859e-10	-1.02097
19657539	chr17:19657539:A:G	7.74931e-06	0.635181	-1.12882
19657586	chr17:19657586:C:T	6.51069e-06	-1.17859e-10	-0.667794
19657698	chr17:19657698:GACTGAATT:G	1.03653e-06	-1.36467	-1.14069
19658230	chr17:19658230:A:C	2.67479e-06	-1.55737	-2.20336e-10
19658518	chr17:19658518:A:G	1.47204e-06	-1.5126	-0.641985
19658634	chr17:19658634:C:T	1.85582e-05	-1.17859e-10	0.379673
19659232	chr17:19659232:A:G	9.27294e-06	-1.17859e-10	-0.314139
19659503	chr17:19659503:T:C	1.24814e-06	-1.53169	-0.787898
19659524	chr17:19659524:A:G	5.17615e-06	-1.17859e-10	-0.897178
19659705	chr17:19659705:C:G	1.64039e-06	-1.24692	-0.799394
19659707	chr17:19659707:G:A	4.05646e-06	-1.17859e-10	-1.14093
19660453	chr17:19660453:C:T	2.59543e-06	-1.58749	-2.20336e-10
19660721	chr17:19660721:T:C	6.44757e-06	-1.17859e-10	-0.677537
19661321	chr17:19661321:C:G	1.8415e-06	-0.914107	-1.01655
19661500	chr17:19661500:C:T	4.31529e-06	-1.17859e-10	-1.07908
19661508	chr17:19661508:C:CT	1.20327e-06	-1.53433	-0.82187
19661942	chr17:19661942:G:T	4.08504e-06	-1.17859e-10	-1.13391
19662632	chr17:19662632:G:A	1.60089e-06	-1.24868	-0.821997
19662936	chr17:19662936:C:T	4.27545e-06	-1.17859e-10	-1.08835
19663707	chr17:19663707:C:T	5.2047e-06	-1.17859e-10	-0.891678
19665173	chr17:19665173:CT:C	1.58132e-06	-1.22739	-0.855584
19665499	chr17:19665499:C:T	4.2102e-06	-1.17859e-10	-1.10373
19665713	chr17:19665713:G:A	7.90373e-06	0.657243	-1.13115
19666690	chr17:19666690:T:C	7.52382e-06	0.616817	-1.13998
19666833	chr17:19666833:C:T	2.58081e-06	-1.59314	-2.20336e-10
19667007	chr17:19667007:A:G	1.69246e-06	-1.21836	-0.796695
19667618	chr17:19667618:G:A	5.10495e-06	-1.17859e-10	-0.911029
19667822	chr17:19667822:G:C	2.10951e-06	-0.784518	-1.01026
19667923	chr17:19667923:A:G	9.03495e-06	-1.17859e-10	-0.34014
19667956	chr17:19667956:A:G	6.98379e-06	0.540761	-1.13841
19668318	chr17:19668318:G:T	6.13328e-06	-1.17859e-10	-0.727511
19669171	chr17:19669171:C:T	6.83067e-06	-1.17859e-10	-0.619817
19669289	chr17:19669289:C:T	4.08955e-06	-1.17859e-10	-1.13281
19669739	chr17:19669739:A:G	4.09225e-06	-1.17859e-10	-1.13214
19669746	chr17:19669746:C:T	1.94964e-06	-0.821633	-1.05196
19669811	chr17:19669811:T:A	1.28822e-06	-1.49261	-0.795367
19670160	chr17:19670160:G:T	3.83746e-06	-1.19643	-2.20336e-10
19670206	chr17:19670206:G:A	5.13257e-06	-1.17859e-10	-0.905633
19670711	chr17:19670711:C:T	5.00476e-06	-1.17859e-10	-0.93085
19670846	chr17:19670846:C:A	4.08742e-06	-1.17859e-10	-1.13333
19671045	chr17:19671045:C:T	4.73799e-06	-1.17859e-10	-0.985627
19672005	chr17:19672005:T:TGGC	1.36415e-05	-1.17859e-10	0.0718767
19672408	chr17:19672408:A:G	2.0229e-06	-0.784793	-1.05192
19672765	chr17:19672765:C:T	4.84713e-06	0.178097	-1.14095
19672800	chr17:19672800:C:T	1.21963e-06	-1.45951	-0.883182
19672978	chr17:19672978:T:C	2.08646e-06	-0.758194	-1.04758
19673705	chr17:19673705:A:G	1.30521e-06	-1.36936	-0.905512
19673757	chr17:19673757:T:C	4.87995e-06	0.184411	-1.14052
19674095	chr17:19674095:G:T	3.40056e-06	-0.194979	-1.12232
19674161	chr17:19674161:T:C	4.27797e-06	-1.17859e-10	-1.08776
19674281	chr17:19674281:TGGTA:T	4.9778e-06	-1.17859e-10	-0.936253
19674827	chr17:19674827:T:C	2.086e-06	-0.759053	-1.04694
19674862	chr17:19674862:G:A	4.93532e-06	-1.17859e-10	-0.944822
19674999	chr17:19674999:C:T	5.09647e-06	-1.17859e-10	-0.912691
19675082	chr17:19675082:C:T	9.89057e-06	-1.17859e-10	-0.249658
19675114	chr17:19675114:C:T	2.62358e-06	-1.5767	-2.20336e-10
19675333	chr17:19675333:T:C	1.23275e-06	-1.5294	-0.802595
19675560	chr17:19675560:A:T	1.64609e-06	-1.22682	-0.816016
19675608	chr17:19675608:G:A	5.19596e-06	-0.893359	-2.20336e-10
19676545	chr17:19676545:T:C	1.22373e-06	-1.53288	-0.806452
19677034	chr17:19677034:G:A	5.18205e-06	-0.896039	-2.20336e-10
19677181	chr17:19677181:A:G	1.05749e-06	-1.34519	-1.14015
19677447	chr17:19677447:TAC:T	8.04746e-06	0.606741	-1.06262
19677696	chr17:19677696:A:G	1.05722e-06	-1.34478	-1.14081
19677754	chr17:19677754:A:G	4.21527e-06	-1.17859e-10	-1.10253
19677944	chr17:19677944:C:T	4.2093e-06	-1.17859e-10	-1.10394
19677968	chr17:19677968:A:G	5.0811e-06	-1.17859e-10	-0.915712
19678050	chr17:19678050:T:G	1.07926e-06	-1.52673	-0.938236
19678079	chr17:19678079:T:C	5.20876e-06	-1.17859e-10	-0.890899
19678453	chr17:19678453:G:A	4.81847e-06	-1.17859e-10	-0.968783
19679017	chr17:19679017:C:A	1.19481e-06	-1.52885	-0.834398
19679037	chr17:19679037:G:A	1.16836e-06	-1.54968	-0.835963
19679048	chr17:19679048:A:C	1.14723e-06	-1.56116	-0.842735
19679806	chr17:19679806:T:C	3.28332e-06	-1.35238	-2.20336e-10
19679864	chr17:19679864:A:G	5.24455e-06	-1.17859e-10	-0.88405
19680748	chr17:19680748:G:A	4.36135e-06	-1.17859e-10	-1.06846
19680772	chr17:19680772:G:A	2.45796e-06	-0.54966	-1.09225
19681214	chr17:19681214:C:A	1.14838e-06	-1.51791	-0.884978
19681439	chr17:19681439:G:C	3.76679e-06	-1.21502	-2.20336e-10
19681915	chr17:19681915:T:C	1.19598e-06	-1.53565	-0.82663
19682775	chr17:19682775:T:A	4.3238e-06	-1.17859e-10	-1.07711
19683221	chr17:19683221:C:T	1.21742e-06	-1.55715	-0.787362
19683312	chr17:19683312:C:T	4.67072e-06	-0.999928	-2.20336e-10
19683492	chr17:19683492:G:A	2.70099e-06	-1.54762	-2.20336e-10
19683527	chr17:19683527:C:T	6.49912e-06	-1.17859e-10	-0.669573
19683761	chr17:19683761:A:C	4.282e-06	-1.17859e-10	-1.08682
19684045	chr17:19684045:G:A	5.23689e-06	-0.885513	-2.20336e-10
19684290	chr17:19684290:A:C	2.05102e-06	-0.74092	-1.08198
19684654	chr17:19684654:A:T	1.20659e-06	-1.56579	-0.787653
19684871	chr17:19684871:G:A	6.85625e-06	-1.17859e-10	-0.616079
19685042	chr17:19685042:C:T	8.44176e-06	0.700238	-1.10829
19685177	chr17:19685177:G:A	5.19139e-06	-1.17859e-10	-0.894239
19685201	chr17:19685201:C:T	7.83991e-06	0.587676	-1.06969
19685202	chr17:19685202:A:G	8.34197e-06	0.689992	-1.10993
19685212	chr17:19685212:T:C	1.73082e-06	-1.28991	-0.702732
19685270	chr17:19685270:T:G	4.22366e-06	-1.17859e-10	-1.10054
19685361	chr17:19685361:G:A	1.05831e-06	-1.53041	-0.95415
19685370	chr17:19685370:C:T	4.33125e-06	-1.17859e-10	-1.07538
19685424	chr17:19685424:A:G	1.32705e-06	-1.55414	-0.704141
19685464	chr17:19685464:T:A	8.41617e-06	-1.17859e-10	-0.411085
19685487	chr17:19685487:C:T	7.83141e-06	0.644484	-1.12758
19685609	chr17:19685609:C:T	1.21375e-06	-1.55276	-0.79476
19686179	chr17:19686179:T:C	4.57813e-06	-1.17859e-10	-1.01995
19686211	chr17:19686211:A:G	1.2189e-06	-1.55818	-0.785106
19686437	chr17:19686437:G:A	1.18179e-06	-1.52085	-0.853352
19686662	chr17:19686662:T:C	1.72336e-06	-1.27766	-0.719305
19686934	chr17:19686934:G:T	4.06044e-06	-1.17859e-10	-1.13995
19687027	chr17:19687027:G:A	1.9755e-06	-0.773192	-1.08723
19687037	chr17:19687037:T:C	5.30335e-06	-1.17859e-10	-0.872901
19687175	chr17:19687175:A:T	4.02801e-06	-1.14797	-2.20336e-10
19687422	chr17:19687422:C:T	5.294e-06	-1.17859e-10	-0.874665
19687434	chr17:19687434:G:A	4.05696e-06	-1.17859e-10	-1.14081
19687565	chr17:19687565:G:C	3.058e-06	-1.42348	-2.20336e-10
19688206	chr17:19688206:A:G	5.50321e-06	0.25633	-1.09224
19688211	chr17:19688211:A:G	4.22686e-06	-1.17859e-10	-1.09978
19688397	chr17:19688397:CTAGTA:C	1.37492e-06	-1.22596	-0.996888
19688886	chr17:19688886:G:A	3.86667e-06	-1.18885	-2.20336e-10
19689484	chr17:19689484:A:G	5.37828e-06	0.229115	-1.08799
19689599	chr17:19689599:A:T	4.05876e-06	-1.17859e-10	-1.14036
19689663	chr17:19689663:C:G	4.11712e-06	-1.17859e-10	-1.12609
19689893	chr17:19689893:T:C	1.21412e-06	-1.55955	-0.787665
19691047	chr17:19691047:T:C	5.31557e-06	-1.17859e-10	-0.870599
19691110	chr17:19691110:C:T	2.471e-06	-0.75167	-0.884947
19691527	chr17:19691527:C:T	7.61072e-06	0.623773	-1.13545
19691695	chr17:19691695:C:T	9.21171e-06	0.68113	-1.0019
19692022	chr17:19692022:A:G	1.23261e-06	-1.55378	-0.778324
19692057	chr17:19692057:G:A	1.24419e-06	-1.56187	-0.760889
19692087	chr17:19692087:A:G	1.24249e-06	-1.56054	-0.763579
19692143	chr17:19692143:G:A	1.06931e-06	-1.40235	-1.07188
19692613	chr17:19692613:A:T	5.29863e-06	-1.17859e-10	-0.873791
19692623	chr17:19692623:T:C	1.65339e-06	-1.39915	-0.639265
19693077	chr17:19693077:G:A	6.17108e-06	-1.17859e-10	-0.721366
19693112	chr17:19693112:G:A	1.23145e-06	-1.33861	-0.99444
19693150	chr17:19693150:C:T	1.19142e-06	-1.56525	-0.800845
19693356	chr17:19693356:A:G	1.18259e-06	-1.55836	-0.815172
19693650	chr17:19693650:T:C	1.31245e-06	-1.3594	-0.909937
19693774	chr17:19693774:G:A	1.15461e-06	-1.35446	-1.04301
19694611	chr17:19694611:A:C	2.58659e-06	-1.5909	-2.20336e-10
19694742	chr17:19694742:C:G	1.19929e-06	-1.56413	-0.795381
19694772	chr17:19694772:C:T	1.68815e-06	-0.90488	-1.11272
19694827	chr17:19694827:A:AATCGCTTG	1.19575e-06	-1.55972	-0.802747
19694890	chr17:19694890:C:T	1.77343e-06	-0.865731	-1.10259
19695170	chr17:19695170:G:A	2.57839e-06	-1.59407	-2.20336e-10
19695962	chr17:19695962:T:C	2.13006e-06	-0.684094	-1.101
19696015	chr17:19696015:T:C	1.16178e-06	-1.57831	-0.812977
19696059	chr17:19696059:AAT:A	1.88749e-06	-0.79409	-1.1119
19696110	chr17:19696110:G:A	1.52433e-06	-1.39862	-0.721072
19696446	chr17:19696446:G:A	4.97911e-06	-1.17859e-10	-0.935988
19696536	chr17:19696536:G:A	1.0175e-06	-1.40316	-1.12073
19696571	chr17:19696571:A:G	1.07713e-06	-1.39752	-1.06942
19697063	chr17:19697063:G:A	5.93902e-06	-1.17859e-10	-0.759696
19697380	chr17:19697380:G:T	4.06513e-06	-1.17859e-10	-1.13879
19697592	chr17:19697592:T:G	1.83726e-06	-1.47807	-0.454893
19697840	chr17:19697840:T:C	1.02261e-05	-1.17859e-10	-0.216301
19697862	chr17:19697862:T:C	8.92929e-06	-1.17859e-10	-0.351903
19698162	chr17:19698162:G:A	9.4132e-07	-1.59153	-1.01018
19698482	chr17:19698482:C:G	1.18493e-06	-1.23151	-1.14004
19698622	chr17:19698622:A:G	1.02803e-06	-1.41498	-1.09862
19698646	chr17:19698646:C:A	5.78419e-06	-1.17859e-10	-0.786112
19698695	chr17:19698695:C:A	1.09374e-05	-1.17859e-10	-0.149052
19698908	chr17:19698908:C:T	1.69085e-06	-1.41566	-0.600344
19698969	chr17:19698969:G:C	1.30979e-06	-1.58175	-0.689622
19699100	chr17:19699100:C:T	2.87734e-06	-1.48438	-2.20336e-10
19699290	chr17:19699290:A:C	2.37122e-06	-1.5361	-0.141732
19699331	chr17:19699331:T:C	4.22233e-06	-1.17859e-10	-1.10085
19699747	chr17:19699747:G:A	2.31723e-06	-0.873111	-0.827755
19700497	chr17:19700497:T:C	2.22449e-06	-1.13262	-0.609097
19700657	chr17:19700657:C:T	2.27038e-05	-1.17859e-10	0.581292
19700793	chr17:19700793:C:T	4.27753e-06	-1.17859e-10	-1.08786
19700921	chr17:19700921:A:T	5.05312e-06	-1.17859e-10	-0.921235
19700933	chr17:19700933:C:T	5.33419e-06	-1.17859e-10	-0.867103
19700955	chr17:19700955:G:C	4.16561e-06	-1.17859e-10	-1.11438
19701482	chr17:19701482:T:C	1.26808e-05	0.694577	-0.695725
19701852	chr17:19701852:C:G	8.20631e-06	-1.17859e-10	-0.436336
19702058	chr17:19702058:A:G	5.34066e-06	-1.17859e-10	-0.865891
19702096	chr17:19702096:G:A	1.26998e-05	-1.17859e-10	0.000347558
19702125	chr17:19702125:T:C	8.68117e-06	-1.17859e-10	-0.380084
19702256	chr17:19702256:T:C	9.07882e-07	-1.50142	-1.13646
19702815	chr17:19702815:C:A	5.92731e-06	-1.17859e-10	-0.76167
19703064	chr17:19703064:G:C	8.58147e-06	-1.17859e-10	-0.391635
19703584	chr17:19703584:G:A	4.81833e-06	-1.17859e-10	-0.968812
19703667	chr17:19703667:G:A	6.89178e-06	-1.17859e-10	-0.610911
19703713	chr17:19703713:C:G	2.57797e-06	-1.59424	-2.20336e-10
19704705	chr17:19704705:T:G	4.058e-06	-1.17859e-10	-1.14055
19705069	chr17:19705069:C:CCCT	7.17094e-06	-1.17859e-10	-0.571203
19705098	chr17:19705098:A:G	7.32945e-06	-1.17859e-10	-0.549339
19705400	chr17:19705400:G:A	4.70642e-06	-1.17859e-10	-0.992313
19705460	chr17:19705460:G:A	3.18926e-05	1.46916	-0.548029
19705661	chr17:19705661:G:A	1.00937e-06	-1.44821	-1.0837
19705668	chr17:19705668:T:C	4.20784e-06	-1.17859e-10	-1.10429
19706069	chr17:19706069:A:G	4.68633e-06	-1.17859e-10	-0.996589
19706151	chr17:19706151:C:G	4.06021e-06	-1.17859e-10	-1.14001
19706154	chr17:19706154:G:A	4.6308e-06	-1.17859e-10	-1.00851
19706282	chr17:19706282:T:C	4.05638e-06	-1.17859e-10	-1.14095
19706309	chr17:19706309:A:G	4.05639e-06	-1.17859e-10	-1.14095
19706499	chr17:19706499:GC:G	2.89963e-06	-1.47666	-2.20336e-10
19706572	chr17:19706572:G:A	3.18067e-05	-1.17859e-10	0.918436
19706634	chr17:19706634:C:G	1.71678e-06	-1.17525	-0.825546
19706791	chr17:19706791:C:T	1.04354e-05	0.904835	-1.10087
19707015	chr17:19707015:A:G	4.05759e-06	-1.17859e-10	-1.14065
19707072	chr17:19707072:A:C	4.13303e-06	-1.17859e-10	-1.12223
19707090	chr17:19707090:C:G	4.30854e-06	-1.17859e-10	-1.08064
19707196	chr17:19707196:G:A	4.06545e-06	-1.17859e-10	-1.13872
19707391	chr17:19707391:G:C	8.923e-07	-1.54624	-1.10895
19707456	chr17:19707456:G:A	4.07089e-06	-1.17859e-10	-1.13738
19708201	chr17:19708201:G:A	4.70879e-06	-0.991808	-2.20336e-10
19708510	chr17:19708510:G:A	4.50493e-06	-1.17859e-10	-1.03607
19709183	chr17:19709183:T:C	9.43143e-07	-1.59169	-1.00809
19709190	chr17:19709190:G:A	4.26474e-06	-1.09086	-2.20336e-10
19709560	chr17:19709560:A:C	4.96071e-06	-1.17859e-10	-0.93969
19709632	chr17:19709632:T:C	1.37191e-06	-1.12689	-1.09815
19709945	chr17:19709945:C:T	4.25541e-06	-1.17859e-10	-1.09305
19709986	chr17:19709986:AG:A	3.89328e-05	-1.17859e-10	1.1206
19710044	chr17:19710044:A:G	4.3412e-06	-0.259149	-0.813941
19710188	chr17:19710188:G:A	4.44065e-06	-1.17859e-10	-1.05044
19710290	chr17:19710290:A:T	4.20135e-06	-1.17859e-10	-1.10583
19711010	chr17:19711010:T:C	1.79919e-05	-1.17859e-10	0.348681
19711152	chr17:19711152:C:T	1.73971e-06	-1.13548	-0.852036
19711363	chr17:19711363:G:A	8.09898e-06	-1.17859e-10	-0.449502
19711412	chr17:19711412:T:C	7.17642e-06	-1.17859e-10	-0.570439
19711742	chr17:19711742:C:CA	4.06004e-06	-1.17859e-10	-1.14005
19711783	chr17:19711783:T:G	4.06282e-06	-1.17859e-10	-1.13936
19711910	chr17:19711910:T:C	4.42085e-06	-1.17859e-10	-1.05491
19712114	chr17:19712114:C:T	3.29113e-06	-1.35001	-2.20336e-10
19712365	chr17:19712365:T:C	1.6733e-06	-1.15098	-0.875465
19712704	chr17:19712704:G:A	4.06877e-06	-1.17859e-10	-1.1379
19712932	chr17:19712932:A:G	5.9732e-06	0.239138	-0.993095
19713027	chr17:19713027:A:G	4.81564e-06	-1.17859e-10	-0.969371
19713233	chr17:19713233:C:T	4.12556e-06	-1.17859e-10	-1.12404
19713409	chr17:19713409:T:TC	4.13469e-06	-1.17859e-10	-1.12183
19713412	chr17:19713412:T:TC	4.18515e-06	-1.17859e-10	-1.1097
19713419	chr17:19713419:C:A	4.06183e-06	-1.17859e-10	-1.13961
19713475	chr17:19713475:G:A	4.25202e-06	-1.17859e-10	-1.09385
19713495	chr17:19713495:C:A	2.58748e-06	-1.59055	-2.20336e-10
19713594	chr17:19713594:T:C	4.10103e-06	-1.17859e-10	-1.13
19713734	chr17:19713734:A:G	4.51241e-06	-1.17859e-10	-1.03441
19714197	chr17:19714197:C:T	4.07245e-06	-1.17859e-10	-1.137
19714694	chr17:19714694:C:T	4.17036e-06	-1.17859e-10	-1.11324
19714699	chr17:19714699:C:T	2.57934e-06	-1.5937	-2.20336e-10
19714927	chr17:19714927:T:C	8.89939e-06	-1.17859e-10	-0.355257
19715269	chr17:19715269:G:A	4.30509e-06	-1.17859e-10	-1.08144
19715537	chr17:19715537:G:A	6.24913e-06	-1.17859e-10	-0.708798
19716906	chr17:19716906:G:A	4.05642e-06	-1.17859e-10	-1.14094
19717311	chr17:19717311:A:T	6.2602e-06	0.214176	-0.921204
19717658	chr17:19717658:C:T	2.57833e-06	-1.5941	-2.20336e-10
19717742	chr17:19717742:T:C	7.88768e-06	-1.17859e-10	-0.475938
19718334	chr17:19718334:A:G	4.59312e-06	-1.17859e-10	-1.01668
19718616	chr17:19718616:C:T	1.03756e-05	-1.17859e-10	-0.201788
19718879	chr17:19718879:A:T	1.00817e-05	-1.17859e-10	-0.230515
19719193	chr17:19719193:G:A	4.56103e-06	-1.17859e-10	-1.02369
19719330	chr17:19719330:G:A	1.25631e-06	-1.57964	-0.733415
19719356	chr17:19719356:A:C	6.03173e-06	-1.17859e-10	-0.744207
19719449	chr17:19719449:A:G	9.84905e-06	0.789393	-1.04326
19719499	chr17:19719499:G:A	7.76937e-06	0.617183	-1.10823
19719673	chr17:19719673:C:G	7.08426e-06	0.519466	-1.10283
19719710	chr17:19719710:G:A	9.01917e-07	-1.52112	-1.12335
19719793	chr17:19719793:A:G	4.18834e-06	-1.19269	0.0837566
19720224	chr17:19720224:C:T	7.90457e-06	-1.17859e-10	-0.473798
19720294	chr17:19720294:A:G	2.65589e-06	-1.56446	-2.20336e-10
19720658	chr17:19720658:G:A	1.70336e-06	-1.02834	-0.980297
19720969	chr17:19720969:C:T	8.67565e-06	-1.17859e-10	-0.38072
19720979	chr17:19720979:C:T	4.34782e-06	-1.17859e-10	-1.07157
19721525	chr17:19721525:G:A	1.76276e-06	-0.989399	-0.984961
19721985	chr17:19721985:A:G	5.02437e-06	-1.17859e-10	-0.926941
19722324	chr17:19722324:G:A	4.35517e-06	-1.17859e-10	-1.06988
19723012	chr17:19723012:A:C	3.7389e-05	-1.17859e-10	1.08014
19723312	chr17:19723312:C:A	2.85283e-06	-0.895008	-0.597922
19723639	chr17:19723639:C:T	2.58253e-06	-1.59247	-2.20336e-10
19723715	chr17:19723715:G:A	1.61112e-06	-0.929295	-1.13502
19724032	chr17:19724032:A:C	5.01777e-06	-1.17859e-10	-0.928254
19724037	chr17:19724037:T:C	4.96331e-06	-1.17859e-10	-0.939166
19724441	chr17:19724441:G:C	4.05982e-06	-1.17859e-10	-1.1401
19724509	chr17:19724509:C:T	1.61312e-06	-1.54392	-0.51915
19724594	chr17:19724594:G:A	1.07513e-06	-1.58797	-0.880832
19724643	chr17:19724643:A:G	4.18343e-06	-1.17859e-10	-1.11011
19724872	chr17:19724872:G:T	4.25665e-06	-1.17859e-10	-1.09276
19725090	chr17:19725090:T:C	4.44166e-06	-1.17859e-10	-1.05021
19725150	chr17:19725150:C:G	2.98777e-06	-1.2823	-0.164418
19725524	chr17:19725524:T:C	3.11689e-06	-1.4044	-2.20336e-10
19725624	chr17:19725624:C:T	4.31219e-06	-1.17859e-10	-1.07979
19725662	chr17:19725662:G:A	4.63947e-06	-1.17859e-10	-1.00664
19726491	chr17:19726491:A:G	1.82592e-06	-1.56515	-0.374009
19726550	chr17:19726550:C:G	4.40924e-06	-1.17859e-10	-1.05754
19726666	chr17:19726666:A:C	1.00811e-06	-1.57169	-0.961475
19727306	chr17:19727306:A:T	6.93761e-06	-1.17859e-10	-0.604283
19727320	chr17:19727320:T:C	4.42003e-06	-1.17859e-10	-1.05509
19727366	chr17:19727366:G:C	1.11433e-06	-1.50801	-0.924973
19727790	chr17:19727790:G:A	4.06009e-06	-1.17859e-10	-1.14003
19728107	chr17:19728107:G:A	1.2434e-06	-1.22117	-1.10221
19728602	chr17:19728602:C:T	1.57158e-06	-1.44067	-0.648496
19728903	chr17:19728903:G:A	2.96174e-05	-1.17859e-10	0.847122
19729166	chr17:19729166:G:A	4.08626e-06	-1.17859e-10	-1.13361
19729255	chr17:19729255:T:C	5.98054e-06	-1.17859e-10	-0.752729
19729742	chr17:19729742:C:T	2.57865e-06	-1.59398	-2.20336e-10
19730650	chr17:19730650:A:G	2.28029e-06	-1.50604	-0.210896
19730909	chr17:19730909:A:G	4.1177e-06	-1.17859e-10	-1.12594
19730912	chr17:19730912:G:A	2.59335e-05	-1.17859e-10	0.714295
19730926	chr17:19730926:G:A	4.11338e-06	-1.17859e-10	-1.127
19731124	chr17:19731124:T:A	4.40404e-06	-1.17859e-10	-1.05872
19731394	chr17:19731394:G:A	9.62321e-07	-1.58533	-0.994319
19731581	chr17:19731581:C:G	9.14054e-06	-1.32832	0.999797
19731753	chr17:19731753:G:A	2.57819e-06	-1.59415	-2.20336e-10
19732448	chr17:19732448:T:C	1.79091e-06	-1.53045	-0.428061
19732956	chr17:19732956:C:T	4.24853e-06	-1.17859e-10	-1.09467
19733406	chr17:19733406:C:T	1.0315e-06	-1.5177	-0.99253
19733673	chr17:19733673:T:C	5.06419e-06	-1.17859e-10	-0.919047
19733686	chr17:19733686:G:A	4.32537e-06	-1.17859e-10	-1.07674
19733810	chr17:19733810:G:A	2.86032e-05	-1.17859e-10	0.812277
19733902	chr17:19733902:C:T	1.0174e-06	-1.54792	-0.976066
19734180	chr17:19734180:G:A	3.60339e-06	-1.25937	-2.20336e-10
19734491	chr17:19734491:C:T	5.09581e-06	-1.17859e-10	-0.912821
19734840	chr17:19734840:A:G	1.61959e-06	-1.5444	-0.514662
19735875	chr17:19735875:C:T	1.38659e-06	-1.57283	-0.641559
19735878	chr17:19735878:C:A	1.28411e-05	-1.17859e-10	0.0114115
19735924	chr17:19735924:G:A	2.58924e-05	-1.17859e-10	0.712708
19735941	chr17:19735941:C:T	6.04049e-06	-1.17859e-10	-0.742755
19736156	chr17:19736156:C:CA	1.16855e-06	-1.24963	-1.13584
19736308	chr17:19736308:T:C	4.30945e-06	-1.17859e-10	-1.08043
19736402	chr17:19736402:G:C	2.30322e-06	-0.63989	-1.06704
19736485	chr17:19736485:G:A	4.05957e-06	-1.17859e-10	-1.14016
19736528	chr17:19736528:T:C	4.37238e-06	-1.17859e-10	-1.06593
19737676	chr17:19737676:G:A	4.89395e-06	-1.17859e-10	-0.953241
19737802	chr17:19737802:C:T	4.83722e-06	-1.17859e-10	-0.964901
19737844	chr17:19737844:C:T	4.39955e-06	-1.17859e-10	-1.05974
19738134	chr17:19738134:G:A	1.1306e-05	-1.17859e-10	-0.115908
19738164	chr17:19738164:G:T	4.65305e-06	-1.17859e-10	-1.00372
19738955	chr17:19738955:T:TG	1.12497e-06	-1.39293	-1.03055
19738960	chr17:19738960:C:T	4.3022e-06	-1.17859e-10	-1.08211
19739035	chr17:19739035:C:T	4.14747e-06	-1.17859e-10	-1.11874
19739961	chr17:19739961:C:CT	6.79899e-06	-0.624466	-2.20336e-10
19740238	chr17:19740238:C:T	7.2152e-06	-1.17859e-10	-0.56505
19740371	chr17:19740371:T:A	4.18321e-06	-1.17859e-10	-1.11016
19740913	chr17:19740913:C:G	1.09263e-06	-1.43757	-1.01509
19741012	chr17:19741012:C:T	4.1408e-06	-1.17859e-10	-1.12035
19742099	chr17:19742099:C:T	1.02625e-05	-1.17859e-10	-0.212748
19742310	chr17:19742310:G:A	1.09761e-06	-1.59322	-0.854883
19742811	chr17:19742811:G:C	8.814e-06	-1.17859e-10	-0.364899
19742905	chr17:19742905:C:T	5.90782e-06	-1.17859e-10	-0.764963
19743437	chr17:19743437:C:T	2.61054e-06	-1.58168	-2.20336e-10
19743729	chr17:19743729:G:A	4.2907e-06	-1.17859e-10	-1.08479
19744182	chr17:19744182:A:C	2.36146e-05	-1.17859e-10	0.620626
19744443	chr17:19744443:G:C	5.00015e-06	-1.17859e-10	-0.931772
19744989	chr17:19744989:C:T	7.07303e-06	-1.17859e-10	-0.584951
19745003	chr17:19745003:C:G	4.07968e-06	-1.17859e-10	-1.13522
19745300	chr17:19745300:T:G	4.54268e-06	-1.17859e-10	-1.02772
19745316	chr17:19745316:T:C	1.14008e-06	-1.50709	-0.903055
19745402	chr17:19745402:G:A	4.61494e-06	-1.17859e-10	-1.01194
19745432	chr17:19745432:C:T	4.99211e-06	-1.17859e-10	-0.933382
19745936	chr17:19745936:A:G	9.19095e-07	-1.59283	-1.03278
19746584	chr17:19746584:A:G	5.36094e-06	-1.17859e-10	-0.862101
19746653	chr17:19746653:GCA:G	4.49128e-06	-1.17859e-10	-1.0391
19746920	chr17:19746920:T:C	4.11909e-06	-1.17859e-10	-1.12561
19747018	chr17:19747018:G:A	4.23565e-06	-1.17859e-10	-1.0977
19747322	chr17:19747322:C:G	8.51285e-06	-1.17859e-10	-0.399663
19747806	chr17:19747806:C:G	3.12563e-06	-1.4016	-2.20336e-10
19748070	chr17:19748070:C:T	4.07336e-06	-1.17859e-10	-1.13677
19748112	chr17:19748112:C:T	4.73715e-06	-0.985805	-2.20336e-10
19748298	chr17:19748298:C:T	1.54054e-06	-1.59424	-0.514867
19748723	chr17:19748723:AC:A	4.08968e-06	-1.17859e-10	-1.13277
19748829	chr17:19748829:TG:T	4.83196e-06	-1.17859e-10	-0.965987
19749199	chr17:19749199:C:G	3.10701e-06	-1.40758	-2.20336e-10
19749262	chr17:19749262:G:A	1.05099e-06	-1.44088	-1.05063
19749423	chr17:19749423:G:A	4.28854e-06	-1.17859e-10	-1.08529
19749581	chr17:19749581:C:T	1.04674e-06	-1.45419	-1.04136
19749742	chr17:19749742:A:T	3.2732e-05	0.947114	-2.20336e-10
19749802	chr17:19749802:T:C	8.17926e-06	-1.17859e-10	-0.439639
19749997	chr17:19749997:A:G	3.56659e-06	-0.576691	-0.692939
19751056	chr17:19751056:G:GGCCTGGCTCCTGGCTGCCTT	1.03147e-05	-1.17859e-10	-0.207674
19751295	chr17:19751295:A:G	1.16928e-06	-1.5784	-0.806451
19751542	chr17:19751542:A:G	4.10663e-06	-1.17859e-10	-1.12864
19751764	chr17:19751764:G:A	2.83389e-06	-1.49959	-2.20336e-10
19752025	chr17:19752025:C:T	4.14e-06	-1.17859e-10	-1.12054
19752780	chr17:19752780:T:C	5.27071e-06	-1.17859e-10	-0.879074
19752889	chr17:19752889:T:C	3.22641e-06	-1.36987	-2.20336e-10
19753253	chr17:19753253:G:GC	2.89232e-06	-1.47918	-2.20336e-10
19753387	chr17:19753387:G:A	4.17408e-06	-1.17859e-10	-1.11235
19754519	chr17:19754519:C:T	1.12769e-05	-1.17859e-10	-0.118485
19754534	chr17:19754534:C:G	1.53877e-06	-1.24403	-0.866226
19754568	chr17:19754568:A:G	1.36748e-06	-1.56814	-0.660131
19754768	chr17:19754768:G:A	1.3212e-06	-1.56564	-0.697059
19754936	chr17:19754936:A:G	3.0335e-05	-1.17859e-10	0.871061
19755102	chr17:19755102:T:G	4.0679e-06	-1.17859e-10	-1.13811
19755216	chr17:19755216:T:C	4.46341e-06	-1.17859e-10	-1.04533
19755540	chr17:19755540:A:G	9.86318e-07	-1.56759	-0.987423
19755604	chr17:19755604:T:C	7.59163e-06	-1.17859e-10	-0.514193
19755936	chr17:19755936:C:T	4.10296e-06	-1.17859e-10	-1.12953
19755986	chr17:19755986:T:C	1.10139e-06	-1.57709	-0.867575
19756038	chr17:19756038:G:A	2.59527e-06	-1.58755	-2.20336e-10
19756436	chr17:19756436:C:T	8.68973e-07	-1.54726	-1.13443
19756761	chr17:19756761:C:A	4.34686e-06	-1.17859e-10	-1.07179
19756923	chr17:19756923:C:T	8.78683e-06	-1.17859e-10	-0.367986
19757506	chr17:19757506:C:T	6.40152e-06	-1.17859e-10	-0.684705
19757624	chr17:19757624:T:G	4.99004e-06	-1.17859e-10	-0.933797
19757802	chr17:19757802:G:A	5.60204e-06	-1.17859e-10	-0.818108
19757826	chr17:19757826:G:A	5.95037e-06	-1.17859e-10	-0.757786
19757955	chr17:19757955:C:T	1.30649e-05	-1.17859e-10	0.0286865
19757974	chr17:19757974:C:T	4.40082e-06	-1.17859e-10	-1.05945
19758638	chr17:19758638:T:G	8.01232e-06	-1.17859e-10	-0.460259
19758682	chr17:19758682:G:T	2.039e-05	0.473805	-2.20336e-10
19758791	chr17:19758791:C:T	9.57324e-06	-1.17859e-10	-0.282268
19758905	chr17:19758905:G:A	1.00305e-06	-1.54355	-0.994649
19758928	chr17:19758928:T:C	8.78711e-07	-1.59251	-1.07803
19759147	chr17:19759147:C:T	2.57896e-06	-1.59385	-2.20336e-10
19759163	chr17:19759163:T:C	4.67896e-06	-1.17859e-10	-0.998164
19759284	chr17:19759284:A:T	8.68809e-07	-1.5943	-1.08757
19759396	chr17:19759396:C:T	2.66562e-06	-1.56081	-2.20336e-10
19759646	chr17:19759646:C:T	6.87646e-06	-1.17859e-10	-0.613137
19759706	chr17:19759706:G:A	2.72666e-06	-1.53816	-2.20336e-10
19759767	chr17:19759767:T:A	5.23501e-06	-1.17859e-10	-0.885871
19759877	chr17:19759877:G:A	9.52287e-06	-1.17859e-10	-0.287544
19759996	chr17:19759996:G:T	1.2363e-06	-1.30507	-1.02405
19760211	chr17:19760211:C:G	4.20946e-06	-1.10391	-2.20336e-10
19760223	chr17:19760223:C:T	8.56415e-07	-1.56951	-1.12673
19760274	chr17:19760274:G:A	2.346e-06	-1.58475	-0.10378
19760434	chr17:19760434:T:C	8.98466e-07	-1.52468	-1.12362
19760959	chr17:19760959:G:C	1.26332e-05	-1.17859e-10	-0.00490785
19760991	chr17:19760991:A:C	1.1977e-06	-1.34039	-1.02045
19761001	chr17:19761001:C:T	6.25728e-06	-1.17859e-10	-0.707494
19761005	chr17:19761005:A:G	8.61079e-07	-1.59259	-1.09822
19761145	chr17:19761145:A:G	8.69484e-07	-1.59188	-1.08922
19761229	chr17:19761229:A:G	1.16442e-06	-1.58179	-0.807224
19761617	chr17:19761617:C:T	2.59869e-06	-1.58623	-2.20336e-10
19761726	chr17:19761726:G:A	1.63242e-06	-0.915777	-1.1354
19762086	chr17:19762086:C:T	4.16472e-06	-1.17859e-10	-1.11459
19762124	chr17:19762124:T:C	8.7641e-06	-1.17859e-10	-0.370576
19762283	chr17:19762283:G:A	4.06883e-06	-1.17859e-10	-1.13788
19762290	chr17:19762290:C:T	9.17707e-06	-1.17859e-10	-0.324532
19762491	chr17:19762491:G:A	8.27855e-07	-1.59179	-1.13837
19762515	chr17:19762515:A:G	8.43781e-06	-1.17859e-10	-0.408518
19762527	chr17:19762527:C:T	4.10021e-06	-1.17859e-10	-1.1302
19762585	chr17:19762585:C:T	4.22458e-06	-1.17859e-10	-1.10032
19762622	chr17:19762622:G:A	1.27062e-06	-1.18101	-1.12073
19762623	chr17:19762623:C:T	2.29329e-06	-1.0103	-0.700952
19762688	chr17:19762688:C:T	1.0273e-06	-1.49229	-1.02202
19763361	chr17:19763361:CA:C	1.32162e-05	-1.17859e-10	0.0402029
19763712	chr17:19763712:A:G	4.43834e-06	-1.17859e-10	-1.05096
19764089	chr17:19764089:G:A	4.99719e-06	-1.17859e-10	-0.932365
19764313	chr17:19764313:T:C	3.5298e-06	-1.28	-2.20336e-10
19764430	chr17:19764430:A:G	2.58542e-06	-1.59135	-2.20336e-10
19764451	chr17:19764451:A:G	4.21905e-06	-1.17859e-10	-1.10163
19764473	chr17:19764473:T:C	6.55055e-06	-1.17859e-10	-0.661691
19764534	chr17:19764534:T:C	5.59727e-06	-1.17859e-10	-0.818961
19765138	chr17:19765138:C:G	4.69536e-06	-1.17859e-10	-0.994666
19765500	chr17:19765500:T:C	4.14046e-06	-1.17859e-10	-1.12043
19765611	chr17:19765611:C:T	2.6394e-06	-1.57069	-2.20336e-10
19765915	chr17:19765915:C:T	4.96598e-06	-1.17859e-10	-0.93863
19765942	chr17:19765942:T:C	1.29611e-05	-1.17859e-10	0.0207129
19766395	chr17:19766395:C:T	1.61185e-06	-1.27951	-0.784352
19767010	chr17:19767010:C:A	5.89387e-06	-1.17859e-10	-0.767327
19767291	chr17:19767291:G:A	5.95162e-06	-1.17859e-10	-0.757577
19767684	chr17:19767684:C:T	4.93872e-06	-1.17859e-10	-0.944134
19768076	chr17:19768076:C:G	9.92836e-06	-1.17859e-10	-0.245845
19768145	chr17:19768145:C:T	1.19653e-06	-1.3098	-1.05201
19768219	chr17:19768219:T:G	2.90965e-05	-1.17859e-10	0.829379
19768331	chr17:19768331:T:G	4.37679e-06	-1.17859e-10	-1.06493
19768490	chr17:19768490:C:T	4.06097e-06	-1.17859e-10	-1.13982
19768951	chr17:19768951:C:T	7.28692e-06	-1.17859e-10	-0.555159
19769096	chr17:19769096:G:A	2.44538e-05	-1.17859e-10	0.655546
19769207	chr17:19769207:AGAGT:A	4.45525e-06	-1.17859e-10	-1.04716
19769284	chr17:19769284:C:T	4.05742e-06	-1.17859e-10	-1.14069
19769531	chr17:19769531:G:A	5.01927e-05	-1.17859e-10	1.37463
19769661	chr17:19769661:C:T	3.98196e-05	-1.17859e-10	1.14312
19770744	chr17:19770744:A:G	3.17379e-06	-1.38631	-2.20336e-10
19770835	chr17:19770835:C:T	3.77381e-06	-1.21316	-2.20336e-10
19771700	chr17:19771700:G:A	1.45151e-05	-0.364264	0.49821
19771791	chr17:19771791:T:C	4.65382e-06	-1.53988	0.536325
19772234	chr17:19772234:C:T	3.52772e-05	-1.17859e-10	1.022
19772275	chr17:19772275:C:T	3.21227e-06	-1.37426	-2.20336e-10
19772459	chr17:19772459:A:G	1.11042e-05	-1.17859e-10	-0.133915
19772656	chr17:19772656:T:C	4.46683e-06	-1.17859e-10	-1.04456
19772658	chr17:19772658:C:T	4.12952e-06	-1.17859e-10	-1.12308
19773199	chr17:19773199:C:A	6.37846e-06	-1.17859e-10	-0.688314
19773360	chr17:19773360:A:C	4.96403e-06	-1.17859e-10	-0.939023
19773378	chr17:19773378:A:G	3.16779e-06	-1.3882	-2.20336e-10
19773517	chr17:19773517:A:G	6.93533e-06	-1.17859e-10	-0.604612
19773678	chr17:19773678:T:A	4.7661e-06	-1.17859e-10	-0.979711
19773995	chr17:19773995:T:TACAGC	2.71142e-06	-1.54377	-2.20336e-10
19774031	chr17:19774031:T:TA	1.11702e-06	-1.49323	-0.937347
19774995	chr17:19774995:A:C	1.12135e-06	-1.40798	-1.01873
19775162	chr17:19775162:G:A	3.32236e-06	-1.34056	-2.20336e-10
19775795	chr17:19775795:T:C	4.39521e-06	-1.17859e-10	-1.06073
19776483	chr17:19776483:CA:C	4.0691e-06	-1.17859e-10	-1.13782
19776588	chr17:19776588:A:G	3.2971e-06	-1.3482	-2.20336e-10
19776776	chr17:19776776:G:C	3.26839e-06	-1.35694	-2.20336e-10
19776851	chr17:19776851:A:C	2.57826e-06	-1.59412	-2.20336e-10
19776907	chr17:19776907:A:G	9.16238e-06	-1.17859e-10	-0.326134
19777254	chr17:19777254:G:A	1.08406e-05	-0.157946	-2.20336e-10
19778325	chr17:19778325:T:C	1.19609e-06	-1.53309	-0.829093
19778822	chr17:19778822:G:T	4.05849e-06	-1.17859e-10	-1.14043
19779014	chr17:19779014:G:A	1.1957e-06	-1.53626	-0.826244
19779679	chr17:19779679:T:A	4.93104e-05	-1.17859e-10	1.35689
19780251	chr17:19780251:A:T	3.26073e-06	-1.35929	-2.20336e-10
19780294	chr17:19780294:C:T	4.63985e-06	-1.17859e-10	-1.00656
19780295	chr17:19780295:C:A	4.63965e-06	-1.17859e-10	-1.0066
19780647	chr17:19780647:T:C	4.54837e-06	-1.17859e-10	-1.02647
19781102	chr17:19781102:C:T	7.51157e-06	-1.17859e-10	-0.524796
19781168	chr17:19781168:A:C	3.94608e-05	-1.17859e-10	1.13407
19782355	chr17:19782355:G:A	6.88701e-06	-1.17859e-10	-0.611603
19782400	chr17:19782400:A:C	3.20625e-06	-1.37614	-2.20336e-10
19782777	chr17:19782777:G:A	4.38053e-05	-1.17859e-10	1.23851
19783249	chr17:19783249:G:A	4.07985e-06	-1.17859e-10	-1.13518
19783390	chr17:19783390:G:T	3.11433e-06	-1.40522	-2.20336e-10
19783772	chr17:19783772:G:A	4.28592e-06	-1.17859e-10	-1.0859
19784669	chr17:19784669:G:A	6.00914e-06	-1.17859e-10	-0.747958
19784680	chr17:19784680:T:C	4.21427e-06	-1.17859e-10	-1.10276
19785316	chr17:19785316:A:G	2.70719e-06	-1.54533	-2.20336e-10
19785533	chr17:19785533:AAAAAAAAAACC:A	4.83924e-05	-1.17859e-10	1.3381
19785553	chr17:19785553:A:C	4.66265e-06	-1.17859e-10	-1.00166
19785632	chr17:19785632:C:T	3.28575e-06	-1.35164	-2.20336e-10
19785656	chr17:19785656:C:A	3.30675e-05	-1.17859e-10	0.957311
19785728	chr17:19785728:C:T	1.20315e-06	-1.5272	-0.829093
19786246	chr17:19786246:C:T	1.04401e-06	-1.50191	-0.996264
19786327	chr17:19786327:TTA:T	4.29965e-06	-1.17859e-10	-1.08271
19786399	chr17:19786399:G:A	6.58825e-06	-1.17859e-10	-0.655953
19786436	chr17:19786436:A:G	3.29022e-06	-1.35028	-2.20336e-10
19786662	chr17:19786662:T:C	2.83537e-06	-1.49907	-2.20336e-10
19786893	chr17:19786893:A:T	4.06429e-06	-1.17859e-10	-1.139
19787229	chr17:19787229:C:T	4.60297e-06	-1.17859e-10	-1.01454
19787234	chr17:19787234:G:A	6.42528e-06	-1.17859e-10	-0.680999
19787934	chr17:19787934:T:C	4.03524e-06	-1.14617	-2.20336e-10
19788063	chr17:19788063:C:T	4.20718e-06	-1.17859e-10	-1.10445
19788111	chr17:19788111:G:A	3.74958e-05	-1.17859e-10	1.08299
19788559	chr17:19788559:T:C	4.0757e-06	-1.17859e-10	-1.1362
19789040	chr17:19789040:C:T	5.27878e-06	-1.17859e-10	-0.877545
19789457	chr17:19789457:A:G	3.43192e-06	-1.30812	-2.20336e-10
19789496	chr17:19789496:G:A	8.33515e-07	-1.59109	-1.13226
19790515	chr17:19790515:T:C	8.89294e-06	-0.190461	-0.165521
19791198	chr17:19791198:C:T	3.53059e-05	-1.17859e-10	1.02281
19791748	chr17:19791748:C:T	6.43939e-06	-1.17859e-10	-0.678806
19792136	chr17:19792136:T:G	7.41251e-06	-0.538072	-2.20336e-10
19792608	chr17:19792608:G:A	3.12892e-06	-1.40055	-2.20336e-10
19792709	chr17:19792709:G:A	4.25545e-05	-1.17859e-10	1.20954
19792974	chr17:19792974:CAT:C	4.64248e-06	-1.17859e-10	-1.00599
19793141	chr17:19793141:C:A	4.08422e-06	-1.17859e-10	-1.13411
19793480	chr17:19793480:C:T	1.71163e-06	-0.965778	-1.03802
19793934	chr17:19793934:T:C	2.76941e-06	-1.52261	-2.20336e-10
19794539	chr17:19794539:C:T	3.57567e-05	-1.17859e-10	1.0355
19794663	chr17:19794663:G:A	2.886e-06	-1.39625	-0.085118
19795808	chr17:19795808:G:A	9.35898e-07	-1.5941	-1.01339
19796045	chr17:19796045:T:C	1.08181e-06	-1.38309	-1.07951
19797537	chr17:19797537:C:T	1.84816e-05	-1.17859e-10	0.375536
19798035	chr17:19798035:T:A	1.40661e-06	-1.55753	-0.642525
19798367	chr17:19798367:T:C	2.27045e-05	-1.17859e-10	0.581321
19798373	chr17:19798373:A:G	3.33343e-06	-1.33724	-2.20336e-10
19799152	chr17:19799152:C:T	3.83771e-06	-1.19636	-2.20336e-10
19799606	chr17:19799606:A:C	7.33831e-06	-1.17859e-10	-0.548131
19799971	chr17:19799971:G:C	2.61083e-06	-1.58157	-2.20336e-10
19800536	chr17:19800536:A:AT	4.14204e-06	-1.17859e-10	-1.12005
19800542	chr17:19800542:C:T	1.13322e-06	-1.54152	-0.87466
19801112	chr17:19801112:TTATAAG:T	5.54459e-06	-0.525271	-0.303147
19801343	chr17:19801343:G:C	1.34756e-05	-0.122564	0.182203
19801407	chr17:19801407:C:T	3.23195e-06	-1.36816	-2.20336e-10
19802687	chr17:19802687:C:T	4.0691e-06	-1.17859e-10	-1.13782
19802842	chr17:19802842:G:C	1.18883e-06	-1.46895	-0.89932
19803167	chr17:19803167:G:A	1.19807e-06	-1.49418	-0.866348
19803212	chr17:19803212:TAGAA:T	4.24215e-06	-1.17859e-10	-1.09617
19803218	chr17:19803218:A:G	4.23394e-06	-1.17859e-10	-1.09811
19803342	chr17:19803342:C:A	1.52058e-05	0.0192318	0.161205
19803478	chr17:19803478:T:G	3.17491e-06	-1.38596	-2.20336e-10
19803824	chr17:19803824:G:C	4.3475e-06	-1.17859e-10	-1.07164
19803839	chr17:19803839:G:A	3.2369e-06	-1.36662	-2.20336e-10
19803953	chr17:19803953:A:G	7.24675e-06	-1.17859e-10	-0.560687
19804112	chr17:19804112:G:T	5.19072e-06	-1.17859e-10	-0.894368
19804211	chr17:19804211:C:T	3.87821e-06	-1.18587	-2.20336e-10
19804427	chr17:19804427:A:T	3.10109e-06	-1.40948	-2.20336e-10
19804590	chr17:19804590:T:C	3.47285e-06	-1.29626	-2.20336e-10
19804655	chr17:19804655:T:C	2.68013e-06	-1.55538	-2.20336e-10
19804927	chr17:19804927:G:A	4.54714e-06	-1.17859e-10	-1.02674
19805054	chr17:19805054:TATA:T	2.47503e-06	-1.4498	-0.185185
19805806	chr17:19805806:T:C	4.23904e-06	-1.17859e-10	-1.0969
19806250	chr17:19806250:T:C	5.25741e-06	-1.17859e-10	-0.881601
19806277	chr17:19806277:CAG:C	1.72973e-06	-1.47103	-0.522243
19806609	chr17:19806609:A:G	7.13094e-06	-1.17859e-10	-0.576796
19806624	chr17:19806624:CT:C	4.35759e-06	-1.17859e-10	-1.06932
19806731	chr17:19806731:G:A	2.57966e-06	-1.59358	-2.20336e-10
19806736	chr17:19806736:T:C	2.22363e-05	-1.17859e-10	0.560488
19806808	chr17:19806808:G:A	2.17523e-05	-1.17859e-10	0.538479
19807854	chr17:19807854:G:A	4.07609e-06	-1.17859e-10	-1.1361
19808924	chr17:19808924:A:C	5.51405e-06	-1.17859e-10	-0.83394
19808989	chr17:19808989:A:G	7.65742e-06	-1.17859e-10	-0.505565
19809153	chr17:19809153:G:A	7.19443e-06	-1.17859e-10	-0.567933
19810093	chr17:19810093:T:C	4.59416e-06	-1.17859e-10	-1.01645
19810427	chr17:19810427:C:T	1.14737e-06	-1.40613	-0.997644
19810445	chr17:19810445:G:A	4.57413e-06	-1.17859e-10	-1.02082
19810893	chr17:19810893:G:A	1.65244e-06	-1.46333	-0.575661
19811228	chr17:19811228:T:G	4.40404e-06	-1.17859e-10	-1.05872
19811312	chr17:19811312:C:T	4.76251e-06	-1.17859e-10	-0.980464
19811505	chr17:19811505:G:T	4.07203e-06	-1.17859e-10	-1.1371
19812134	chr17:19812134:T:C	3.16432e-06	-1.3893	-2.20336e-10
19812269	chr17:19812269:T:C	3.32324e-06	-1.3403	-2.20336e-10
19812299	chr17:19812299:G:A	2.16877e-05	-1.17859e-10	0.535505
19812343	chr17:19812343:G:A	7.26574e-06	-1.17859e-10	-0.55807
19812442	chr17:19812442:T:A	1.17363e-06	-1.54027	-0.840873
19812587	chr17:19812587:T:G	9.95166e-06	-1.55476	1.31126
19812636	chr17:19812636:A:G	5.99804e-06	-1.17859e-10	-0.749807
19812819	chr17:19812819:G:A	6.86361e-06	-1.17859e-10	-0.615006
19812822	chr17:19812822:T:A	1.22837e-06	-1.4715	-0.864049
19813125	chr17:19813125:C:T	3.18294e-06	-1.38344	-2.20336e-10
19813159	chr17:19813159:T:C	4.28245e-06	-1.08671	-2.20336e-10
19813413	chr17:19813413:A:T	7.25932e-06	-1.17859e-10	-0.558955
19814556	chr17:19814556:T:C	1.28156e-06	-1.5365	-0.756664
19814650	chr17:19814650:G:A	4.09049e-06	-1.17859e-10	-1.13258
19814704	chr17:19814704:G:A	8.35445e-06	-1.17859e-10	-0.418446
19815813	chr17:19815813:C:T	4.63204e-06	-1.17859e-10	-1.00824
19816182	chr17:19816182:C:A	1.05238e-05	-1.17859e-10	-0.187601
19816207	chr17:19816207:C:T	3.16767e-06	-1.38824	-2.20336e-10
19816514	chr17:19816514:G:C	4.1534e-06	-1.17859e-10	-1.11731
19817360	chr17:19817360:G:T	4.3391e-06	-1.07357	-2.20336e-10
19817478	chr17:19817478:T:C	4.18425e-06	-1.17859e-10	-1.10991
19817525	chr17:19817525:T:C	2.15536e-06	-1.13098	-0.642305
19817707	chr17:19817707:T:A	4.15584e-06	-1.17859e-10	-1.11673
19817949	chr17:19817949:G:T	1.41024e-06	-1.54017	-0.657304
19819162	chr17:19819162:T:A	1.48698e-06	-1.05771	-1.08678
19819249	chr17:19819249:C:T	8.27939e-07	-1.59427	-1.13578
19819473	chr17:19819473:G:C	2.37339e-06	-0.731048	-0.945871
19820647	chr17:19820647:T:C	1.42144e-06	-1.51259	-0.676977
19820842	chr17:19820842:C:T	1.21226e-06	-1.52328	-0.825479
19821575	chr17:19821575:T:C	7.32733e-06	-1.17859e-10	-0.549629
19821992	chr17:19821992:ATCTTTT:A	4.8433e-06	-0.963643	-2.20336e-10
19822119	chr17:19822119:G:A	6.56939e-06	-1.17859e-10	-0.658818
19822240	chr17:19822240:T:C	2.60238e-06	-1.51647	-0.0683424
19822265	chr17:19822265:G:A	6.6066e-06	-1.17859e-10	-0.653171
19822393	chr17:19822393:G:A	4.26785e-05	-1.17859e-10	1.21246
19822401	chr17:19822401:A:AC	6.56727e-06	-1.17859e-10	-0.659141
19822407	chr17:19822407:G:A	4.05638e-06	-1.17859e-10	-1.14095
19822425	chr17:19822425:G:C	7.10864e-06	-1.17859e-10	-0.579929
19822615	chr17:19822615:G:A	1.11399e-05	-1.17859e-10	-0.130709
19822662	chr17:19822662:C:T	5.25071e-06	-1.17859e-10	-0.882876
19823257	chr17:19823257:T:C	2.69807e-06	-1.5487	-2.20336e-10
19823354	chr17:19823354:C:T	1.21842e-05	-0.0411014	-2.20336e-10
19823520	chr17:19823520:C:T	3.25367e-06	-1.36146	-2.20336e-10
19823584	chr17:19823584:A:G	2.5005e-05	-1.17859e-10	0.677835
19823822	chr17:19823822:C:T	7.33096e-06	-1.17859e-10	-0.549133
19824613	chr17:19824613:G:T	7.26978e-06	-1.17859e-10	-0.557514
19824764	chr17:19824764:T:C	1.82734e-05	-1.17859e-10	0.364208
19824778	chr17:19824778:G:A	4.19167e-06	-1.17859e-10	-1.10814
19824999	chr17:19824999:A:G	6.21466e-06	-1.17859e-10	-0.714328
19825365	chr17:19825365:G:A	3.26541e-06	-1.35785	-2.20336e-10
19825596	chr17:19825596:G:T	6.18237e-06	-1.17859e-10	-0.719539
19825942	chr17:19825942:C:T	5.39264e-06	-1.17859e-10	-0.856206
19825995	chr17:19825995:A:AT	2.48418e-06	-0.888596	-0.742701
19826066	chr17:19826066:T:C	5.10727e-06	-0.910575	-2.20336e-10
19826182	chr17:19826182:T:C	1.15413e-06	-1.47279	-0.925097
19826593	chr17:19826593:A:G	2.59153e-06	-1.58899	-2.20336e-10
19826704	chr17:19826704:C:G	2.16731e-05	-1.17859e-10	0.534834
19826797	chr17:19826797:G:A	3.23957e-06	-1.3658	-2.20336e-10
19827023	chr17:19827023:G:C	5.94836e-06	-1.17859e-10	-0.758124
19827028	chr17:19827028:T:C	1.05187e-05	-1.17859e-10	-0.188082
19827670	chr17:19827670:G:A	4.05648e-06	-1.17859e-10	-1.14092
19827834	chr17:19827834:C:T	1.52537e-05	-0.0483794	0.23196
19827968	chr17:19827968:A:C	1.23365e-05	-1.17859e-10	-0.0286816
19828126	chr17:19828126:G:GA	2.19093e-06	-1.59226	-0.164659
19828160	chr17:19828160:A:C	1.65804e-05	-1.17859e-10	0.266978
19828191	chr17:19828191:A:G	1.17847e-06	-1.47546	-0.901561
19828329	chr17:19828329:C:T	4.26785e-06	-1.17859e-10	-1.09013
19828494	chr17:19828494:A:G	2.22424e-05	-1.17859e-10	0.560759
19828696	chr17:19828696:A:G	3.19679e-06	-1.37909	-2.20336e-10
19828920	chr17:19828920:A:C	1.11211e-06	-1.48562	-0.949357
19828992	chr17:19828992:C:T	5.74403e-06	-1.17859e-10	-0.793079
19829119	chr17:19829119:AT:A	1.17411e-06	-1.26394	-1.11679
19830037	chr17:19830037:T:A	4.21651e-06	-1.17859e-10	-1.10223
19830387	chr17:19830387:A:C	3.28843e-06	-1.35083	-2.20336e-10
19830518	chr17:19830518:T:C	3.14256e-06	-1.3962	-2.20336e-10
19830632	chr17:19830632:A:C	4.20402e-06	-1.17859e-10	-1.1052
19830729	chr17:19830729:T:C	4.11566e-05	-1.17859e-10	1.17614
19830877	chr17:19830877:A:G	1.18318e-05	-1.17859e-10	-0.0704517
19830887	chr17:19830887:C:T	1.62024e-05	-1.17859e-10	0.243921
19831402	chr17:19831402:A:G	1.18707e-06	-1.47016	-0.899588
19831742	chr17:19831742:G:A	2.6114e-06	-1.58135	-2.20336e-10
19832324	chr17:19832324:G:A	4.06919e-06	-1.17859e-10	-1.1378
19832333	chr17:19832333:C:T	1.77267e-06	-1.54289	-0.425858
19832525	chr17:19832525:A:C	4.2743e-05	-1.17859e-10	1.21397
19832561	chr17:19832561:G:C	5.92642e-06	-1.17859e-10	-0.761819
19832598	chr17:19832598:C:T	4.01894e-06	-1.15022	-2.20336e-10
19832631	chr17:19832631:A:G	5.3271e-06	-1.54082	0.672388
19832949	chr17:19832949:C:G	1.46154e-06	-1.02476	-1.13698
19833196	chr17:19833196:T:C	4.12485e-06	-1.17859e-10	-1.12421
19833240	chr17:19833240:C:T	4.05642e-06	-1.17859e-10	-1.14094
19833420	chr17:19833420:G:A	2.97285e-06	-1.45172	-2.20336e-10
19833475	chr17:19833475:G:A	1.46024e-05	-1.17859e-10	0.139944
19833503	chr17:19833503:G:C	4.6041e-05	-1.17859e-10	1.28829
19833811	chr17:19833811:C:T	4.08218e-06	-1.17859e-10	-1.13461
19833821	chr17:19833821:T:C	4.65666e-06	-1.17859e-10	-1.00294
19833862	chr17:19833862:A:G	4.82085e-06	-1.17859e-10	-0.968291
19834738	chr17:19834738:C:A	4.94901e-06	-1.17859e-10	-0.942053
19835018	chr17:19835018:C:T	1.01579e-05	-1.17859e-10	-0.22299
19835022	chr17:19835022:C:T	5.66404e-06	-1.17859e-10	-0.807103
19835187	chr17:19835187:C:T	4.24194e-06	-1.17859e-10	-1.09622
19836120	chr17:19836120:C:A	4.85764e-06	-1.17859e-10	-0.960686
19836406	chr17:19836406:C:A	1.57869e-05	-1.17859e-10	0.21794
19837055	chr17:19837055:C:T	2.16731e-05	-1.17859e-10	0.534834
19837081	chr17:19837081:G:A	6.50869e-06	-1.17859e-10	-0.668102
19837610	chr17:19837610:T:G	4.78424e-05	-1.17859e-10	1.32667
19838435	chr17:19838435:T:G	4.18746e-06	-1.10915	-2.20336e-10
19838446	chr17:19838446:C:T	9.97575e-06	0.531804	-0.772887
19838448	chr17:19838448:G:A	4.49093e-05	-1.17859e-10	1.2634
19838743	chr17:19838743:A:G	3.33394e-06	-1.33709	-2.20336e-10
19839201	chr17:19839201:T:C	2.02534e-06	-0.721461	-1.11404
19839525	chr17:19839525:G:A	2.21648e-05	-1.17859e-10	0.557263
19839598	chr17:19839598:G:A	4.27076e-05	-1.17859e-10	1.21314
19839725	chr17:19839725:T:C	1.33627e-06	-1.50057	-0.750782
19840322	chr17:19840322:T:C	3.10159e-06	-1.40933	-2.20336e-10
19840792	chr17:19840792:A:G	4.08739e-05	-1.17859e-10	1.16925
19840879	chr17:19840879:ACT:A	5.04545e-06	-1.17859e-10	-0.922753
19841015	chr17:19841015:A:G	6.23626e-06	-1.17859e-10	-0.71086
19841884	chr17:19841884:G:A	2.64632e-06	-1.56807	-2.20336e-10
19842144	chr17:19842144:A:G	4.11909e-06	-1.17859e-10	-1.12561
19842163	chr17:19842163:C:G	7.10703e-06	-1.17859e-10	-0.580156
19842424	chr17:19842424:C:T	9.79694e-06	-0.118086	-0.141083
19843484	chr17:19843484:A:C	4.99965e-06	-1.17859e-10	-0.931871
19843599	chr17:19843599:G:C	7.14767e-06	-1.17859e-10	-0.574454
19843861	chr17:19843861:T:C	4.20567e-06	-1.17859e-10	-1.10481
19844021	chr17:19844021:C:T	1.17046e-06	-1.55761	-0.826234
19844094	chr17:19844094:A:G	4.65462e-06	-1.17859e-10	-1.00338
19844199	chr17:19844199:G:T	1.21934e-06	-1.49414	-0.848788
19844380	chr17:19844380:T:C	1.16505e-06	-1.5512	-0.837272
19844750	chr17:19844750:T:C	1.17131e-05	-0.275863	0.195333
19845502	chr17:19845502:T:A	1.13335e-06	-1.36883	-1.04724
19845663	chr17:19845663:G:A	4.65731e-06	-1.17859e-10	-1.0028
19846293	chr17:19846293:CCTAT:C	4.57394e-06	-1.17859e-10	-1.02086
19846342	chr17:19846342:A:G	3.18351e-06	-1.38326	-2.20336e-10
19846559	chr17:19846559:G:C	3.69924e-06	-1.23311	-2.20336e-10
19846703	chr17:19846703:T:C	6.62016e-06	-1.17859e-10	-0.651121
19847124	chr17:19847124:C:T	1.21068e-06	-1.51023	-0.839836
19847215	chr17:19847215:T:C	4.0785e-06	-1.13551	-2.20336e-10
19847258	chr17:19847258:G:A	3.19161e-06	-1.38072	-2.20336e-10
19847345	chr17:19847345:T:C	4.64033e-06	-1.17859e-10	-1.00645
19847693	chr17:19847693:G:A	6.26783e-06	-1.17859e-10	-0.705811
19847706	chr17:19847706:T:C	5.73424e-06	-1.17859e-10	-0.794784
19847903	chr17:19847903:C:T	1.36975e-06	-1.29853	-0.928081
19847962	chr17:19847962:T:C	1.88825e-05	-1.17859e-10	0.396997
19848171	chr17:19848171:A:C	3.22632e-06	-1.3699	-2.20336e-10
19848738	chr17:19848738:C:T	4.19671e-06	-1.17859e-10	-1.10694
19849044	chr17:19849044:G:A	6.56479e-06	-1.17859e-10	-0.65952
19849247	chr17:19849247:A:G	1.47565e-05	-1.17859e-10	0.150442
19849257	chr17:19849257:G:T	7.17481e-06	-1.17859e-10	-0.570663
19849971	chr17:19849971:T:C	4.14273e-06	-1.17859e-10	-1.11989
19850103	chr17:19850103:A:G	4.2181e-06	-1.17859e-10	-1.10186
19850561	chr17:19850561:T:TCA	7.16516e-06	-1.17859e-10	-0.57201
19850609	chr17:19850609:G:A	1.66417e-06	-0.984217	-1.0477
19850774	chr17:19850774:G:A	4.52706e-06	-1.17859e-10	-1.03117
19852568	chr17:19852568:G:A	1.46849e-06	-1.49773	-0.659275
19852777	chr17:19852777:C:A	4.05689e-06	-1.17859e-10	-1.14082
19852901	chr17:19852901:C:T	4.32843e-06	-1.17859e-10	-1.07604
19853319	chr17:19853319:C:G	4.538e-05	-1.17859e-10	1.27383
19853457	chr17:19853457:C:T	4.01899e-05	-1.17859e-10	1.15238
19853715	chr17:19853715:G:A	6.49377e-06	-1.17859e-10	-0.670396
19853880	chr17:19853880:C:T	3.12399e-06	-1.40213	-2.20336e-10
19853890	chr17:19853890:A:C	1.22096e-06	-1.45523	-0.886376
19854096	chr17:19854096:C:T	1.73999e-05	-1.17859e-10	0.315224
19854321	chr17:19854321:G:C	2.65485e-06	-1.56485	-2.20336e-10
19854341	chr17:19854341:T:C	1.00543e-06	-1.40758	-1.12824
19854899	chr17:19854899:G:A	1.73796e-05	-1.17859e-10	0.314058
19855109	chr17:19855109:A:G	4.61087e-06	-1.17859e-10	-1.01282
19855888	chr17:19855888:G:A	4.14713e-06	-1.17859e-10	-1.11882
19856360	chr17:19856360:G:A	1.07073e-06	-1.56906	-0.903846
19856410	chr17:19856410:A:G	5.96877e-06	-1.17859e-10	-0.754699
19856497	chr17:19856497:A:G	1.19179e-06	-1.4737	-0.892078
19856561	chr17:19856561:G:A	4.09694e-06	-1.17859e-10	-1.131
19856691	chr17:19856691:G:A	4.58886e-06	-1.17859e-10	-1.01761
19856734	chr17:19856734:T:A	6.29828e-06	-1.17859e-10	-0.700964
19858056	chr17:19858056:T:C	4.2013e-06	-1.17859e-10	-1.10585
19858109	chr17:19858109:T:C	4.16528e-06	-1.17859e-10	-1.11446
19858217	chr17:19858217:T:C	4.35291e-06	-1.17859e-10	-1.0704
19859189	chr17:19859189:T:A	1.34776e-06	-1.36453	-0.878259
19859475	chr17:19859475:T:C	6.49504e-06	-1.17859e-10	-0.670202
19859559	chr17:19859559:T:C	1.32e-05	-1.17859e-10	0.038974
19859638	chr17:19859638:A:G	4.62683e-06	-1.17859e-10	-1.00937
19860435	chr17:19860435:T:G	1.41216e-05	-1.17859e-10	0.106462
19860776	chr17:19860776:G:A	1.17384e-05	-0.497713	0.41934
19861272	chr17:19861272:C:T	3.2507e-06	-1.36237	-2.20336e-10
19861355	chr17:19861355:A:G	1.07608e-06	-1.46916	-0.998756
19861602	chr17:19861602:T:C	4.31932e-06	-1.17859e-10	-1.07814
19861829	chr17:19861829:T:A	4.30172e-06	-1.17859e-10	-1.08222
19862029	chr17:19862029:A:T	4.29963e-06	-1.17859e-10	-1.08271
19862108	chr17:19862108:C:T	4.85626e-06	-1.57981	0.61884
19862352	chr17:19862352:C:T	1.2343e-05	-1.17859e-10	-0.0281476
19862375	chr17:19862375:A:G	3.82476e-06	-1.5628	0.363059
19862457	chr17:19862457:A:G	4.04115e-06	-1.56238	0.417665
19862492	chr17:19862492:G:C	1.3929e-05	-1.17859e-10	0.0927329
19862785	chr17:19862785:T:A	4.62317e-06	-1.17859e-10	-1.01016
19863501	chr17:19863501:T:G	1.37086e-05	-1.17859e-10	0.0767798
19863602	chr17:19863602:G:A	7.15824e-06	-1.17859e-10	-0.572976
19863678	chr17:19863678:G:A	2.29536e-06	-1.56479	-0.14556
19863894	chr17:19863894:A:G	6.63482e-06	-1.17859e-10	-0.648909
19864410	chr17:19864410:A:G	1.11086e-06	-1.37768	-1.05843
19864751	chr17:19864751:T:C	4.57565e-05	-1.17859e-10	1.28209
19864887	chr17:19864887:T:C	4.63657e-05	-1.17859e-10	1.29532
19865071	chr17:19865071:A:ATT	3.56933e-05	-1.17859e-10	1.03372
19865611	chr17:19865611:A:C	1.43776e-05	-0.621612	0.746046
19865868	chr17:19865868:A:G	2.61539e-06	-1.5511	-0.0287322
19866594	chr17:19866594:G:T	4.73355e-06	-0.986565	-2.20336e-10
19866846	chr17:19866846:G:A	4.42228e-06	-1.17859e-10	-1.05458
19867234	chr17:19867234:T:G	7.43132e-05	-1.17859e-10	1.76705
19867240	chr17:19867240:G:A	7.11262e-06	-1.17859e-10	-0.57937
19867403	chr17:19867403:A:G	1.42001e-05	-1.17859e-10	0.112012
19867744	chr17:19867744:C:G	1.81081e-06	-0.819869	-1.1276
19867890	chr17:19867890:C:G	4.52666e-06	-1.17859e-10	-1.03126
19867910	chr17:19867910:G:A	2.56889e-06	-1.58065	-0.0171124
19868491	chr17:19868491:A:G	1.59719e-05	-1.17859e-10	0.22959
19868724	chr17:19868724:G:A	1.5359e-05	-1.17859e-10	0.190461
19869361	chr17:19869361:G:A	7.92171e-06	-1.17859e-10	-0.471632
19869444	chr17:19869444:C:T	7.67435e-06	-1.17859e-10	-0.503357
19869948	chr17:19869948:G:A	4.60777e-06	-1.17859e-10	-1.0135
19870130	chr17:19870130:A:G	1.96157e-06	-1.59271	-0.274788
19870152	chr17:19870152:G:A	3.69375e-06	-1.2346	-2.20336e-10
19870160	chr17:19870160:G:C	6.18026e-06	-1.55711	0.837228
19870710	chr17:19870710:G:C	1.59203e-05	-1.17859e-10	0.226355
19871050	chr17:19871050:T:C	1.0646e-05	-1.17859e-10	-0.176059
19871165	chr17:19871165:A:G	1.58132e-05	-1.17859e-10	0.219607
19871394	chr17:19871394:G:C	1.67062e-05	-1.17859e-10	0.274543
19871492	chr17:19871492:C:T	4.13379e-06	-1.17859e-10	-1.12205
19872007	chr17:19872007:G:A	4.61061e-06	-1.17859e-10	-1.01288
19872170	chr17:19872170:G:A	4.36895e-06	-1.17859e-10	-1.06672
19872855	chr17:19872855:T:C	7.99409e-06	-1.17859e-10	-0.462537
19873077	chr17:19873077:A:C	4.23756e-06	-1.17859e-10	-1.09725
19873497	chr17:19873497:A:C	4.24931e-06	-1.17859e-10	-1.09448
19873718	chr17:19873718:G:A	2.13652e-06	-0.668016	-1.11405
19873722	chr17:19873722:C:T	1.87024e-06	-1.5815	-0.333677
19874020	chr17:19874020:T:C	1.22579e-05	-1.17859e-10	-0.0350696
19874081	chr17:19874081:C:T	4.29149e-06	-1.17859e-10	-1.08461
19874163	chr17:19874163:C:T	3.30582e-06	-1.34555	-2.20336e-10
19874456	chr17:19874456:T:C	6.32224e-06	-1.17859e-10	-0.697167
19874814	chr17:19874814:C:T	1.55123e-06	-1.28449	-0.8177
19875011	chr17:19875011:T:G	7.98982e-06	-1.17859e-10	-0.463072
19875600	chr17:19875600:C:T	4.36415e-06	-1.17859e-10	-1.06782
19876574	chr17:19876574:G:A	5.7846e-06	-1.17859e-10	-0.78604
19876661	chr17:19876661:C:T	1.95447e-05	0.620904	-0.18944
19877006	chr17:19877006:G:A	4.1096e-06	-1.17859e-10	-1.12792
19877029	chr17:19877029:A:G	1.93612e-05	-1.17859e-10	0.422029
19877053	chr17:19877053:G:A	3.1212e-06	-1.40302	-2.20336e-10
19877056	chr17:19877056:T:A	9.33979e-07	-1.51723	-1.09231
19877218	chr17:19877218:G:A	2.71874e-06	-1.54107	-2.20336e-10
19877346	chr17:19877346:A:G	1.30228e-06	-1.49728	-0.779841
19877774	chr17:19877774:A:G	8.12114e-06	-0.44677	-2.20336e-10
19877835	chr17:19877835:G:A	4.05763e-06	-1.17859e-10	-1.14064
19877894	chr17:19877894:A:T	4.25661e-06	-1.17859e-10	-1.09277
19878094	chr17:19878094:G:A	4.21739e-06	-1.17859e-10	-1.10202
19878213	chr17:19878213:A:G	4.31919e-06	-1.17859e-10	-1.07817
19878228	chr17:19878228:G:A	8.63681e-06	-1.17859e-10	-0.385207
19878805	chr17:19878805:A:C	1.0272e-06	-1.45234	-1.06207
19879240	chr17:19879240:T:C	3.78921e-06	-1.36527	0.156187
19879241	chr17:19879241:G:C	2.7197e-06	-1.57696	0.0362373
19879284	chr17:19879284:C:T	4.54836e-06	-1.17859e-10	-1.02647
19879593	chr17:19879593:C:T	2.84627e-06	-1.49523	-2.20336e-10
19879861	chr17:19879861:C:T	4.26389e-06	-1.17859e-10	-1.09106
19879982	chr17:19879982:A:G	9.06063e-06	-1.17859e-10	-0.337301
19880157	chr17:19880157:C:T	4.1963e-06	-1.17859e-10	-1.10704
19880270	chr17:19880270:G:A	4.14455e-06	-1.17859e-10	-1.11945
19880661	chr17:19880661:T:C	3.5091e-06	-1.43037	0.144492
19880815	chr17:19880815:A:G	9.33397e-06	-1.17859e-10	-0.307579
19880911	chr17:19880911:ACCTGGGAGGTGGAGGTTGCAGTGAGCCAAGATTGT:A	4.07252e-06	-1.17859e-10	-1.13698
19881006	chr17:19881006:G:A	4.14044e-06	-1.17859e-10	-1.12044
19881212	chr17:19881212:G:A	3.69635e-05	-1.17859e-10	1.06869
19881291	chr17:19881291:A:C	7.71718e-06	-1.17859e-10	-0.497791
19882149	chr17:19882149:C:T	7.65152e-06	-1.17859e-10	-0.506336
19882455	chr17:19882455:G:A	4.19346e-06	-1.17859e-10	-1.10771
19882853	chr17:19882853:C:T	2.71385e-06	-1.54287	-2.20336e-10
19883132	chr17:19883132:A:C	4.99545e-06	-1.17859e-10	-0.932712
19883978	chr17:19883978:G:C	8.8175e-07	-1.55792	-1.10917
19883996	chr17:19883996:C:T	4.08251e-06	-1.17859e-10	-1.13453
19884129	chr17:19884129:C:T	4.22523e-06	-1.17859e-10	-1.10017
19884329	chr17:19884329:C:T	4.38434e-06	-1.17859e-10	-1.0632
19884488	chr17:19884488:C:T	2.86414e-05	-1.17859e-10	0.813613
19885198	chr17:19885198:TAAC:T	1.55185e-05	-1.17859e-10	0.200796
19885554	chr17:19885554:C:T	1.47905e-06	-1.14346	-1.00638
19885570	chr17:19885570:C:G	8.92118e-07	-1.59344	-1.06196
19885810	chr17:19885810:C:T	1.22944e-06	-1.50666	-0.82802
19886046	chr17:19886046:A:G	4.06228e-06	-1.17859e-10	-1.13949
19886054	chr17:19886054:G:A	2.78029e-06	-0.434574	-1.08411
19886140	chr17:19886140:A:G	4.3875e-06	-1.17859e-10	-1.06248
19886152	chr17:19886152:C:G	5.68991e-06	-0.802546	-2.20336e-10
19886247	chr17:19886247:T:C	2.30509e-05	-1.17859e-10	0.596465
19886299	chr17:19886299:CTCTCTT:C	1.00803e-06	-1.51047	-1.02277
19886312	chr17:19886312:T:C	4.05644e-06	-1.17859e-10	-1.14093
19886640	chr17:19886640:C:T	1.88207e-05	-1.17859e-10	0.393715
19886823	chr17:19886823:G:A	5.6158e-06	-1.17859e-10	-0.815657
19886829	chr17:19886829:G:A	5.78202e-06	-0.786488	-2.20336e-10
19887407	chr17:19887407:A:G	1.11066e-05	-1.17859e-10	-0.133699
19887476	chr17:19887476:G:A	4.2241e-06	-1.17859e-10	-1.10043
19889281	chr17:19889281:G:T	1.18564e-06	-1.3086	-1.06236
19889652	chr17:19889652:T:C	2.61257e-06	-1.4827	-0.0982068
19890304	chr17:19890304:G:A	2.43017e-06	-1.54747	-0.105804
19890651	chr17:19890651:C:G	2.82014e-06	-0.382106	-1.12235
19890768	chr17:19890768:G:C	1.00584e-06	-1.53642	-0.998992
19891195	chr17:19891195:C:T	5.18362e-06	-1.17859e-10	-0.895736
19891196	chr17:19891196:A:G	5.1324e-06	-1.17859e-10	-0.905667
19891297	chr17:19891297:C:T	4.06743e-06	-1.17859e-10	-1.13823
19891494	chr17:19891494:T:C	4.05796e-06	-1.17859e-10	-1.14056
19891548	chr17:19891548:G:A	4.2037e-06	-1.17859e-10	-1.10528
19891879	chr17:19891879:A:G	2.28309e-05	1.70027	-1.1134
19891996	chr17:19891996:C:T	4.42795e-06	-1.17859e-10	-1.0533
19892526	chr17:19892526:A:G	1.11969e-05	-1.17859e-10	-0.125604
19892529	chr17:19892529:A:G	1.08207e-06	-1.34361	-1.11876
19892633	chr17:19892633:G:A	4.60271e-06	-1.09159	0.0769946
19893145	chr17:19893145:T:C	5.2119e-06	-1.17859e-10	-0.890296
19893581	chr17:19893581:T:C	4.09707e-06	-1.17859e-10	-1.13097
19893896	chr17:19893896:C:T	8.71882e-06	-1.17859e-10	-0.375756
19893970	chr17:19893970:C:A	4.08053e-06	-1.17859e-10	-1.13501
19894065	chr17:19894065:C:T	1.06839e-05	-1.17859e-10	-0.1725
19894474	chr17:19894474:G:A	5.99377e-06	-1.17859e-10	-0.750519
19895026	chr17:19895026:G:A	4.24896e-06	-1.17859e-10	-1.09456
19896013	chr17:19896013:G:C	1.03011e-06	-1.38924	-1.12234
19896208	chr17:19896208:G:C	5.34033e-06	-1.17859e-10	-0.865953
19896289	chr17:19896289:T:C	4.6025e-06	-1.17859e-10	-1.01464
19896351	chr17:19896351:T:A	1.19937e-06	-1.37751	-0.981935
19896789	chr17:19896789:A:G	4.80159e-06	-1.17859e-10	-0.972293
19897081	chr17:19897081:C:T	1.07122e-06	-1.33151	-1.14093
19897287	chr17:19897287:T:C	4.13877e-06	-1.17859e-10	-1.12084
19897291	chr17:19897291:T:C	4.23451e-06	-1.17859e-10	-1.09797
19897406	chr17:19897406:C:T	5.05019e-06	-1.17859e-10	-0.921814
19897847	chr17:19897847:C:A	6.08926e-06	-1.17859e-10	-0.734714
19898148	chr17:19898148:T:C	3.74002e-05	1.08044	-2.20336e-10
19898208	chr17:19898208:T:G	4.11889e-06	-1.17859e-10	-1.12566
19898508	chr17:19898508:C:G	1.11582e-05	0.148495	-0.277562
19898518	chr17:19898518:G:A	9.01485e-07	-1.59423	-1.05073
19898934	chr17:19898934:T:C	1.02313e-05	0.156702	-0.372492
19899029	chr17:19899029:T:A	1.16136e-06	-1.25478	-1.13687
19899161	chr17:19899161:T:TG	3.14323e-05	1.63513	-0.728535
19900017	chr17:19900017:C:T	1.02846e-05	-0.21059	-2.20336e-10
19900137	chr17:19900137:C:T	4.08598e-05	2.14442	-0.975515
19900300	chr17:19900300:T:C	1.08607e-05	-1.17859e-10	-0.156092
19900805	chr17:19900805:T:G	8.64193e-07	-1.57251	-1.11469
19900844	chr17:19900844:C:T	8.537e-07	-1.57995	-1.11946
19900934	chr17:19900934:T:C	3.2977e-05	0.902671	0.0519004
19900940	chr17:19900940:T:C	4.40982e-06	-1.17859e-10	-1.05741
19901436	chr17:19901436:G:A	8.66549e-06	-1.17859e-10	-0.381892
19901850	chr17:19901850:T:C	2.61331e-06	-1.58062	-2.20336e-10
19902737	chr17:19902737:C:A	1.20355e-06	-1.49966	-0.8563
19902746	chr17:19902746:C:CA	4.78948e-06	-1.17859e-10	-0.974817
19902841	chr17:19902841:G:A	4.05993e-06	-1.17859e-10	-1.14007
19903091	chr17:19903091:T:C	2.91473e-05	0.973724	-0.142601
19903516	chr17:19903516:C:T	0.000109703	2.78444	-0.627904
19903671	chr17:19903671:C:A	5.81318e-06	-1.17859e-10	-0.781112
19904182	chr17:19904182:T:C	4.42556e-06	-1.17859e-10	-1.05384
19904709	chr17:19904709:T:C	4.2351e-05	1.20475	-2.20336e-10
19904997	chr17:19904997:TTAA:T	3.90258e-05	2.00684	-0.883854
19905132	chr17:19905132:T:C	0.000111895	2.77397	-0.59765
19905719	chr17:19905719:G:A	4.14897e-06	-1.17859e-10	-1.11838
19905765	chr17:19905765:C:T	3.26927e-06	-1.35667	-2.20336e-10
19905840	chr17:19905840:G:T	7.1884e-06	-1.17859e-10	-0.568772
19906436	chr17:19906436:C:T	4.17032e-05	2.29736	-1.10803
19907407	chr17:19907407:T:G	1.33212e-05	0.819842	-0.771723
19907511	chr17:19907511:G:A	9.44507e-05	2.74796	-0.741122
19908014	chr17:19908014:C:T	6.51612e-06	-1.17859e-10	-0.666961
19908309	chr17:19908309:T:C	4.78837e-06	-1.17859e-10	-0.97505
19909167	chr17:19909167:G:A	4.42124e-06	-1.17859e-10	-1.05482
19909228	chr17:19909228:T:C	1.74369e-05	0.81371	-0.496361
19909404	chr17:19909404:C:G	4.2713e-06	-1.17859e-10	-1.08932
19909669	chr17:19909669:T:G	9.00716e-06	-1.17859e-10	-0.34322
19910155	chr17:19910155:T:C	1.80161e-05	0.809517	-0.45949
19910399	chr17:19910399:T:C	4.40303e-06	-1.17859e-10	-1.05895
19910527	chr17:19910527:T:C	4.81456e-06	-1.17859e-10	-0.969595
19910557	chr17:19910557:C:T	8.17385e-06	-1.17859e-10	-0.4403
19911391	chr17:19911391:T:C	4.79589e-06	-1.17859e-10	-0.97348
19911665	chr17:19911665:G:A	4.57712e-05	1.28241	-2.20336e-10
19911695	chr17:19911695:C:T	1.17812e-05	-1.17859e-10	-0.0747375
19912055	chr17:19912055:T:C	4.41909e-06	-1.17859e-10	-1.05531
19912268	chr17:19912268:G:A	8.35556e-06	-1.17859e-10	-0.418313
19913414	chr17:19913414:C:A	1.84303e-05	0.953783	-0.581025
19913585	chr17:19913585:A:C	1.64222e-05	0.836465	-0.579071
19913880	chr17:19913880:T:C	5.25334e-06	-1.17859e-10	-0.882377
19914367	chr17:19914367:T:C	8.8737e-07	-1.5783	-1.08244
19914774	chr17:19914774:T:C	8.43502e-07	-1.57848	-1.13295
19915288	chr17:19915288:A:G	1.61002e-05	0.829694	-0.592102
19915584	chr17:19915584:G:T	1.09595e-05	-1.17859e-10	-0.147031
19916156	chr17:19916156:G:A	7.71908e-06	-0.497545	-2.20336e-10
19916304	chr17:19916304:C:T	4.78655e-06	-1.17859e-10	-0.975431
19916305	chr17:19916305:G:A	4.06153e-06	-1.17859e-10	-1.13968
19916638	chr17:19916638:A:T	8.87506e-06	-1.17859e-10	-0.357995
19916757	chr17:19916757:G:C	6.58672e-06	-1.17859e-10	-0.656184
19916913	chr17:19916913:G:A	8.8091e-06	-1.17859e-10	-0.365455
19916916	chr17:19916916:G:A	7.97497e-06	-0.993121	0.528189
19917040	chr17:19917040:G:A	4.51862e-06	-1.03303	-2.20336e-10
19917243	chr17:19917243:C:T	1.21196e-05	-1.17859e-10	-0.046416
19917530	chr17:19917530:C:T	6.52222e-06	-1.17859e-10	-0.666025
19918245	chr17:19918245:A:AG	4.62549e-06	-1.17859e-10	-1.00966
19918288	chr17:19918288:C:T	1.08886e-05	-1.17859e-10	-0.153524
19918317	chr17:19918317:A:G	5.27885e-06	-1.17859e-10	-0.877532
19918863	chr17:19918863:C:G	9.327e-06	-0.913307	0.604981
19919048	chr17:19919048:G:GCA	8.97922e-05	2.39852	-0.442266
19919167	chr17:19919167:G:A	2.67603e-05	1.33129	-0.585608
19919757	chr17:19919757:C:T	2.84635e-05	0.885046	-0.0776645
19919793	chr17:19919793:C:G	4.81543e-06	-1.17859e-10	-0.969414
19919859	chr17:19919859:T:C	1.74994e-05	-1.17859e-10	0.320925
19921256	chr17:19921256:C:T	6.00346e-06	-1.17859e-10	-0.748904
19921310	chr17:19921310:G:C	8.133e-06	-1.17859e-10	-0.44531
19921628	chr17:19921628:G:A	6.17645e-06	-1.17859e-10	-0.720496
19921634	chr17:19921634:G:A	5.96579e-06	-1.17859e-10	-0.755199
19922266	chr17:19922266:T:C	7.04547e-06	0.526893	-1.11575
19922647	chr17:19922647:T:C	2.81485e-06	-1.50633	-2.20336e-10
19922822	chr17:19922822:C:T	2.73478e-06	-1.53519	-2.20336e-10
19923419	chr17:19923419:C:G	2.68463e-06	-1.5537	-2.20336e-10
19923897	chr17:19923897:G:A	4.37499e-05	1.20069	0.0365561
19923971	chr17:19923971:G:T	6.44992e-06	-1.17859e-10	-0.677173
19923977	chr17:19923977:G:A	5.38496e-06	-1.17859e-10	-0.857629
19925415	chr17:19925415:C:T	1.70001e-05	0.872337	-0.580355
19925557	chr17:19925557:G:T	9.12018e-06	-0.926569	0.595818
19925998	chr17:19925998:T:C	1.82292e-05	0.85778	-0.495996
19926009	chr17:19926009:T:C	4.85775e-06	-1.17859e-10	-0.960664
19926881	chr17:19926881:G:A	2.93904e-06	-1.46316	-2.20336e-10
19927015	chr17:19927015:C:T	4.45373e-06	-1.17859e-10	-1.0475
19927850	chr17:19927850:C:T	4.41615e-06	-1.17859e-10	-1.05597
19928506	chr17:19928506:A:C	1.75226e-05	0.883188	-0.560937
19928747	chr17:19928747:A:G	1.68383e-05	0.861419	-0.579001
19928825	chr17:19928825:G:A	5.34277e-06	-1.17859e-10	-0.865496
19928920	chr17:19928920:A:C	1.45152e-06	-1.02769	-1.14094
19929565	chr17:19929565:C:A	6.05399e-06	-1.17859e-10	-0.740522
19929838	chr17:19929838:G:A	4.11709e-05	2.10052	-0.924032
19929904	chr17:19929904:G:A	5.72668e-06	-1.17859e-10	-0.796105
19930015	chr17:19930015:A:T	1.23395e-05	-1.17859e-10	-0.0284376
19930459	chr17:19930459:G:A	7.17266e-06	-1.17859e-10	-0.570964
19930901	chr17:19930901:G:T	5.83913e-06	-1.17859e-10	-0.776659
19931400	chr17:19931400:T:C	2.57994e-06	-1.59347	-2.20336e-10
19931640	chr17:19931640:C:T	4.42533e-06	-1.17859e-10	-1.05389
19931660	chr17:19931660:G:T	4.96262e-06	-1.17859e-10	-0.939305
19931792	chr17:19931792:A:G	9.8357e-06	-1.17859e-10	-0.255222
19931799	chr17:19931799:C:T	9.39343e-07	-1.57951	-1.02431
19932165	chr17:19932165:A:G	6.42331e-06	-1.17859e-10	-0.681307
19932401	chr17:19932401:C:T	4.08349e-06	-1.17859e-10	-1.13429
19933383	chr17:19933383:T:G	1.18609e-06	-1.49823	-0.872353
19933654	chr17:19933654:C:T	4.06054e-06	-1.17859e-10	-1.13992
19933699	chr17:19933699:A:G	9.28732e-06	-0.912966	0.600376
19933734	chr17:19933734:T:A	8.56641e-07	-1.57017	-1.12581
19933975	chr17:19933975:G:A	4.46411e-06	-1.17859e-10	-1.04517
19934050	chr17:19934050:T:C	9.42829e-07	-1.57321	-1.0269
19934223	chr17:19934223:C:T	4.09448e-05	2.09384	-0.922851
19935044	chr17:19935044:G:C	4.08307e-06	-1.17859e-10	-1.13439
19936611	chr17:19936611:G:C	4.11357e-06	-1.17859e-10	-1.12695
19938203	chr17:19938203:A:G	3.75975e-06	-1.21689	-2.20336e-10
19938749	chr17:19938749:G:A	8.53869e-07	-1.57493	-1.12429
19938908	chr17:19938908:T:C	8.78102e-06	-0.852816	0.484168
19939778	chr17:19939778:A:C	4.15079e-06	-1.17859e-10	-1.11794
19940257	chr17:19940257:GA:G	5.46997e-06	-1.17859e-10	-0.841968
19940347	chr17:19940347:G:A	6.64189e-06	-0.647844	-2.20336e-10
19940525	chr17:19940525:CA:C	9.43568e-06	-0.86744	0.570699
19940711	chr17:19940711:G:A	6.94633e-06	-1.17859e-10	-0.603027
19940813	chr17:19940813:T:C	6.09079e-06	-1.17859e-10	-0.734462
19941546	chr17:19941546:A:G	3.08822e-06	-1.41365	-2.20336e-10
19941687	chr17:19941687:G:A	5.55697e-06	-1.17859e-10	-0.826187
19941740	chr17:19941740:CTTTGT:C	5.96954e-06	-1.17859e-10	-0.75457
19942080	chr17:19942080:G:A	7.96879e-05	2.36932	-0.532447
19942456	chr17:19942456:A:G	1.74884e-05	0.85529	-0.534992
19942949	chr17:19942949:G:A	4.06091e-06	-1.17859e-10	-1.13983
19943937	chr17:19943937:C:T	5.23092e-06	-1.17859e-10	-0.886652
19944493	chr17:19944493:A:C	4.64368e-06	-1.17859e-10	-1.00573
19944737	chr17:19944737:G:T	5.67217e-06	-1.17859e-10	-0.805668
19945137	chr17:19945137:T:C	4.91975e-05	2.12007	-0.765468
19945187	chr17:19945187:T:C	4.37407e-06	-1.17859e-10	-1.06555
19945224	chr17:19945224:AAAAG:A	1.06601e-06	-1.50402	-0.973297
19945281	chr17:19945281:G:C	2.09623e-05	1.18798	-0.686492
19945777	chr17:19945777:G:A	5.44415e-06	-1.17859e-10	-0.846698
19945856	chr17:19945856:CATA:C	5.91393e-06	-1.17859e-10	-0.76393
19946432	chr17:19946432:G:A	8.82542e-05	2.58373	-0.644747
19946719	chr17:19946719:G:A	5.99397e-06	-1.17859e-10	-0.750487
19947021	chr17:19947021:C:T	1.59287e-06	-1.16175	-0.913955
19947079	chr17:19947079:C:T	4.78733e-06	-1.17859e-10	-0.975268
19947233	chr17:19947233:G:A	3.92978e-06	-1.17266	-2.20336e-10
19948338	chr17:19948338:AAAG:A	7.73005e-05	2.37273	-0.566267
19948858	chr17:19948858:G:T	2.01454e-05	0.461738	-2.20336e-10
19949299	chr17:19949299:C:T	4.40565e-06	-1.17859e-10	-1.05835
19949547	chr17:19949547:G:A	4.40913e-06	-1.17859e-10	-1.05756
19950040	chr17:19950040:C:T	1.21808e-06	-1.58662	-0.757344
19950507	chr17:19950507:C:T	2.83215e-06	-1.50021	-2.20336e-10
19951626	chr17:19951626:A:G	3.10479e-05	0.994412	-0.100121
19952137	chr17:19952137:AC:A	8.77579e-07	-1.5694	-1.10242
19953184	chr17:19953184:T:C	1.15336e-06	-1.27157	-1.12699
19954267	chr17:19954267:A:G	4.49598e-06	-1.17859e-10	-1.03806
19954663	chr17:19954663:T:TG	6.93065e-06	-1.17859e-10	-0.605286
19954897	chr17:19954897:A:G	5.95301e-06	-1.17859e-10	-0.757343
19955313	chr17:19955313:C:T	2.54102e-05	0.823758	-0.129846
19955593	chr17:19955593:T:C	8.63961e-07	-1.57668	-1.11079
19955663	chr17:19955663:C:T	3.03177e-06	-1.43209	-2.20336e-10
19955704	chr17:19955704:G:A	5.8557e-06	-1.17859e-10	-0.773825
19956114	chr17:19956114:T:C	5.3978e-06	-1.17859e-10	-0.855248
19956223	chr17:19956223:T:C	4.42213e-06	-1.17859e-10	-1.05462
19956600	chr17:19956600:A:G	4.06153e-06	-1.17859e-10	-1.13968
19957308	chr17:19957308:G:A	5.04902e-06	-1.17859e-10	-0.922045
19958672	chr17:19958672:G:A	6.07196e-06	-1.17859e-10	-0.737559
19958834	chr17:19958834:T:C	8.40387e-06	-0.412547	-2.20336e-10
19959049	chr17:19959049:C:T	8.12835e-06	-1.17859e-10	-0.445882
19959105	chr17:19959105:G:A	5.0597e-06	-1.17859e-10	-0.919934
19959458	chr17:19959458:C:T	5.73744e-06	-1.17859e-10	-0.794227
19959886	chr17:19959886:G:A	4.41308e-06	-1.17859e-10	-1.05667
19960062	chr17:19960062:C:A	3.12617e-06	-1.40143	-2.20336e-10
19960360	chr17:19960360:C:T	1.20407e-06	-1.4769	-0.878629
19960497	chr17:19960497:G:A	7.99384e-06	-0.925991	0.463423
19961121	chr17:19961121:C:T	6.18589e-06	-1.17859e-10	-0.71897
19962452	chr17:19962452:C:T	1.21343e-05	-1.17859e-10	-0.0452024
19962821	chr17:19962821:A:C	4.40488e-06	-1.17859e-10	-1.05853
19963285	chr17:19963285:G:A	0.000149566	2.99556	-0.529062
19963568	chr17:19963568:A:G	7.88874e-06	-0.812314	0.336511
19964018	chr17:19964018:T:A	7.71783e-05	2.44725	-0.64237
19964577	chr17:19964577:C:T	5.70718e-06	-1.17859e-10	-0.799515
19964662	chr17:19964662:C:T	5.92609e-06	-1.17859e-10	-0.761876
19964844	chr17:19964844:G:A	1.19254e-05	-1.17859e-10	-0.0625673
19965088	chr17:19965088:C:G	7.49768e-06	-1.17859e-10	-0.526647
19965766	chr17:19965766:C:A	6.47505e-06	-1.17859e-10	-0.673284
19965806	chr17:19965806:C:T	4.92121e-06	-1.17859e-10	-0.947685
19966113	chr17:19966113:T:C	1.21175e-06	-1.46073	-0.888445
19966231	chr17:19966231:C:T	7.10148e-05	2.34075	-0.619101
19966482	chr17:19966482:G:C	1.36928e-05	-1.17859e-10	0.0756304
19966485	chr17:19966485:A:G	8.53749e-07	-1.56664	-1.13271
19967410	chr17:19967410:G:A	5.86907e-06	-1.17859e-10	-0.771543
19968419	chr17:19968419:A:G	6.21391e-06	-1.17859e-10	-0.714449
19969045	chr17:19969045:G:A	7.78691e-06	-0.937124	0.448328
19969110	chr17:19969110:A:G	4.00961e-05	1.15004	-2.20336e-10
19969299	chr17:19969299:C:T	8.13251e-06	-0.87959	0.434219
19969645	chr17:19969645:A:C	2.72238e-06	-1.53973	-2.20336e-10
19969792	chr17:19969792:G:A	6.7497e-06	-1.17859e-10	-0.631742
19969823	chr17:19969823:G:A	4.94234e-06	-1.17859e-10	-0.9434
19969984	chr17:19969984:A:G	2.8868e-06	-1.48109	-2.20336e-10
19970064	chr17:19970064:C:T	8.98525e-06	-1.17859e-10	-0.345656
19970558	chr17:19970558:C:G	4.86431e-06	-1.17859e-10	-0.959316
19970827	chr17:19970827:A:AT	4.6537e-06	-1.17859e-10	-1.00358
19970836	chr17:19970836:T:A	4.49094e-06	-1.17859e-10	-1.03918
19971228	chr17:19971228:G:C	6.59642e-06	-1.17859e-10	-0.654713
19971337	chr17:19971337:T:C	9.36645e-06	-0.797302	0.493196
19971421	chr17:19971421:A:G	9.34216e-07	-1.58254	-1.02674
19971541	chr17:19971541:C:T	4.44033e-06	-1.17859e-10	-1.05051
19971754	chr17:19971754:T:C	5.45473e-06	-1.17859e-10	-0.844756
19972019	chr17:19972019:T:C	9.65024e-07	-1.46521	-1.11163
19972084	chr17:19972084:C:T	4.36311e-06	-1.17859e-10	-1.06805
19972315	chr17:19972315:C:T	7.88371e-06	-1.17859e-10	-0.476441
19972521	chr17:19972521:T:C	4.30726e-06	-1.17859e-10	-1.08094
19972889	chr17:19972889:T:A	4.38091e-06	-1.17859e-10	-1.06398
19973027	chr17:19973027:T:C	5.73993e-06	-1.29701	0.503222
19973450	chr17:19973450:G:A	4.65774e-06	-1.17859e-10	-1.00271
19973778	chr17:19973778:C:T	4.59666e-06	-1.17859e-10	-1.01591
19974056	chr17:19974056:G:A	1.829e-05	1.50581	-1.1407
19974147	chr17:19974147:C:T	3.68352e-06	-1.23737	-2.20336e-10
19974321	chr17:19974321:T:C	2.17088e-05	1.51471	-0.978228
19974344	chr17:19974344:T:C	4.43326e-06	-1.17859e-10	-1.05211
19975028	chr17:19975028:C:A	4.44274e-06	-1.17859e-10	-1.04997
19975233	chr17:19975233:G:C	4.13773e-06	-1.17859e-10	-1.12109
19975310	chr17:19975310:T:C	1.17783e-05	-1.17859e-10	-0.0749829
19975353	chr17:19975353:G:A	1.94238e-05	1.56621	-1.14095
19975434	chr17:19975434:T:C	6.52434e-06	-1.17859e-10	-0.665701
19975483	chr17:19975483:T:C	8.4349e-07	-1.58357	-1.12787
19975851	chr17:19975851:T:C	1.33293e-05	0.321648	-0.27292
19976656	chr17:19976656:A:G	9.23775e-07	-1.57262	-1.0479
19976988	chr17:19976988:G:A	9.50507e-07	-1.458	-1.134
19977474	chr17:19977474:G:A	4.05707e-06	-1.17859e-10	-1.14078
19978106	chr17:19978106:G:A	1.35554e-06	-1.09825	-1.13879
19978228	chr17:19978228:G:A	3.6411e-05	-1.17859e-10	1.05363
19978251	chr17:19978251:A:G	4.37271e-06	-1.17859e-10	-1.06586
19978274	chr17:19978274:T:C	1.23412e-05	0.362397	-0.390694
19978747	chr17:19978747:C:G	8.71884e-07	-1.57522	-1.10312
19978771	chr17:19978771:T:C	3.69329e-05	1.52629	-0.458426
19978973	chr17:19978973:G:A	5.52918e-06	-1.17859e-10	-0.8312
19979096	chr17:19979096:A:G	1.32075e-05	-1.17859e-10	0.0395444
19979710	chr17:19979710:G:A	6.08263e-06	-1.17859e-10	-0.735802
19980022	chr17:19980022:G:A	5.91284e-06	-1.17859e-10	-0.764114
19980236	chr17:19980236:C:A	1.24657e-05	-1.17859e-10	-0.0182624
19980344	chr17:19980344:G:A	4.42533e-06	-1.17859e-10	-1.05389
19981204	chr17:19981204:AAAG:A	6.71305e-06	-1.17859e-10	-0.637187
19981282	chr17:19981282:T:C	6.23581e-06	-1.17859e-10	-0.710931
19982554	chr17:19982554:C:G	4.19546e-06	-1.17859e-10	-1.10724
19982733	chr17:19982733:G:T	1.24777e-05	-1.17859e-10	-0.0172994
19982772	chr17:19982772:G:A	4.05712e-06	-1.17859e-10	-1.14077
19982852	chr17:19982852:T:A	6.6195e-06	-1.17859e-10	-0.65122
19982918	chr17:19982918:G:A	4.07356e-06	-1.17859e-10	-1.13672
19983357	chr17:19983357:G:A	4.90404e-06	-1.17859e-10	-0.95118
19983635	chr17:19983635:G:A	1.37196e-05	0.228668	-0.151079
19983674	chr17:19983674:G:A	9.80467e-06	-0.903202	0.644821
19983748	chr17:19983748:A:G	5.50166e-06	-1.17859e-10	-0.836189
19984061	chr17:19984061:C:T	8.27876e-06	-1.17859e-10	-0.427547
19984189	chr17:19984189:ATAACT:A	8.76062e-07	-1.58877	-1.08478
19984410	chr17:19984410:A:G	8.62587e-07	-1.57973	-1.10933
19984531	chr17:19984531:G:A	5.82679e-06	-1.17859e-10	-0.778774
19984960	chr17:19984960:G:A	2.60839e-06	-1.58251	-2.20336e-10
19985188	chr17:19985188:G:A	4.08662e-05	1.55308	-0.384015
19985684	chr17:19985684:A:G	1.28595e-05	0.289337	-0.276492
19985723	chr17:19985723:C:T	4.20308e-06	-1.17859e-10	-1.10542
19985941	chr17:19985941:G:A	1.79582e-05	1.30443	-0.957625
19986092	chr17:19986092:C:A	4.05844e-06	-1.17859e-10	-1.14044
19986110	chr17:19986110:C:T	6.20536e-06	-1.17859e-10	-0.715827
19986861	chr17:19986861:G:A	5.83507e-06	-1.17859e-10	-0.777354
19987350	chr17:19987350:C:T	4.05779e-06	-1.17859e-10	-1.1406
19988330	chr17:19988330:G:C	5.86891e-06	-1.17859e-10	-0.771571
19988590	chr17:19988590:G:A	4.35567e-06	-1.17859e-10	-1.06976
19988656	chr17:19988656:G:A	5.62042e-06	-1.57556	0.760727
19988676	chr17:19988676:G:A	4.2327e-06	-1.17859e-10	-1.0984
19988713	chr17:19988713:T:C	4.24318e-06	-1.17859e-10	-1.09593
19988725	chr17:19988725:T:C	1.37312e-05	-1.17859e-10	0.0784327
19989140	chr17:19989140:G:T	2.3578e-05	1.52061	-0.901536
19989364	chr17:19989364:G:A	3.10128e-05	1.48339	-0.590235
19989877	chr17:19989877:G:A	5.65811e-06	-1.17859e-10	-0.80815
19990093	chr17:19990093:G:C	4.21974e-06	-1.17859e-10	-1.10147
19990277	chr17:19990277:C:T	8.39031e-07	-1.5827	-1.13405
19991097	chr17:19991097:G:A	6.01236e-06	-1.17859e-10	-0.747422
19991407	chr17:19991407:A:G	4.13277e-06	-1.17859e-10	-1.12229
19991782	chr17:19991782:A:G	4.13434e-06	-1.17859e-10	-1.12191
19991889	chr17:19991889:G:A	1.95937e-05	1.30478	-0.870815
19991935	chr17:19991935:C:T	1.90447e-05	1.28208	-0.876537
19992364	chr17:19992364:A:G	5.29156e-06	-1.17859e-10	-0.875126
19993219	chr17:19993219:A:G	5.23699e-06	-1.49037	0.604877
19994392	chr17:19994392:G:A	5.61391e-06	-1.17859e-10	-0.815992
19994492	chr17:19994492:T:C	2.39705e-05	0.288727	0.346858
19994532	chr17:19994532:T:C	1.32249e-05	1.11617	-1.07531
19994678	chr17:19994678:G:A	5.47857e-06	-1.17859e-10	-0.840396
19994786	chr17:19994786:A:G	6.03017e-06	-1.56669	0.822222
19994924	chr17:19994924:C:G	2.93e-05	1.77577	-0.939425
19995003	chr17:19995003:T:C	1.52986e-05	1.23064	-1.04412
19995074	chr17:19995074:G:A	2.63212e-05	1.72108	-0.991942
19995251	chr17:19995251:C:T	2.58004e-06	-1.59344	-2.20336e-10
19995318	chr17:19995318:G:A	5.19217e-06	-1.17859e-10	-0.894089
19995347	chr17:19995347:C:T	4.07965e-06	-1.17859e-10	-1.13523
19995682	chr17:19995682:C:T	1.21832e-05	-1.17859e-10	-0.0411859
19996475	chr17:19996475:G:T	1.96136e-05	1.45426	-1.01928
19996600	chr17:19996600:A:G	1.8689e-05	1.4097	-1.023
19996627	chr17:19996627:C:G	1.85275e-05	1.40091	-1.0229
19996729	chr17:19996729:T:C	1.88035e-05	1.40157	-1.00876
19996855	chr17:19996855:A:G	2.6759e-05	0.326855	0.418774
19997133	chr17:19997133:A:G	4.0564e-06	-1.17859e-10	-1.14094
19997681	chr17:19997681:A:G	1.93227e-05	1.45704	-1.037
19997685	chr17:19997685:A:G	6.84293e-06	-1.17859e-10	-0.618024
19997825	chr17:19997825:C:T	4.2954e-06	-1.17859e-10	-1.0837
19998092	chr17:19998092:T:C	1.921e-05	1.43506	-1.02087
19998487	chr17:19998487:G:A	9.27013e-06	-1.17859e-10	-0.314442
19998686	chr17:19998686:C:T	4.0756e-06	-1.17859e-10	-1.13622
19998689	chr17:19998689:A:G	2.29687e-05	1.60709	-1.0142
19998907	chr17:19998907:T:C	4.7822e-06	-1.17859e-10	-0.976338
19999009	chr17:19999009:G:A	4.50327e-06	-1.17859e-10	-1.03644
19999599	chr17:19999599:C:T	4.16798e-06	-1.17859e-10	-1.11381
20000061	chr17:20000061:T:C	2.95443e-06	-1.59088	0.132944
20000189	chr17:20000189:A:G	4.06096e-06	-1.17859e-10	-1.13982
20000213	chr17:20000213:G:A	4.06265e-06	-1.17859e-10	-1.13941
20000412	chr17:20000412:T:C	3.02536e-06	-1.59417	0.159954
20000941	chr17:20000941:G:A	3.97836e-06	-1.53451	0.374136
20001417	chr17:20001417:G:A	4.21765e-06	-1.17859e-10	-1.10196
20001578	chr17:20001578:T:C	5.36723e-05	1.57917	-0.137517
20001765	chr17:20001765:C:T	8.58702e-07	-1.56847	-1.1251
20001848	chr17:20001848:A:G	5.37399e-06	-1.19003	0.330359
20001933	chr17:20001933:A:G	4.16663e-06	-1.17859e-10	-1.11413
20001984	chr17:20001984:CACAG:C	8.53314e-07	-1.57492	-1.12495
20002455	chr17:20002455:T:C	2.89067e-06	-1.59377	0.114014
20002512	chr17:20002512:A:G	2.72735e-05	1.9036	-1.13893
20002618	chr17:20002618:C:T	8.70713e-07	-1.54544	-1.13425
20002758	chr17:20002758:T:C	1.94709e-06	-1.24476	-0.630147
20002879	chr17:20002879:T:C	4.12192e-06	-1.17859e-10	-1.12492
20003190	chr17:20003190:A:G	0.000107018	2.16255	-0.0307942
20003206	chr17:20003206:G:A	3.55703e-06	-1.55399	0.281676
20003269	chr17:20003269:C:T	7.97474e-06	-0.464961	-2.20336e-10
20003706	chr17:20003706:G:A	2.67262e-06	-1.55818	-2.20336e-10
20003795	chr17:20003795:T:C	4.05682e-06	-1.17859e-10	-1.14084
20003827	chr17:20003827:C:T	1.01675e-06	-1.58759	-0.937043
20003995	chr17:20003995:T:C	3.04362e-06	-1.58558	0.157391
20004333	chr17:20004333:G:A	3.00189e-06	-1.59423	0.152236
20004614	chr17:20004614:A:C	1.96821e-05	1.55792	-1.11946
20004970	chr17:20004970:A:G	2.89116e-06	-1.58786	0.108279
20005425	chr17:20005425:G:C	4.3609e-06	-1.17859e-10	-1.06856
20005665	chr17:20005665:C:T	4.82311e-06	-1.17859e-10	-0.967822
20005682	chr17:20005682:A:G	2.56723e-06	-1.58622	-0.0121954
20005816	chr17:20005816:G:A	4.05789e-06	-1.17859e-10	-1.14058
20005864	chr17:20005864:T:C	5.20392e-06	-1.17859e-10	-0.891828
20006047	chr17:20006047:T:G	2.65873e-06	-1.58048	0.017084
20006757	chr17:20006757:T:C	4.12344e-06	-1.12455	-2.20336e-10
20006849	chr17:20006849:T:C	4.19772e-06	-1.17859e-10	-1.1067
20007068	chr17:20007068:A:AG	2.69643e-06	-1.58859	0.039277
20007085	chr17:20007085:G:A	4.05638e-06	-1.17859e-10	-1.14095
20007635	chr17:20007635:C:T	3.55433e-06	-1.54319	0.270114
20007779	chr17:20007779:T:C	3.36903e-06	-1.58555	0.25893
20007830	chr17:20007830:G:C	7.98579e-06	-1.17859e-10	-0.463577
20007836	chr17:20007836:CCTAGA:C	4.07255e-06	-1.17859e-10	-1.13697
20007878	chr17:20007878:C:G	4.08122e-06	-1.17859e-10	-1.13484
20008244	chr17:20008244:A:G	5.5633e-06	-1.17859e-10	-0.825048
20008515	chr17:20008515:C:G	4.00249e-06	-1.52287	0.368547
20008841	chr17:20008841:A:G	6.34952e-06	-0.692861	-2.20336e-10
20009257	chr17:20009257:C:T	1.83606e-05	1.48459	-1.11562
20009415	chr17:20009415:A:C	1.26439e-06	-1.2437	-1.06295
20009416	chr17:20009416:G:C	1.30868e-06	-1.22204	-1.05018
20010142	chr17:20010142:T:C	4.72569e-06	-1.17859e-10	-0.988226
20011086	chr17:20011086:T:A	4.58407e-05	1.38187	-0.0979416
20011229	chr17:20011229:A:C	4.25571e-06	-1.17859e-10	-1.09298
20011233	chr17:20011233:C:T	7.92731e-05	1.33777	0.493887
20011308	chr17:20011308:G:A	4.53466e-06	-1.17859e-10	-1.02949
20011566	chr17:20011566:AG:A	4.53993e-06	-1.17859e-10	-1.02833
20011744	chr17:20011744:G:A	4.32144e-06	-1.17859e-10	-1.07765
20011818	chr17:20011818:A:T	4.23838e-06	-1.17859e-10	-1.09706
20011916	chr17:20011916:AGATACTTTTCTTT:A	4.19274e-06	-1.17859e-10	-1.10788
20011979	chr17:20011979:A:G	5.01456e-05	1.18958	0.184111
20012316	chr17:20012316:T:C	4.45005e-06	-1.50969	0.461369
20012325	chr17:20012325:C:T	7.30733e-06	-1.17859e-10	-0.552363
20012858	chr17:20012858:C:T	4.1513e-06	-1.52272	0.404906
20012997	chr17:20012997:C:T	1.57346e-05	-1.17859e-10	0.214619
20013118	chr17:20013118:T:C	4.05721e-06	-1.17859e-10	-1.14074
20013508	chr17:20013508:A:C	4.05727e-06	-1.17859e-10	-1.14073
20013627	chr17:20013627:G:A	4.47792e-06	-1.17859e-10	-1.04208
20013653	chr17:20013653:C:T	4.07814e-06	-1.17859e-10	-1.1356
20013756	chr17:20013756:C:T	4.06005e-06	-1.50862	0.368575
20013829	chr17:20013829:A:G	4.86059e-06	-1.17859e-10	-0.960079
20013863	chr17:20013863:C:T	4.16812e-06	-1.50078	0.387009
20014023	chr17:20014023:C:T	4.139e-06	-1.50803	0.387243
20014590	chr17:20014590:C:T	2.94827e-06	-1.46002	-2.20336e-10
20014661	chr17:20014661:C:T	2.62079e-06	-1.57776	-2.20336e-10
20014837	chr17:20014837:C:A	4.93258e-06	-1.17859e-10	-0.945379
20016551	chr17:20016551:G:A	4.412e-06	-1.17859e-10	-1.05691
20016845	chr17:20016845:T:C	4.29964e-06	-1.49551	0.412797
20016857	chr17:20016857:C:T	4.12246e-06	-1.56184	0.437052
20017265	chr17:20017265:C:T	6.43755e-06	-1.05872	0.379624
20017645	chr17:20017645:A:T	5.41128e-06	-1.17859e-10	-0.852755
20017909	chr17:20017909:C:G	3.76251e-05	1.39212	-0.305688
20017936	chr17:20017936:TTA:T	4.48772e-06	-1.51102	0.471127
20017951	chr17:20017951:C:T	3.99684e-06	-1.15574	-2.20336e-10
20018073	chr17:20018073:G:A	4.06391e-06	-1.17859e-10	-1.1391
20018533	chr17:20018533:G:A	5.09136e-06	-1.17859e-10	-0.913695
20018651	chr17:20018651:C:T	4.10911e-06	-1.51011	0.38208
20019051	chr17:20019051:A:G	4.76489e-05	1.4442	-0.121586
20019180	chr17:20019180:T:C	4.20264e-06	-1.51042	0.404895
20019374	chr17:20019374:C:T	4.89012e-06	-1.17859e-10	-0.954023
20019435	chr17:20019435:C:CTG	3.94584e-06	-1.51755	0.348967
20019469	chr17:20019469:C:T	1.27696e-06	-1.21452	-1.08225
20020611	chr17:20020611:C:T	8.99111e-07	-1.50748	-1.14011
20020776	chr17:20020776:T:C	3.78404e-06	-1.51015	0.299708
20020943	chr17:20020943:T:A	1.65236e-06	-1.05463	-0.98441
20021535	chr17:20021535:C:G	1.03614e-05	-1.17859e-10	-0.203153
20021814	chr17:20021814:G:A	4.0695e-06	-1.17859e-10	-1.13772
20022163	chr17:20022163:G:A	2.73504e-06	-1.53189	-0.0032075
20022938	chr17:20022938:C:T	1.08673e-06	-1.53497	-0.923093
20023328	chr17:20023328:G:A	1.22928e-05	-1.17859e-10	-0.0322229
20023439	chr17:20023439:T:C	4.03285e-06	-1.50947	0.362704
20023523	chr17:20023523:A:G	1.35016e-05	1.20042	-1.13886
20023548	chr17:20023548:C:A	5.67962e-06	-1.17859e-10	-0.804356
20023715	chr17:20023715:C:G	4.06168e-06	-1.50947	0.369823
20023716	chr17:20023716:T:A	4.16594e-06	-1.50913	0.394834
20023735	chr17:20023735:C:T	4.07355e-06	-1.52848	0.391757
20024012	chr17:20024012:A:G	7.84132e-06	-1.17859e-10	-0.481833
20024347	chr17:20024347:TTACTC:T	8.45276e-06	-1.17859e-10	-0.406747
20024386	chr17:20024386:C:T	4.84364e-05	1.24387	0.0951419
20025140	chr17:20025140:T:C	4.25968e-06	-1.17859e-10	-1.09205
20025479	chr17:20025479:T:G	6.12084e-06	-1.17859e-10	-0.72954
20026057	chr17:20026057:G:A	5.79424e-06	-1.10027	0.315891
20026373	chr17:20026373:G:A	4.01533e-06	-1.50708	0.355964
20026675	chr17:20026675:C:T	2.91476e-06	-1.47145	-2.20336e-10
20026959	chr17:20026959:C:T	4.1927e-06	-1.50937	0.401479
20027176	chr17:20027176:TAATC:T	3.07764e-06	-1.41708	-2.20336e-10
20027537	chr17:20027537:A:T	4.08834e-06	-1.51577	0.382669
20027630	chr17:20027630:A:G	7.00015e-06	-1.17859e-10	-0.595309
20028161	chr17:20028161:T:C	4.25623e-06	-1.17859e-10	-1.09286
20028214	chr17:20028214:T:TG	4.19077e-06	-1.17859e-10	-1.10835
20028582	chr17:20028582:T:TG	4.03548e-06	-1.50261	0.356497
20028842	chr17:20028842:A:T	4.29346e-06	-1.17859e-10	-1.08415
20029418	chr17:20029418:C:T	4.41395e-05	1.3125	-0.0663838
20029419	chr17:20029419:C:G	4.02766e-06	-1.51173	0.363678
20030217	chr17:20030217:T:TA	4.18436e-06	-1.50988	0.399991
20030312	chr17:20030312:T:C	4.08315e-06	-1.17859e-10	-1.13437
20030467	chr17:20030467:G:A	3.94186e-06	-1.51722	0.34763
20030530	chr17:20030530:A:G	9.81098e-06	-1.17859e-10	-0.257738
20031150	chr17:20031150:A:G	1.20448e-05	-1.17859e-10	-0.0526039
20031650	chr17:20031650:A:C	1.22771e-05	1.10505	-1.13855
20031706	chr17:20031706:T:C	6.11377e-06	-1.17859e-10	-0.730696
20031726	chr17:20031726:A:T	4.29375e-06	-1.17859e-10	-1.08408
20032146	chr17:20032146:CT:C	6.40679e-06	-1.04753	0.363645
20032229	chr17:20032229:A:G	1.0468e-06	-1.55859	-0.936915
20032415	chr17:20032415:G:T	1.32759e-06	-1.19875	-1.05912
20032551	chr17:20032551:C:A	4.76217e-06	-1.17859e-10	-0.980538
20032588	chr17:20032588:T:C	8.67417e-07	-1.59314	-1.09034
20033012	chr17:20033012:T:C	1.41519e-06	-1.17681	-1.01716
20033153	chr17:20033153:G:A	1.08927e-06	-1.54128	-0.914452
20033488	chr17:20033488:A:G	4.07365e-06	-1.17859e-10	-1.1367
20033720	chr17:20033720:G:C	4.61172e-06	-1.17859e-10	-1.01264
20033839	chr17:20033839:C:T	1.44297e-06	-1.14686	-1.02768
20034028	chr17:20034028:G:A	9.72222e-07	-1.4494	-1.12001
20034036	chr17:20034036:T:A	4.01643e-06	-1.4933	0.342449
20034166	chr17:20034166:C:T	4.4231e-06	-1.17859e-10	-1.0544
20034284	chr17:20034284:A:AG	3.93798e-06	-1.50008	0.329503
20034516	chr17:20034516:C:A	1.28554e-06	-1.21947	-1.07059
20035746	chr17:20035746:A:G	9.84311e-07	-1.44757	-1.10948
20035854	chr17:20035854:A:G	4.16069e-06	-1.17859e-10	-1.11556
20035916	chr17:20035916:C:T	3.79546e-06	-1.53537	0.327939
20036050	chr17:20036050:A:G	4.57242e-06	-1.17859e-10	-1.0212
20036319	chr17:20036319:G:A	5.9068e-06	-1.17859e-10	-0.765136
20036582	chr17:20036582:T:C	5.59107e-06	-1.17859e-10	-0.82007
20036737	chr17:20036737:A:G	9.45931e-07	-1.49019	-1.10663
20036761	chr17:20036761:A:G	4.01964e-06	-1.48849	0.338441
20037588	chr17:20037588:C:G	4.13372e-06	-1.17859e-10	-1.12206
20037766	chr17:20037766:C:T	3.83765e-06	-1.52243	0.326047
20038170	chr17:20038170:C:T	4.43959e-06	-1.17859e-10	-1.05068
20038367	chr17:20038367:GCATTGCTTTAACTATGTCC:G	4.77757e-06	-1.17859e-10	-0.977308
20038459	chr17:20038459:G:C	1.74979e-06	-0.996136	-0.985607
20038590	chr17:20038590:C:T	3.81026e-06	-1.49456	0.291017
20038652	chr17:20038652:G:A	4.28848e-06	-1.17859e-10	-1.08531
20038711	chr17:20038711:T:C	3.93001e-06	-1.51367	0.341075
20038864	chr17:20038864:C:T	4.28004e-05	1.3477	-0.132397
20039022	chr17:20039022:G:A	1.24946e-05	1.10374	-1.11968
20039024	chr17:20039024:C:A	3.96189e-06	-1.49729	0.332775
20039218	chr17:20039218:T:C	3.82798e-06	-1.52638	0.327478
20039448	chr17:20039448:GT:G	4.08594e-06	-1.17859e-10	-1.13369
20039453	chr17:20039453:T:A	4.10043e-06	-1.17859e-10	-1.13015
20039537	chr17:20039537:G:A	5.16517e-05	1.30604	0.0972456
20040017	chr17:20040017:T:A	5.43835e-06	-1.17859e-10	-0.847764
20040367	chr17:20040367:TAAGAG:T	7.20807e-06	-0.566039	-2.20336e-10
20040461	chr17:20040461:T:C	4.06432e-06	-1.17859e-10	-1.13899
20040537	chr17:20040537:G:C	3.94599e-06	-1.51698	0.34844
20040550	chr17:20040550:C:A	3.83332e-06	-1.51247	0.314957
20040710	chr17:20040710:T:C	2.39965e-05	1.7594	-1.12274
20040745	chr17:20040745:C:T	6.32798e-06	-1.00607	0.309813
20040864	chr17:20040864:T:C	3.70066e-06	-1.50728	0.274554
20041311	chr17:20041311:C:T	3.91464e-06	-1.51123	0.334717
20041635	chr17:20041635:T:G	6.05617e-06	-1.5806	0.840433
20041990	chr17:20041990:T:A	1.28244e-06	-1.28752	-1.00495
20042504	chr17:20042504:G:T	6.18805e-06	-1.04567	0.327046
20042528	chr17:20042528:C:T	4.10878e-06	-1.49821	0.3701
20043325	chr17:20043325:G:A	4.81195e-06	-1.17859e-10	-0.970137
20043484	chr17:20043484:T:C	4.70739e-06	-1.17859e-10	-0.992107
20043485	chr17:20043485:T:C	6.61109e-06	-1.17859e-10	-0.652492
20043976	chr17:20043976:A:C	3.80177e-06	-1.51249	0.306715
20044376	chr17:20044376:G:A	3.85326e-06	-1.48837	0.296055
20044972	chr17:20044972:TCA:T	7.26579e-06	-1.17859e-10	-0.558063
20045066	chr17:20045066:A:G	4.82645e-06	-1.17859e-10	-0.96713
20045350	chr17:20045350:G:GT	4.00626e-06	-1.50047	0.347088
20045398	chr17:20045398:G:A	4.03596e-06	-1.51454	0.368542
20045464	chr17:20045464:A:G	6.18193e-06	-1.17859e-10	-0.71961
20046028	chr17:20046028:C:A	4.32815e-06	-1.17859e-10	-1.0761
20046235	chr17:20046235:A:G	7.37979e-06	0.0931612	-0.635656
20046288	chr17:20046288:A:G	8.60502e-06	0.367925	-0.756819
20047452	chr17:20047452:A:G	4.06862e-06	-1.17859e-10	-1.13794
20047510	chr17:20047510:G:A	0.0134828	7.89803	-0.930094
20047799	chr17:20047799:G:A	4.06399e-06	-1.17859e-10	-1.13907
20048130	chr17:20048130:A:G	0.0128422	7.73212	-0.812864
20048234	chr17:20048234:C:T	5.07233e-06	-1.17859e-10	-0.91744
20048254	chr17:20048254:T:C	4.07386e-06	-1.17859e-10	-1.13665
20048258	chr17:20048258:C:T	4.07009e-06	-1.17859e-10	-1.13758
20048259	chr17:20048259:A:G	4.10604e-06	-1.17859e-10	-1.12878
20048262	chr17:20048262:T:C	4.10944e-06	-1.17859e-10	-1.12795
20048309	chr17:20048309:A:G	5.37385e-06	-1.17859e-10	-0.859696
20048379	chr17:20048379:C:T	0.0128391	7.84192	-0.922908
20048484	chr17:20048484:T:A	2.93026e-06	-1.46615	-2.20336e-10
20048746	chr17:20048746:A:T	1.35967e-05	1.20119	-1.13259
20049138	chr17:20049138:G:A	0.0129188	7.85205	-0.926847
20049192	chr17:20049192:G:A	4.66784e-06	-1.17859e-10	-1.00054
20049967	chr17:20049967:G:C	0.0134219	7.88372	-0.920316
20050160	chr17:20050160:A:G	0.0138481	7.93395	-0.93929
20050218	chr17:20050218:C:G	2.04754e-06	-1.51656	-0.308036
20050304	chr17:20050304:T:C	3.98247e-05	1.97836	-0.835116
20050404	chr17:20050404:T:C	4.05637e-06	-1.17859e-10	-1.14095
20050805	chr17:20050805:G:C	0.0136634	7.92574	-0.944507
20051011	chr17:20051011:A:G	8.70001e-06	-1.17859e-10	-0.377915
20051289	chr17:20051289:A:C	0.0134766	7.9031	-0.935634
20051426	chr17:20051426:C:T	4.88597e-06	-1.17859e-10	-0.954872
20051619	chr17:20051619:A:G	2.60792e-06	-1.58269	-2.20336e-10
20051789	chr17:20051789:T:C	8.84388e-07	-1.5738	-1.0903
20052357	chr17:20052357:A:C	1.01497e-06	-1.40068	-1.1257
20052582	chr17:20052582:G:T	1.61869e-05	1.33464	-1.09168
20052866	chr17:20052866:G:A	0.013268	7.89879	-0.946915
20053546	chr17:20053546:AC:A	4.24039e-06	-1.17859e-10	-1.09658
20053586	chr17:20053586:A:G	1.98485e-06	-1.51218	-0.343513
20053635	chr17:20053635:A:G	1.00098e-06	-1.41597	-1.12429
20054355	chr17:20054355:C:T	4.22294e-06	-1.17859e-10	-1.10071
20054736	chr17:20054736:T:C	2.28165e-06	-1.50621	-0.210131
20055245	chr17:20055245:T:A	0.00486709	6.93998	-0.990972
20055890	chr17:20055890:G:A	4.06298e-06	-1.17859e-10	-1.13932
20056054	chr17:20056054:G:A	1.01958e-06	-1.3982	-1.12365
20056064	chr17:20056064:G:A	0.0146421	7.98932	-0.938903
20056507	chr17:20056507:T:A	1.4105e-05	1.20991	-1.10462
20056515	chr17:20056515:A:C	2.14366e-06	-1.54602	-0.232706
20056653	chr17:20056653:A:G	1.19148e-05	1.07426	-1.13772
20056837	chr17:20056837:A:G	4.86153e-06	-1.17859e-10	-0.959887
20057049	chr17:20057049:G:T	1.44823e-05	1.23068	-1.09899
20057473	chr17:20057473:A:T	0.00563524	7.0068	-0.911242
20057546	chr17:20057546:C:T	0.0160682	8.11738	-0.974023
20057560	chr17:20057560:G:A	0.015814	8.07265	-0.945244
20057571	chr17:20057571:G:A	8.89943e-07	-1.5726	-1.08523
20057822	chr17:20057822:G:A	9.84615e-06	-1.17859e-10	-0.25416
20057900	chr17:20057900:A:G	5.38159e-06	-1.17859e-10	-0.858257
20057993	chr17:20057993:T:C	5.26256e-06	-1.17859e-10	-0.880622
20058368	chr17:20058368:G:A	4.87686e-06	-1.17859e-10	-0.956738
20058526	chr17:20058526:G:GT	4.05739e-06	-1.17859e-10	-1.1407
20058941	chr17:20058941:A:G	0.0109491	7.73052	-0.970746
20058960	chr17:20058960:C:A	1.00683e-06	-1.40831	-1.12612
20058991	chr17:20058991:CA:C	5.20713e-06	-1.17859e-10	-0.891212
20058997	chr17:20058997:A:G	1.83476e-06	-1.51499	-0.419339
20059098	chr17:20059098:C:T	4.11098e-06	-1.17859e-10	-1.12758
20059187	chr17:20059187:A:G	0.0139119	7.95073	-0.951468
20059241	chr17:20059241:C:T	1.17943e-05	1.06126	-1.13488
20059411	chr17:20059411:C:T	0.0127002	7.86205	-0.953911
20059922	chr17:20059922:G:T	0.0128503	7.87478	-0.954898
20059934	chr17:20059934:G:A	0.00437982	6.79698	-0.953461
20060119	chr17:20060119:A:G	4.15789e-06	-1.17859e-10	-1.11623
20060292	chr17:20060292:T:A	2.49557e-05	1.41777	-0.741908
20060477	chr17:20060477:A:G	4.28081e-06	-1.17859e-10	-1.0871
20060866	chr17:20060866:G:A	4.11318e-06	-1.17859e-10	-1.12704
20061056	chr17:20061056:C:T	5.49628e-06	-1.17859e-10	-0.837168
20061267	chr17:20061267:T:A	8.81466e-07	-1.57267	-1.09474
20061363	chr17:20061363:T:C	0.0138309	7.93374	-0.940322
20061462	chr17:20061462:A:G	2.56315e-06	-1.53184	-0.0681577
20061556	chr17:20061556:CTTGA:C	4.11613e-06	-1.17859e-10	-1.12633
20062110	chr17:20062110:A:G	2.4835e-06	-1.53237	-0.0992028
20062169	chr17:20062169:C:T	8.77422e-07	-1.58124	-1.09076
20062274	chr17:20062274:T:C	8.80422e-07	-1.5778	-1.0908
20062328	chr17:20062328:T:TA	1.4917e-05	-1.17859e-10	0.161263
20062432	chr17:20062432:G:A	1.02604e-06	-1.39728	-1.11825
20062628	chr17:20062628:G:A	0.0143287	7.96726	-0.938482
20062774	chr17:20062774:T:C	1.79646e-06	-1.52972	-0.425703
20063129	chr17:20063129:C:T	0.0135944	7.9364	-0.960228
20063154	chr17:20063154:G:A	0.00352728	6.63475	-1.00771
20063381	chr17:20063381:T:C	0.0128484	7.86621	-0.946476
20063404	chr17:20063404:G:T	1.38592e-06	-1.46682	-0.748055
20063453	chr17:20063453:G:C	4.95371e-06	-1.17859e-10	-0.941104
20063534	chr17:20063534:C:T	0.0131741	7.89743	-0.952663
20063823	chr17:20063823:AG:A	1.09271e-06	-1.54271	-0.909861
20063827	chr17:20063827:ACC:A	1.09173e-06	-1.53688	-0.916598
20064187	chr17:20064187:T:A	9.99141e-07	-1.40481	-1.13729
20064247	chr17:20064247:A:G	1.91266e-05	-1.17859e-10	0.409838
20064449	chr17:20064449:G:A	1.11045e-06	-1.54136	-0.895115
20064622	chr17:20064622:A:G	1.10432e-06	-1.54232	-0.89969
20064786	chr17:20064786:C:G	5.20528e-06	-1.17859e-10	-0.891566
20065110	chr17:20065110:A:T	4.22866e-06	-1.17859e-10	-1.09935
20065201	chr17:20065201:T:C	5.44515e-06	-1.17859e-10	-0.846514
20065255	chr17:20065255:G:A	6.36508e-06	-1.17859e-10	-0.690413
20065325	chr17:20065325:G:A	3.2444e-06	-1.36431	-2.20336e-10
20066084	chr17:20066084:A:G	1.73995e-06	-0.862543	-1.12484
20066422	chr17:20066422:G:A	1.13279e-06	-1.54004	-0.87651
20067008	chr17:20067008:G:C	1.12518e-06	-1.51094	-0.912356
20067126	chr17:20067126:A:G	5.44494e-06	-1.17859e-10	-0.846553
20067302	chr17:20067302:G:A	4.60704e-06	-1.17859e-10	-1.01366
20067389	chr17:20067389:C:T	4.79396e-06	-0.973884	-2.20336e-10
20067422	chr17:20067422:C:T	4.4969e-06	-1.17859e-10	-1.03785
20067550	chr17:20067550:T:C	5.47014e-06	-1.17859e-10	-0.841936
20068127	chr17:20068127:G:C	6.5545e-06	-1.17859e-10	-0.661088
20068240	chr17:20068240:T:C	1.11826e-06	-1.52879	-0.900679
20068250	chr17:20068250:C:T	4.05754e-06	-1.17859e-10	-1.14066
20068251	chr17:20068251:A:G	2.63764e-06	-1.53115	-0.0402094
20068270	chr17:20068270:C:T	1.88787e-06	-1.51766	-0.388132
20068340	chr17:20068340:A:G	4.25131e-06	-1.09401	-2.20336e-10
20068535	chr17:20068535:G:A	9.07177e-07	-1.5714	-1.06726
20069220	chr17:20069220:G:A	5.38776e-06	-1.17859e-10	-0.857111
20069640	chr17:20069640:C:T	5.80776e-06	-1.17859e-10	-0.782045
20069886	chr17:20069886:G:A	8.41318e-07	-1.58702	-1.12701
20070025	chr17:20070025:T:C	1.09591e-06	-1.53665	-0.913003
20070226	chr17:20070226:A:T	1.08274e-06	-1.53583	-0.92591
20070540	chr17:20070540:A:G	1.10192e-06	-1.39877	-1.04541
20070689	chr17:20070689:G:C	1.0867e-06	-1.53203	-0.926063
20070750	chr17:20070750:G:A	1.0846e-06	-1.53177	-0.928259
20070821	chr17:20070821:GT:G	8.63499e-07	-1.58574	-1.10226
20071006	chr17:20071006:T:C	1.12577e-06	-1.52978	-0.892992
20071757	chr17:20071757:G:T	1.0643e-06	-1.54435	-0.934577
20071813	chr17:20071813:TGACACTC:T	5.27261e-06	-1.17859e-10	-0.878714
20072174	chr17:20072174:T:C	1.09246e-06	-1.54584	-0.906975
20072463	chr17:20072463:C:T	1.14e-06	-1.52866	-0.881556
20072801	chr17:20072801:G:A	3.19427e-06	-1.37988	-2.20336e-10
20072814	chr17:20072814:A:G	2.86221e-06	-1.48964	-2.20336e-10
20073081	chr17:20073081:C:T	1.11348e-06	-1.52788	-0.905872
20073516	chr17:20073516:G:A	4.1972e-06	-1.17859e-10	-1.10682
20073769	chr17:20073769:C:T	6.30775e-06	-1.17859e-10	-0.69946
20073898	chr17:20073898:A:G	8.88646e-07	-1.56992	-1.08937
20073915	chr17:20073915:C:T	1.1067e-06	-1.54868	-0.891174
20074101	chr17:20074101:C:T	1.11208e-06	-1.54594	-0.889071
20074192	chr17:20074192:C:T	4.50943e-06	-1.17859e-10	-1.03507
20074301	chr17:20074301:G:T	9.2596e-07	-1.57727	-1.0409
20074525	chr17:20074525:T:A	1.09573e-06	-1.5488	-0.901018
20074704	chr17:20074704:T:C	4.10113e-06	-1.17859e-10	-1.12998
20074706	chr17:20074706:A:G	4.10113e-06	-1.17859e-10	-1.12998
20074715	chr17:20074715:G:A	1.04184e-06	-1.37168	-1.12857
20074953	chr17:20074953:A:C	5.01648e-06	-1.17859e-10	-0.928511
20074979	chr17:20074979:T:C	1.10186e-06	-1.54122	-0.90302
20075105	chr17:20075105:GT:G	1.54306e-06	-1.48965	-0.617819
20075404	chr17:20075404:A:G	6.39237e-06	-1.17859e-10	-0.686135
20075877	chr17:20075877:G:A	4.46549e-06	-1.17859e-10	-1.04486
20076795	chr17:20076795:G:A	0.0045777	6.9702	-1.08249
20076869	chr17:20076869:G:A	4.11597e-06	-1.12636	-2.20336e-10
20077459	chr17:20077459:T:G	1.29732e-06	-1.54201	-0.738925
20077466	chr17:20077466:G:T	8.62235e-07	-1.5573	-1.13216
20077693	chr17:20077693:C:T	9.59215e-06	-1.17859e-10	-0.280295
20077895	chr17:20077895:A:G	5.34532e-06	-1.17859e-10	-0.865018
20078022	chr17:20078022:A:G	8.13655e-06	-1.17859e-10	-0.444873
20078248	chr17:20078248:C:T	6.18898e-06	-1.17859e-10	-0.71847
20078963	chr17:20078963:G:A	2.8107e-06	-1.52752	0.019716
20079107	chr17:20079107:AAAGG:A	6.08479e-06	-1.17859e-10	-0.735447
20079160	chr17:20079160:G:A	1.13439e-06	-1.54077	-0.874375
20079448	chr17:20079448:C:T	1.33912e-06	-1.583	-0.666224
20079455	chr17:20079455:G:A	1.37432e-06	-1.59366	-0.629618
20079525	chr17:20079525:A:G	1.14267e-06	-1.52391	-0.883958
20079544	chr17:20079544:CCT:C	1.16669e-06	-1.52027	-0.866804
20079706	chr17:20079706:A:G	4.0573e-06	-1.17859e-10	-1.14072
20080112	chr17:20080112:C:T	4.48242e-06	-1.17859e-10	-1.04108
20080113	chr17:20080113:C:T	1.94562e-05	0.426926	-2.20336e-10
20080378	chr17:20080378:T:G	1.0139e-06	-1.48238	-1.04505
20080657	chr17:20080657:G:A	6.69067e-06	-1.17859e-10	-0.640526
20080746	chr17:20080746:C:T	1.0501e-06	-1.45694	-1.03542
20080921	chr17:20080921:C:T	4.92807e-06	-1.17859e-10	-0.946292
20081294	chr17:20081294:C:G	4.54777e-06	-1.17859e-10	-1.0266
20081578	chr17:20081578:T:A	4.51812e-06	-1.17859e-10	-1.03314
20081708	chr17:20081708:A:G	4.94679e-06	-0.942501	-2.20336e-10
20081795	chr17:20081795:G:T	1.50886e-06	-1.57357	-0.556316
20082027	chr17:20082027:A:G	1.00244e-06	-1.49853	-1.04027
20082114	chr17:20082114:G:A	1.34239e-06	-1.46897	-0.777819
20082687	chr17:20082687:T:C	1.3398e-06	-1.19964	-1.04909
20082698	chr17:20082698:C:T	5.30462e-06	-1.17859e-10	-0.872663
20082728	chr17:20082728:T:C	9.99729e-07	-1.47049	-1.07102
20083069	chr17:20083069:T:TTC	1.46723e-06	-1.57682	-0.58104
20083365	chr17:20083365:T:G	5.88323e-06	-1.17859e-10	-0.769135
20083548	chr17:20083548:T:A	1.46923e-06	-1.57423	-0.582273
20083622	chr17:20083622:C:CAGTTTATGTATCCA	3.57527e-06	-1.2672	-2.20336e-10
20083975	chr17:20083975:A:G	6.47051e-06	-1.17859e-10	-0.673986
20084167	chr17:20084167:C:T	1.49297e-06	-1.59418	-0.546296
20084285	chr17:20084285:C:T	7.48169e-06	-1.17859e-10	-0.528781
20084297	chr17:20084297:A:T	1.47732e-06	-1.57659	-0.574423
20084508	chr17:20084508:T:C	4.47847e-06	-1.17859e-10	-1.04196
20084611	chr17:20084611:G:A	1.18998e-06	-1.55017	-0.817131
20084819	chr17:20084819:T:G	7.86935e-06	-1.17859e-10	-0.478264
20085017	chr17:20085017:C:G	5.00625e-06	-1.17859e-10	-0.930554
20085230	chr17:20085230:C:A	1.00063e-05	0.207664	-0.445691
20085809	chr17:20085809:T:C	1.10689e-06	-1.29929	-1.14039
20085905	chr17:20085905:G:A	1.01752e-06	-1.55792	-0.965953
20086123	chr17:20086123:A:T	9.14936e-07	-1.54643	-1.08371
20086250	chr17:20086250:AT:A	9.20438e-07	-1.56021	-1.06393
20086766	chr17:20086766:G:A	5.62314e-06	-1.17859e-10	-0.81435
20087417	chr17:20087417:C:G	6.51106e-06	-1.17859e-10	-0.667738
20087673	chr17:20087673:A:G	1.93603e-06	-1.54372	-0.336876
20087898	chr17:20087898:G:A	9.37399e-07	-1.56109	-1.0448
20088289	chr17:20088289:T:C	3.19864e-06	-1.37851	-2.20336e-10
20088379	chr17:20088379:G:A	4.15266e-06	-1.17859e-10	-1.11749
20088493	chr17:20088493:C:T	9.35299e-07	-1.56138	-1.04675
20088525	chr17:20088525:T:A	1.58989e-06	-1.54724	-0.530343
20088526	chr17:20088526:C:T	1.67025e-06	-1.54935	-0.478917
20088560	chr17:20088560:G:A	0.00376398	6.69507	-1.00307
20088680	chr17:20088680:G:A	9.38119e-07	-1.55732	-1.0478
20088739	chr17:20088739:G:C	5.21763e-06	-1.17859e-10	-0.889197
20089201	chr17:20089201:G:C	1.79075e-05	1.45418	-1.1102
20089294	chr17:20089294:A:G	1.09337e-06	-1.55415	-0.897831
20089400	chr17:20089400:G:A	9.39862e-07	-1.5531	-1.05017
20089404	chr17:20089404:A:G	9.39092e-07	-1.55138	-1.0527
20089425	chr17:20089425:G:A	9.41058e-07	-1.55342	-1.04857
20089558	chr17:20089558:C:T	1.14443e-06	-1.51515	-0.891183
20089597	chr17:20089597:G:C	1.09014e-05	-1.17859e-10	-0.152352
20089740	chr17:20089740:G:A	1.38789e-06	-1.2022	-1.01126
20090431	chr17:20090431:G:A	4.23739e-06	-1.17859e-10	-1.09729
20091893	chr17:20091893:A:G	4.2465e-06	-1.17859e-10	-1.09515
20092017	chr17:20092017:C:T	1.0049e-06	-1.39826	-1.13808
20092131	chr17:20092131:T:C	1.17827e-05	-1.17859e-10	-0.0746085
20092827	chr17:20092827:C:A	5.93584e-06	-1.17859e-10	-0.760232
20092836	chr17:20092836:T:C	5.00917e-06	-1.17859e-10	-0.92997
20092891	chr17:20092891:C:CTA	1.18758e-05	-1.17859e-10	-0.0667382
20092917	chr17:20092917:C:G	9.67335e-07	-1.43382	-1.14064
20093116	chr17:20093116:A:T	1.09411e-06	-1.39613	-1.05517
20093640	chr17:20093640:C:T	0.0038444	6.70787	-0.994738
20093893	chr17:20093893:C:G	9.29749e-07	-1.5645	-1.04958
20094112	chr17:20094112:T:C	1.53809e-06	-1.55839	-0.552313
20094170	chr17:20094170:C:T	4.05889e-06	-1.17859e-10	-1.14033
20094246	chr17:20094246:C:T	6.06124e-06	-1.17859e-10	-0.739326
20094557	chr17:20094557:T:C	9.30634e-07	-1.5586	-1.05453
20094704	chr17:20094704:T:G	9.6417e-07	-1.51281	-1.06491
20094943	chr17:20094943:G:A	4.17231e-06	-1.17859e-10	-1.11277
20095064	chr17:20095064:C:T	1.45931e-06	-1.44576	-0.717513
20095083	chr17:20095083:T:C	1.33079e-06	-1.22587	-1.0296
20095176	chr17:20095176:C:T	4.11291e-06	-1.17859e-10	-1.12711
20095514	chr17:20095514:G:A	4.21814e-06	-1.17859e-10	-1.10184
20095516	chr17:20095516:G:A	4.53321e-06	-1.17859e-10	-1.02981
20095645	chr17:20095645:C:T	9.98985e-07	-1.44844	-1.09381
20096096	chr17:20096096:G:A	9.36609e-07	-1.54116	-1.06557
20096468	chr17:20096468:G:A	1.02967e-06	-1.46139	-1.05062
20096818	chr17:20096818:G:T	9.68232e-07	-1.5082	-1.06532
20097198	chr17:20097198:C:T	7.74999e-06	-1.17859e-10	-0.493549
20097280	chr17:20097280:C:T	2.58825e-06	-1.59026	-2.20336e-10
20097448	chr17:20097448:G:C	8.2654e-07	-1.59405	-1.1377
20097502	chr17:20097502:C:T	1.39191e-06	-1.52107	-0.689499
20098189	chr17:20098189:T:C	9.72298e-07	-1.52505	-1.04428
20098299	chr17:20098299:G:A	9.91267e-07	-1.52062	-1.02939
20098367	chr17:20098367:C:G	1.03884e-05	-1.17859e-10	-0.200548
20098438	chr17:20098438:C:G	1.10875e-06	-1.46016	-0.977842
20098699	chr17:20098699:C:T	9.83499e-07	-1.52556	-1.03232
20098851	chr17:20098851:A:G	1.59065e-06	-1.50264	-0.574464
20098860	chr17:20098860:G:T	1.08665e-05	-1.17859e-10	-0.155551
20099178	chr17:20099178:TATC:T	1.45013e-05	1.25733	-1.12433
20099319	chr17:20099319:A:AATAC	4.08556e-06	-1.17859e-10	-1.13378
20099648	chr17:20099648:G:T	9.48983e-07	-1.45691	-1.1367
20099746	chr17:20099746:G:A	4.08936e-06	-1.17859e-10	-1.13285
20100656	chr17:20100656:T:C	1.61974e-05	1.36964	-1.12603
20101273	chr17:20101273:C:T	0.00817173	7.16763	-0.700439
20101562	chr17:20101562:G:A	1.59215e-06	-1.4051	-0.671057
20101694	chr17:20101694:T:C	4.05709e-06	-1.17859e-10	-1.14077
20103164	chr17:20103164:G:A	0.00507595	6.96179	-0.970764
20103934	chr17:20103934:C:T	1.16409e-06	-1.26365	-1.12565
20104187	chr17:20104187:G:A	1.11768e-06	-1.48706	-0.942928
20104254	chr17:20104254:G:C	1.67298e-05	1.39884	-1.12288
20104382	chr17:20104382:TA:T	5.42901e-06	-1.17859e-10	-0.849483
20105007	chr17:20105007:G:A	6.33668e-06	-1.17859e-10	-0.694885
20105590	chr17:20105590:T:C	1.70325e-06	-1.53425	-0.474449
20105597	chr17:20105597:A:C	7.59285e-06	-1.17859e-10	-0.514033
20105616	chr17:20105616:A:G	2.09257e-06	-1.46101	-0.34184
20105729	chr17:20105729:A:C	8.51873e-07	-1.56879	-1.13276
20106099	chr17:20106099:G:A	4.12291e-06	-1.17859e-10	-1.12468
20106902	chr17:20106902:A:G	4.39157e-06	-1.17859e-10	-1.06155
20107012	chr17:20107012:C:T	1.68604e-05	1.29378	-1.01005
20107487	chr17:20107487:T:C	0.0305884	7.78714	-2.20336e-10
20107560	chr17:20107560:G:A	4.27662e-06	-1.17859e-10	-1.08808
20107582	chr17:20107582:G:A	4.20758e-06	-1.17859e-10	-1.10435
20107691	chr17:20107691:A:C	9.44599e-06	-1.17859e-10	-0.295649
20107765	chr17:20107765:A:T	1.01051e-06	-1.56188	-0.968909
20107911	chr17:20107911:T:C	4.18537e-06	-1.17859e-10	-1.10964
20108225	chr17:20108225:A:C	3.28887e-05	-1.17859e-10	0.951891
20109183	chr17:20109183:A:G	1.37215e-06	-1.31025	-0.914615
20109245	chr17:20109245:C:T	5.49631e-05	1.93146	-0.466037
20109784	chr17:20109784:T:G	4.4154e-06	-1.17859e-10	-1.05614
20109826	chr17:20109826:T:C	5.81373e-05	2.31671	-0.795141
20109947	chr17:20109947:CT:CTT	3.40551e-05	-1.17859e-10	0.986739
20109958	chr17:20109958:A:T	1.52962e-05	-1.17859e-10	0.186365
20110077	chr17:20110077:T:TCCTCCCACCTCAG	4.33461e-06	-1.17859e-10	-1.07461
20110146	chr17:20110146:A:T	1.37185e-06	-1.58396	-0.641116
20110489	chr17:20110489:G:A	1.00455e-06	-1.59424	-0.942465
20111243	chr17:20111243:C:T	6.14367e-06	0.221422	-0.94724
20111520	chr17:20111520:A:G	1.62355e-05	-1.17859e-10	0.245962
20111671	chr17:20111671:G:A	7.36327e-06	-1.17859e-10	-0.544736
20111865	chr17:20111865:G:C	8.24518e-07	-1.59397	-1.14022
20112115	chr17:20112115:G:A	8.43674e-07	-1.58096	-1.13026
20112236	chr17:20112236:G:A	5.12576e-06	-1.17859e-10	-0.906962
20112634	chr17:20112634:T:G	4.34136e-06	-1.17859e-10	-1.07305
20113778	chr17:20113778:C:T	6.26175e-05	2.1459	-0.55009
20114612	chr17:20114612:AC:A	4.34086e-06	-1.17859e-10	-1.07317
20114793	chr17:20114793:G:T	5.19328e-06	-1.17859e-10	-0.893874
20114988	chr17:20114988:A:T	3.21924e-05	-1.17859e-10	0.930491
20115016	chr17:20115016:G:A	0.000583221	3.82733	-2.20336e-10
20115528	chr17:20115528:T:C	1.19746e-06	-1.58823	-0.772806
20115632	chr17:20115632:A:C	6.01532e-06	-1.17859e-10	-0.74693
20115943	chr17:20115943:A:G	3.71686e-06	-1.22836	-2.20336e-10
20115976	chr17:20115976:A:G	8.92098e-06	-1.17859e-10	-0.352834
20116127	chr17:20116127:G:A	4.90129e-06	-1.17859e-10	-0.951742
20116381	chr17:20116381:A:C	8.26295e-07	-1.5941	-1.13794
20116586	chr17:20116586:G:A	6.83404e-05	2.2349	-0.551636
20117051	chr17:20117051:C:G	1.09582e-05	0.914567	-1.06172
20117546	chr17:20117546:G:A	2.96695e-05	-1.17859e-10	0.848881
20118066	chr17:20118066:C:G	6.1121e-06	-1.17859e-10	-0.730969
20118074	chr17:20118074:C:T	4.36119e-06	-1.17859e-10	-1.06849
20118190	chr17:20118190:AAC:A	4.19331e-06	-1.17859e-10	-1.10775
20118317	chr17:20118317:A:C	5.60436e-06	-1.17859e-10	-0.817695
20118348	chr17:20118348:A:G	1.14774e-05	0.971328	-1.07219
20118929	chr17:20118929:T:G	5.92629e-06	-1.17859e-10	-0.761842
20119722	chr17:20119722:A:G	0.0124405	7.94214	-1.05467
20119786	chr17:20119786:G:A	2.44116e-05	1.79345	-1.13963
20119796	chr17:20119796:G:C	1.08671e-06	-1.58891	-0.869175
20120493	chr17:20120493:G:T	3.17313e-06	-1.38652	-2.20336e-10
20120782	chr17:20120782:A:G	1.90038e-05	1.52777	-1.12436
20120882	chr17:20120882:T:C	4.35788e-06	-1.17859e-10	-1.06925
20121847	chr17:20121847:T:G	1.3482e-05	-1.17859e-10	0.0601142
20122138	chr17:20122138:G:A	4.33067e-06	-1.17859e-10	-1.07552
20122393	chr17:20122393:G:T	1.05361e-05	0.86686	-1.05329
20122527	chr17:20122527:C:A	1.51407e-05	1.30433	-1.12819
20122723	chr17:20122723:TCA:T	6.04514e-06	-1.17859e-10	-0.741986
20123235	chr17:20123235:A:G	1.75392e-05	1.45187	-1.12867
20123543	chr17:20123543:G:GGGC	1.69347e-05	-1.17859e-10	0.288122
20123550	chr17:20123550:CTGACATGAGG:C	1.69347e-05	-1.17859e-10	0.288122
20123750	chr17:20123750:A:G	9.58982e-07	-1.49743	-1.0857
20124113	chr17:20124113:C:A	9.0201e-07	-1.51554	-1.12883
20124405	chr17:20124405:A:G	1.49399e-06	-1.59107	-0.548716
20124413	chr17:20124413:T:C	5.55666e-06	-1.17859e-10	-0.826243
20124524	chr17:20124524:G:T	1.67981e-05	-1.17859e-10	0.280024
20125072	chr17:20125072:C:T	1.03428e-05	-1.17859e-10	-0.204953
20125331	chr17:20125331:C:CA	5.42826e-06	-1.17859e-10	-0.849621
20125377	chr17:20125377:T:C	4.82703e-06	-1.17859e-10	-0.967009
20125533	chr17:20125533:C:T	8.04435e-05	2.36872	-0.522403
20126272	chr17:20126272:T:C	5.13111e-06	-1.17859e-10	-0.905918
20126588	chr17:20126588:C:G	2.53962e-05	1.83428	-1.14092
20126620	chr17:20126620:G:A	9.61904e-05	2.40969	-0.384601
20127137	chr17:20127137:T:C	4.51199e-06	-1.17859e-10	-1.0345
20128236	chr17:20128236:A:G	1.61461e-05	-1.17859e-10	0.240436
20128404	chr17:20128404:A:ATG	4.60038e-06	-1.17859e-10	-1.0151
20128523	chr17:20128523:C:T	1.59019e-06	-0.960979	-1.11641
20128758	chr17:20128758:T:C	4.09283e-06	-1.17859e-10	-1.132
20129169	chr17:20129169:C:T	4.16402e-06	-1.17859e-10	-1.11476
20129302	chr17:20129302:A:G	2.17573e-06	-0.965251	-0.798627
20129504	chr17:20129504:T:TA	3.2161e-06	-1.37307	-2.20336e-10
20129630	chr17:20129630:G:A	6.02384e-06	-1.17859e-10	-0.745515
20129760	chr17:20129760:T:G	6.04992e-06	-1.17859e-10	-0.741195
20130902	chr17:20130902:G:A	4.07773e-06	-1.17859e-10	-1.1357
20130957	chr17:20130957:T:C	9.22048e-07	-1.57511	-1.04729
20130961	chr17:20130961:T:G	9.18486e-07	-1.57914	-1.04713
20131226	chr17:20131226:C:G	2.61153e-06	-1.5813	-2.20336e-10
20131261	chr17:20131261:G:A	0.032986	8.29243	-0.429836
20131301	chr17:20131301:C:T	4.11874e-06	-1.17859e-10	-1.12569
20131944	chr17:20131944:A:G	9.18418e-07	-1.58229	-1.04405
20132940	chr17:20132940:T:C	2.56322e-05	1.74288	-1.04027
20133363	chr17:20133363:G:A	4.15479e-06	-1.17859e-10	-1.11698
20133477	chr17:20133477:G:A	4.13046e-06	-1.17859e-10	-1.12285
20133924	chr17:20133924:G:T	4.10189e-06	-1.17859e-10	-1.12979
20134563	chr17:20134563:A:G	0.000194217	2.72774	-2.20336e-10
20134622	chr17:20134622:G:A	1.52277e-05	-1.17859e-10	0.181878
20134960	chr17:20134960:A:G	1.80389e-06	-1.5734	-0.377898
20136297	chr17:20136297:G:A	1.121e-05	-1.17859e-10	-0.124435
20136376	chr17:20136376:G:A	5.15694e-06	-0.900897	-2.20336e-10
20136540	chr17:20136540:G:A	5.70444e-06	0.322985	-1.12298
20137623	chr17:20137623:T:A	2.67989e-06	-1.55546	-2.20336e-10
20138401	chr17:20138401:TG:T	6.01459e-06	-1.17859e-10	-0.747052
20139564	chr17:20139564:T:A	2.59049e-06	-1.58939	-2.20336e-10
20139723	chr17:20139723:A:G	1.6982e-06	-1.57573	-0.435946
20139831	chr17:20139831:C:T	1.47925e-06	-1.21817	-0.931536
20140202	chr17:20140202:A:G	9.03747e-05	2.36867	-0.405945
20140361	chr17:20140361:A:C	4.38878e-06	-1.17859e-10	-1.06219
20140978	chr17:20140978:G:A	1.69467e-06	-1.57353	-0.440216
20141100	chr17:20141100:G:C	6.73638e-06	-1.17859e-10	-0.633718
20141360	chr17:20141360:C:T	2.5983e-05	1.8553	-1.1391
20141469	chr17:20141469:T:G	1.49431e-06	-1.19414	-0.945435
20141863	chr17:20141863:C:T	1.04728e-05	0.900748	-1.0932
20142345	chr17:20142345:A:G	1.31404e-06	-1.58658	-0.681552
20142513	chr17:20142513:G:A	4.36193e-06	-1.17859e-10	-1.06833
20142635	chr17:20142635:G:A	4.25506e-06	-1.17859e-10	-1.09313
20143571	chr17:20143571:G:C	5.86655e-06	-1.17859e-10	-0.771973
20144099	chr17:20144099:C:T	4.98212e-06	-1.17859e-10	-0.935384
20144182	chr17:20144182:T:C	2.77886e-05	1.91699	-1.1336
20144183	chr17:20144183:T:C	4.05638e-06	-1.17859e-10	-1.14095
20144622	chr17:20144622:A:G	1.57164e-05	-1.17859e-10	0.213466
20145409	chr17:20145409:C:T	5.38202e-06	-1.17859e-10	-0.858176
20145449	chr17:20145449:G:A	6.54237e-06	-0.662941	-2.20336e-10
20145750	chr17:20145750:C:T	6.0309e-06	-1.17859e-10	-0.744343
20145995	chr17:20145995:C:T	2.51593e-05	1.8248	-1.14082
20146017	chr17:20146017:C:T	4.38476e-06	-1.17859e-10	-1.06311
20146031	chr17:20146031:A:G	1.23322e-06	-1.44876	-0.882847
20146550	chr17:20146550:T:C	7.31124e-06	-0.551827	-2.20336e-10
20146677	chr17:20146677:C:T	4.57391e-06	-1.17859e-10	-1.02087
20146935	chr17:20146935:A:G	5.40393e-06	-1.17859e-10	-0.854113
20147164	chr17:20147164:T:C	9.97312e-07	-1.49913	-1.04481
20147232	chr17:20147232:C:T	4.63524e-06	-1.17859e-10	-1.00755
20147250	chr17:20147250:T:C	3.05049e-06	-1.42594	-2.20336e-10
20147290	chr17:20147290:C:T	1.63741e-06	-1.02067	-1.02746
20148493	chr17:20148493:C:G	4.07436e-06	-1.17859e-10	-1.13653
20148803	chr17:20148803:T:C	4.21531e-05	2.15044	-0.950369
20149041	chr17:20149041:CAT:C	7.12884e-05	2.45691	-0.73142
20150166	chr17:20150166:G:A	4.38616e-06	-1.17859e-10	-1.06279
20150385	chr17:20150385:A:G	4.24836e-06	-1.17859e-10	-1.09471
20150510	chr17:20150510:A:G	9.5629e-06	-1.17859e-10	-0.28335
20150594	chr17:20150594:G:A	2.88607e-06	-1.48134	-2.20336e-10
20151532	chr17:20151532:G:A	0.000237681	2.92969	-2.20336e-10
20152232	chr17:20152232:G:A	1.53022e-05	-1.17859e-10	0.186757
20152452	chr17:20152452:A:G	1.13517e-06	-1.57236	-0.842102
20153220	chr17:20153220:C:T	2.8548e-05	-1.17859e-10	0.810346
20153452	chr17:20153452:G:A	0.0239712	8.4921	-0.948728
20153826	chr17:20153826:T:C	5.84095e-06	-1.17859e-10	-0.776346
20154413	chr17:20154413:G:A	0.0121315	7.91485	-1.05253
20154552	chr17:20154552:G:A	5.33348e-06	-1.17859e-10	-0.867237
20154646	chr17:20154646:G:T	3.23504e-05	2.06692	-1.13153
20154955	chr17:20154955:G:C	1.5852e-06	-1.16575	-0.914784
20155197	chr17:20155197:C:T	1.02681e-05	0.877597	-1.08979
20156029	chr17:20156029:A:C	1.69482e-05	1.3527	-1.06378
20156037	chr17:20156037:C:T	6.29944e-06	-1.17859e-10	-0.70078
20156793	chr17:20156793:C:CCGTA	4.49047e-06	-1.17859e-10	-1.03928
20156880	chr17:20156880:A:G	1.29534e-05	-1.17859e-10	0.0201168
20157383	chr17:20157383:G:A	6.82439e-06	-1.17859e-10	-0.620737
20157854	chr17:20157854:G:T	4.18591e-06	-1.17859e-10	-1.10952
20158170	chr17:20158170:A:G	1.06308e-05	-1.17859e-10	-0.177483
20158177	chr17:20158177:T:TAGAA	2.57959e-06	-1.59361	-2.20336e-10
20158244	chr17:20158244:A:G	1.71197e-05	-1.17859e-10	0.298992
20158722	chr17:20158722:C:T	6.02461e-06	-1.17859e-10	-0.745388
20158802	chr17:20158802:G:T	4.18495e-06	-1.17859e-10	-1.10974
20158905	chr17:20158905:C:T	4.5731e-06	-1.17859e-10	-1.02105
20158970	chr17:20158970:T:G	7.96125e-06	-1.17859e-10	-0.466654
20159244	chr17:20159244:G:A	2.10295e-05	1.35185	-0.847171
20159836	chr17:20159836:C:T	4.44513e-06	-1.17859e-10	-1.04943
20160148	chr17:20160148:G:GT	1.58497e-06	-1.15164	-0.929038
20160445	chr17:20160445:A:C	1.67125e-06	-1.5383	-0.489367
20160759	chr17:20160759:T:C	8.24254e-07	-1.59399	-1.14053
20160809	chr17:20160809:A:G	1.03569e-05	-1.17859e-10	-0.203589
20160842	chr17:20160842:C:G	4.97657e-06	-1.17859e-10	-0.9365
20160877	chr17:20160877:G:A	1.04744e-06	-1.56317	-0.931723
20161040	chr17:20161040:G:A	1.62212e-06	-1.57806	-0.479452
20161065	chr17:20161065:G:A	1.70046e-05	-1.17859e-10	0.292246
20161147	chr17:20161147:G:T	4.76737e-06	-1.17859e-10	-0.979446
20161471	chr17:20161471:A:T	2.76109e-05	1.91698	-1.14001
20161475	chr17:20161475:T:TA	1.31146e-05	-1.17859e-10	0.0324823
20161663	chr17:20161663:TTTAAAA:T	4.14444e-06	-1.17859e-10	-1.11947
20162168	chr17:20162168:C:CA	4.11218e-06	-1.17859e-10	-1.12729
20162307	chr17:20162307:G:A	2.75282e-05	1.90996	-1.13599
20162815	chr17:20162815:G:A	4.41732e-06	-1.05571	-2.20336e-10
20162911	chr17:20162911:C:G	4.53351e-06	-1.17859e-10	-1.02974
20162919	chr17:20162919:T:C	1.45826e-05	-1.17859e-10	0.138591
20162957	chr17:20162957:G:A	5.46465e-06	-1.17859e-10	-0.842939
20162958	chr17:20162958:G:A	5.46465e-06	-1.17859e-10	-0.842939
20163318	chr17:20163318:C:T	1.27399e-06	-1.5624	-0.736686
20163609	chr17:20163609:G:A	3.68693e-06	-1.23645	-2.20336e-10
20163632	chr17:20163632:C:T	4.11176e-06	-1.17859e-10	-1.12739
20163675	chr17:20163675:T:C	1.28273e-06	-1.54694	-0.745316
20163749	chr17:20163749:C:T	5.17349e-06	-1.17859e-10	-0.897692
20163971	chr17:20163971:T:C	4.20354e-06	-1.17859e-10	-1.10531
20164226	chr17:20164226:T:G	1.4905e-05	-1.17859e-10	0.160456
20165218	chr17:20165218:G:GC	8.512e-05	2.56892	-0.666101
20165231	chr17:20165231:T:G	1.10835e-06	-1.39392	-1.04445
20166533	chr17:20166533:A:G	4.45957e-06	-1.17859e-10	-1.04619
20166661	chr17:20166661:G:A	1.4552e-05	-1.17859e-10	0.136491
20166713	chr17:20166713:C:T	4.24633e-06	-1.17859e-10	-1.09518
20166736	chr17:20166736:T:C	9.8843e-06	-1.17859e-10	-0.250292
20167177	chr17:20167177:G:A	1.29794e-06	-1.58335	-0.697116
20168022	chr17:20168022:A:C	1.74044e-05	-1.17859e-10	0.315483
20168068	chr17:20168068:A:G	9.69379e-05	2.4131	-0.380266
20168247	chr17:20168247:C:A	1.07832e-06	-1.42184	-1.04399
20169685	chr17:20169685:A:G	5.2678e-06	-1.17859e-10	-0.879627
20170662	chr17:20170662:A:G	6.48816e-06	-1.17859e-10	-0.671261
20170967	chr17:20170967:C:A	0.00999258	7.74374	-1.07539
20172341	chr17:20172341:T:C	2.58167e-06	-1.5928	-2.20336e-10
20173370	chr17:20173370:G:A	0.0100045	7.73647	-1.06691
20173397	chr17:20173397:A:G	4.99301e-06	-1.17859e-10	-0.9332
20173642	chr17:20173642:TCAGGATTAGAC:T	4.29163e-06	-1.17859e-10	-1.08457
20173760	chr17:20173760:A:G	4.13101e-06	-1.17859e-10	-1.12272
20174578	chr17:20174578:A:G	4.29634e-06	-1.17859e-10	-1.08348
20174588	chr17:20174588:A:G	4.32722e-06	-1.17859e-10	-1.07632
20174824	chr17:20174824:T:C	1.04287e-06	-1.58465	-0.91461
20174908	chr17:20174908:C:G	1.10202e-06	-1.40247	-1.04162
20174984	chr17:20174984:G:A	1.02387e-06	-1.58867	-0.928982
20176167	chr17:20176167:A:G	4.26357e-06	-1.17859e-10	-1.09113
20176558	chr17:20176558:C:T	4.77824e-06	-1.17859e-10	-0.977168
20176988	chr17:20176988:T:C	1.0484e-05	0.875317	-1.0667
20177795	chr17:20177795:C:T	4.13726e-06	-1.17859e-10	-1.12121
20177944	chr17:20177944:G:A	7.81129e-05	2.33505	-0.518133
20179106	chr17:20179106:T:TTAGGAAGAAA	2.60357e-05	1.85915	-1.14092
20179143	chr17:20179143:G:C	0.000216546	2.83656	-2.20336e-10
20179315	chr17:20179315:G:A	4.44771e-06	-1.17859e-10	-1.04885
20179795	chr17:20179795:G:A	4.14316e-06	-1.17859e-10	-1.11978
20179895	chr17:20179895:G:A	4.62047e-06	-1.17859e-10	-1.01074
20179907	chr17:20179907:A:G	6.79127e-06	-0.625602	-2.20336e-10
20179913	chr17:20179913:T:A	1.25176e-06	-1.58064	-0.736049
20180876	chr17:20180876:T:C	1.4371e-06	-1.20479	-0.973821
20181669	chr17:20181669:A:G	1.64506e-05	-1.17859e-10	0.259124
20181769	chr17:20181769:A:G	5.35518e-06	-0.863175	-2.20336e-10
20181782	chr17:20181782:A:G	4.06033e-06	-1.17859e-10	-1.13997
20181945	chr17:20181945:G:A	4.63076e-06	-1.17859e-10	-1.00852
20181998	chr17:20181998:C:G	9.77739e-05	2.40821	-0.366794
20182462	chr17:20182462:A:T	4.06434e-06	-1.17859e-10	-1.13899
20183249	chr17:20183249:A:G	1.36899e-06	-1.58324	-0.643924
20183326	chr17:20183326:A:G	1.44846e-05	-1.17859e-10	0.131846
20183790	chr17:20183790:G:A	5.11499e-06	-1.17859e-10	-0.909065
20183885	chr17:20183885:T:C	4.44215e-06	-1.17859e-10	-1.0501
20184351	chr17:20184351:G:A	4.44538e-06	-1.17859e-10	-1.04937
20184976	chr17:20184976:G:C	3.56302e-05	1.68664	-0.65469
20185122	chr17:20185122:G:A	5.48369e-06	-1.17859e-10	-0.839461
20185179	chr17:20185179:C:T	1.04674e-06	-1.58868	-0.906884
20185276	chr17:20185276:C:G	4.23695e-05	2.34548	-1.14029
20186401	chr17:20186401:A:G	2.98939e-06	-1.44617	-2.20336e-10
20186756	chr17:20186756:G:A	0.000111993	2.76646	-0.589267
20188458	chr17:20188458:A:G	4.3389e-06	-1.17859e-10	-1.07362
20188796	chr17:20188796:G:A	4.44269e-06	-1.17859e-10	-1.04998
20188887	chr17:20188887:C:T	2.74515e-05	1.91204	-1.14086
20188897	chr17:20188897:C:T	4.29434e-06	-1.17859e-10	-1.08394
20189342	chr17:20189342:G:A	4.37959e-06	-1.17859e-10	-1.06428
20189830	chr17:20189830:T:G	1.38027e-05	-1.17859e-10	0.0836256
20190100	chr17:20190100:G:GA	6.85228e-05	2.35396	-0.668033
20190256	chr17:20190256:C:T	4.17561e-06	-1.17859e-10	-1.11198
20191465	chr17:20191465:A:G	3.87088e-06	-1.18776	-2.20336e-10
20191933	chr17:20191933:G:A	2.52811e-05	1.8293	-1.14048
20192302	chr17:20192302:C:A	1.17037e-05	0.957135	-1.03847
20193707	chr17:20193707:A:G	8.79971e-06	-1.17859e-10	-0.366521
20194149	chr17:20194149:A:G	9.8479e-06	0.821503	-1.07549
20194213	chr17:20194213:A:G	2.63331e-05	1.85903	-1.12944
20194292	chr17:20194292:G:A	4.43702e-06	-1.17859e-10	-1.05126
20194321	chr17:20194321:AC:A	7.57209e-05	2.18248	-0.396664
20194728	chr17:20194728:TCTC:T	1.4403e-05	-1.17859e-10	0.126196
20195304	chr17:20195304:T:A	2.27111e-05	1.66935	-1.08773
20195376	chr17:20195376:CTAAA:C	1.0428e-06	-1.59368	-0.905658
20196054	chr17:20196054:A:T	1.03887e-05	-1.17859e-10	-0.200517
20196784	chr17:20196784:T:G	5.98034e-06	-1.17859e-10	-0.752762
20197229	chr17:20197229:G:A	0.0204058	7.97335	-0.591018
20197506	chr17:20197506:GTC:G	1.37385e-06	-1.58849	-0.635134
20197726	chr17:20197726:T:C	2.54597e-05	1.83536	-1.1395
20198070	chr17:20198070:G:A	9.05411e-07	-1.50563	-1.13498
20198678	chr17:20198678:C:T	4.26044e-06	-1.17859e-10	-1.09187
20198830	chr17:20198830:C:T	0.0449992	8.64795	-0.474795
20199376	chr17:20199376:C:T	4.36194e-06	-1.17859e-10	-1.06832
20199454	chr17:20199454:A:G	1.51218e-06	-1.58845	-0.539238
20199612	chr17:20199612:C:T	9.27731e-05	2.44125	-0.452337
20199788	chr17:20199788:CTTATT:C	5.33292e-06	-1.17859e-10	-0.867341
20199939	chr17:20199939:G:A	2.54559e-05	1.83656	-1.14086
20199958	chr17:20199958:A:G	6.7e-05	2.16445	-0.500995
20200247	chr17:20200247:T:G	5.20825e-06	-1.17859e-10	-0.890997
20200443	chr17:20200443:T:TG	1.68832e-05	-1.17859e-10	0.285079
20200447	chr17:20200447:A:G	2.32512e-05	1.73838	-1.13327
20200473	chr17:20200473:A:G	4.12036e-06	-1.17859e-10	-1.1253
20200587	chr17:20200587:A:G	4.4389e-06	-1.17859e-10	-1.05083
20200878	chr17:20200878:A:T	9.58945e-06	-1.17859e-10	-0.280576
20201006	chr17:20201006:CTAG:C	1.09479e-05	-1.17859e-10	-0.148091
20201963	chr17:20201963:A:G	6.74977e-06	-1.17859e-10	-0.631732
20202118	chr17:20202118:T:C	4.35406e-06	-1.17859e-10	-1.07013
20203080	chr17:20203080:G:A	5.947e-06	-1.17859e-10	-0.758353
20203756	chr17:20203756:G:T	1.43526e-06	-1.56329	-0.616605
20203882	chr17:20203882:T:C	2.59259e-05	1.85473	-1.14072
20204091	chr17:20204091:A:G	1.03451e-05	-1.17859e-10	-0.204725
20204101	chr17:20204101:G:A	8.85779e-07	-1.55545	-1.10708
20204230	chr17:20204230:C:T	0.00062892	3.90276	-2.20336e-10
20204307	chr17:20204307:C:G	4.96698e-06	-1.17859e-10	-0.938427
20204460	chr17:20204460:T:C	8.58332e-07	-1.58733	-1.10667
20204871	chr17:20204871:C:G	8.32498e-07	-1.58444	-1.14013
20204926	chr17:20204926:A:T	2.68125e-05	1.88801	-1.14038
20206352	chr17:20206352:A:C	2.70974e-05	1.89111	-1.13292
20206717	chr17:20206717:C:T	4.2751e-06	-1.17859e-10	-1.08843
20208583	chr17:20208583:A:T	4.23633e-06	-1.17859e-10	-1.09754
20208797	chr17:20208797:T:C	1.50691e-05	-1.17859e-10	0.171403
20208872	chr17:20208872:T:C	4.34146e-06	-1.17859e-10	-1.07303
20208903	chr17:20208903:A:G	2.48794e-05	1.80106	-1.12827
20208991	chr17:20208991:G:T	0.0349685	7.92096	-2.20336e-10
20209384	chr17:20209384:C:T	7.19887e-06	-1.17859e-10	-0.567316
20209921	chr17:20209921:G:A	4.12625e-06	-1.17859e-10	-1.12387
20210091	chr17:20210091:A:G	1.68793e-05	-1.17859e-10	0.284846
20210402	chr17:20210402:C:T	2.75931e-05	1.91181	-1.13549
20210465	chr17:20210465:G:A	2.67848e-06	-1.55599	-2.20336e-10
20210811	chr17:20210811:T:A	1.52575e-05	-1.17859e-10	0.183831
20210904	chr17:20210904:T:C	2.35427e-05	1.75848	-1.14091
20211427	chr17:20211427:A:G	5.696e-06	-1.17859e-10	-0.801476
20211490	chr17:20211490:A:G	1.40604e-06	-1.589	-0.611464
20211662	chr17:20211662:C:A	1.33466e-05	-1.17859e-10	0.050023
20211700	chr17:20211700:G:T	8.3877e-07	-1.57611	-1.14095
20212002	chr17:20212002:T:C	1.19309e-05	1.0123	-1.07441
20212014	chr17:20212014:G:A	4.21758e-06	-1.17859e-10	-1.10198
20213121	chr17:20213121:A:T	1.14534e-05	-1.17859e-10	-0.102954
20214371	chr17:20214371:G:A	4.58783e-06	-1.17859e-10	-1.01783
20214727	chr17:20214727:C:G	6.30701e-06	-1.17859e-10	-0.699579
20215186	chr17:20215186:T:C	2.84877e-05	1.92267	-1.11444
20215820	chr17:20215820:C:T	1.61954e-06	-1.5677	-0.491393
20216364	chr17:20216364:T:G	2.69047e-05	1.87548	-1.12441
20216663	chr17:20216663:T:A	2.88851e-05	1.93701	-1.11492
20216802	chr17:20216802:C:T	2.98008e-06	-1.44929	-2.20336e-10
20217051	chr17:20217051:A:G	1.56408e-05	-1.17859e-10	0.208642
20217340	chr17:20217340:C:T	2.67583e-06	-1.55698	-2.20336e-10
20217780	chr17:20217780:C:T	5.1066e-06	-1.17859e-10	-0.910706
20217837	chr17:20217837:C:G	0.0190748	7.9799	-0.665012
20218088	chr17:20218088:A:G	1.07712e-06	-1.56874	-0.898209
20218232	chr17:20218232:A:G	2.65412e-05	1.53307	-0.795613
20219588	chr17:20219588:G:A	9.6049e-06	-1.17859e-10	-0.278966
20219621	chr17:20219621:G:A	1.70328e-05	-1.17859e-10	0.293902
20220119	chr17:20220119:A:G	5.32275e-06	-1.17859e-10	-0.86925
20220139	chr17:20220139:G:A	5.46965e-06	-1.17859e-10	-0.842026
20220211	chr17:20220211:T:C	4.41788e-06	-1.17859e-10	-1.05558
20220568	chr17:20220568:T:G	4.18526e-06	-1.17859e-10	-1.10967
20220615	chr17:20220615:A:G	1.03369e-06	-1.59416	-0.913948
20221246	chr17:20221246:T:C	1.51317e-06	-1.19837	-0.928665
20222087	chr17:20222087:G:A	8.35211e-07	-1.58759	-1.13372
20222119	chr17:20222119:A:G	4.38878e-06	-1.17859e-10	-1.06219
20222372	chr17:20222372:A:G	4.30868e-06	-1.17859e-10	-1.08061
20222547	chr17:20222547:G:A	1.6909e-05	-1.17859e-10	0.286603
20223065	chr17:20223065:T:C	4.35743e-06	-1.17859e-10	-1.06936
20223126	chr17:20223126:C:A	5.94669e-06	-1.17859e-10	-0.758405
20223181	chr17:20223181:T:C	4.35722e-06	-1.17859e-10	-1.06941
20223705	chr17:20223705:T:C	1.35822e-06	-1.56191	-0.673155
20224464	chr17:20224464:A:G	4.16154e-06	-1.17859e-10	-1.11535
20226178	chr17:20226178:A:G	7.63303e-05	2.38872	-0.594895
20226191	chr17:20226191:C:T	2.65374e-05	0.737315	-2.20336e-10
20226233	chr17:20226233:A:G	8.34593e-07	-1.58111	-1.14094
20226277	chr17:20226277:AGT:A	4.3588e-06	-1.17859e-10	-1.06904
20226385	chr17:20226385:C:T	7.43878e-05	2.36081	-0.592756
20226394	chr17:20226394:C:T	5.44341e-06	-1.17859e-10	-0.846834
20226557	chr17:20226557:A:G	4.17645e-06	-1.17859e-10	-1.11178
20226908	chr17:20226908:T:G	2.79371e-05	1.92763	-1.13891
20226916	chr17:20226916:C:T	1.70652e-05	-1.17859e-10	0.295799
20227231	chr17:20227231:G:A	6.0973e-06	-1.17859e-10	-0.733394
20227469	chr17:20227469:G:A	4.32441e-06	-1.17859e-10	-1.07696
20227880	chr17:20227880:A:G	1.07876e-06	-1.56158	-0.90385
20228450	chr17:20228450:A:G	0.000107549	2.49011	-0.353404
20228501	chr17:20228501:T:C	1.02555e-05	0.882923	-1.09635
20229245	chr17:20229245:T:A	1.68277e-06	-1.57076	-0.450045
20229581	chr17:20229581:G:A	8.3516e-07	-1.58062	-1.14076
20230225	chr17:20230225:G:A	3.09833e-05	2.02271	-1.13051
20230976	chr17:20230976:C:T	1.41397e-06	-1.58287	-0.611965
20231016	chr17:20231016:G:C	0.000612292	3.87597	-2.20336e-10
20231346	chr17:20231346:T:G	0.000140936	2.40706	-2.20336e-10
20231430	chr17:20231430:G:A	4.05682e-06	-1.17859e-10	-1.14084
20231451	chr17:20231451:A:G	1.02194e-05	-1.17859e-10	-0.216955
20231507	chr17:20231507:T:C	4.85743e-06	-1.17859e-10	-0.960731
20231858	chr17:20231858:A:G	1.50456e-06	-1.21265	-0.920085
20232067	chr17:20232067:A:G	5.06971e-06	-1.17859e-10	-0.917956
20232903	chr17:20232903:T:C	2.58876e-05	1.85144	-1.13892
20233222	chr17:20233222:A:G	4.09109e-06	-1.17859e-10	-1.13243
20233668	chr17:20233668:C:T	0.0214659	7.99576	-0.562778
20233821	chr17:20233821:C:T	2.87564e-05	1.95661	-1.13899
20234396	chr17:20234396:C:A	1.32764e-06	-1.58252	-0.675315
20234575	chr17:20234575:G:A	3.15376e-05	2.0466	-1.13666
20234825	chr17:20234825:A:G	1.45283e-05	-1.17859e-10	0.134861
20234867	chr17:20234867:A:G	4.09013e-06	-1.17859e-10	-1.13266
20235539	chr17:20235539:A:C	6.85154e-06	-1.17859e-10	-0.616767
20235578	chr17:20235578:C:T	1.38004e-06	-1.58746	-0.631671
20235587	chr17:20235587:T:C	3.13198e-05	2.04386	-1.14085
20235777	chr17:20235777:T:C	2.98427e-05	1.99527	-1.14057
20235879	chr17:20235879:GA:G	9.29648e-07	-1.59384	-1.02035
20236393	chr17:20236393:CTG:C	0.000102909	2.44556	-0.352959
20236587	chr17:20236587:C:A	4.30352e-06	-1.17859e-10	-1.08181
20236998	chr17:20236998:G:GT	8.26503e-07	-1.59366	-1.13814
20237177	chr17:20237177:A:G	4.55984e-06	-1.17859e-10	-1.02395
20237320	chr17:20237320:T:G	4.60338e-06	-1.01445	-2.20336e-10
20237321	chr17:20237321:T:G	4.06449e-06	-1.17859e-10	-1.13895
20237552	chr17:20237552:T:A	4.33192e-06	-1.17859e-10	-1.07523
20238390	chr17:20238390:C:T	1.35102e-06	-1.29095	-0.949435
20238408	chr17:20238408:C:G	5.81554e-06	-1.17859e-10	-0.780707
20239133	chr17:20239133:ACT:A	8.92967e-05	2.47779	-0.527067
20239344	chr17:20239344:CA:C	1.37395e-06	-1.27348	-0.950076
20239355	chr17:20239355:T:G	5.49967e-06	-1.17859e-10	-0.836552
20240359	chr17:20240359:A:G	2.67333e-05	1.88351	-1.13884
20240457	chr17:20240457:A:T	4.17762e-06	-1.17859e-10	-1.1115
20241163	chr17:20241163:A:G	8.5279e-06	-1.17859e-10	-0.397897
20241401	chr17:20241401:A:G	1.06423e-06	-1.57736	-0.901629
20241486	chr17:20241486:A:G	1.95218e-05	1.57072	-1.14043
20241701	chr17:20241701:ATTG:A	9.9435e-05	2.46964	-0.411376
20242808	chr17:20242808:T:C	2.94826e-06	-1.46003	-2.20336e-10
20243458	chr17:20243458:A:T	1.03658e-05	-1.17859e-10	-0.202732
20243929	chr17:20243929:G:A	4.31505e-06	-1.17859e-10	-1.07913
20244079	chr17:20244079:G:A	1.72286e-05	-1.17859e-10	0.305331
20244682	chr17:20244682:ATGATCAGTAAATAACTATTTTATTTACTGATTTAT:A	2.58291e-06	-1.59233	-2.20336e-10
20245036	chr17:20245036:T:C	4.11411e-06	-1.17859e-10	-1.12682
20245095	chr17:20245095:A:G	8.55365e-07	-1.57584	-1.12163
20247027	chr17:20247027:C:T	1.41819e-06	-1.5835	-0.608357
20247165	chr17:20247165:A:G	1.70887e-05	-1.17859e-10	0.297178
20247739	chr17:20247739:T:C	5.42525e-06	-1.17859e-10	-0.850176
20248007	chr17:20248007:A:G	1.0967e-05	0.927251	-1.0736
20248360	chr17:20248360:G:A	1.05375e-05	0.901983	-1.08828
20248969	chr17:20248969:C:G	1.51554e-06	-1.19865	-0.926823
20249138	chr17:20249138:G:A	2.08158e-06	-0.712635	-1.09548
20249744	chr17:20249744:C:T	6.15931e-05	2.49534	-0.916029
20250134	chr17:20250134:A:G	4.05885e-06	-1.17859e-10	-1.14034
20252046	chr17:20252046:A:C	4.75702e-06	-1.17859e-10	-0.981619
20252269	chr17:20252269:T:A	7.05784e-06	-1.17859e-10	-0.587102
20252270	chr17:20252270:A:T	0.0186482	8.20256	-0.910293
20252742	chr17:20252742:C:G	5.06063e-06	-1.17859e-10	-0.919748
20252954	chr17:20252954:G:A	4.35399e-06	-1.17859e-10	-1.07015
20253056	chr17:20253056:T:C	1.10175e-06	-1.57148	-0.872853
20254554	chr17:20254554:C:T	2.75905e-06	-1.52635	-2.20336e-10
20255030	chr17:20255030:G:A	1.1757e-05	-1.17859e-10	-0.0767912
20255219	chr17:20255219:G:A	5.87928e-06	-1.17859e-10	-0.769805
20255352	chr17:20255352:A:G	2.80208e-05	1.93234	-1.14064
20255397	chr17:20255397:A:G	4.35426e-06	-1.17859e-10	-1.07009
20256109	chr17:20256109:C:T	4.16525e-06	-1.17859e-10	-1.11446
20256168	chr17:20256168:C:T	4.1293e-06	-1.17859e-10	-1.12313
20256777	chr17:20256777:G:T	4.57335e-06	-1.17859e-10	-1.02099
20256957	chr17:20256957:C:T	1.10545e-05	0.94244	-1.08084
20257612	chr17:20257612:C:T	9.45505e-05	2.89904	-0.891147
20257637	chr17:20257637:A:G	5.30246e-06	-1.17859e-10	-0.87307
20258073	chr17:20258073:G:A	2.61626e-06	-1.57949	-2.20336e-10
20259302	chr17:20259302:T:C	6.67096e-06	-1.17859e-10	-0.643476
20259435	chr17:20259435:C:T	9.26122e-06	0.757322	-1.07273
20259896	chr17:20259896:G:A	2.42295e-05	1.78292	-1.13659
20260216	chr17:20260216:A:G	2.69e-05	1.88164	-1.13075
20260303	chr17:20260303:C:T	9.28392e-05	2.4941	-0.504473
20260795	chr17:20260795:A:G	6.22246e-06	-0.713075	-2.20336e-10
20260966	chr17:20260966:A:G	4.32601e-06	-1.17859e-10	-1.07659
20261741	chr17:20261741:T:A	2.38098e-05	1.76909	-1.14023
20261938	chr17:20261938:C:T	8.25499e-07	-1.59422	-1.13879
20262308	chr17:20262308:T:C	1.56791e-06	-1.14302	-0.948475
20262570	chr17:20262570:T:C	1.5257e-05	-1.17859e-10	0.183801
20263637	chr17:20263637:G:A	2.76804e-05	1.87183	-1.09235
20263840	chr17:20263840:G:A	4.42492e-06	-1.17859e-10	-1.05399
20264052	chr17:20264052:T:C	0.0300674	7.76996	-2.20336e-10
20264074	chr17:20264074:A:G	6.65044e-06	-1.17859e-10	-0.646557
20264298	chr17:20264298:T:C	1.38306e-06	-1.59284	-0.624101
20264554	chr17:20264554:T:C	4.33844e-06	-1.17859e-10	-1.07372
20265746	chr17:20265746:A:C	4.08533e-06	-1.17859e-10	-1.13384
20267402	chr17:20267402:G:A	4.86447e-06	-1.17859e-10	-0.959282
20267474	chr17:20267474:T:C	5.30602e-06	-1.17859e-10	-0.872397
20267587	chr17:20267587:T:C	4.17939e-06	-1.17859e-10	-1.11107
20267779	chr17:20267779:A:G	4.07271e-06	-1.17859e-10	-1.13693
20268211	chr17:20268211:C:T	1.40898e-06	-1.59304	-0.605336
20268559	chr17:20268559:C:T	1.37697e-06	-1.58885	-0.6325
20269134	chr17:20269134:A:G	8.29251e-07	-1.58924	-1.13923
20269513	chr17:20269513:C:T	4.68204e-06	-1.17859e-10	-0.997507
20270718	chr17:20270718:AAAGT:A	5.04599e-06	-1.17859e-10	-0.922645
20271117	chr17:20271117:A:G	5.55667e-06	-1.17859e-10	-0.82624
20271213	chr17:20271213:T:C	3.04871e-05	1.70556	-0.829493
20271402	chr17:20271402:T:A	4.09877e-06	-1.17859e-10	-1.13055
20271481	chr17:20271481:A:G	1.63872e-05	-1.17859e-10	0.255258
20271779	chr17:20271779:TG:T	2.64591e-06	-1.56823	-2.20336e-10
20271951	chr17:20271951:T:C	5.05585e-06	-0.920695	-2.20336e-10
20272063	chr17:20272063:G:A	4.38602e-06	-1.17859e-10	-1.06282
20272078	chr17:20272078:A:G	1.00855e-06	-1.43684	-1.09588
20272147	chr17:20272147:T:C	8.39786e-07	-1.5853	-1.13054
20272410	chr17:20272410:A:G	1.05253e-06	-1.43775	-1.05229
20272429	chr17:20272429:G:A	5.977e-06	-0.753322	-2.20336e-10
20273390	chr17:20273390:G:A	2.42408e-05	1.78232	-1.13552
20273791	chr17:20273791:C:A	2.47276e-05	1.80453	-1.13784
20274517	chr17:20274517:T:C	6.02848e-06	-1.17859e-10	-0.744746
20274985	chr17:20274985:G:A	4.33363e-06	-1.17859e-10	-1.07483
20274999	chr17:20274999:A:G	8.27696e-07	-1.59072	-1.13963
20275760	chr17:20275760:G:A	1.1082e-06	-1.40558	-1.03293
20275827	chr17:20275827:T:C	4.0565e-06	-1.17859e-10	-1.14092
20276012	chr17:20276012:AC:A	4.36571e-06	-1.17859e-10	-1.06746
20276239	chr17:20276239:C:T	4.16517e-06	-1.17859e-10	-1.11448
20276783	chr17:20276783:A:T	1.43903e-06	-1.2285	-0.948771
20277024	chr17:20277024:G:A	2.70608e-05	1.88853	-1.13168
20277116	chr17:20277116:A:T	8.23849e-06	-1.17859e-10	-0.432423
20277223	chr17:20277223:T:C	2.77129e-05	1.91423	-1.13358
20277237	chr17:20277237:G:A	2.77211e-05	1.90876	-1.12781
20277245	chr17:20277245:G:A	1.40782e-06	-1.27021	-0.928986
20277613	chr17:20277613:T:C	4.9651e-06	-1.17859e-10	-0.938807
20277871	chr17:20277871:C:T	9.24637e-05	2.42703	-0.441456
20278253	chr17:20278253:A:G	1.24786e-06	-1.5883	-0.731509
20278453	chr17:20278453:A:G	1.78692e-05	-1.17859e-10	0.341837
20278589	chr17:20278589:A:C	1.41743e-06	-1.58661	-0.605791
20278626	chr17:20278626:T:G	2.875e-05	1.95605	-1.13866
20278754	chr17:20278754:C:T	1.37876e-05	-1.17859e-10	0.0825311
20279307	chr17:20279307:T:C	2.57839e-06	-1.59408	-2.20336e-10
20279412	chr17:20279412:C:T	1.29935e-06	-1.59051	-0.688866
20279663	chr17:20279663:A:G	4.07161e-06	-1.17859e-10	-1.1372
20280362	chr17:20280362:T:C	5.91481e-05	2.51299	-0.974185
20281049	chr17:20281049:G:A	0.00938168	7.65256	-1.04729
20281188	chr17:20281188:A:G	2.38454e-05	1.76627	-1.13592
20281347	chr17:20281347:T:A	5.01162e-06	-1.17859e-10	-0.929482
20281613	chr17:20281613:T:A	4.70693e-06	-1.17859e-10	-0.992204
20281717	chr17:20281717:A:G	2.55786e-05	1.84124	-1.14072
20281935	chr17:20281935:A:G	2.79424e-05	1.92657	-1.13767
20282420	chr17:20282420:T:C	1.07763e-05	-1.17859e-10	-0.163889
20283481	chr17:20283481:G:A	1.37033e-06	-1.27751	-0.948676
20283744	chr17:20283744:A:G	7.00518e-06	-1.17859e-10	-0.59459
20284715	chr17:20284715:C:T	8.32997e-05	2.53427	-0.653065
20284861	chr17:20284861:T:C	1.37754e-06	-1.58059	-0.640351
20285268	chr17:20285268:C:G	2.18488e-05	1.67691	-1.13401
20285733	chr17:20285733:C:T	1.4076e-06	-1.58926	-0.610098
20286014	chr17:20286014:A:G	5.34684e-06	-1.17859e-10	-0.864735
20286163	chr17:20286163:C:T	4.70701e-06	-1.17859e-10	-0.992187
20286215	chr17:20286215:C:G	4.72481e-06	-1.17859e-10	-0.988412
20286242	chr17:20286242:A:G	3.22117e-06	-1.3715	-2.20336e-10
20286655	chr17:20286655:T:C	4.72829e-06	-1.17859e-10	-0.987677
20287310	chr17:20287310:G:A	1.3904e-06	-1.58953	-0.622113
20287647	chr17:20287647:A:T	0.000379684	4.43879	-1.0407
20287661	chr17:20287661:C:A	9.61604e-07	-1.589	-0.991388
20288188	chr17:20288188:A:G	4.89925e-06	-1.17859e-10	-0.952158
20288730	chr17:20288730:T:C	4.89383e-06	-1.17859e-10	-0.953265
20288939	chr17:20288939:C:T	1.37633e-06	-1.58922	-0.632598
20289069	chr17:20289069:C:T	5.49003e-06	-1.17859e-10	-0.838307
20289656	chr17:20289656:G:A	2.63439e-05	1.86729	-1.13729
20289818	chr17:20289818:A:G	5.36816e-06	-1.17859e-10	-0.860754
20289937	chr17:20289937:A:G	4.10624e-06	-1.17859e-10	-1.12873
20290021	chr17:20290021:C:T	1.08829e-05	-1.17859e-10	-0.154051
20290672	chr17:20290672:G:A	5.33317e-06	-1.17859e-10	-0.867294
20291904	chr17:20291904:A:G	1.05856e-06	-1.58961	-0.894725
20291917	chr17:20291917:TGTTGGAAACGATCTAGTATCC:T	9.35717e-07	-1.46686	-1.14082
20291966	chr17:20291966:T:C	6.29955e-06	-1.17859e-10	-0.700762
20292017	chr17:20292017:C:T	4.47497e-06	-1.17859e-10	-1.04274
20292354	chr17:20292354:C:T	5.06208e-06	-1.17859e-10	-0.919463
20292831	chr17:20292831:G:A	2.54573e-05	1.8335	-1.13774
20293320	chr17:20293320:C:T	2.58844e-05	1.85305	-1.14065
20293732	chr17:20293732:G:A	1.1041e-05	-1.17859e-10	-0.139622
20293788	chr17:20293788:T:C	2.5417e-05	1.83464	-1.14046
20293889	chr17:20293889:G:T	7.13087e-06	-1.17859e-10	-0.576807
20294170	chr17:20294170:C:T	9.47483e-06	-0.292601	-2.20336e-10
20294273	chr17:20294273:T:G	1.3461e-06	-1.59097	-0.653064
20294424	chr17:20294424:C:T	9.89342e-05	2.64521	-0.59199
20294847	chr17:20294847:A:T	1.52519e-05	1.32426	-1.14079
20295424	chr17:20295424:G:A	4.50989e-06	-1.17859e-10	-1.03497
20295766	chr17:20295766:G:A	5.46578e-06	-1.17859e-10	-0.842733
20295989	chr17:20295989:C:T	2.61844e-06	-1.57866	-2.20336e-10
20296266	chr17:20296266:A:G	4.24476e-06	-1.09555	-2.20336e-10
20296362	chr17:20296362:G:T	1.02252e-05	0.865708	-1.08209
20296512	chr17:20296512:T:C	3.79832e-06	-1.20668	-2.20336e-10
20296811	chr17:20296811:C:T	3.45581e-06	-1.30118	-2.20336e-10
20296816	chr17:20296816:CTCTG:C	1.45105e-06	-1.20833	-0.960627
20297197	chr17:20297197:G:C	5.15773e-06	-1.17859e-10	-0.900743
20297814	chr17:20297814:G:A	3.05644e-06	-1.42399	-2.20336e-10
20298083	chr17:20298083:G:A	4.16312e-06	-1.17859e-10	-1.11497
20299083	chr17:20299083:C:T	4.2688e-06	-1.17859e-10	-1.08991
20299218	chr17:20299218:C:T	1.60732e-05	-1.17859e-10	0.235911
20299671	chr17:20299671:A:G	1.54154e-06	-1.16223	-0.946223
20299760	chr17:20299760:T:C	9.45835e-07	-1.59355	-1.00338
20299785	chr17:20299785:T:C	4.06178e-06	-1.17859e-10	-1.13962
20300488	chr17:20300488:A:G	4.33516e-06	-1.17859e-10	-1.07448
20300703	chr17:20300703:G:C	4.35389e-06	-1.17859e-10	-1.07017
20301845	chr17:20301845:A:G	4.36856e-06	-1.17859e-10	-1.06681
20301948	chr17:20301948:C:T	2.9933e-06	-1.44486	-2.20336e-10
20302056	chr17:20302056:G:A	4.2012e-06	-1.17859e-10	-1.10587
20302081	chr17:20302081:A:G	4.06709e-06	-1.17859e-10	-1.13831
20302095	chr17:20302095:A:G	4.22307e-06	-1.17859e-10	-1.10068
20302493	chr17:20302493:T:C	1.8907e-05	-1.17859e-10	0.39829
20302504	chr17:20302504:A:G	8.46213e-07	-1.57227	-1.13595
20302968	chr17:20302968:T:A	6.7342e-05	2.36383	-0.695288
20302998	chr17:20302998:G:A	4.61921e-06	-1.01102	-2.20336e-10
20303111	chr17:20303111:G:A	0.0165666	7.87143	-0.697522
20303123	chr17:20303123:A:G	4.52683e-06	-1.17859e-10	-1.03122
20303131	chr17:20303131:G:A	1.06734e-05	-1.17859e-10	-0.173487
20303163	chr17:20303163:CT:C	0.00915427	7.62474	-1.04401
20303332	chr17:20303332:T:A	2.78886e-05	1.92301	-1.13603
20303362	chr17:20303362:G:A	1.48343e-06	-1.5892	-0.557682
20303570	chr17:20303570:A:G	2.7769e-05	1.91449	-1.13181
20303585	chr17:20303585:G:A	1.33121e-06	-1.5903	-0.664854
20303778	chr17:20303778:A:C	2.64257e-05	1.85825	-1.12515
20304281	chr17:20304281:T:A	8.4205e-07	-1.57659	-1.13656
20305227	chr17:20305227:C:T	4.57029e-06	-1.17859e-10	-1.02166
20305608	chr17:20305608:G:A	7.69047e-06	-1.17859e-10	-0.501258
20306161	chr17:20306161:C:T	2.59465e-05	1.85485	-1.14005
20306271	chr17:20306271:G:A	1.84888e-05	-1.17859e-10	0.375925
20306408	chr17:20306408:T:C	2.66519e-05	1.87515	-1.13353
20306630	chr17:20306630:T:C	3.07655e-05	2.02032	-1.13517
20306657	chr17:20306657:C:T	5.64536e-06	-1.17859e-10	-0.810406
20306949	chr17:20306949:C:CAT	2.85592e-05	1.94427	-1.13353
20307303	chr17:20307303:G:A	0.000201043	3.81077	-1.0485
20307409	chr17:20307409:T:C	1.67329e-06	-1.09915	-0.927296
20307616	chr17:20307616:C:T	5.19601e-06	-1.17859e-10	-0.893349
20307642	chr17:20307642:T:C	5.47018e-06	-1.17859e-10	-0.841928
20307672	chr17:20307672:A:G	1.57899e-06	-1.15884	-0.925611
20307803	chr17:20307803:CAGAAT:C	4.41498e-06	-1.17859e-10	-1.05624
20308032	chr17:20308032:G:T	1.0172e-05	-1.17859e-10	-0.221599
20308885	chr17:20308885:A:G	6.24474e-06	-1.17859e-10	-0.709501
20309794	chr17:20309794:A:G	6.41973e-06	-1.17859e-10	-0.681864
20309895	chr17:20309895:G:A	5.82032e-06	-1.17859e-10	-0.779885
20309961	chr17:20309961:G:A	5.58093e-06	-1.17859e-10	-0.821884
20310575	chr17:20310575:C:T	4.42901e-06	-1.17859e-10	-1.05306
20310853	chr17:20310853:A:AT	4.06281e-06	-1.17859e-10	-1.13937
20310858	chr17:20310858:G:T	2.41015e-05	1.77468	-1.13365
20311027	chr17:20311027:G:A	4.80691e-06	-1.17859e-10	-0.971187
20311035	chr17:20311035:C:T	8.52288e-06	-1.17859e-10	-0.398486
20311179	chr17:20311179:C:T	4.05877e-06	-1.17859e-10	-1.14036
20311252	chr17:20311252:T:C	8.44825e-07	-1.57442	-1.13545
20311390	chr17:20311390:G:T	4.57306e-06	-1.17859e-10	-1.02106
20311645	chr17:20311645:G:A	6.87362e-06	-1.17859e-10	-0.613549
20312039	chr17:20312039:T:G	8.28432e-07	-1.58851	-1.14095
20312115	chr17:20312115:T:G	4.05862e-06	-1.17859e-10	-1.1404
20312592	chr17:20312592:G:C	2.70039e-05	1.89468	-1.13994
20312782	chr17:20312782:T:C	2.74713e-05	1.90748	-1.13558
20313252	chr17:20313252:G:A	2.67281e-05	1.87726	-1.13278
20313615	chr17:20313615:T:C	9.14767e-07	-1.59402	-1.03631
20313809	chr17:20313809:C:T	0.0180166	8.04397	-0.786164
20314147	chr17:20314147:C:T	4.1677e-06	-1.17859e-10	-1.11388
20315738	chr17:20315738:G:A	2.96648e-06	-1.45387	-2.20336e-10
20315913	chr17:20315913:A:G	7.38012e-06	-1.17859e-10	-0.54245
20316185	chr17:20316185:C:T	4.46582e-06	-1.17859e-10	-1.04479
20316195	chr17:20316195:T:A	2.51431e-05	1.82429	-1.14095
20316228	chr17:20316228:AT:A	1.04124e-06	-1.37047	-1.13036
20316557	chr17:20316557:G:C	5.41074e-06	-1.17859e-10	-0.852854
20317504	chr17:20317504:C:T	0.0175414	7.9605	-0.729426
20317736	chr17:20317736:A:AC	4.21156e-06	-1.17859e-10	-1.10341
20318015	chr17:20318015:T:C	9.35073e-06	0.738702	-1.04449
20318079	chr17:20318079:A:G	8.63018e-07	-1.54855	-1.14001
20318087	chr17:20318087:A:G	8.75182e-07	-1.53859	-1.13597
20318157	chr17:20318157:A:G	4.71097e-06	-1.17859e-10	-0.991346
20319699	chr17:20319699:T:C	4.952e-06	-1.17859e-10	-0.941449
20319839	chr17:20319839:G:C	1.39917e-06	-1.59419	-0.611176
20320327	chr17:20320327:T:C	1.54377e-05	-1.17859e-10	0.195574
20320820	chr17:20320820:A:G	4.39799e-06	-1.17859e-10	-1.06009
20321036	chr17:20321036:C:T	6.87777e-06	0.527541	-1.14049
20321456	chr17:20321456:C:T	4.12901e-06	-1.17859e-10	-1.1232
20321673	chr17:20321673:C:T	8.80719e-06	-1.17859e-10	-0.365672
20321686	chr17:20321686:C:T	9.83631e-06	-1.17859e-10	-0.25516
20321822	chr17:20321822:CA:C	1.48263e-06	-1.17943	-0.968
20322599	chr17:20322599:A:C	5.80649e-06	0.339086	-1.12135
20322852	chr17:20322852:T:C	1.4693e-06	-1.02447	-1.13199
20322945	chr17:20322945:A:T	1.50099e-05	-1.17859e-10	0.167472
20323779	chr17:20323779:T:C	1.54698e-06	-1.59116	-0.513776
20324296	chr17:20324296:A:G	0.000105816	2.71038	-0.589918
20324484	chr17:20324484:A:G	9.42429e-05	2.61021	-0.605578
20324563	chr17:20324563:G:A	1.48991e-06	-1.18391	-0.958611
20324572	chr17:20324572:T:C	7.3493e-06	-1.17859e-10	-0.546635
20324806	chr17:20324806:C:T	6.02277e-06	-1.17859e-10	-0.745692
20325083	chr17:20325083:G:A	4.26764e-06	-1.17859e-10	-1.09018
20325239	chr17:20325239:A:G	0.000889213	5.03855	-0.789451
20325334	chr17:20325334:A:C	3.44876e-06	-1.30323	-2.20336e-10
20325482	chr17:20325482:A:G	4.33504e-06	-1.17859e-10	-1.07451
20326036	chr17:20326036:A:G	1.42132e-06	-1.2183	-0.971355
20326408	chr17:20326408:T:G	4.91595e-06	-1.17859e-10	-0.948755
20326651	chr17:20326651:C:T	4.23437e-06	-1.17859e-10	-1.09801
20327468	chr17:20327468:T:C	1.41574e-05	0.108998	-2.20336e-10
20327605	chr17:20327605:G:A	5.26741e-06	-1.17859e-10	-0.879701
20327629	chr17:20327629:T:C	6.32185e-06	-1.47397	0.776744
20327671	chr17:20327671:A:G	1.75794e-06	-0.86093	-1.11617
20327737	chr17:20327737:G:A	7.12443e-06	-1.17859e-10	-0.57771
20328143	chr17:20328143:A:G	9.3174e-07	-1.56318	-1.04876
20328148	chr17:20328148:G:C	8.86576e-07	-1.56597	-1.09566
20328556	chr17:20328556:C:T	1.25547e-06	-1.58597	-0.727758
20328880	chr17:20328880:A:C	1.73801e-05	1.4549	-1.14081
20331192	chr17:20331192:G:T	0.0170579	8.25734	-1.05421
20331214	chr17:20331214:G:A	1.67881e-05	1.40555	-1.12612
20331316	chr17:20331316:A:G	5.66904e-06	-1.17859e-10	-0.806221
20331339	chr17:20331339:T:TA	1.50523e-06	-1.1935	-0.938797
20333020	chr17:20333020:C:T	4.22172e-06	-1.17859e-10	-1.101
20333119	chr17:20333119:C:T	1.25872e-06	-1.57613	-0.735011
20333837	chr17:20333837:A:C	9.35256e-06	-0.30559	-2.20336e-10
20333948	chr17:20333948:G:A	8.75443e-07	-1.5355	-1.13876
20334587	chr17:20334587:A:T	5.06271e-06	-1.17859e-10	-0.919338
20334651	chr17:20334651:G:T	4.11932e-06	-1.17859e-10	-1.12555
20334747	chr17:20334747:G:A	1.00679e-06	-1.4476	-1.08687
20334771	chr17:20334771:A:C	1.63111e-05	-1.17859e-10	0.250604
20334861	chr17:20334861:T:C	3.37387e-06	-1.32518	-2.20336e-10
20334915	chr17:20334915:C:T	4.14501e-06	-1.17859e-10	-1.11933
20335062	chr17:20335062:G:A	6.06614e-06	-0.738517	-2.20336e-10
20335301	chr17:20335301:TA:T	6.91317e-06	-1.17859e-10	-0.607811
20336556	chr17:20336556:C:T	1.30502e-05	-1.17859e-10	0.0275623
20336766	chr17:20336766:A:C	6.6179e-06	-1.17859e-10	-0.651461
20338176	chr17:20338176:G:A	5.48178e-06	-1.17859e-10	-0.83981
20338194	chr17:20338194:A:G	4.08153e-06	-1.17859e-10	-1.13477
20339208	chr17:20339208:G:A	8.57556e-07	-1.56611	-1.12879
20340360	chr17:20340360:A:G	6.04072e-06	-1.17859e-10	-0.742717
20341176	chr17:20341176:A:T	4.08899e-06	-1.17859e-10	-1.13294
20341635	chr17:20341635:A:C	1.3497e-06	-1.59405	-0.647306
20341760	chr17:20341760:C:G	1.85066e-05	1.50706	-1.13017
20341908	chr17:20341908:C:T	4.05977e-06	-1.17859e-10	-1.14011
20342207	chr17:20342207:T:C	1.69374e-06	-1.16677	-0.847531
20342601	chr17:20342601:G:A	6.61363e-06	-1.17859e-10	-0.652107
20343488	chr17:20343488:AT:A	4.11905e-06	-1.17859e-10	-1.12562
20344115	chr17:20344115:G:A	4.12515e-06	-1.17859e-10	-1.12414
20344122	chr17:20344122:T:G	4.19544e-06	-1.17859e-10	-1.10724
20344590	chr17:20344590:A:C	4.10542e-06	-1.17859e-10	-1.12893
20345646	chr17:20345646:G:A	5.90093e-06	-1.17859e-10	-0.76613
20346426	chr17:20346426:C:T	4.22674e-06	-1.17859e-10	-1.09981
20346956	chr17:20346956:TA:T	1.33223e-06	-1.5936	-0.660788
20347380	chr17:20347380:G:A	6.51119e-06	-0.667718	-2.20336e-10
20347771	chr17:20347771:A:G	2.91137e-06	-1.47261	-2.20336e-10
20347938	chr17:20347938:A:C	6.63335e-06	-1.17859e-10	-0.64913
20347967	chr17:20347967:C:T	8.32388e-07	-1.58456	-1.14013
20347968	chr17:20347968:G:A	0.0154797	7.87416	-0.768113
20348096	chr17:20348096:G:A	1.43791e-05	-1.17859e-10	0.124535
20348251	chr17:20348251:GAGT:G	9.82862e-07	-1.41805	-1.14048
20348502	chr17:20348502:T:A	0.000108204	2.68691	-0.544129
20348876	chr17:20348876:G:A	4.0905e-06	-1.17859e-10	-1.13257
20349820	chr17:20349820:T:C	5.83967e-06	-1.17859e-10	-0.776566
20350308	chr17:20350308:A:G	4.12589e-06	-1.17859e-10	-1.12396
20351285	chr17:20351285:A:G	6.68076e-05	2.63937	-0.978792
20351942	chr17:20351942:A:G	4.86746e-06	-1.17859e-10	-0.958668
20352400	chr17:20352400:A:G	5.90634e-06	-1.17859e-10	-0.765213
20352716	chr17:20352716:G:A	4.09453e-06	-1.17859e-10	-1.13159
20353069	chr17:20353069:T:G	1.16185e-06	-1.31849	-1.07274
20353525	chr17:20353525:G:A	4.90123e-06	-0.951754	-2.20336e-10
20353619	chr17:20353619:G:A	7.13624e-06	-1.17859e-10	-0.576054
20355159	chr17:20355159:G:A	3.76433e-06	-1.21567	-2.20336e-10
20355369	chr17:20355369:A:G	1.35258e-06	-1.5921	-0.647128
20355577	chr17:20355577:T:C	1.37761e-05	1.08474	-1.00305
20356362	chr17:20356362:C:G	4.25679e-06	-1.17859e-10	-1.09272
20356522	chr17:20356522:G:A	6.14356e-06	-1.17859e-10	-0.725836
20356616	chr17:20356616:T:C	4.06202e-06	-1.17859e-10	-1.13956
20356781	chr17:20356781:C:T	4.12216e-06	-1.17859e-10	-1.12486
20356873	chr17:20356873:A:G	7.28643e-05	2.6925	-0.94514
20357293	chr17:20357293:T:C	4.86812e-06	-1.17859e-10	-0.958533
20357685	chr17:20357685:T:C	7.48938e-06	-1.17859e-10	-0.527754
20357788	chr17:20357788:A:G	1.25094e-06	-1.59425	-0.723098
20358410	chr17:20358410:G:A	7.12531e-06	-0.577586	-2.20336e-10
20359916	chr17:20359916:C:A	9.93162e-06	-1.17859e-10	-0.245516
20359978	chr17:20359978:G:A	1.61363e-06	-1.59225	-0.470501
20360020	chr17:20360020:G:A	4.47542e-06	-1.17859e-10	-1.04264
20361130	chr17:20361130:G:A	8.38988e-07	-1.57657	-1.14023
20361228	chr17:20361228:G:T	1.07119e-05	-1.17859e-10	-0.169883
20361260	chr17:20361260:T:C	4.05789e-06	-1.17859e-10	-1.14058
20362574	chr17:20362574:G:A	0.000147992	2.97256	-0.516638
20362640	chr17:20362640:C:A	2.84045e-06	-1.49728	-2.20336e-10
20363763	chr17:20363763:C:T	4.48415e-06	-1.17859e-10	-1.04069
20364009	chr17:20364009:T:C	6.40888e-06	-0.683556	-2.20336e-10
20365930	chr17:20365930:A:G	8.81519e-07	-1.5275	-1.13984
20368940	chr17:20368940:C:T	4.23333e-06	-1.17859e-10	-1.09825
20369837	chr17:20369837:G:T	4.16063e-06	-1.11557	-2.20336e-10
20371299	chr17:20371299:A:G	4.15734e-06	-1.17859e-10	-1.11636
20371492	chr17:20371492:G:C	1.31205e-06	-1.59237	-0.677282
20372134	chr17:20372134:G:A	0.011685	7.70072	-0.875892
20372886	chr17:20372886:CCT:C	7.8084e-06	-0.48604	-2.20336e-10
20373879	chr17:20373879:T:C	5.97968e-06	-1.17859e-10	-0.752874
20373972	chr17:20373972:G:A	1.74588e-05	1.45466	-1.13606
20374239	chr17:20374239:T:TGGTG	9.07123e-06	-1.17859e-10	-0.336133
20374240	chr17:20374240:A:G	9.08463e-06	-1.17859e-10	-0.334656
20374440	chr17:20374440:G:T	6.72183e-06	-1.17859e-10	-0.63588
20374631	chr17:20374631:T:A	4.12677e-06	-1.17859e-10	-1.12374
20374950	chr17:20374950:A:G	9.05199e-06	-1.17859e-10	-0.338255
20375362	chr17:20375362:A:G	5.27632e-06	-1.17859e-10	-0.878011
20375365	chr17:20375365:G:A	5.74807e-06	-0.792376	-2.20336e-10
20375898	chr17:20375898:GTC:G	4.13768e-06	-1.17859e-10	-1.1211
20376393	chr17:20376393:C:T	4.32742e-06	-1.17859e-10	-1.07627
20376520	chr17:20376520:C:G	8.59257e-07	-1.55255	-1.14038
20376543	chr17:20376543:C:T	4.30891e-06	-1.08056	-2.20336e-10
20376644	chr17:20376644:TC:T	9.17067e-06	0.763512	-1.08874
20377169	chr17:20377169:G:A	6.63752e-06	-1.17859e-10	-0.648502
20377209	chr17:20377209:G:C	0.0134791	7.95472	-0.987062
20377469	chr17:20377469:G:A	2.06388e-05	1.6235	-1.13757
20377922	chr17:20377922:G:T	4.69904e-06	-0.993881	-2.20336e-10
20378020	chr17:20378020:A:G	4.77835e-06	-1.17859e-10	-0.977144
20378525	chr17:20378525:GT:G	4.08096e-06	-1.17859e-10	-1.13491
20379069	chr17:20379069:C:T	5.16924e-06	-1.17859e-10	-0.898515
20379227	chr17:20379227:G:A	1.38522e-06	-1.59427	-0.621107
20379739	chr17:20379739:A:G	3.20047e-06	-1.37794	-2.20336e-10
20380477	chr17:20380477:A:G	1.26937e-05	-1.17859e-10	-0.000134124
20380516	chr17:20380516:G:A	3.17407e-06	-1.38623	-2.20336e-10
20381985	chr17:20381985:TC:T	1.51831e-06	-1.23016	-0.893485
20382038	chr17:20382038:G:C	9.64968e-07	-1.43897	-1.13793
20382767	chr17:20382767:G:A	1.62329e-06	-0.953167	-1.10362
20383964	chr17:20383964:T:TC	5.65996e-06	-0.807823	-2.20336e-10
20384364	chr17:20384364:T:G	4.97375e-06	-1.17859e-10	-0.937066
20384590	chr17:20384590:A:G	6.61545e-06	-1.17859e-10	-0.651832
20384785	chr17:20384785:A:G	1.08687e-06	-1.59259	-0.86535
20384812	chr17:20384812:G:T	6.23133e-06	-1.17859e-10	-0.711651
20384861	chr17:20384861:G:A	4.64281e-06	-1.17859e-10	-1.00592
20384981	chr17:20384981:C:T	2.79763e-05	1.83635	-1.04623
20385050	chr17:20385050:T:A	1.11957e-06	-1.59374	-0.834556
20385051	chr17:20385051:T:A	6.85551e-05	2.78897	-1.10257
20385054	chr17:20385054:T:A	1.62104e-05	-1.17859e-10	0.244416
20385114	chr17:20385114:G:A	5.19916e-06	-1.17859e-10	-0.892743
20385355	chr17:20385355:A:G	4.2009e-06	-1.17859e-10	-1.10594
20385432	chr17:20385432:A:G	1.18084e-06	-1.58988	-0.78513
20385587	chr17:20385587:T:C	2.55623e-05	1.81805	-1.11817
20386099	chr17:20386099:C:T	4.33211e-06	-1.17859e-10	-1.07519
20386196	chr17:20386196:A:G	4.09131e-06	-1.17859e-10	-1.13237
20386281	chr17:20386281:C:T	1.65556e-06	-1.19706	-0.840038
20386377	chr17:20386377:C:T	3.24437e-06	-1.36432	-2.20336e-10
20386856	chr17:20386856:T:C	4.22063e-06	-1.10126	-2.20336e-10
20387021	chr17:20387021:G:A	2.66992e-05	1.8638	-1.12041
20387201	chr17:20387201:C:T	4.06609e-06	-1.17859e-10	-1.13856
20387516	chr17:20387516:G:A	0.0092734	7.60339	-1.00972
20387517	chr17:20387517:G:A	4.36938e-06	-1.17859e-10	-1.06662
20387706	chr17:20387706:G:A	0.000102398	3.10486	-1.01723
20387794	chr17:20387794:T:C	9.22129e-06	-1.17859e-10	-0.319725
20387944	chr17:20387944:A:G	1.45326e-06	-1.59375	-0.573682
20388315	chr17:20388315:G:C	4.12752e-06	-1.17859e-10	-1.12356
20388422	chr17:20388422:T:C	0.000118462	3.18989	-0.956539
20388560	chr17:20388560:C:T	6.81105e-06	-1.17859e-10	-0.622694
20388647	chr17:20388647:A:G	4.06284e-06	-1.17859e-10	-1.13936
20389082	chr17:20389082:A:G	1.02911e-06	-1.41395	-1.09859
20389900	chr17:20389900:A:G	6.31763e-06	-1.17859e-10	-0.697895
20391401	chr17:20391401:AAAT:A	2.87724e-06	-1.48441	-2.20336e-10
20391988	chr17:20391988:T:C	2.22886e-05	1.69672	-1.13389
20392016	chr17:20392016:C:T	5.05785e-06	-1.17859e-10	-0.920299
20394011	chr17:20394011:A:G	4.80154e-06	-1.17859e-10	-0.972303
20396446	chr17:20396446:A:G	4.35354e-06	-1.17859e-10	-1.07025
20396971	chr17:20396971:T:C	5.65911e-06	-1.17859e-10	-0.807974
20397136	chr17:20397136:T:C	4.88846e-06	-1.17859e-10	-0.954363
20397523	chr17:20397523:T:G	6.71253e-06	-0.637264	-2.20336e-10
20398370	chr17:20398370:G:T	5.1476e-06	-1.13299	0.230282
20398640	chr17:20398640:C:T	2.06431e-05	1.62677	-1.14063
20398679	chr17:20398679:T:TA	4.87456e-06	-1.17859e-10	-0.957209
20398732	chr17:20398732:T:C	1.36738e-06	-1.59298	-0.635358
20398836	chr17:20398836:C:T	1.38294e-05	-1.17859e-10	0.0855602
20398900	chr17:20398900:C:T	0.000759173	4.67887	-0.587881
20399432	chr17:20399432:A:G	4.89597e-06	-1.17859e-10	-0.952827
20399502	chr17:20399502:A:C	4.34427e-06	-1.17859e-10	-1.07238
20399894	chr17:20399894:T:A	4.8416e-06	-1.17859e-10	-0.963994
20402152	chr17:20402152:A:G	1.22192e-05	-1.17859e-10	-0.0382282
20403913	chr17:20403913:TC:T	4.34801e-06	-1.17859e-10	-1.07152
20404487	chr17:20404487:A:G	9.34656e-06	-1.17859e-10	-0.306232
20404505	chr17:20404505:C:T	1.82984e-05	-1.17859e-10	0.365572
20404629	chr17:20404629:G:A	1.01322e-06	-1.46555	-1.06256
20406314	chr17:20406314:A:G	3.27597e-06	-1.35463	-2.20336e-10
20406759	chr17:20406759:T:C	2.03222e-05	1.59077	-1.12029
20406885	chr17:20406885:G:A	4.09259e-06	-1.17859e-10	-1.13206
20407253	chr17:20407253:G:A	4.11226e-06	-1.17859e-10	-1.12727
20407325	chr17:20407325:A:T	1.07031e-06	-1.33515	-1.13814
20407514	chr17:20407514:A:G	4.20681e-06	-1.17859e-10	-1.10454
20408482	chr17:20408482:A:G	1.98441e-05	-1.17859e-10	0.446665
20408644	chr17:20408644:C:T	1.11247e-05	-1.17859e-10	-0.132075
20410653	chr17:20410653:T:C	1.8431e-05	-1.17859e-10	0.372792
20411696	chr17:20411696:G:A	1.43769e-06	-1.58685	-0.591353
20411718	chr17:20411718:G:A	2.08144e-05	-1.17859e-10	0.494404
20411820	chr17:20411820:T:C	1.40714e-05	-1.17859e-10	0.102902
20413531	chr17:20413531:A:G	6.38631e-06	-1.17859e-10	-0.687083
20414926	chr17:20414926:C:G	5.30156e-06	-1.17859e-10	-0.873239
20415028	chr17:20415028:G:T	1.05083e-06	-1.36768	-1.12398
20415030	chr17:20415030:C:T	1.06351e-06	-1.35415	-1.12552
20415072	chr17:20415072:C:G	5.4608e-06	-1.17859e-10	-0.843645
20415223	chr17:20415223:T:G	4.87184e-06	-1.17859e-10	-0.957767
20415540	chr17:20415540:G:A	1.69656e-05	1.43032	-1.14037
20415979	chr17:20415979:A:G	4.96404e-06	-1.17859e-10	-0.93902
20417063	chr17:20417063:G:A	0.00336313	6.3778	-0.798409
20417122	chr17:20417122:T:C	2.77162e-05	1.67469	-0.893912
20417272	chr17:20417272:AAAAATAAATAAATAAAT:A	4.57307e-06	-1.17859e-10	-1.02105
20417453	chr17:20417453:T:C	0.00306249	6.52876	-1.04302
20417544	chr17:20417544:C:T	4.48279e-06	-1.17859e-10	-1.04099
20419065	chr17:20419065:G:A	4.95887e-06	-1.17859e-10	-0.940062
20419376	chr17:20419376:C:T	8.65641e-07	-1.55363	-1.1319
20419477	chr17:20419477:G:A	6.84946e-06	-1.17859e-10	-0.617071
20419689	chr17:20419689:A:T	2.57823e-06	-1.59414	-2.20336e-10
20419743	chr17:20419743:T:A	2.42676e-05	1.77363	-1.12572
20419897	chr17:20419897:A:G	4.16802e-06	-1.17859e-10	-1.1138
20419929	chr17:20419929:A:G	4.18088e-06	-1.17859e-10	-1.11072
20421430	chr17:20421430:A:G	4.25503e-06	-1.17859e-10	-1.09314
20422091	chr17:20422091:A:G	3.48879e-06	-1.29168	-2.20336e-10
20422109	chr17:20422109:T:G	9.37426e-06	-1.17859e-10	-0.303272
20422418	chr17:20422418:A:G	8.70733e-07	-1.5569	-1.12276
20422660	chr17:20422660:A:G	0.00623831	7.06646	-0.869233
20422859	chr17:20422859:T:C	8.38016e-06	0.724115	-1.13949
20423881	chr17:20423881:AGCCTCT:A	0.0107763	7.63326	-0.889401
20424069	chr17:20424069:T:C	2.76783e-06	-1.52318	-2.20336e-10
20424667	chr17:20424667:C:T	1.54245e-05	-1.17859e-10	0.194715
20424799	chr17:20424799:G:A	4.40981e-06	-1.17859e-10	-1.05741
20425656	chr17:20425656:C:T	1.50491e-05	-1.17859e-10	0.17008
20425677	chr17:20425677:A:T	1.33592e-06	-1.58825	-0.663371
20425691	chr17:20425691:C:T	1.65075e-05	-1.17859e-10	0.262573
20425739	chr17:20425739:A:G	8.85334e-07	-1.55408	-1.10895
20425755	chr17:20425755:C:G	2.57781e-06	-1.5943	-2.20336e-10
20426534	chr17:20426534:T:C	4.10614e-06	-1.17859e-10	-1.12876
20426764	chr17:20426764:C:T	1.56606e-06	-1.19243	-0.900251
20426968	chr17:20426968:C:G	4.33676e-06	-1.17859e-10	-1.07411
20427712	chr17:20427712:G:A	0.00935347	7.22698	-0.624721
20427722	chr17:20427722:G:C	4.83305e-06	-1.17859e-10	-0.965762
20427761	chr17:20427761:G:A	1.00595e-05	-1.17859e-10	-0.232726
20427818	chr17:20427818:G:A	2.95794e-06	-1.45675	-2.20336e-10
20428156	chr17:20428156:T:C	1.36094e-06	-1.58393	-0.64913
20428391	chr17:20428391:C:T	0.000106268	2.75558	-0.63085
20428437	chr17:20428437:TCA:T	0.00521229	6.80406	-0.786526
20429637	chr17:20429637:G:A	0.000104001	2.71426	-0.611098
20429948	chr17:20429948:C:T	5.2575e-06	-1.17859e-10	-0.881585
20430163	chr17:20430163:A:G	1.33093e-06	-1.54326	-0.712102
20430377	chr17:20430377:T:C	4.17145e-06	-1.11298	-2.20336e-10
20430392	chr17:20430392:T:A	8.23223e-06	-0.433183	-2.20336e-10
20430413	chr17:20430413:A:G	0.0842051	9.18894	-0.389173
20430988	chr17:20430988:A:G	4.29151e-06	-1.17859e-10	-1.0846
20431085	chr17:20431085:G:A	2.10934e-05	1.64678	-1.13906
20431621	chr17:20431621:G:A	2.63835e-06	-1.57109	-2.20336e-10
20431685	chr17:20431685:T:C	1.17488e-06	-1.58335	-0.79672
20431919	chr17:20431919:C:T	1.71351e-05	1.43985	-1.13996
20432055	chr17:20432055:A:G	9.85617e-06	-1.17859e-10	-0.253143
20433535	chr17:20433535:C:T	4.71425e-06	-1.17859e-10	-0.990651
20433794	chr17:20433794:G:T	9.93016e-07	-1.47506	-1.07319
20434204	chr17:20434204:T:C	1.91225e-05	1.55013	-1.14051
20434342	chr17:20434342:C:T	4.81054e-06	-1.17859e-10	-0.970431
20434441	chr17:20434441:GGGCTGGA:G	4.07067e-06	-1.17859e-10	-1.13743
20434988	chr17:20434988:A:G	4.2208e-06	-1.17859e-10	-1.10121
20435433	chr17:20435433:T:C	8.50438e-07	-1.56886	-1.13439
20436927	chr17:20436927:A:G	4.27966e-06	-1.17859e-10	-1.08737
20437212	chr17:20437212:G:A	1.00414e-05	-1.17859e-10	-0.234523
20437692	chr17:20437692:G:A	9.20992e-06	0.808047	-1.12901
20437742	chr17:20437742:C:T	8.29898e-07	-1.58814	-1.13955
20438125	chr17:20438125:G:C	4.08693e-06	-1.17859e-10	-1.13345
20438820	chr17:20438820:G:A	1.45265e-06	-1.03308	-1.13476
20439033	chr17:20439033:A:T	2.24211e-05	1.69902	-1.13026
20439225	chr17:20439225:A:C	2.25857e-05	-1.17859e-10	0.576077
20439230	chr17:20439230:A:C	1.92958e-05	-1.17859e-10	0.418646
20440959	chr17:20440959:G:A	8.64743e-07	-1.59426	-1.09231
20444217	chr17:20444217:G:GT	1.09203e-05	-1.17859e-10	-0.150619
20444796	chr17:20444796:T:A	6.36325e-06	-1.17859e-10	-0.690701
20447655	chr17:20447655:G:A	0.0601257	8.33112	0.131833
20448010	chr17:20448010:G:A	4.25739e-06	-1.17859e-10	-1.09258
20448145	chr17:20448145:G:A	2.16367e-05	1.63923	-1.10608
20448462	chr17:20448462:G:A	4.24178e-06	-1.17859e-10	-1.09626
20449211	chr17:20449211:T:C	2.13547e-05	1.633	-1.11297
20450380	chr17:20450380:C:T	4.15833e-06	-1.17859e-10	-1.11613
20454168	chr17:20454168:AG:A	4.16332e-06	-1.17859e-10	-1.11493
20458455	chr17:20458455:G:A	8.53665e-07	-1.55958	-1.13987
20458606	chr17:20458606:T:C	1.06732e-05	0.787626	-0.961127
20464781	chr17:20464781:C:T	4.86622e-06	-1.17859e-10	-0.958922
20464911	chr17:20464911:G:A	2.65437e-06	-1.56503	-2.20336e-10
20466101	chr17:20466101:G:A	5.18777e-06	-1.17859e-10	-0.894937
20466163	chr17:20466163:A:G	2.44057e-05	-1.17859e-10	0.653576
20466177	chr17:20466177:G:A	9.22519e-07	-1.5874	-1.03449
20467737	chr17:20467737:T:A	8.34409e-07	-1.59413	-1.12814
20467744	chr17:20467744:C:T	1.16261e-06	-1.26559	-1.12498
20468239	chr17:20468239:T:C	5.92762e-06	-1.17859e-10	-0.761617
20468478	chr17:20468478:G:A	3.75084e-06	-1.21926	-2.20336e-10
20468503	chr17:20468503:A:G	4.84933e-06	-1.17859e-10	-0.962399
20469099	chr17:20469099:C:CCA	4.08224e-06	-1.17859e-10	-1.13459
20470920	chr17:20470920:A:G	4.88752e-06	-1.17859e-10	-0.954556
20472370	chr17:20472370:A:G	2.63315e-05	1.86377	-1.13424
20473560	chr17:20473560:C:T	4.10625e-06	-1.17859e-10	-1.12873
20473619	chr17:20473619:C:T	1.1131e-05	-1.17859e-10	-0.13151
20474882	chr17:20474882:G:A	8.26505e-07	-1.59314	-1.13865
20475391	chr17:20475391:G:C	7.08764e-06	-1.17859e-10	-0.582888
20476372	chr17:20476372:G:A	4.07756e-06	-1.17859e-10	-1.13574
20476569	chr17:20476569:G:A	4.21821e-06	-1.17859e-10	-1.10183
20476581	chr17:20476581:G:A	3.26802e-06	-1.35705	-2.20336e-10
20476707	chr17:20476707:G:C	1.34135e-05	-1.17859e-10	0.0550249
20476827	chr17:20476827:C:G	3.06272e-05	1.99605	-1.1154
20476957	chr17:20476957:C:T	5.23039e-06	-1.17859e-10	-0.886754
20477104	chr17:20477104:A:G	1.20472e-05	-1.17859e-10	-0.0524067
20477140	chr17:20477140:C:T	2.06956e-05	1.07656	-0.587885
20477301	chr17:20477301:T:A	3.88955e-05	-1.17859e-10	1.11964
20477343	chr17:20477343:G:A	3.01527e-05	1.97093	-1.1059
20478679	chr17:20478679:T:C	4.77449e-06	-0.977953	-2.20336e-10
20478991	chr17:20478991:T:G	1.55377e-06	-1.19451	-0.906049
20479201	chr17:20479201:G:A	1.39036e-06	-1.10686	-1.10482
20479694	chr17:20479694:G:A	4.47537e-06	-0.63242	-0.410232
20479744	chr17:20479744:T:C	0.00017803	3.76631	-1.1256
20479771	chr17:20479771:C:T	2.69675e-06	-1.54919	-2.20336e-10
20479804	chr17:20479804:C:T	1.98011e-06	-1.15276	-0.705324
20480381	chr17:20480381:T:C	1.42873e-05	-1.17859e-10	0.118129
20480914	chr17:20480914:A:AT	8.80863e-06	-1.17859e-10	-0.365508
20481345	chr17:20481345:G:T	2.96552e-06	-1.45419	-2.20336e-10
20481607	chr17:20481607:G:A	2.34227e-05	1.70008	-1.08761
20482300	chr17:20482300:T:A	4.57154e-06	-1.17859e-10	-1.02139
20483520	chr17:20483520:A:T	1.0515e-05	-1.17859e-10	-0.188435
20483589	chr17:20483589:C:CA	1.41604e-05	-1.17859e-10	0.109212
20483901	chr17:20483901:T:C	4.69055e-06	-1.17859e-10	-0.99569
20488587	chr17:20488587:A:G	9.11155e-07	-1.49361	-1.14067
20488666	chr17:20488666:C:T	4.06501e-06	-1.17859e-10	-1.13882
20488782	chr17:20488782:G:A	1.1991e-05	0.858131	-0.915213
20489207	chr17:20489207:A:C	4.32192e-06	-1.17859e-10	-1.07754
20492232	chr17:20492232:AG:A	6.21968e-06	-1.17859e-10	-0.713521
20493085	chr17:20493085:C:T	1.09933e-06	-1.30637	-1.14017
20493294	chr17:20493294:C:T	4.19093e-06	-1.17859e-10	-1.10832
20495713	chr17:20495713:C:T	3.18427e-06	-1.38302	-2.20336e-10
20497538	chr17:20497538:TC:T	2.27575e-06	-0.583658	-1.13527
20497816	chr17:20497816:C:T	2.99937e-06	-1.44284	-2.20336e-10
20498140	chr17:20498140:C:A	1.29415e-06	-1.191	-1.09239
20498231	chr17:20498231:T:C	3.37691e-06	-1.32428	-2.20336e-10
20498545	chr17:20498545:AAG:A	4.44069e-06	-1.17859e-10	-1.05043
20499062	chr17:20499062:G:A	2.16364e-06	-0.672511	-1.09694
20499183	chr17:20499183:C:T	1.33317e-06	-1.28341	-0.970273
20500030	chr17:20500030:G:A	1.49202e-06	-1.00759	-1.13352
20500038	chr17:20500038:T:C	5.79915e-06	-1.17859e-10	-0.783528
20500155	chr17:20500155:C:T	1.53538e-06	-0.980056	-1.13241
20500169	chr17:20500169:A:C	3.76824e-06	-0.0744202	-1.14021
20500837	chr17:20500837:G:A	4.06182e-06	-1.17859e-10	-1.13961
20501764	chr17:20501764:CTG:C	4.23063e-06	-1.17859e-10	-1.09889
20501908	chr17:20501908:GC:G	0.000146777	1.91917	0.528498
20513993	chr17:20513993:C:T	4.58214e-06	-1.17859e-10	-1.01907
20514662	chr17:20514662:C:T	8.95725e-07	-1.5188	-1.13256
20515453	chr17:20515453:C:T	4.14986e-06	-1.17859e-10	-1.11817
20519124	chr17:20519124:C:T	4.08643e-06	-1.17859e-10	-1.13357
20522529	chr17:20522529:C:T	7.46985e-06	-0.530365	-2.20336e-10
20522659	chr17:20522659:T:C	5.03982e-06	-1.17859e-10	-0.92387
20522806	chr17:20522806:T:C	3.18889e-06	-1.05144	-0.33013
20523109	chr17:20523109:T:TA	8.81638e-06	-1.17859e-10	-0.364629
20523134	chr17:20523134:A:C	5.43708e-06	-1.17859e-10	-0.847998
20523612	chr17:20523612:C:T	4.05662e-06	-1.17859e-10	-1.14089
20523634	chr17:20523634:G:A	2.96562e-06	-1.44906	-0.00508898
20523686	chr17:20523686:C:T	4.35991e-06	-1.17859e-10	-1.06879
20524215	chr17:20524215:T:C	4.30925e-06	-1.17859e-10	-1.08048
20524292	chr17:20524292:T:C	7.03012e-06	-1.17859e-10	-0.591036
20524473	chr17:20524473:T:C	2.81964e-06	-1.50463	-2.20336e-10
20524514	chr17:20524514:G:A	4.08157e-06	-1.17859e-10	-1.13476
20525258	chr17:20525258:A:G	8.62131e-07	-1.57782	-1.11177
20525284	chr17:20525284:C:T	3.17409e-06	-1.11217	-0.274048
20525508	chr17:20525508:T:A	5.48662e-06	-1.17859e-10	-0.838927
20525563	chr17:20525563:T:C	6.76876e-06	-1.17859e-10	-0.628922
20526117	chr17:20526117:A:C	4.5119e-06	-1.17859e-10	-1.03452
20528094	chr17:20528094:G:A	5.24596e-06	-1.17859e-10	-0.883782
20528647	chr17:20528647:G:C	5.84636e-06	-1.17859e-10	-0.775421
20530693	chr17:20530693:A:G	7.9096e-06	-1.17859e-10	-0.473163
20530999	chr17:20530999:A:T	5.87252e-06	-0.770956	-2.20336e-10
20531000	chr17:20531000:G:A	4.21217e-06	-1.10326	-2.20336e-10
20531264	chr17:20531264:AGG:A	1.03956e-06	-1.46575	-1.0367
20531291	chr17:20531291:G:C	4.15733e-06	-1.17859e-10	-1.11637
20534465	chr17:20534465:G:C	4.61275e-06	-1.17859e-10	-1.01242
20534921	chr17:20534921:ACTGCCTATGAGT:A	2.33512e-06	-1.29545	-0.397723
20535107	chr17:20535107:G:T	1.40932e-05	-1.17859e-10	0.104451
20535125	chr17:20535125:A:G	6.21994e-06	-1.17859e-10	-0.71348
20535425	chr17:20535425:C:G	9.26973e-06	-1.17859e-10	-0.314485
20536005	chr17:20536005:A:G	1.63439e-05	-1.17859e-10	0.252617
20536190	chr17:20536190:A:ATACT	4.72777e-06	-1.17859e-10	-0.987786
20537071	chr17:20537071:T:A	8.76214e-06	-1.17859e-10	-0.370799
20537835	chr17:20537835:C:T	1.83922e-06	-1.08749	-0.844409
20537935	chr17:20537935:GC:G	3.36604e-05	-1.17859e-10	0.975082
20537953	chr17:20537953:C:T	1.41897e-06	-1.1856	-1.00571
20537994	chr17:20537994:G:A	1.43897e-06	-1.26677	-0.910544
20539145	chr17:20539145:AC:A	1.2888e-06	-1.22477	-1.06276
20539750	chr17:20539750:TATC:T	4.15784e-06	-1.17859e-10	-1.11624
20540824	chr17:20540824:T:C	4.24261e-06	-1.17859e-10	-1.09606
20540989	chr17:20540989:C:T	2.69402e-06	-1.5502	-2.20336e-10
20542700	chr17:20542700:C:A	4.05827e-06	-1.17859e-10	-1.14048
20553159	chr17:20553159:G:T	1.58749e-05	-1.17859e-10	0.2235
20553165	chr17:20553165:G:A	2.491e-05	-1.17859e-10	0.674027
20553209	chr17:20553209:G:C	5.44691e-05	1.9676	-0.511202
20554026	chr17:20554026:G:GC	4.0612e-06	-1.17859e-10	-1.13976
20554267	chr17:20554267:G:A	7.69101e-06	-0.0284466	-0.472741
20554279	chr17:20554279:C:T	4.54985e-06	-1.17859e-10	-1.02615
20554525	chr17:20554525:C:T	4.28804e-06	-1.17859e-10	-1.08541
20555895	chr17:20555895:T:G	1.44315e-05	-1.17859e-10	0.128173
20555899	chr17:20555899:A:C	1.44194e-05	-1.17859e-10	0.127333
20556006	chr17:20556006:A:C	1.35385e-06	-1.14481	-1.09347
20556025	chr17:20556025:G:A	4.19998e-06	-1.17859e-10	-1.10616
20556320	chr17:20556320:A:G	4.95695e-06	-1.17859e-10	-0.940449
20556617	chr17:20556617:C:G	4.14707e-06	-1.17859e-10	-1.11884
20556634	chr17:20556634:A:G	2.46715e-06	-0.5914	-1.04677
20556668	chr17:20556668:C:T	4.13567e-06	-1.17859e-10	-1.12159
20556714	chr17:20556714:C:T	4.05893e-06	-1.17859e-10	-1.14032
20557053	chr17:20557053:T:C	1.02391e-06	-1.43133	-1.08629
20557104	chr17:20557104:G:A	2.16224e-06	-0.66458	-1.10552
20557293	chr17:20557293:C:T	2.13463e-06	-0.731579	-1.05137
20557747	chr17:20557747:G:A	2.0798e-06	-0.713636	-1.09533
20557769	chr17:20557769:A:G	2.47672e-06	-0.583739	-1.05057
20557798	chr17:20557798:A:G	4.64448e-06	-1.17859e-10	-1.00556
20557840	chr17:20557840:T:C	4.14775e-06	-1.17859e-10	-1.11867
20559445	chr17:20559445:A:G	2.20698e-05	1.02465	-0.471674
20559532	chr17:20559532:C:T	4.23104e-06	-1.17859e-10	-1.09879
20559900	chr17:20559900:G:A	1.76323e-05	-1.17859e-10	0.328492
20559935	chr17:20559935:C:T	2.14913e-06	-0.64442	-1.13175
20560096	chr17:20560096:G:A	8.8526e-06	-1.17859e-10	-0.360529
20561437	chr17:20561437:T:C	4.65419e-06	-1.17859e-10	-1.00347
20561868	chr17:20561868:G:A	2.69291e-06	-1.55062	-2.20336e-10
20562152	chr17:20562152:C:A	4.42748e-06	-1.17859e-10	-1.05341
20562426	chr17:20562426:G:T	4.27326e-06	-1.17859e-10	-1.08886
20562681	chr17:20562681:T:A	6.01566e-06	-1.17859e-10	-0.746874
20563024	chr17:20563024:T:C	3.50086e-06	-1.28823	-2.20336e-10
20563093	chr17:20563093:A:C	5.13847e-06	-1.17859e-10	-0.904485
20563276	chr17:20563276:C:T	4.96857e-06	-1.17859e-10	-0.938108
20563278	chr17:20563278:G:T	4.97615e-06	-1.17859e-10	-0.936584
20563837	chr17:20563837:A:G	4.10436e-06	-1.17859e-10	-1.12919
20563922	chr17:20563922:T:C	5.14397e-06	-1.17859e-10	-0.903415
20563962	chr17:20563962:A:C	2.00765e-05	-1.17859e-10	0.458309
20564103	chr17:20564103:A:T	5.02973e-06	-1.17859e-10	-0.925873
20564441	chr17:20564441:T:C	4.64983e-06	-1.17859e-10	-1.00441
20564442	chr17:20564442:G:A	4.58012e-06	-1.17859e-10	-1.01952
20564862	chr17:20564862:T:C	5.34432e-06	-1.17859e-10	-0.865207
20565604	chr17:20565604:C:G	5.35112e-06	-1.17859e-10	-0.863935
20566295	chr17:20566295:A:G	5.32471e-06	-1.17859e-10	-0.868881
20566317	chr17:20566317:T:C	4.059e-06	-1.17859e-10	-1.1403
20566398	chr17:20566398:G:A	4.37395e-06	-1.34083	0.275261
20566751	chr17:20566751:G:C	4.3969e-06	-1.17859e-10	-1.06034
20567050	chr17:20567050:G:C	4.21036e-06	-1.17859e-10	-1.10369
20567366	chr17:20567366:A:G	1.90108e-05	1.54403	-1.14027
20567848	chr17:20567848:G:A	4.83455e-06	-1.17859e-10	-0.965451
20567863	chr17:20567863:A:G	4.06247e-06	-1.17859e-10	-1.13945
20568532	chr17:20568532:G:A	4.09854e-06	-1.17859e-10	-1.13061
20568792	chr17:20568792:A:G	4.19755e-06	-1.17859e-10	-1.10674
20569025	chr17:20569025:G:T	4.0747e-06	-1.17859e-10	-1.13644
20569217	chr17:20569217:T:C	4.71948e-06	-1.17859e-10	-0.989542
20569511	chr17:20569511:C:T	4.31182e-06	-1.17859e-10	-1.07988
20570001	chr17:20570001:A:G	4.45404e-06	-1.17859e-10	-1.04743
20571107	chr17:20571107:C:T	5.28851e-06	-1.17859e-10	-0.875704
20571652	chr17:20571652:G:T	4.27928e-06	-1.17859e-10	-1.08745
20572457	chr17:20572457:C:A	5.33989e-06	-1.17859e-10	-0.866036
20572752	chr17:20572752:C:T	4.67275e-06	-1.17859e-10	-0.999491
20573197	chr17:20573197:T:C	4.16935e-06	-1.17859e-10	-1.11348
20573198	chr17:20573198:G:T	5.69692e-06	-0.801314	-2.20336e-10
20573247	chr17:20573247:A:T	1.8069e-06	-0.854492	-1.09513
20573847	chr17:20573847:T:G	4.12418e-06	-1.17859e-10	-1.12437
20574501	chr17:20574501:TG:T	4.06655e-06	-1.17859e-10	-1.13844
20574981	chr17:20574981:T:C	5.69775e-06	-1.17859e-10	-0.801168
20575405	chr17:20575405:C:T	4.21996e-06	-1.17859e-10	-1.10141
20576180	chr17:20576180:GC:G	4.4416e-06	-1.17859e-10	-1.05022
20576372	chr17:20576372:C:T	4.31043e-06	-1.17859e-10	-1.0802
20576414	chr17:20576414:C:T	1.06278e-05	-1.17859e-10	-0.177763
20577775	chr17:20577775:A:T	4.07431e-06	-1.17859e-10	-1.13654
20577844	chr17:20577844:G:A	4.3644e-06	-1.17859e-10	-1.06776
20578249	chr17:20578249:A:G	4.17729e-06	-1.17859e-10	-1.11158
20579942	chr17:20579942:G:A	3.21956e-06	-1.37199	-2.20336e-10
20580505	chr17:20580505:G:A	4.38165e-06	-1.17859e-10	-1.06381
20580569	chr17:20580569:T:C	4.06611e-06	-1.17859e-10	-1.13855
20581595	chr17:20581595:G:A	5.88537e-06	-0.76877	-2.20336e-10
20581907	chr17:20581907:G:T	4.07075e-06	-1.17859e-10	-1.13741
20582199	chr17:20582199:C:T	2.41431e-06	-0.630516	-1.02931
20583216	chr17:20583216:G:A	1.55529e-06	-1.30503	-0.79455
20583717	chr17:20583717:A:C	5.19157e-06	-1.17859e-10	-0.894204
20583806	chr17:20583806:C:T	7.32174e-06	-1.17859e-10	-0.550393
20584900	chr17:20584900:A:G	7.09338e-06	-1.17859e-10	-0.582078
20585176	chr17:20585176:G:A	4.12624e-06	-1.17859e-10	-1.12387
20585322	chr17:20585322:C:T	4.06351e-06	-1.17859e-10	-1.13919
20585474	chr17:20585474:G:GTAC	9.61969e-06	0.621452	-0.89888
20585630	chr17:20585630:C:T	2.58065e-06	-1.5932	-2.20336e-10
20585766	chr17:20585766:T:A	2.68368e-06	-1.55405	-2.20336e-10
20585976	chr17:20585976:A:C	7.02734e-06	-1.17859e-10	-0.591432
20586693	chr17:20586693:G:T	2.023e-06	-0.903119	-0.933538
20586715	chr17:20586715:C:T	4.0568e-06	-1.17859e-10	-1.14084
20586737	chr17:20586737:A:G	4.27203e-06	-1.17859e-10	-1.08915
20586801	chr17:20586801:C:T	2.62483e-06	-1.57622	-2.20336e-10
20587304	chr17:20587304:G:A	7.35781e-06	-1.17859e-10	-0.545478
20588079	chr17:20588079:C:T	4.38338e-05	-1.17859e-10	1.23917
20588257	chr17:20588257:C:T	4.47769e-06	-1.17859e-10	-1.04213
20589045	chr17:20589045:C:G	5.19283e-06	-1.17859e-10	-0.893962
20589642	chr17:20589642:G:T	8.84474e-06	-1.17859e-10	-0.361417
20590227	chr17:20590227:A:G	1.16299e-05	-1.17859e-10	-0.087663
20590700	chr17:20590700:A:G	6.94346e-06	-0.60344	-2.20336e-10
20590791	chr17:20590791:C:T	4.63171e-06	-1.17859e-10	-1.00831
20592468	chr17:20592468:G:T	4.06055e-06	-1.17859e-10	-1.13992
20593192	chr17:20593192:T:G	4.82802e-06	-1.17859e-10	-0.966803
20593410	chr17:20593410:T:C	2.79658e-06	-0.394896	-1.11795
20593592	chr17:20593592:A:G	4.34511e-06	-1.07219	-2.20336e-10
20594327	chr17:20594327:A:G	4.06316e-06	-1.17859e-10	-1.13928
20595090	chr17:20595090:A:G	9.77292e-06	-1.17859e-10	-0.261625
20595282	chr17:20595282:A:G	4.30318e-06	-1.17859e-10	-1.08189
20595669	chr17:20595669:T:C	4.38574e-06	-1.17859e-10	-1.06288
20596069	chr17:20596069:G:A	4.07516e-06	-1.17859e-10	-1.13633
20596376	chr17:20596376:G:A	5.58074e-06	-1.17859e-10	-0.82192
20596467	chr17:20596467:T:C	4.32735e-06	-1.17859e-10	-1.07629
20597063	chr17:20597063:T:C	4.32737e-06	-1.17859e-10	-1.07628
20597068	chr17:20597068:A:C	4.1206e-06	-1.17859e-10	-1.12524
20598619	chr17:20598619:C:A	4.12436e-06	-1.17859e-10	-1.12433
20598797	chr17:20598797:C:T	5.73151e-06	-1.17859e-10	-0.79526
20598910	chr17:20598910:A:G	4.05735e-06	-1.17859e-10	-1.14071
20599746	chr17:20599746:G:A	4.19102e-06	-1.17859e-10	-1.1083
20599905	chr17:20599905:T:C	4.06168e-06	-1.17859e-10	-1.13964
20600286	chr17:20600286:G:A	1.04816e-05	-0.191614	-2.20336e-10
20600407	chr17:20600407:C:T	4.4101e-06	-1.17859e-10	-1.05734
20602861	chr17:20602861:A:C	4.16899e-06	-1.17859e-10	-1.11357
20602943	chr17:20602943:G:A	4.14085e-06	-1.17859e-10	-1.12034
20603287	chr17:20603287:C:T	4.84812e-06	-1.17859e-10	-0.962648
20603681	chr17:20603681:C:T	4.08846e-06	-1.17859e-10	-1.13307
20604401	chr17:20604401:T:C	4.8143e-06	-1.17859e-10	-0.969649
20604741	chr17:20604741:G:A	4.41764e-06	-1.17859e-10	-1.05563
20605096	chr17:20605096:G:T	1.94046e-06	-0.76809	-1.11023
20605422	chr17:20605422:G:A	3.25831e-06	-1.36003	-2.20336e-10
20605547	chr17:20605547:A:G	4.67958e-06	-1.17859e-10	-0.998033
20606292	chr17:20606292:C:T	2.75815e-06	-0.386648	-1.14003
20606324	chr17:20606324:C:CA	2.79738e-06	-1.51256	-2.20336e-10
20606609	chr17:20606609:C:T	4.62928e-06	-1.17859e-10	-1.00884
20606818	chr17:20606818:C:T	2.4958e-06	-0.542125	-1.08451
20608020	chr17:20608020:T:C	3.07624e-06	-0.276768	-1.14077
20608735	chr17:20608735:G:A	4.94877e-06	-1.17859e-10	-0.942101
20608901	chr17:20608901:T:C	4.82291e-06	-0.0196008	-0.948261
20608998	chr17:20608998:T:C	6.31451e-06	-1.17859e-10	-0.69839
20609105	chr17:20609105:TTC:T	1.42716e-06	-1.32052	-0.865034
20609133	chr17:20609133:T:C	1.37511e-06	-1.17421	-1.0485
20609728	chr17:20609728:A:G	5.14547e-05	2.27163	-0.872165
20609775	chr17:20609775:ACTG:A	1.20524e-05	-0.0519751	-2.20336e-10
20609838	chr17:20609838:T:C	3.45128e-06	-1.30249	-2.20336e-10
20610133	chr17:20610133:G:A	4.91542e-06	-1.17859e-10	-0.948863
20610214	chr17:20610214:C:T	4.73877e-06	-1.17859e-10	-0.985462
20610246	chr17:20610246:G:T	8.75555e-06	-1.17859e-10	-0.371552
20611029	chr17:20611029:A:G	3.76227e-06	-1.21622	-2.20336e-10
20611378	chr17:20611378:T:C	2.45785e-06	-0.508664	-1.13329
20611608	chr17:20611608:A:G	0.000172554	3.42164	-0.812167
20611841	chr17:20611841:A:G	2.58027e-06	-0.508051	-1.08529
20612681	chr17:20612681:C:T	4.41969e-06	-1.17859e-10	-1.05517
20612771	chr17:20612771:G:A	1.05274e-05	-1.17859e-10	-0.187258
20612888	chr17:20612888:A:G	8.89557e-06	-1.17859e-10	-0.355687
20613360	chr17:20613360:T:C	8.4833e-06	-1.17859e-10	-0.40314
20613467	chr17:20613467:G:A	6.80577e-06	-1.17859e-10	-0.623469
20613494	chr17:20613494:T:C	9.30511e-06	-1.17859e-10	-0.310676
20613513	chr17:20613513:C:T	4.62726e-06	-1.17859e-10	-1.00927
20613589	chr17:20613589:A:G	4.16554e-06	-1.17859e-10	-1.11439
20613993	chr17:20613993:T:C	4.64256e-06	-1.17859e-10	-1.00597
20614243	chr17:20614243:T:A	4.1605e-06	-1.17859e-10	-1.11561
20614337	chr17:20614337:A:G	6.177e-06	-1.17859e-10	-0.720407
20614346	chr17:20614346:A:G	5.2515e-06	-1.17859e-10	-0.882727
20614896	chr17:20614896:A:G	6.27677e-06	-1.17859e-10	-0.704384
20614902	chr17:20614902:A:C	5.74793e-06	-1.17859e-10	-0.7924
20615411	chr17:20615411:G:T	4.23539e-06	-1.17859e-10	-1.09776
20615757	chr17:20615757:A:G	4.17579e-06	-1.17859e-10	-1.11194
20616373	chr17:20616373:T:A	5.75999e-06	-1.17859e-10	-0.790305
20616802	chr17:20616802:C:A	1.7714e-06	-0.859125	-1.11034
20616846	chr17:20616846:G:A	1.32411e-06	-1.13101	-1.12949
```
