## Supplementary material for "Characterization of shared and ancestry-specific signals driving complex traits using multi-ancestry fine-mapping": susiex_nc1.cs80.cs

```
CS_ID	SNP	BP	REF_ALLELE	ALT_ALLELE	REF_FRQ	BETA	SE	-LOG10P	CS_PIP	OVRL_PIP
1	chr17:29372761:A:G	29372761	G,G	A,A	1,1	inf,inf	inf,inf	20.7954,1.06051	0.073772	0.073772
1	chr17:29367000:T:C	29367000	C,C	T,T	1,1	inf,inf	inf,inf	20.9088,0.446102	0.0361498	0.0361498
1	chr17:29555687:A:C	29555687	C,C	A,A	1,1	inf,inf	inf,inf	20.3278,1.20343	0.0330072	0.0330072
1	chr17:29378445:C:G	29378445	G,G	C,C	1,1	inf,inf	inf,inf	20.2932,1.17767	0.0291734	0.0291734
1	chr17:29365718:A:G	29365718	G,G	A,A	1,1	inf,inf	inf,inf	20.7967,0.452463	0.0283128	0.0283128
1	chr17:29373806:C:T	29373806	T,T	C,C	1,1	inf,inf	inf,inf	20.3269,1.11682	0.0282898	0.0282898
1	chr17:29405141:A:G	29405141	G,G	A,A	1,1	inf,inf	inf,inf	20.1657,1.24883	0.0248254	0.0248254
1	chr17:29395023:C:T	29395023	T,T	C,C	1,1	inf,inf	inf,inf	20.1614,1.16434	0.0211702	0.0211702
1	chr17:29410130:G:A	29410130	A,A	G,G	1,1	inf,inf	inf,inf	20.1029,1.23463	0.0210104	0.0210104
1	chr17:29476971:G:A	29476971	A,A	G,G	1,1	inf,inf	inf,inf	20.0818,1.23922	0.020198	0.020198
1	chr17:29505889:C:T	29505889	T,T	C,C	1,1	-inf,-inf	inf,inf	20.081,1.19004	0.0184789	0.0184789
1	chr17:29554854:G:A	29554854	A,A	G,G	1,1	inf,inf	inf,inf	20.0278,1.25259	0.0183168	0.0183168
1	chr17:29494074:G:A	29494074	A,A	G,G	1,1	-inf,-inf	inf,inf	19.9722,1.31865	0.0181896	0.0181896
1	chr17:29401478:A:G	29401478	G,G	A,A	1,1	inf,inf	inf,inf	20.0311,1.24176	0.0181015	0.0181015
1	chr17:29481954:T:C	29481954	C,C	T,T	1,1	-inf,-inf	inf,inf	20.0199,1.24147	0.0176401	0.0176401
1	chr17:29519548:T:A	29519548	A,A	T,T	1,1	-inf,-inf	inf,inf	19.9922,1.25963	0.0171186	0.0171186
1	chr17:29487478:C:T	29487478	T,T	C,C	1,1	-inf,-inf	inf,inf	20.0326,1.20174	0.0169167	0.0169167
1	chr17:29440569:A:T	29440569	T,T	A,A	1,1	inf,inf	inf,inf	20.0577,1.12881	0.0157432	0.0157432
1	chr17:29485413:A:G	29485413	G,G	A,A	1,1	-inf,-inf	inf,inf	19.9847,1.21899	0.0156559	0.0156559
1	chr17:29505972:A:G	29505972	G,G	A,A	1,1	-inf,-inf	inf,inf	19.9691,1.22745	0.0153422	0.0153422
1	chr17:29545129:C:T	29545129	T,T	C,C	1,1	-inf,-inf	inf,inf	20.0185,1.16062	0.0152406	0.0152406
1	chr17:29381699:G:C	29381699	C,C	G,G	1,1	inf,inf	inf,inf	20.5022,0.475966	0.0150488	0.0150488
1	chr17:29489447:G:A	29489447	A,A	G,G	1,1	-inf,-inf	inf,inf	19.9613,1.21544	0.0147585	0.0147585
1	chr17:29436224:G:A	29436224	A,A	G,G	1,1	inf,inf	inf,inf	20.0286,1.1267	0.0146884	0.0146884
1	chr17:29427787:C:T	29427787	T,T	C,C	1,1	inf,inf	inf,inf	20.0258,1.12277	0.0144962	0.0144962
1	chr17:29375034:G:C	29375034	C,C	G,G	1,1	inf,inf	inf,inf	19.962,1.18988	0.0141281	0.0141281
1	chr17:29439134:G:A	29439134	A,A	G,G	1,1	inf,inf	inf,inf	20.0006,1.11624	0.01354	0.01354
1	chr17:29376285:CT:C	29376285	C,C	CT,CT	1,1	inf,inf	inf,inf	19.9818,1.13844	0.0134916	0.0134916
1	chr17:29432045:T:C	29432045	C,C	T,T	1,1	inf,inf	inf,inf	19.9864,1.12439	0.013301	0.013301
1	chr17:29455272:G:T	29455272	T,NA	G,NA	1,NA	inf,NA	inf,NA	20.0453,NA	0.0131563	0.0131563
1	chr17:29500660:G:A	29500660	A,A	G,G	1,1	-inf,-inf	inf,inf	20.3547,0.601327	0.0129281	0.0129281
1	chr17:29499524:G:A	29499524	A,A	G,G	1,1	-inf,-inf	inf,inf	19.8791,1.22058	0.0123741	0.0123741
1	chr17:29383085:C:T	29383085	T,T	C,C	1,1	inf,inf	inf,inf	19.9356,1.14611	0.0123219	0.0123219
1	chr17:29505732:A:G	29505732	G,G	A,A	1,1	-inf,-inf	inf,inf	19.839,1.24921	0.0118956	0.0118956
1	chr17:29515827:C:T	29515827	T,T	C,C	1,1	-inf,-inf	inf,inf	19.8927,1.16988	0.011666	0.011666
1	chr17:29529905:T:C	29529905	C,C	T,T	1,1	-inf,-inf	inf,inf	19.8637,1.20591	0.0116456	0.0116456
1	chr17:29529559:T:C	29529559	C,C	T,T	1,1	-inf,-inf	inf,inf	19.8491,1.22382	0.0116303	0.0116303
1	chr17:29399498:T:G	29399498	G,G	T,T	1,1	inf,inf	inf,inf	19.82,1.25062	0.0114247	0.0114247
1	chr17:29542950:G:A	29542950	A,A	G,G	1,1	-inf,-inf	inf,inf	19.9035,1.13822	0.0113048	0.0113048
1	chr17:29444110:C:T	29444110	T,T	C,C	1,1	inf,inf	inf,inf	19.8281,1.19911	0.0106176	0.0106176
1	chr17:29527984:C:T	29527984	T,T	C,C	1,1	-inf,-inf	inf,inf	19.8347,1.1806	0.01043	0.01043
1	chr17:29378000:A:G	29378000	G,G	A,A	1,1	inf,inf	inf,inf	19.8792,1.10984	0.0101838	0.0101838
1	chr17:29535293:A:AG	29535293	AG,AG	A,A	1,1	-inf,-inf	inf,inf	19.8427,1.15103	0.0100823	0.0100823
1	chr17:29483779:A:T	29483779	T,T	A,A	1,1	-inf,-inf	inf,inf	19.873,1.07171	0.00939902	0.00939902
1	chr17:29432729:C:T	29432729	T,T	C,C	1,1	inf,inf	inf,inf	19.8197,1.12003	0.00906669	0.00906669
1	chr17:29453198:T:C	29453198	C,C	T,T	1,1	inf,inf	inf,inf	19.8592,1.06872	0.0090647	0.0090647
```
