## Supplementary material for "Characterization of shared and ancestry-specific signals driving complex traits using multi-ancestry fine-mapping": susiex_nc1.cs80.snp

```
BP	SNP	PIP(CS1)	LogBF(CS1,Pop1)	LogBF(CS1,Pop2)
28096662	chr17:28096662:T:C	6.16713e-21	-4.62694e-10	-1.21795
28096687	chr17:28096687:C:G	9.82223e-22	-2.2118	-0.843315
28096893	chr17:28096893:A:G	5.87844e-21	-4.62694e-10	-1.26589
28097649	chr17:28097649:C:T	6.12368e-21	-4.62694e-10	-1.22502
28097991	chr17:28097991:C:G	2.39552e-21	-2.16358	-3.32541e-10
28098058	chr17:28098058:A:G	6.13273e-21	-4.62694e-10	-1.22354
28098545	chr17:28098545:G:A	5.99019e-21	-4.62694e-10	-1.24706
28098660	chr17:28098660:T:C	6.15869e-21	-4.62694e-10	-1.21932
28098763	chr17:28098763:C:A	5.77758e-21	-4.62694e-10	-1.2832
28098837	chr17:28098837:G:A	5.79693e-21	-4.62694e-10	-1.27985
28100030	chr17:28100030:A:G	5.86511e-21	-4.62694e-10	-1.26816
28100085	chr17:28100085:A:G	9.15705e-21	-4.62694e-10	-0.822657
28100603	chr17:28100603:A:G	6.48442e-21	-4.62694e-10	-1.16778
28100868	chr17:28100868:G:A	6.01118e-21	-4.62694e-10	-1.24356
28101786	chr17:28101786:T:G	2.27945e-21	-2.21325	-3.32541e-10
28101954	chr17:28101954:C:A	6.19307e-21	-4.62694e-10	-1.21375
28102993	chr17:28102993:A:G	6.04113e-21	-4.62694e-10	-1.23859
28103517	chr17:28103517:A:G	9.24397e-21	-4.62694e-10	-0.81321
28104366	chr17:28104366:C:T	6.43421e-21	-4.62694e-10	-1.17555
28104499	chr17:28104499:C:A	9.17999e-21	-4.62694e-10	-0.820156
28104554	chr17:28104554:G:A	3.88573e-21	-1.67987	-3.32541e-10
28104633	chr17:28104633:C:T	6.42212e-21	-4.62694e-10	-1.17743
28105606	chr17:28105606:T:G	6.18897e-21	-4.62694e-10	-1.21441
28105684	chr17:28105684:A:G	2.24095e-21	-2.23028	-3.32541e-10
28106624	chr17:28106624:A:T	6.0757e-21	-4.62694e-10	-1.23288
28107415	chr17:28107415:C:T	2.17254e-21	-2.26129	-3.32541e-10
28107449	chr17:28107449:AAAG:A	6.13044e-21	-4.62694e-10	-1.22391
28107677	chr17:28107677:G:A	6.06697e-21	-4.62694e-10	-1.23432
28108372	chr17:28108372:G:A	5.91071e-21	-4.62694e-10	-1.26042
28108530	chr17:28108530:TTTAAG:T	6.34728e-21	-4.62694e-10	-1.18915
28108685	chr17:28108685:G:C	7.8725e-21	-4.62694e-10	-0.973806
28108748	chr17:28108748:C:T	6.12335e-21	-4.62694e-10	-1.22507
28108986	chr17:28108986:G:C	5.53584e-21	-4.62694e-10	-1.32594
28109095	chr17:28109095:T:C	6.18843e-21	-4.62694e-10	-1.2145
28109158	chr17:28109158:G:A	7.59689e-21	-4.62694e-10	-1.00944
28109385	chr17:28109385:G:A	6.11844e-21	-4.62694e-10	-1.22587
28109392	chr17:28109392:T:G	1.33399e-20	-4.62694e-10	-0.446421
28109659	chr17:28109659:A:G	6.43921e-21	-4.62694e-10	-1.17478
28109827	chr17:28109827:C:T	6.34366e-21	-4.62694e-10	-1.18972
28109972	chr17:28109972:G:C	6.43905e-21	-4.62694e-10	-1.1748
28110083	chr17:28110083:C:G	1.01955e-20	-0.715233	-3.32541e-10
28110097	chr17:28110097:G:A	2.19321e-21	-2.25181	-3.32541e-10
28110495	chr17:28110495:T:C	8.75804e-21	-4.62694e-10	-0.867209
28110862	chr17:28110862:T:TG	6.13007e-21	-4.62694e-10	-1.22397
28110875	chr17:28110875:C:T	6.43225e-21	-4.62694e-10	-1.17586
28111086	chr17:28111086:C:T	5.67651e-21	-4.62694e-10	-1.30084
28111354	chr17:28111354:T:A	1.79779e-20	-2.24605	2.09801
28112236	chr17:28112236:G:C	8.76183e-21	-4.62694e-10	-0.866777
28112542	chr17:28112542:C:G	6.2593e-21	-4.62694e-10	-1.20311
28112720	chr17:28112720:A:G	7.505e-21	-4.62694e-10	-1.02161
28113585	chr17:28113585:G:A	6.05859e-21	-4.62694e-10	-1.2357
28114145	chr17:28114145:T:G	1.01041e-20	0.604832	-1.32907
28114401	chr17:28114401:T:G	7.75789e-21	-4.62694e-10	-0.988471
28114461	chr17:28114461:G:A	6.44319e-21	-4.62694e-10	-1.17416
28115229	chr17:28115229:C:T	5.73419e-21	-4.62694e-10	-1.29074
28115279	chr17:28115279:G:T	6.17828e-21	-4.62694e-10	-1.21614
28115989	chr17:28115989:T:G	6.41887e-21	-4.62694e-10	-1.17794
28116239	chr17:28116239:G:A	1.39736e-21	-2.24433	-0.458268
28116334	chr17:28116334:A:T	5.59189e-21	-4.62694e-10	-1.31586
28116767	chr17:28116767:C:G	6.13089e-21	-4.62694e-10	-1.22384
28116844	chr17:28116844:G:A	6.9115e-22	-2.25489	-1.15169
28117549	chr17:28117549:C:A	6.0884e-21	-4.62694e-10	-1.2308
28117652	chr17:28117652:G:A	1.57049e-19	-4.62694e-10	2.01938
28118549	chr17:28118549:A:G	6.46663e-21	-4.62694e-10	-1.17053
28119163	chr17:28119163:C:A	3.03019e-21	-1.92856	-3.32541e-10
28119665	chr17:28119665:G:T	6.12649e-21	-4.62694e-10	-1.22456
28119683	chr17:28119683:G:T	7.74246e-21	-4.62694e-10	-0.990463
28120319	chr17:28120319:A:G	6.25382e-21	-4.62694e-10	-1.20399
28120379	chr17:28120379:T:A	6.24223e-21	-4.62694e-10	-1.20584
28121207	chr17:28121207:GAGCCTA:G	1.568e-20	-4.62694e-10	-0.284794
28122027	chr17:28122027:G:T	6.07638e-21	-4.62694e-10	-1.23277
28122378	chr17:28122378:T:G	5.5606e-21	-4.62694e-10	-1.32147
28122790	chr17:28122790:T:C	5.52173e-21	-4.62694e-10	-1.32849
28122908	chr17:28122908:T:C	6.872e-21	-4.62694e-10	-1.10973
28123554	chr17:28123554:A:G	6.10488e-21	-4.62694e-10	-1.22809
28123631	chr17:28123631:G:T	5.58095e-21	-4.62694e-10	-1.31782
28124658	chr17:28124658:T:C	6.39695e-21	-4.62694e-10	-1.18136
28124683	chr17:28124683:C:A	5.65172e-21	-4.62694e-10	-1.30522
28124689	chr17:28124689:T:C	2.21393e-21	-2.24241	-3.32541e-10
28124815	chr17:28124815:C:A	6.19113e-21	-4.62694e-10	-1.21406
28125424	chr17:28125424:A:G	6.39366e-21	-4.62694e-10	-1.18188
28126049	chr17:28126049:T:C	6.4089e-21	-4.62694e-10	-1.17949
28126365	chr17:28126365:A:G	6.39633e-21	-4.62694e-10	-1.18146
28126906	chr17:28126906:T:C	1.18139e-20	-4.62694e-10	-0.567906
28127381	chr17:28127381:G:A	1.16638e-21	-2.12773	-0.755544
28128628	chr17:28128628:T:C	6.55131e-21	-4.62694e-10	-1.15752
28128709	chr17:28128709:G:A	6.10661e-21	-4.62694e-10	-1.22781
28129721	chr17:28129721:C:T	5.59401e-21	-4.62694e-10	-1.31549
28129731	chr17:28129731:T:C	6.15257e-21	-4.62694e-10	-1.22031
28129874	chr17:28129874:C:T	6.46914e-21	-4.62694e-10	-1.17014
28129969	chr17:28129969:A:G	6.42613e-21	-4.62694e-10	-1.17681
28129980	chr17:28129980:C:T	6.1185e-21	-4.62694e-10	-1.22586
28130257	chr17:28130257:G:A	2.69178e-21	-2.04698	-3.32541e-10
28130266	chr17:28130266:C:T	8.64119e-21	-4.62694e-10	-0.880641
28130577	chr17:28130577:T:C	6.03325e-21	-4.62694e-10	-1.2399
28130588	chr17:28130588:T:A	6.45735e-21	-4.62694e-10	-1.17196
28132186	chr17:28132186:C:T	6.17148e-21	-4.62694e-10	-1.21724
28133845	chr17:28133845:G:A	5.65844e-21	-1.30403	-3.32541e-10
28133934	chr17:28133934:G:C	5.70126e-21	-4.62694e-10	-1.29649
28133950	chr17:28133950:C:A	2.19013e-21	-2.25322	-3.32541e-10
28133978	chr17:28133978:T:C	1.94848e-20	-4.62694e-10	-0.0675482
28134074	chr17:28134074:A:G	7.88375e-21	-4.62694e-10	-0.972378
28134640	chr17:28134640:T:C	7.79022e-21	-4.62694e-10	-0.984312
28134810	chr17:28134810:C:T	6.47698e-21	-4.62694e-10	-1.16893
28134835	chr17:28134835:T:TA	2.04141e-21	-1.00255	-1.32099
28135863	chr17:28135863:A:G	4.8613e-21	-0.258986	-1.19689
28136409	chr17:28136409:A:G	5.72463e-21	-4.62694e-10	-1.2924
28136539	chr17:28136539:C:T	6.74885e-21	-4.62694e-10	-1.12781
28137091	chr17:28137091:A:G	2.18922e-21	-2.25364	-3.32541e-10
28137422	chr17:28137422:C:T	2.17086e-21	-2.26206	-3.32541e-10
28137906	chr17:28137906:C:CT	6.13208e-21	-4.62694e-10	-1.22365
28138362	chr17:28138362:G:A	6.80156e-21	-4.62694e-10	-1.12003
28138765	chr17:28138765:T:G	5.74065e-21	-4.62694e-10	-1.28961
28138908	chr17:28138908:A:G	5.63298e-21	-4.62694e-10	-1.30854
28139799	chr17:28139799:G:A	9.73294e-21	-4.62694e-10	-0.761665
28140887	chr17:28140887:C:T	6.44628e-21	-4.62694e-10	-1.17368
28140914	chr17:28140914:GATAAGT:AATAAGT	1.54143e-20	-4.62694e-10	-0.301883
28140947	chr17:28140947:T:C	5.75669e-21	-4.62694e-10	-1.28682
28141946	chr17:28141946:C:T	1.2397e-20	-2.26023	1.7405
28142717	chr17:28142717:T:G	6.21731e-21	-4.62694e-10	-1.20984
28143478	chr17:28143478:AG:A	6.22161e-21	-4.62694e-10	-1.20915
28143901	chr17:28143901:C:T	1.68003e-20	-4.62694e-10	-0.215785
28145384	chr17:28145384:T:C	6.22489e-21	-4.62694e-10	-1.20863
28145406	chr17:28145406:T:C	6.74699e-21	-4.62694e-10	-1.12808
28145481	chr17:28145481:T:C	8.17791e-21	-4.62694e-10	-0.935745
28145597	chr17:28145597:C:G	5.78797e-22	-2.26144	-1.32255
28145739	chr17:28145739:T:TCTGTCA	7.40638e-21	-1.03484	-3.32541e-10
28146028	chr17:28146028:T:C	5.61968e-21	-4.62694e-10	-1.31091
28146101	chr17:28146101:T:A	6.20609e-21	-4.62694e-10	-1.21165
28146240	chr17:28146240:A:G	5.51743e-21	-4.62694e-10	-1.32927
28146437	chr17:28146437:C:T	6.29162e-21	-4.62694e-10	-1.19796
28146582	chr17:28146582:A:G	2.34266e-21	-1.12305	-1.06285
28146674	chr17:28146674:C:A	1.03261e-21	-1.9964	-1.00869
28147181	chr17:28147181:A:G	6.56904e-21	-4.62694e-10	-1.15481
28147872	chr17:28147872:A:G	6.22489e-21	-4.62694e-10	-1.20863
28148024	chr17:28148024:C:A	5.87491e-21	-4.62694e-10	-1.26649
28148334	chr17:28148334:CTT:C	7.84046e-21	-4.62694e-10	-0.977884
28148361	chr17:28148361:TATG:T	7.25691e-21	-4.62694e-10	-1.05523
28148771	chr17:28148771:A:AT	5.59709e-21	-4.62694e-10	-1.31493
28149424	chr17:28149424:C:T	5.77606e-21	-4.62694e-10	-1.28346
28149600	chr17:28149600:A:G	2.92081e-21	-1.96532	-3.32541e-10
28149984	chr17:28149984:A:G	7.10118e-21	-4.62694e-10	-1.07692
28150078	chr17:28150078:A:G	6.57687e-21	-4.62694e-10	-1.15362
28150102	chr17:28150102:T:C	1.9896e-20	-4.62694e-10	-0.0466644
28150599	chr17:28150599:G:C	6.61689e-21	-4.62694e-10	-1.14756
28150603	chr17:28150603:T:TC	6.56254e-21	-4.62694e-10	-1.1558
28151387	chr17:28151387:T:C	6.39613e-21	-4.62694e-10	-1.18149
28152190	chr17:28152190:A:G	5.65058e-21	-4.62694e-10	-1.30542
28152651	chr17:28152651:C:T	6.43625e-21	-4.62694e-10	-1.17524
28152803	chr17:28152803:T:C	2.00945e-21	-2.25563	-0.0836897
28154888	chr17:28154888:C:T	6.29133e-21	-4.62694e-10	-1.19801
28155463	chr17:28155463:A:G	6.48024e-21	-4.62694e-10	-1.16842
28155754	chr17:28155754:G:A	6.44216e-21	-4.62694e-10	-1.17432
28156086	chr17:28156086:T:A	5.99126e-21	-4.62694e-10	-1.24688
28156484	chr17:28156484:G:A	2.55623e-21	-2.09865	-3.32541e-10
28156567	chr17:28156567:T:TGGGAGG	7.84114e-21	-4.62694e-10	-0.977797
28156867	chr17:28156867:G:A	6.61674e-21	-4.62694e-10	-1.14758
28157148	chr17:28157148:C:T	2.1955e-21	-2.25077	-3.32541e-10
28157178	chr17:28157178:ACCTATTTCTTAAAAAAAAAAT:A	6.40092e-21	-4.62694e-10	-1.18074
28158043	chr17:28158043:C:T	1.7358e-21	-2.08752	-0.398194
28158355	chr17:28158355:C:T	6.03695e-21	-4.62694e-10	-1.23928
28158694	chr17:28158694:A:G	6.22793e-21	-4.62694e-10	-1.20814
28158938	chr17:28158938:C:G	7.71236e-21	-4.62694e-10	-0.994357
28159646	chr17:28159646:T:G	8.92457e-21	-4.62694e-10	-0.848373
28160097	chr17:28160097:T:A	6.22498e-21	-4.62694e-10	-1.20861
28160140	chr17:28160140:A:G	6.63489e-21	-4.62694e-10	-1.14484
28163800	chr17:28163800:T:G	6.61453e-21	-4.62694e-10	-1.14791
28164636	chr17:28164636:G:A	1.15294e-20	-4.62694e-10	-0.592281
28164885	chr17:28164885:A:G	3.81033e-21	-1.69947	-3.32541e-10
28165113	chr17:28165113:C:G	5.56453e-21	-4.62694e-10	-1.32077
28165239	chr17:28165239:C:T	5.67989e-21	-4.62694e-10	-1.30025
28165244	chr17:28165244:G:C	7.21901e-21	-4.62694e-10	-1.06046
28165362	chr17:28165362:G:A	6.09403e-21	-4.62694e-10	-1.22987
28165594	chr17:28165594:G:A	9.34766e-21	-4.62694e-10	-0.802055
28165848	chr17:28165848:TCTTTC:T	1.20372e-20	-4.62694e-10	-0.549181
28166219	chr17:28166219:T:A	5.56846e-21	-4.62694e-10	-1.32006
28167313	chr17:28167313:T:G	7.04489e-21	-4.62694e-10	-1.08488
28167516	chr17:28167516:A:G	6.23306e-21	-4.62694e-10	-1.20731
28169545	chr17:28169545:A:G	6.63502e-21	-4.62694e-10	-1.14482
28169770	chr17:28169770:A:G	5.55798e-21	-4.62694e-10	-1.32195
28170948	chr17:28170948:C:T	6.031e-21	-4.62694e-10	-1.24027
28171022	chr17:28171022:T:C	2.3982e-21	-2.05716	-0.105307
28171311	chr17:28171311:A:G	6.22451e-21	-4.62694e-10	-1.20869
28171565	chr17:28171565:C:T	6.23595e-21	-4.62694e-10	-1.20685
28171586	chr17:28171586:C:T	5.67033e-21	-4.62694e-10	-1.30193
28171981	chr17:28171981:A:G	6.21766e-21	-4.62694e-10	-1.20979
28173391	chr17:28173391:A:C	6.43932e-21	-4.62694e-10	-1.17476
28174134	chr17:28174134:G:A	7.43032e-21	-4.62694e-10	-1.03161
28174345	chr17:28174345:C:A	6.22949e-21	-4.62694e-10	-1.20789
28174433	chr17:28174433:C:G	6.13308e-21	-4.62694e-10	-1.22348
28174447	chr17:28174447:A:G	7.71694e-21	-4.62694e-10	-0.993763
28174865	chr17:28174865:G:A	5.7152e-21	-4.62694e-10	-1.29405
28174902	chr17:28174902:G:A	5.70331e-21	-4.62694e-10	-1.29614
28175202	chr17:28175202:T:C	5.52661e-21	-4.62694e-10	-1.32761
28175288	chr17:28175288:A:T	1.21837e-20	-4.62694e-10	-0.53708
28176869	chr17:28176869:C:T	2.04884e-21	-1.51207	-0.80784
28176930	chr17:28176930:C:T	7.08131e-21	-4.62694e-10	-1.07972
28177513	chr17:28177513:G:A	8.11407e-21	-0.943582	-3.32541e-10
28177799	chr17:28177799:C:T	6.31634e-21	-4.62694e-10	-1.19404
28178620	chr17:28178620:C:G	1.08579e-20	-4.62694e-10	-0.652292
28178729	chr17:28178729:C:T	1.17488e-20	-4.62694e-10	-0.57343
28179835	chr17:28179835:C:T	5.53099e-21	-4.62694e-10	-1.32681
28179960	chr17:28179960:T:C	6.4905e-21	-4.62694e-10	-1.16684
28181193	chr17:28181193:G:A	5.8663e-21	-4.62694e-10	-1.26796
28181227	chr17:28181227:C:T	6.56196e-21	-4.62694e-10	-1.15589
28181975	chr17:28181975:G:A	6.63921e-21	-4.62694e-10	-1.14419
28182600	chr17:28182600:T:G	9.20574e-21	-4.62694e-10	-0.817355
28182788	chr17:28182788:A:G	1.66873e-21	-1.79815	-0.726969
28182906	chr17:28182906:T:A	5.85453e-21	-4.62694e-10	-1.26997
28182955	chr17:28182955:T:C	3.89274e-21	-1.67807	-3.32541e-10
28184145	chr17:28184145:A:G	2.286e-20	-4.62694e-10	0.0922093
28184674	chr17:28184674:G:A	3.32433e-21	-1.83591	-3.32541e-10
28184777	chr17:28184777:T:A	6.67963e-21	-4.62694e-10	-1.13812
28185375	chr17:28185375:T:C	6.70181e-21	-4.62694e-10	-1.1348
28185413	chr17:28185413:G:A	5.57594e-21	-4.62694e-10	-1.31872
28186537	chr17:28186537:G:A	5.69536e-21	-1.29753	-3.32541e-10
28186622	chr17:28186622:C:CT	6.2727e-21	-4.62694e-10	-1.20097
28187362	chr17:28187362:A:G	6.70125e-21	-4.62694e-10	-1.13489
28189047	chr17:28189047:A:G	7.58945e-21	-4.62694e-10	-1.01042
28189182	chr17:28189182:G:A	1.96691e-21	-1.39119	-0.969528
28189264	chr17:28189264:G:A	7.1265e-21	-4.62694e-10	-1.07336
28189471	chr17:28189471:G:A	6.50491e-21	-4.62694e-10	-1.16462
28189599	chr17:28189599:A:G	7.7145e-21	-4.62694e-10	-0.99408
28190645	chr17:28190645:A:G	5.83547e-21	-4.62694e-10	-1.27323
28191081	chr17:28191081:C:A	7.17593e-21	-4.62694e-10	-1.06645
28191695	chr17:28191695:C:T	1.40865e-21	-1.58118	-1.11337
28191739	chr17:28191739:A:G	6.92293e-21	-4.62694e-10	-1.10234
28191766	chr17:28191766:C:A	6.67894e-21	-4.62694e-10	-1.13822
28191905	chr17:28191905:G:A	5.76435e-21	-4.62694e-10	-1.28549
28192178	chr17:28192178:C:T	1.81046e-20	1.18614	-1.32716
28193276	chr17:28193276:T:TC	7.18714e-21	-4.62694e-10	-1.06489
28193453	chr17:28193453:G:A	7.1319e-21	-4.62694e-10	-1.0726
28193508	chr17:28193508:C:T	5.99993e-21	-4.62694e-10	-1.24543
28194143	chr17:28194143:T:C	5.69676e-21	-4.62694e-10	-1.29728
28194922	chr17:28194922:CA:C	2.30289e-21	-2.20302	-3.32541e-10
28196958	chr17:28196958:A:G	5.80138e-21	-4.62694e-10	-1.27909
28197108	chr17:28197108:T:C	6.6756e-21	-4.62694e-10	-1.13872
28197455	chr17:28197455:T:C	5.90025e-21	-4.62694e-10	-1.26219
28198384	chr17:28198384:C:T	6.71965e-21	-4.62694e-10	-1.13214
28198568	chr17:28198568:A:G	5.6947e-21	-4.62694e-10	-1.29765
28198726	chr17:28198726:T:C	6.04154e-21	-4.62694e-10	-1.23852
28198969	chr17:28198969:C:G	1.22143e-20	-4.62694e-10	-0.534572
28199113	chr17:28199113:C:T	1.00448e-20	-4.62694e-10	-0.730127
28199114	chr17:28199114:G:A	1.48145e-21	-2.26296	-0.381199
28199404	chr17:28199404:A:G	6.92203e-21	-4.62694e-10	-1.10247
28199407	chr17:28199407:T:C	5.73155e-21	-4.62694e-10	-1.2912
28199979	chr17:28199979:T:C	5.81675e-21	-4.62694e-10	-1.27644
28200042	chr17:28200042:A:G	6.84417e-21	-4.62694e-10	-1.11378
28200199	chr17:28200199:T:A	6.67314e-21	-4.62694e-10	-1.13909
28200228	chr17:28200228:C:CTT	6.67894e-21	-4.62694e-10	-1.13822
28200704	chr17:28200704:G:A	7.10375e-21	-4.62694e-10	-1.07656
28200839	chr17:28200839:T:C	6.67893e-21	-4.62694e-10	-1.13822
28201022	chr17:28201022:C:T	6.66837e-21	-4.62694e-10	-1.13981
28201680	chr17:28201680:C:CA	6.67363e-21	-4.62694e-10	-1.13902
28201693	chr17:28201693:TCAC:T	1.14657e-20	-4.62694e-10	-0.597824
28201745	chr17:28201745:G:A	6.67894e-21	-4.62694e-10	-1.13822
28201973	chr17:28201973:G:A	6.42098e-21	-4.62694e-10	-1.17761
28202041	chr17:28202041:A:G	6.76448e-21	-4.62694e-10	-1.1255
28202162	chr17:28202162:A:G	6.35708e-21	-4.62694e-10	-1.18761
28202246	chr17:28202246:A:T	5.93801e-21	-4.62694e-10	-1.25581
28203250	chr17:28203250:T:G	6.47324e-21	-4.62694e-10	-1.1695
28203552	chr17:28203552:T:C	7.87824e-21	-0.206706	-0.76637
28203854	chr17:28203854:C:T	6.05119e-21	-4.62694e-10	-1.23693
28204029	chr17:28204029:C:G	5.81491e-21	-4.62694e-10	-1.27676
28204327	chr17:28204327:T:C	1.79992e-20	-0.146855	-3.32541e-10
28204491	chr17:28204491:T:C	6.20089e-21	-4.62694e-10	-1.21249
28204595	chr17:28204595:C:T	8.34556e-21	-4.62694e-10	-0.915452
28204712	chr17:28204712:A:G	7.13691e-21	-4.62694e-10	-1.0719
28205652	chr17:28205652:A:T	1.13667e-21	-1.90429	-1.00479
28206276	chr17:28206276:A:G	1.35307e-21	-1.49554	-1.23926
28206703	chr17:28206703:TG:T	5.60901e-21	-4.62694e-10	-1.31281
28206826	chr17:28206826:C:A	6.80738e-21	-4.62694e-10	-1.11917
28207005	chr17:28207005:T:G	1.09646e-20	-4.62694e-10	-0.642509
28207035	chr17:28207035:A:G	8.39847e-21	-4.62694e-10	-0.909132
28207071	chr17:28207071:G:T	6.89922e-21	-4.62694e-10	-1.10577
28207557	chr17:28207557:T:A	6.00261e-21	-4.62694e-10	-1.24499
28207783	chr17:28207783:C:A	6.37003e-21	-4.62694e-10	-1.18558
28208214	chr17:28208214:T:C	8.24413e-21	-4.62694e-10	-0.92768
28208307	chr17:28208307:C:T	5.54733e-21	-4.62694e-10	-1.32386
28208308	chr17:28208308:G:A	2.1971e-21	-2.25004	-3.32541e-10
28208331	chr17:28208331:T:C	7.04555e-21	-4.62694e-10	-1.08478
28208638	chr17:28208638:A:T	8.25774e-21	-4.62694e-10	-0.92603
28208953	chr17:28208953:A:G	1.01703e-20	-4.62694e-10	-0.717712
28209175	chr17:28209175:G:C	8.6462e-21	-4.62694e-10	-0.880061
28209967	chr17:28209967:G:A	7.50851e-21	-4.62694e-10	-1.02114
28210065	chr17:28210065:G:A	1.14203e-20	-4.62694e-10	-0.601785
28210537	chr17:28210537:T:G	1.27153e-21	-2.22939	-0.567577
28210785	chr17:28210785:T:C	7.05468e-21	-4.62694e-10	-1.08349
28211284	chr17:28211284:T:C	5.60118e-21	-4.62694e-10	-1.3142
28211334	chr17:28211334:G:A	7.97077e-22	-2.25822	-1.00577
28211432	chr17:28211432:A:C	6.951e-21	-4.62694e-10	-1.0983
28211592	chr17:28211592:G:A	5.94753e-21	-4.62694e-10	-1.25421
28211739	chr17:28211739:C:T	7.74041e-21	-4.62694e-10	-0.990726
28212411	chr17:28212411:A:G	2.17783e-21	-2.25885	-3.32541e-10
28212710	chr17:28212710:AGTTTGATGAACTCATTCT:A	5.57245e-21	-4.62694e-10	-1.31935
28212962	chr17:28212962:G:A	7.79649e-21	-4.62694e-10	-0.983507
28213006	chr17:28213006:G:C	7.79405e-21	-4.62694e-10	-0.98382
28213028	chr17:28213028:A:C	8.0647e-21	-4.62694e-10	-0.949685
28213467	chr17:28213467:A:G	7.07826e-21	-4.62694e-10	-1.08015
28213763	chr17:28213763:T:A	6.48471e-21	-4.62694e-10	-1.16773
28214330	chr17:28214330:T:C	6.39237e-21	-4.62694e-10	-1.18208
28214455	chr17:28214455:A:G	3.94971e-21	-1.66354	-3.32541e-10
28214626	chr17:28214626:G:T	5.5367e-21	-4.62694e-10	-1.32578
28215100	chr17:28215100:T:C	5.97827e-20	-4.62694e-10	1.05354
28215724	chr17:28215724:G:A	6.67828e-21	-4.62694e-10	-1.13832
28215748	chr17:28215748:CAGA:C	1.196e-21	-1.60367	-1.25453
28217183	chr17:28217183:T:C	6.63328e-21	-1.14508	-3.32541e-10
28217275	chr17:28217275:C:G	2.68977e-20	-4.62694e-10	0.25486
28217995	chr17:28217995:T:C	6.66401e-21	-4.62694e-10	-1.14046
28218236	chr17:28218236:C:T	6.10389e-21	-4.62694e-10	-1.22826
28218434	chr17:28218434:CA:C	6.64144e-21	-4.62694e-10	-1.14385
28218462	chr17:28218462:C:A	8.37524e-22	-1.99708	-1.2174
28218650	chr17:28218650:G:T	1.86958e-20	1.21222	-1.3211
28218694	chr17:28218694:A:G	5.59537e-21	-4.62694e-10	-1.31524
28218879	chr17:28218879:G:A	6.59027e-21	-4.62694e-10	-1.15159
28219727	chr17:28219727:T:C	7.91936e-21	-4.62694e-10	-0.967871
28220701	chr17:28220701:G:A	2.0426e-21	-2.19786	-0.125102
28221263	chr17:28221263:A:G	6.56221e-21	-4.62694e-10	-1.15585
28221752	chr17:28221752:G:T	5.71582e-21	-4.62694e-10	-1.29394
28221992	chr17:28221992:G:A	1.94215e-20	-4.62694e-10	-0.0708019
28222064	chr17:28222064:A:G	6.68062e-21	-4.62694e-10	-1.13797
28222378	chr17:28222378:C:G	6.56195e-21	-4.62694e-10	-1.15589
28222826	chr17:28222826:TC:T	1.35353e-20	-4.62694e-10	-0.431881
28222969	chr17:28222969:A:G	6.75198e-21	-4.62694e-10	-1.12735
28225601	chr17:28225601:A:G	5.91721e-21	-4.62694e-10	-1.25932
28226187	chr17:28226187:G:A	7.86922e-21	-4.62694e-10	-0.974223
28227381	chr17:28227381:G:A	7.86922e-21	-4.62694e-10	-0.974223
28227548	chr17:28227548:G:A	6.59412e-21	-4.62694e-10	-1.151
28227749	chr17:28227749:C:T	1.24442e-21	-1.63422	-1.18429
28227772	chr17:28227772:C:G	8.06068e-21	-4.62694e-10	-0.950184
28228324	chr17:28228324:T:G	5.85281e-21	-4.62694e-10	-1.27026
28228944	chr17:28228944:T:C	1.52783e-21	-1.6645	-0.948829
28229519	chr17:28229519:A:G	7.36207e-21	-4.62694e-10	-1.04084
28229612	chr17:28229612:G:C	8.81245e-21	-4.62694e-10	-0.861015
28229916	chr17:28229916:C:G	3.54119e-21	-0.943681	-0.829037
28230149	chr17:28230149:T:C	6.74658e-21	-4.62694e-10	-1.12815
28230227	chr17:28230227:C:G	7.01784e-21	-4.62694e-10	-1.08873
28230298	chr17:28230298:T:G	8.90767e-21	-4.62694e-10	-0.850269
28230728	chr17:28230728:T:G	5.84137e-21	-4.62694e-10	-1.27222
28230751	chr17:28230751:C:G	9.33596e-22	-2.26296	-0.842937
28230843	chr17:28230843:T:C	4.89194e-21	-1.88157	0.43198
28230963	chr17:28230963:G:T	6.47893e-21	-4.62694e-10	-1.16863
28230998	chr17:28230998:G:A	7.36768e-21	-4.62694e-10	-1.04008
28231396	chr17:28231396:A:C	1.92169e-21	-1.96494	-0.419039
28232201	chr17:28232201:AG:A	5.59013e-21	-4.62694e-10	-1.31618
28232265	chr17:28232265:G:A	6.46724e-21	-4.62694e-10	-1.17043
28232527	chr17:28232527:T:G	2.31061e-21	-2.19967	-3.32541e-10
28232599	chr17:28232599:CAT:C	2.3657e-21	-0.898465	-1.27764
28232714	chr17:28232714:G:A	1.29446e-21	-2.22418	-0.55491
28232838	chr17:28232838:G:C	3.65869e-21	-2.20062	0.460548
28232860	chr17:28232860:C:A	5.75127e-21	-4.62694e-10	-1.28776
28233411	chr17:28233411:G:A	5.52939e-21	-4.62694e-10	-1.3271
28234614	chr17:28234614:C:T	1.31405e-20	-4.62694e-10	-0.461481
28234856	chr17:28234856:C:G	5.5435e-21	-4.62694e-10	-1.32456
28235138	chr17:28235138:A:G	5.55442e-21	-4.62694e-10	-1.32259
28235156	chr17:28235156:A:G	1.12202e-21	-2.06772	-0.85433
28235459	chr17:28235459:T:C	6.76669e-21	-4.62694e-10	-1.12517
28235501	chr17:28235501:C:G	5.55181e-21	-4.62694e-10	-1.32306
28236035	chr17:28236035:A:G	5.52928e-21	-4.62694e-10	-1.32712
28236535	chr17:28236535:G:A	2.22159e-21	-2.23896	-3.32541e-10
28236660	chr17:28236660:T:C	1.26091e-20	-4.62694e-10	-0.502763
28236974	chr17:28236974:C:T	5.5787e-21	-4.62694e-10	-1.31823
28237314	chr17:28237314:C:G	6.50736e-21	-4.62694e-10	-1.16425
28237338	chr17:28237338:G:C	1.5674e-20	-4.62694e-10	-0.285176
28237657	chr17:28237657:A:T	1.08055e-21	-1.94342	-1.01629
28239010	chr17:28239010:G:C	9.59807e-22	-1.75303	-1.32518
28239193	chr17:28239193:G:A	9.37953e-21	-0.798652	-3.32541e-10
28239219	chr17:28239219:A:T	8.99094e-22	-1.95444	-1.18911
28239284	chr17:28239284:G:A	2.20023e-21	-2.24862	-3.32541e-10
28239302	chr17:28239302:G:A	1.50501e-21	-1.87839	-0.749992
28239348	chr17:28239348:G:A	2.89795e-20	-4.62694e-10	0.329409
28239655	chr17:28239655:A:G	8.88027e-22	-1.87598	-1.27995
28240029	chr17:28240029:G:A	8.94056e-22	-1.87676	-1.27241
28241876	chr17:28241876:A:T	7.99222e-22	-1.94148	-1.31981
28242194	chr17:28242194:C:T	6.22827e-21	-4.62694e-10	-1.20808
28242250	chr17:28242250:A:C	6.72157e-21	-4.62694e-10	-1.13186
28242526	chr17:28242526:G:A	2.45692e-20	1.49142	-1.32711
28242549	chr17:28242549:C:T	5.60666e-21	-4.62694e-10	-1.31323
28243102	chr17:28243102:T:C	1.96283e-20	-4.62694e-10	-0.0602073
28243239	chr17:28243239:C:T	7.02296e-21	-4.62694e-10	-1.088
28243574	chr17:28243574:C:T	2.89645e-20	-4.62694e-10	0.32889
28244288	chr17:28244288:C:T	1.17519e-21	-1.85881	-1.01694
28244579	chr17:28244579:G:A	3.24724e-21	-1.85937	-3.32541e-10
28244819	chr17:28244819:T:C	6.98783e-21	-4.62694e-10	-1.09301
28247274	chr17:28247274:G:A	5.54634e-21	-4.62694e-10	-1.32404
28247721	chr17:28247721:AAGCCCCATCTCC:A	7.44867e-21	-4.62694e-10	-1.02915
28247794	chr17:28247794:G:A	1.10073e-20	0.259738	-0.898362
28248354	chr17:28248354:G:A	9.9323e-22	-1.77904	-1.26493
28249946	chr17:28249946:T:C	5.52545e-21	-4.62694e-10	-1.32782
28250126	chr17:28250126:A:G	8.74446e-21	-4.62694e-10	-0.868762
28251133	chr17:28251133:T:C	9.07006e-22	-1.86786	-1.26693
28252107	chr17:28252107:T:C	8.79351e-22	-1.99272	-1.17303
28253020	chr17:28253020:A:G	1.09895e-20	-4.62694e-10	-0.640241
28253194	chr17:28253194:C:A	7.49784e-22	-1.9962	-1.32895
28253262	chr17:28253262:G:A	1.34896e-20	-4.62694e-10	-0.435265
28253473	chr17:28253473:C:T	1.55932e-20	-4.62694e-10	-0.290346
28253690	chr17:28253690:G:A	5.90789e-21	-4.62694e-10	-1.26089
28254379	chr17:28254379:T:C	6.16586e-21	-4.62694e-10	-1.21815
28256607	chr17:28256607:C:T	1.76508e-20	-4.62694e-10	-0.166399
28257661	chr17:28257661:G:A	6.668e-22	-2.18518	-1.25727
28259043	chr17:28259043:C:T	6.67187e-21	-4.62694e-10	-1.13928
28260092	chr17:28260092:A:G	6.42178e-21	-4.62694e-10	-1.17749
28261947	chr17:28261947:A:C	6.20096e-21	-4.62694e-10	-1.21248
28263530	chr17:28263530:G:A	5.55474e-21	-4.62694e-10	-1.32253
28264235	chr17:28264235:A:C	7.8684e-21	-4.62694e-10	-0.974327
28264523	chr17:28264523:A:C	1.86161e-19	2.18943	-3.32541e-10
28265655	chr17:28265655:G:T	6.02927e-22	-2.22429	-1.31885
28266770	chr17:28266770:C:T	7.56096e-21	-4.62694e-10	-1.01418
28266849	chr17:28266849:C:A	5.64033e-21	-4.62694e-10	-1.30724
28267614	chr17:28267614:T:G	1.57104e-21	-1.33578	-1.24966
28267728	chr17:28267728:A:C	6.04686e-21	-4.62694e-10	-1.23764
28268079	chr17:28268079:T:G	5.87805e-21	-4.62694e-10	-1.26596
28269102	chr17:28269102:C:T	8.85385e-22	-2.11214	-1.04677
28270327	chr17:28270327:T:C	7.35578e-21	-4.62694e-10	-1.0417
28271549	chr17:28271549:G:C	2.96193e-21	-1.95134	-3.32541e-10
28272538	chr17:28272538:G:A	5.64574e-21	-4.62694e-10	-1.30628
28273618	chr17:28273618:G:A	8.36135e-22	-1.95355	-1.2626
28273904	chr17:28273904:A:G	2.22731e-20	-4.62694e-10	0.0661967
28275170	chr17:28275170:G:A	6.03771e-21	-4.62694e-10	-1.23916
28275301	chr17:28275301:C:T	1.09441e-20	-4.62694e-10	-0.644377
28276003	chr17:28276003:T:C	8.33895e-21	-4.62694e-10	-0.916244
28276111	chr17:28276111:G:C	5.53282e-21	-4.62694e-10	-1.32648
28276448	chr17:28276448:C:T	5.68311e-21	-4.62694e-10	-1.29968
28277071	chr17:28277071:G:A	4.06056e-20	-4.62694e-10	0.666725
28277074	chr17:28277074:G:A	5.89535e-21	-4.62694e-10	-1.26302
28277449	chr17:28277449:T:C	2.36967e-21	-2.17443	-3.32541e-10
28278364	chr17:28278364:A:G	6.3537e-21	-4.62694e-10	-1.18814
28278851	chr17:28278851:T:C	4.68307e-21	-1.49323	-3.32541e-10
28279534	chr17:28279534:T:C	6.43148e-21	-4.62694e-10	-1.17598
28280694	chr17:28280694:T:C	7.11586e-22	-2.11933	-1.25811
28281271	chr17:28281271:A:G	6.35496e-21	-4.62694e-10	-1.18795
28281654	chr17:28281654:A:G	1.61767e-20	1.02213	-1.27574
28282102	chr17:28282102:C:T	1.63305e-20	-0.244147	-3.32541e-10
28282436	chr17:28282436:C:T	5.53596e-21	-4.62694e-10	-1.32592
28282716	chr17:28282716:A:G	5.95697e-21	-4.62694e-10	-1.25262
28283194	chr17:28283194:C:T	6.54187e-22	-2.13598	-1.32556
28283226	chr17:28283226:C:T	1.14455e-21	-1.76186	-1.14031
28283311	chr17:28283311:C:T	5.56236e-21	-4.62694e-10	-1.32116
28283487	chr17:28283487:T:C	2.14417e-21	-0.994507	-1.27992
28283754	chr17:28283754:A:G	5.95745e-21	-4.62694e-10	-1.25254
28284043	chr17:28284043:C:T	9.23068e-21	-4.62694e-10	-0.814648
28284248	chr17:28284248:T:C	8.87219e-21	-4.62694e-10	-0.85426
28284468	chr17:28284468:T:C	3.64505e-19	2.86136	-3.32541e-10
28284977	chr17:28284977:C:T	2.65589e-21	-2.0604	-3.32541e-10
28285519	chr17:28285519:G:A	6.55737e-21	-1.15659	-3.32541e-10
28285591	chr17:28285591:T:C	7.6316e-20	2.45581	-1.1581
28285970	chr17:28285970:C:T	5.63968e-20	2.32158	-1.32635
28286213	chr17:28286213:C:G	5.53162e-21	-4.62694e-10	-1.3267
28286528	chr17:28286528:G:A	8.48392e-22	-1.8871	-1.3145
28286650	chr17:28286650:C:T	1.21619e-20	-4.62694e-10	-0.538872
28286814	chr17:28286814:C:T	5.58018e-21	-4.62694e-10	-1.31796
28287225	chr17:28287225:G:T	7.23683e-21	-4.62694e-10	-1.058
28287322	chr17:28287322:T:C	6.81752e-21	-4.62694e-10	-1.11769
28287816	chr17:28287816:G:A	6.36143e-21	-4.62694e-10	-1.18693
28289197	chr17:28289197:T:C	2.54143e-20	-4.62694e-10	0.198131
28290843	chr17:28290843:A:C	6.85102e-21	-4.62694e-10	-1.11278
28291761	chr17:28291761:C:T	6.53414e-21	-4.62694e-10	-1.16014
28292157	chr17:28292157:A:G	5.56138e-21	-4.62694e-10	-1.32134
28292763	chr17:28292763:C:T	7.36447e-22	-2.01983	-1.32327
28293459	chr17:28293459:A:T	6.86017e-21	-4.62694e-10	-1.11145
28294105	chr17:28294105:T:TA	6.85887e-21	-4.62694e-10	-1.11164
28294599	chr17:28294599:T:TGATTGTACTTTAAAGTCTCTGATGCTTA	8.68399e-21	-4.62694e-10	-0.8757
28294913	chr17:28294913:C:G	7.28177e-21	-4.62694e-10	-1.05181
28295089	chr17:28295089:G:A	1.26945e-21	-1.77292	-1.02568
28295206	chr17:28295206:A:G	6.85589e-21	-4.62694e-10	-1.11207
28296741	chr17:28296741:C:T	1.13525e-20	-4.62694e-10	-0.607746
28296746	chr17:28296746:C:A	1.69559e-21	-1.76688	-0.742265
28296747	chr17:28296747:C:T	2.54792e-21	-2.1019	-3.32541e-10
28297165	chr17:28297165:C:T	7.45775e-22	-2.09931	-1.23121
28297315	chr17:28297315:A:C	1.17524e-21	-1.69057	-1.18514
28298292	chr17:28298292:T:C	5.9678e-21	-4.62694e-10	-1.2508
28299140	chr17:28299140:A:C	1.46559e-19	1.95025	-3.32541e-10
28299145	chr17:28299145:A:AT	6.84189e-21	-4.62694e-10	-1.11412
28299859	chr17:28299859:A:G	6.81378e-21	-4.62694e-10	-1.11823
28300286	chr17:28300286:G:T	7.92737e-21	-4.62694e-10	-0.96686
28300838	chr17:28300838:C:A	9.84839e-22	-1.7278	-1.32466
28303453	chr17:28303453:C:T	9.21138e-22	-1.79562	-1.3237
28304297	chr17:28304297:G:A	6.49891e-21	-4.62694e-10	-1.16555
28304310	chr17:28304310:C:A	5.43638e-20	2.21284	-1.25433
28304313	chr17:28304313:C:A	9.15014e-21	-4.62694e-10	-0.823412
28304319	chr17:28304319:C:A	6.2686e-21	-4.62694e-10	-1.20163
28305072	chr17:28305072:G:T	5.5778e-21	-4.62694e-10	-1.31839
28305557	chr17:28305557:T:C	6.58818e-21	-4.62694e-10	-1.1519
28306582	chr17:28306582:G:A	9.60676e-21	-4.62694e-10	-0.774715
28306590	chr17:28306590:C:T	3.58476e-20	1.67065	-1.12856
28307072	chr17:28307072:C:G	7.63907e-21	-4.62694e-10	-1.00391
28307130	chr17:28307130:T:C	9.25682e-22	-1.79139	-1.32302
28307669	chr17:28307669:C:T	3.75091e-21	-1.71518	-3.32541e-10
28307823	chr17:28307823:C:T	5.52359e-21	-4.62694e-10	-1.32815
28308375	chr17:28308375:G:A	7.33497e-21	-4.62694e-10	-1.04453
28310058	chr17:28310058:C:T	7.29451e-21	-4.62694e-10	-1.05006
28310241	chr17:28310241:C:T	1.53403e-21	-1.29407	-1.31521
28311355	chr17:28311355:G:A	3.80491e-21	-1.70089	-3.32541e-10
28311744	chr17:28311744:C:T	5.52128e-21	-4.62694e-10	-1.32857
28312399	chr17:28312399:A:G	6.92042e-21	-4.62694e-10	-1.10271
28312825	chr17:28312825:C:G	7.01725e-21	-4.62694e-10	-1.08881
28313186	chr17:28313186:C:T	1.63123e-21	-1.79752	-0.750331
28314230	chr17:28314230:C:T	6.40029e-21	-4.62694e-10	-1.18084
28314492	chr17:28314492:T:C	5.94488e-21	-4.62694e-10	-1.25465
28315150	chr17:28315150:T:G	6.25651e-21	-4.62694e-10	-1.20356
28315788	chr17:28315788:C:T	5.74274e-21	-4.62694e-10	-1.28925
28315803	chr17:28315803:T:C	7.29486e-21	-4.62694e-10	-1.05001
28316019	chr17:28316019:C:G	7.03385e-21	-4.62694e-10	-1.08645
28316586	chr17:28316586:G:C	7.45353e-21	-4.62694e-10	-1.02849
28317123	chr17:28317123:C:T	5.73105e-21	-4.62694e-10	-1.29128
28317282	chr17:28317282:C:T	3.19662e-20	1.67254	-1.24504
28317642	chr17:28317642:C:T	1.5385e-19	3.32571	-1.32691
28317678	chr17:28317678:A:G	5.66889e-21	-4.62694e-10	-1.30219
28318007	chr17:28318007:G:A	8.13286e-22	-2.08938	-1.15447
28318534	chr17:28318534:G:C	7.22551e-22	-2.10658	-1.25557
28319471	chr17:28319471:T:C	6.69701e-21	-4.62694e-10	-1.13552
28319934	chr17:28319934:T:A	6.05547e-21	-4.62694e-10	-1.23622
28319947	chr17:28319947:A:G	5.81899e-21	-4.62694e-10	-1.27605
28320076	chr17:28320076:TGAG:T	5.69036e-21	-4.62694e-10	-1.29841
28320344	chr17:28320344:G:A	5.21187e-20	0.916343	-3.32541e-10
28320984	chr17:28320984:C:T	9.34781e-22	-1.99884	-1.10578
28321020	chr17:28321020:G:A	5.84992e-21	-4.62694e-10	-1.27075
28321536	chr17:28321536:A:G	8.42143e-22	-1.93057	-1.27841
28321923	chr17:28321923:C:T	1.33075e-20	-4.62694e-10	-0.448856
28322028	chr17:28322028:C:G	1.3317e-20	-4.62694e-10	-0.44814
28322232	chr17:28322232:T:C	8.54286e-21	-4.62694e-10	-0.892086
28322495	chr17:28322495:C:T	4.41284e-20	-4.62694e-10	0.749922
28323019	chr17:28323019:C:T	2.37384e-21	-2.17267	-3.32541e-10
28323555	chr17:28323555:C:T	1.34624e-20	-4.62694e-10	-0.43728
28323619	chr17:28323619:A:G	5.88673e-21	-4.62694e-10	-1.26448
28325150	chr17:28325150:G:A	6.05676e-21	-4.62694e-10	-1.23601
28325981	chr17:28325981:C:T	8.66535e-20	2.69387	-1.26913
28326181	chr17:28326181:T:C	8.62664e-22	-1.96435	-1.22056
28327546	chr17:28327546:G:C	8.23761e-21	-4.62694e-10	-0.928471
28327965	chr17:28327965:A:C	9.17239e-22	-2.0567	-1.06686
28328421	chr17:28328421:A:G	6.19059e-21	-4.62694e-10	-1.21415
28328682	chr17:28328682:T:C	5.55158e-21	-4.62694e-10	-1.3231
28328852	chr17:28328852:GAAGA:G	1.87962e-21	-1.64756	-0.758554
28329877	chr17:28329877:A:G	1.67491e-20	-0.218835	-3.32541e-10
28330046	chr17:28330046:G:A	2.19261e-21	-2.25209	-3.32541e-10
28331136	chr17:28331136:A:G	2.48587e-21	-1.98931	-0.137247
28331550	chr17:28331550:A:G	5.51813e-21	-4.62694e-10	-1.32914
28331632	chr17:28331632:G:A	8.48343e-22	-1.95928	-1.24237
28331653	chr17:28331653:C:T	4.24265e-21	-1.59199	-3.32541e-10
28331654	chr17:28331654:G:A	1.1035e-20	-4.62694e-10	-0.636112
28332130	chr17:28332130:CCT:C	5.51871e-21	-4.62694e-10	-1.32904
28332263	chr17:28332263:A:T	9.89871e-21	-4.62694e-10	-0.744777
28332423	chr17:28332423:G:A	6.02554e-21	-4.62694e-10	-1.24117
28333454	chr17:28333454:C:T	2.2609e-21	-2.22142	-3.32541e-10
28333520	chr17:28333520:T:C	5.94328e-21	-4.62694e-10	-1.25492
28334133	chr17:28334133:G:A	7.8942e-21	-0.971054	-3.32541e-10
28334149	chr17:28334149:C:A	7.85758e-21	-4.62694e-10	-0.975703
28335953	chr17:28335953:C:T	9.43525e-21	-4.62694e-10	-0.792728
28337189	chr17:28337189:G:A	1.41493e-21	-1.95202	-0.738077
28337278	chr17:28337278:G:A	5.51899e-21	-4.62694e-10	-1.32899
28337780	chr17:28337780:T:C	4.17138e-20	1.81829	-1.12465
28337941	chr17:28337941:A:G	5.86539e-21	-4.62694e-10	-1.26811
28337961	chr17:28337961:A:C	1.16543e-20	-4.62694e-10	-0.581508
28338473	chr17:28338473:GGAAGCCCCAGCC:G	9.70517e-22	-1.9083	-1.15881
28338742	chr17:28338742:C:A	2.98378e-21	-0.742858	-1.20113
28338956	chr17:28338956:C:T	1.6603e-21	-1.94115	-0.589037
28339350	chr17:28339350:G:T	5.66882e-21	-4.62694e-10	-1.3022
28339365	chr17:28339365:G:C	5.52912e-21	-4.62694e-10	-1.32715
28339821	chr17:28339821:T:C	5.64019e-21	-4.62694e-10	-1.30726
28339858	chr17:28339858:G:A	5.69714e-21	-4.62694e-10	-1.29722
28339920	chr17:28339920:G:A	5.64793e-21	-4.62694e-10	-1.30589
28340075	chr17:28340075:G:A	2.22682e-21	-2.23661	-3.32541e-10
28340200	chr17:28340200:C:T	8.88777e-20	2.67884	-1.22876
28341534	chr17:28341534:C:T	1.33944e-21	-2.01535	-0.729573
28342060	chr17:28342060:T:C	1.97772e-20	-0.0526496	-3.32541e-10
28342240	chr17:28342240:T:G	9.38922e-21	-4.62694e-10	-0.797619
28342744	chr17:28342744:T:C	6.14554e-21	-4.62694e-10	-1.22146
28342851	chr17:28342851:T:TA	5.91377e-21	-4.62694e-10	-1.2599
28343074	chr17:28343074:C:A	6.2355e-21	-4.62694e-10	-1.20692
28343162	chr17:28343162:A:G	5.74732e-21	-4.62694e-10	-1.28845
28343272	chr17:28343272:G:C	5.53474e-21	-4.62694e-10	-1.32614
28343601	chr17:28343601:G:A	1.69972e-19	3.01321	-0.914764
28343607	chr17:28343607:C:T	5.61614e-21	-4.62694e-10	-1.31154
28343689	chr17:28343689:C:G	3.23984e-21	-1.86166	-3.32541e-10
28343983	chr17:28343983:C:T	5.63085e-21	-4.62694e-10	-1.30892
28344174	chr17:28344174:G:T	9.90639e-22	-1.79428	-1.25231
28344307	chr17:28344307:G:A	5.62571e-21	-4.62694e-10	-1.30983
28344800	chr17:28344800:T:C	5.79472e-21	-4.62694e-10	-1.28023
28344995	chr17:28344995:C:T	5.57282e-21	-4.62694e-10	-1.31928
28345239	chr17:28345239:T:C	5.69554e-21	-4.62694e-10	-1.2975
28345730	chr17:28345730:G:C	5.61674e-21	-4.62694e-10	-1.31143
28345884	chr17:28345884:G:A	1.36697e-20	-4.62694e-10	-0.422001
28346073	chr17:28346073:T:C	9.72926e-21	-4.62694e-10	-0.762044
28346156	chr17:28346156:A:G	8.04289e-21	-4.62694e-10	-0.952394
28346290	chr17:28346290:A:T	1.06773e-21	-1.81467	-1.15698
28346338	chr17:28346338:A:G	5.61837e-21	-4.62694e-10	-1.31114
28346865	chr17:28346865:G:A	6.52334e-21	-4.62694e-10	-1.16179
28347068	chr17:28347068:G:A	6.29563e-21	-4.62694e-10	-1.19733
28347105	chr17:28347105:TAGCCAGGTCGTA:T	8.97063e-22	-1.84807	-1.29774
28347125	chr17:28347125:CTG:C	1.10023e-21	-1.76135	-1.18031
28347726	chr17:28347726:G:A	6.2355e-21	-4.62694e-10	-1.20692
28347735	chr17:28347735:G:A	5.62412e-21	-4.62694e-10	-1.31012
28348080	chr17:28348080:C:T	5.59759e-21	-4.62694e-10	-1.31485
28348446	chr17:28348446:A:T	5.57605e-21	-4.62694e-10	-1.3187
28348502	chr17:28348502:G:C	5.57728e-21	-4.62694e-10	-1.31848
28349109	chr17:28349109:C:T	1.02296e-19	2.43762	-0.846925
28349133	chr17:28349133:C:T	5.57851e-21	-4.62694e-10	-1.31826
28349157	chr17:28349157:T:C	5.58023e-21	-4.62694e-10	-1.31795
28349704	chr17:28349704:C:T	9.21491e-21	-4.62694e-10	-0.816359
28349905	chr17:28349905:T:C	1.89209e-21	-1.5406	-0.858895
28350117	chr17:28350117:A:G	5.59988e-21	-4.62694e-10	-1.31444
28350681	chr17:28350681:T:C	5.52076e-21	-4.62694e-10	-1.32867
28350926	chr17:28350926:G:A	5.57844e-21	-4.62694e-10	-1.31827
28351102	chr17:28351102:C:T	5.97292e-21	-4.62694e-10	-1.24995
28351252	chr17:28351252:G:A	5.55499e-21	-4.62694e-10	-1.32248
28351360	chr17:28351360:T:C	1.1558e-21	-1.72821	-1.16418
28351402	chr17:28351402:A:T	2.18297e-21	-2.25649	-3.32541e-10
28351592	chr17:28351592:G:A	7.57096e-21	-4.62694e-10	-1.01286
28351837	chr17:28351837:T:C	5.5796e-21	-4.62694e-10	-1.31806
28352032	chr17:28352032:G:A	5.67753e-21	-4.62694e-10	-1.30067
28352424	chr17:28352424:A:G	5.54909e-21	-4.62694e-10	-1.32355
28352988	chr17:28352988:G:C	5.57697e-21	-4.62694e-10	-1.31854
28353596	chr17:28353596:C:T	5.80559e-21	-4.62694e-10	-1.27836
28353795	chr17:28353795:T:C	5.53843e-21	-4.62694e-10	-1.32547
28353923	chr17:28353923:C:T	5.57851e-21	-4.62694e-10	-1.31826
28354214	chr17:28354214:A:G	8.98821e-21	-4.62694e-10	-0.841267
28354399	chr17:28354399:G:A	5.65011e-21	-4.62694e-10	-1.30551
28354401	chr17:28354401:C:T	2.31819e-21	-2.1964	-3.32541e-10
28354837	chr17:28354837:C:T	6.37002e-21	-4.62694e-10	-1.18558
28354990	chr17:28354990:C:G	5.5185e-21	-4.62694e-10	-1.32908
28355512	chr17:28355512:T:C	5.55278e-21	-4.62694e-10	-1.32288
28355526	chr17:28355526:A:G	5.56793e-21	-4.62694e-10	-1.32016
28356103	chr17:28356103:T:C	9.10487e-21	-4.62694e-10	-0.828372
28357155	chr17:28357155:T:A	1.63782e-21	-1.85803	-0.685787
28357921	chr17:28357921:C:T	5.55554e-21	-4.62694e-10	-1.32239
28357991	chr17:28357991:T:C	5.53659e-21	-4.62694e-10	-1.3258
28358099	chr17:28358099:C:T	9.44466e-21	-4.62694e-10	-0.791732
28358225	chr17:28358225:G:A	5.54124e-21	-4.62694e-10	-1.32496
28358729	chr17:28358729:G:C	5.53146e-21	-4.62694e-10	-1.32673
28358960	chr17:28358960:T:C	9.4082e-21	-4.62694e-10	-0.7956
28359393	chr17:28359393:G:A	2.27843e-21	-2.21369	-3.32541e-10
28359422	chr17:28359422:A:G	4.95751e-21	-1.43628	-3.32541e-10
28359462	chr17:28359462:G:C	5.54117e-21	-4.62694e-10	-1.32498
28359529	chr17:28359529:G:A	2.41973e-21	-2.15353	-3.32541e-10
28359734	chr17:28359734:G:A	5.68582e-21	-4.62694e-10	-1.29921
28359742	chr17:28359742:A:G	5.54338e-21	-4.62694e-10	-1.32458
28359901	chr17:28359901:G:A	7.50282e-21	-4.62694e-10	-1.0219
28360128	chr17:28360128:A:G	5.5175e-21	-4.62694e-10	-1.32926
28360188	chr17:28360188:G:A	5.56691e-21	-4.62694e-10	-1.32034
28360295	chr17:28360295:C:A	8.33565e-20	-4.62694e-10	1.38595
28360598	chr17:28360598:A:G	5.53353e-21	-4.62694e-10	-1.32636
28361043	chr17:28361043:C:T	4.37716e-21	-1.56078	-3.32541e-10
28361051	chr17:28361051:C:G	1.36485e-20	-4.62694e-10	-0.423552
28361086	chr17:28361086:CATT:C	5.54143e-21	-4.62694e-10	-1.32493
28361256	chr17:28361256:G:T	5.54124e-21	-4.62694e-10	-1.32496
28361427	chr17:28361427:G:A	5.52863e-21	-4.62694e-10	-1.32724
28361641	chr17:28361641:G:A	1.54759e-19	2.88562	-0.880929
28362478	chr17:28362478:A:T	8.9035e-21	-4.62694e-10	-0.850737
28362619	chr17:28362619:A:G	2.23577e-21	-2.23259	-3.32541e-10
28362646	chr17:28362646:G:A	5.51765e-21	-4.62694e-10	-1.32923
28362690	chr17:28362690:C:G	2.68069e-21	-0.925825	-1.12528
28363411	chr17:28363411:G:A	6.6455e-21	-4.62694e-10	-1.14324
28363733	chr17:28363733:G:A	5.57419e-21	-4.62694e-10	-1.31903
28364002	chr17:28364002:C:G	5.60332e-21	-4.62694e-10	-1.31382
28364561	chr17:28364561:A:T	5.86674e-21	-4.62694e-10	-1.26788
28364630	chr17:28364630:A:G	5.5312e-21	-4.62694e-10	-1.32678
28364738	chr17:28364738:G:C	1.19547e-21	-1.71797	-1.14068
28364894	chr17:28364894:T:C	1.06816e-21	-1.80309	-1.16815
28365056	chr17:28365056:C:T	5.54124e-21	-4.62694e-10	-1.32496
28365551	chr17:28365551:GC:G	7.44792e-21	-4.62694e-10	-1.02925
28365594	chr17:28365594:G:T	2.41502e-21	-2.15547	-3.32541e-10
28366125	chr17:28366125:C:T	5.58599e-21	-4.62694e-10	-1.31692
28366191	chr17:28366191:C:T	5.64936e-21	-4.62694e-10	-1.30564
28366237	chr17:28366237:C:T	3.29217e-20	1.46405	-1.0071
28366377	chr17:28366377:A:G	5.66662e-21	-4.62694e-10	-1.30259
28366697	chr17:28366697:G:A	5.55756e-21	-4.62694e-10	-1.32202
28366766	chr17:28366766:A:G	5.86485e-21	-4.62694e-10	-1.2682
28366825	chr17:28366825:G:A	2.6617e-21	-2.05822	-3.32541e-10
28366935	chr17:28366935:A:G	9.62166e-21	-4.62694e-10	-0.773164
28367075	chr17:28367075:T:C	5.56677e-21	-4.62694e-10	-1.32037
28367275	chr17:28367275:A:G	1.06064e-21	-1.81296	-1.16534
28367308	chr17:28367308:G:A	5.56677e-21	-4.62694e-10	-1.32037
28367462	chr17:28367462:A:G	1.12937e-21	-1.77944	-1.13608
28367507	chr17:28367507:C:T	5.82599e-21	-4.62694e-10	-1.27485
28367640	chr17:28367640:G:A	1.13533e-21	-1.73909	-1.17116
28367840	chr17:28367840:G:A	3.14557e-19	3.62501	-0.911022
28368446	chr17:28368446:G:A	2.30447e-21	-2.20233	-3.32541e-10
28368811	chr17:28368811:A:G	2.20358e-20	1.17856	-1.12307
28369456	chr17:28369456:A:G	1.06887e-21	-1.82682	-1.14376
28369461	chr17:28369461:C:T	1.12466e-21	-1.85825	-1.06145
28370542	chr17:28370542:C:G	5.51763e-21	-4.62694e-10	-1.32923
28371449	chr17:28371449:T:C	1.0121e-21	-1.93584	-1.08931
28371575	chr17:28371575:CCCGGGGACCACTGCTCCTCCGGGGCGTGGCTGCAGGAGGCTGGAGGAGCCCCGCGGGACCCAGAGGCGGGGCGTCGG:C	1.24244e-21	-1.87543	-0.944679
28371952	chr17:28371952:G:A	6.63259e-21	-4.62694e-10	-1.14519
28371968	chr17:28371968:A:G	7.83528e-21	-4.62694e-10	-0.978545
28373451	chr17:28373451:G:A	4.16931e-20	1.81696	-1.1238
28374084	chr17:28374084:T:G	3.96294e-21	-1.66019	-3.32541e-10
28374424	chr17:28374424:C:T	2.2464e-21	-2.22785	-3.32541e-10
28374838	chr17:28374838:G:A	9.10332e-21	-4.62694e-10	-0.828542
28374905	chr17:28374905:G:A	7.93309e-21	-4.62694e-10	-0.966138
28375442	chr17:28375442:C:CA	1.10953e-21	-1.78306	-1.15019
28375451	chr17:28375451:A:C	5.53308e-21	-4.62694e-10	-1.32644
28375832	chr17:28375832:A:C	1.14163e-21	-1.83573	-1.06899
28375940	chr17:28375940:C:T	7.87774e-21	-4.62694e-10	-0.97314
28376278	chr17:28376278:G:A	5.52661e-21	-4.62694e-10	-1.32761
28376663	chr17:28376663:T:A	1.2318e-19	2.68186	-0.905394
28377264	chr17:28377264:C:A	9.60179e-22	-1.86465	-1.21317
28377573	chr17:28377573:G:A	9.83348e-22	-1.84855	-1.20542
28377810	chr17:28377810:A:G	1.01743e-21	-1.83219	-1.18771
28379590	chr17:28379590:G:A	8.18997e-21	-0.934271	-3.32541e-10
28379927	chr17:28379927:G:T	1.0976e-19	2.69663	-1.03552
28381056	chr17:28381056:A:G	1.0359e-21	-1.82619	-1.17572
28382426	chr17:28382426:G:A	1.00766e-21	-1.856	-1.17355
28382894	chr17:28382894:A:G	9.03753e-22	-1.91399	-1.22439
28383292	chr17:28383292:G:T	8.54232e-22	-1.92514	-1.26959
28383512	chr17:28383512:G:A	5.57257e-21	-4.62694e-10	-1.31933
28383551	chr17:28383551:G:A	7.08409e-21	0.102766	-1.1821
28385032	chr17:28385032:G:T	7.92355e-21	-4.62694e-10	-0.967342
28385268	chr17:28385268:G:A	6.12595e-21	-4.62694e-10	-1.22465
28385370	chr17:28385370:G:A	8.61455e-22	-1.8576	-1.32871
28385378	chr17:28385378:T:G	6.60945e-21	-4.62694e-10	-1.14868
28385576	chr17:28385576:C:T	9.91667e-22	-1.78716	-1.25839
28385785	chr17:28385785:A:T	9.39177e-22	-1.81297	-1.28697
28386048	chr17:28386048:C:T	6.52576e-21	-4.62694e-10	-1.16142
28386191	chr17:28386191:G:A	9.52985e-22	-1.8189	-1.26644
28386951	chr17:28386951:C:T	4.18759e-20	1.68233	-0.9848
28387397	chr17:28387397:A:C	9.04142e-22	-1.86395	-1.274
28388851	chr17:28388851:A:G	2.46111e-21	-2.13657	-3.32541e-10
28389627	chr17:28389627:C:T	1.36224e-21	-1.88298	-0.845077
28389756	chr17:28389756:C:T	1.00448e-20	-4.62694e-10	-0.730123
28389802	chr17:28389802:C:T	6.04188e-20	2.04854	-0.984418
28389898	chr17:28389898:G:T	5.28746e-20	1.80729	-0.876547
28389972	chr17:28389972:G:A	3.89371e-20	0.624766	-3.32541e-10
28390030	chr17:28390030:G:A	2.29102e-21	-2.20819	-3.32541e-10
28390249	chr17:28390249:G:A	4.88771e-20	1.89898	-1.04686
28391158	chr17:28391158:T:A	5.26273e-20	1.98705	-1.06099
28391325	chr17:28391325:G:A	5.55422e-21	-4.62694e-10	-1.32262
28391573	chr17:28391573:C:T	3.26419e-20	1.55339	-1.10498
28392052	chr17:28392052:G:A	6.4298e-21	-4.62694e-10	-1.17624
28392153	chr17:28392153:G:A	7.35941e-21	-4.62694e-10	-1.0412
28392486	chr17:28392486:T:C	8.1132e-21	-4.62694e-10	-0.943689
28392606	chr17:28392606:T:C	1.13465e-21	-1.61	-1.30086
28393166	chr17:28393166:A:G	1.628e-20	-4.62694e-10	-0.247246
28394059	chr17:28394059:G:A	9.1688e-21	-4.62694e-10	-0.821375
28394772	chr17:28394772:C:A	1.28019e-20	0.840928	-1.32852
28394876	chr17:28394876:G:A	1.35566e-20	0.898731	-1.32904
28395626	chr17:28395626:G:A	9.07835e-21	0.497738	-1.32903
28395709	chr17:28395709:C:T	9.88343e-21	0.567723	-1.31404
28396390	chr17:28396390:C:T	5.74546e-21	-4.62694e-10	-1.28877
28396594	chr17:28396594:G:T	6.69073e-21	0.189168	-1.32563
28396803	chr17:28396803:C:T	4.47301e-21	-0.787257	-0.751863
28396910	chr17:28396910:C:T	9.36956e-21	-4.62694e-10	-0.799716
28397408	chr17:28397408:A:G	8.20394e-21	-4.62694e-10	-0.932567
28397439	chr17:28397439:T:C	9.3007e-21	-4.62694e-10	-0.807092
28397533	chr17:28397533:C:G	2.76411e-20	-4.62694e-10	0.282122
28398147	chr17:28398147:AG:A	1.09581e-20	-4.62694e-10	-0.643107
28398249	chr17:28398249:G:A	1.01891e-20	0.541262	-1.25713
28398728	chr17:28398728:T:C	6.47729e-21	0.160103	-1.32898
28398858	chr17:28398858:T:G	9.31773e-21	-4.62694e-10	-0.805262
28398927	chr17:28398927:C:T	6.71513e-21	-4.62694e-10	-1.13282
28398964	chr17:28398964:T:A	5.51948e-21	-4.62694e-10	-1.3289
28400155	chr17:28400155:A:G	2.24368e-20	-4.62694e-10	0.0735225
28400944	chr17:28400944:C:T	3.30261e-20	0.460117	-3.32541e-10
28402060	chr17:28402060:T:C	5.59139e-21	-4.62694e-10	-1.31595
28402109	chr17:28402109:T:C	9.04549e-21	-4.62694e-10	-0.834915
28402410	chr17:28402410:C:T	5.90152e-22	-2.262	-1.30256
28402435	chr17:28402435:A:G	6.25601e-22	-2.20507	-1.30115
28403014	chr17:28403014:T:G	7.02549e-21	-4.62694e-10	-1.08764
28403427	chr17:28403427:C:A	7.55647e-21	-4.62694e-10	-1.01478
28406680	chr17:28406680:T:C	6.37191e-21	-0.0260382	-1.15924
28406685	chr17:28406685:G:A	6.24993e-22	-2.26296	-1.24424
28407251	chr17:28407251:G:A	6.08113e-21	-1.23199	-3.32541e-10
28407262	chr17:28407262:G:A	3.54545e-20	0.229692	0.301377
28408001	chr17:28408001:C:T	6.6583e-21	-4.62694e-10	-1.14132
28408124	chr17:28408124:G:A	3.09223e-20	0.285948	0.108347
28408315	chr17:28408315:C:T	3.31263e-20	0.0830267	0.380119
28408475	chr17:28408475:T:C	6.05145e-21	-4.62694e-10	-1.23688
28411532	chr17:28411532:C:A	2.55769e-21	-2.09808	-3.32541e-10
28412109	chr17:28412109:A:G	4.51779e-21	-0.308175	-1.22098
28412530	chr17:28412530:A:G	2.375e-21	-2.17219	-3.32541e-10
28412745	chr17:28412745:T:C	8.45696e-21	-4.62694e-10	-0.902192
28413345	chr17:28413345:G:A	5.52745e-21	-4.62694e-10	-1.32746
28414075	chr17:28414075:G:A	4.02636e-21	-1.64432	-3.32541e-10
28414292	chr17:28414292:T:C	2.47986e-21	-2.12898	-3.32541e-10
28414358	chr17:28414358:G:A	5.76204e-21	-4.62694e-10	-1.28589
28414756	chr17:28414756:T:A	5.6015e-21	-4.62694e-10	-1.31415
28414786	chr17:28414786:T:C	5.58898e-21	-4.62694e-10	-1.31638
28415042	chr17:28415042:G:A	1.0769e-20	-0.0886522	-0.571856
28416091	chr17:28416091:G:C	1.52161e-20	-4.62694e-10	-0.314826
28416190	chr17:28416190:A:G	6.63787e-21	-4.62694e-10	-1.14439
28416775	chr17:28416775:T:C	3.51932e-21	-0.463665	-1.31525
28417209	chr17:28417209:AG:A	3.80121e-21	-1.94081	0.238945
28417273	chr17:28417273:A:G	8.74943e-21	-4.62694e-10	-0.868193
28417661	chr17:28417661:G:A	2.26613e-20	-0.82871	0.912187
28418149	chr17:28418149:T:C	1.05323e-20	-4.62694e-10	-0.682733
28418504	chr17:28418504:A:G	2.19445e-21	-2.25125	-3.32541e-10
28418582	chr17:28418582:C:T	2.28169e-20	-0.325565	0.415886
28418789	chr17:28418789:G:C	7.91157e-21	-4.62694e-10	-0.968856
28418861	chr17:28418861:T:A	1.16274e-20	-4.62694e-10	-0.583816
28419014	chr17:28419014:T:C	7.21082e-21	-0.272272	-0.789326
28419206	chr17:28419206:G:A	6.98838e-21	-2.04589	0.952959
28419439	chr17:28419439:G:T	5.51743e-21	-4.62694e-10	-1.32927
28419598	chr17:28419598:G:A	8.11376e-21	-0.0418194	-0.901801
28419742	chr17:28419742:T:C	6.37271e-20	-4.62694e-10	1.11743
28419783	chr17:28419783:G:A	2.21572e-19	-4.62694e-10	2.36357
28419875	chr17:28419875:C:T	1.79177e-21	-1.61802	-0.835958
28419910	chr17:28419910:G:A	5.62795e-21	-4.62694e-10	-1.30944
28419977	chr17:28419977:A:G	6.38675e-20	-4.62694e-10	1.11963
28420139	chr17:28420139:A:G	1.89289e-19	-4.62694e-10	2.20609
28420152	chr17:28420152:C:T	5.52234e-21	-4.62694e-10	-1.32838
28420433	chr17:28420433:T:C	5.86446e-20	-4.62694e-10	1.03431
28420462	chr17:28420462:T:C	5.52822e-21	-4.62694e-10	-1.32732
28420745	chr17:28420745:C:A	5.96358e-21	-4.62694e-10	-1.25151
28420887	chr17:28420887:G:A	8.01036e-20	-0.647392	1.99353
28420906	chr17:28420906:C:T	1.59789e-20	-4.62694e-10	-0.265914
28421355	chr17:28421355:A:G	1.50586e-21	-1.69211	-0.935711
28422251	chr17:28422251:T:G	1.16709e-20	-4.62694e-10	-0.580079
28422300	chr17:28422300:T:C	5.51821e-21	-4.62694e-10	-1.32913
28422753	chr17:28422753:G:A	8.6556e-20	-4.62694e-10	1.42361
28422923	chr17:28422923:G:A	1.92423e-21	-1.22332	-1.15934
28423076	chr17:28423076:T:C	6.00491e-21	-4.62694e-10	-1.2446
28424413	chr17:28424413:G:A	8.19284e-20	-0.637593	2.00626
28424824	chr17:28424824:G:A	9.81364e-21	-4.62694e-10	-0.753408
28425053	chr17:28425053:T:A	6.20759e-21	-4.62694e-10	-1.21141
28425078	chr17:28425078:T:C	8.57324e-20	-4.62694e-10	1.41405
28425378	chr17:28425378:T:C	5.18863e-21	-1.39071	-3.32541e-10
28425603	chr17:28425603:G:C	8.58243e-21	-4.62694e-10	-0.887464
28425810	chr17:28425810:C:G	1.04676e-19	-4.62694e-10	1.61368
28425994	chr17:28425994:C:T	8.00426e-21	-4.62694e-10	-0.957208
28425995	chr17:28425995:A:G	3.31187e-21	-0.510502	-1.32917
28426547	chr17:28426547:G:C	8.64381e-21	-4.62694e-10	-0.880338
28426580	chr17:28426580:T:G	2.17004e-21	-2.26244	-3.32541e-10
28427083	chr17:28427083:A:T	1.0577e-19	-4.62694e-10	1.62409
28427100	chr17:28427100:G:A	7.68782e-21	-4.62694e-10	-0.997544
28427342	chr17:28427342:C:T	1.69056e-21	-2.20499	-0.307135
28427679	chr17:28427679:G:A	8.40322e-21	-4.62694e-10	-0.908567
28427893	chr17:28427893:T:C	6.33147e-20	-4.62694e-10	1.11094
28428035	chr17:28428035:A:G	3.31481e-21	-0.545703	-1.29308
28428141	chr17:28428141:G:C	5.51857e-21	-4.62694e-10	-1.32906
28428146	chr17:28428146:A:G	5.85664e-21	-4.62694e-10	-1.2696
28428451	chr17:28428451:T:G	5.84022e-21	-4.62694e-10	-1.27241
28428766	chr17:28428766:G:A	6.15081e-21	-4.62694e-10	-1.2206
28429541	chr17:28429541:T:A	6.27532e-20	-0.668402	1.77043
28429750	chr17:28429750:T:C	2.68254e-21	-2.23638	0.18596
28429861	chr17:28429861:T:C	1.37987e-20	-1.93044	1.51783
28430140	chr17:28430140:C:G	3.94867e-21	-0.3689	-1.2949
28430405	chr17:28430405:G:A	5.63401e-21	-1.30836	-3.32541e-10
28430651	chr17:28430651:C:T	6.19273e-21	-0.502401	-0.711404
28430817	chr17:28430817:T:C	6.74731e-20	-0.613546	1.78809
28431043	chr17:28431043:TC:T	8.2769e-21	-4.62694e-10	-0.923713
28431053	chr17:28431053:C:T	1.77249e-21	-2.01825	-0.446548
28431748	chr17:28431748:C:A	7.72253e-20	-4.62694e-10	1.30955
28432141	chr17:28432141:G:A	5.67815e-21	-4.62694e-10	-1.30056
28432463	chr17:28432463:C:T	1.83484e-21	-1.68155	-0.748673
28432729	chr17:28432729:A:AC	7.69364e-20	-4.62694e-10	1.3058
28432972	chr17:28432972:C:A	1.62732e-21	-2.09402	-0.456228
28433248	chr17:28433248:G:A	5.88157e-21	-4.62694e-10	-1.26536
28433314	chr17:28433314:G:A	5.62349e-21	-4.62694e-10	-1.31023
28433377	chr17:28433377:C:T	6.56819e-21	-4.62694e-10	-1.15494
28433439	chr17:28433439:G:A	9.94237e-21	-4.62694e-10	-0.740376
28433476	chr17:28433476:C:T	2.15666e-21	-2.05548	-0.213143
28433478	chr17:28433478:C:T	1.89628e-19	-4.62694e-10	2.20788
28433946	chr17:28433946:C:CAT	7.67754e-21	-0.998883	-3.32541e-10
28434371	chr17:28434371:G:A	5.52391e-21	-4.62694e-10	-1.3281
28434738	chr17:28434738:C:T	2.2796e-21	-2.21318	-3.32541e-10
28434804	chr17:28434804:A:G	2.20512e-21	-2.08238	-0.164018
28435271	chr17:28435271:G:A	6.1468e-21	-4.62694e-10	-1.22125
28435606	chr17:28435606:C:T	2.18898e-21	-2.25375	-3.32541e-10
28435672	chr17:28435672:A:G	7.19693e-21	-4.62694e-10	-1.06353
28435710	chr17:28435710:G:A	1.0558e-20	-4.62694e-10	-0.680295
28436675	chr17:28436675:G:A	8.65863e-21	-4.62694e-10	-0.878624
28436705	chr17:28436705:G:A	3.96159e-21	-0.334304	-1.32623
28437040	chr17:28437040:G:C	7.24272e-20	-4.62694e-10	1.2454
28437121	chr17:28437121:G:A	7.6759e-20	-4.62694e-10	1.30349
28437321	chr17:28437321:C:A	7.45194e-20	-4.62694e-10	1.27388
28437328	chr17:28437328:A:G	8.03159e-20	-4.62694e-10	1.34879
28437458	chr17:28437458:G:A	5.57481e-20	0.983662	-3.32541e-10
28437652	chr17:28437652:A:C	8.22352e-20	-4.62694e-10	1.3724
28437923	chr17:28437923:G:A	5.24133e-20	-0.229131	1.15111
28438079	chr17:28438079:G:A	5.7592e-21	-0.0238788	-1.2625
28438441	chr17:28438441:T:TATG	7.00913e-21	-4.62694e-10	-1.08997
28438457	chr17:28438457:G:A	1.12937e-20	-1.83347	1.22054
28438513	chr17:28438513:G:A	5.61638e-21	-4.62694e-10	-1.31149
28438776	chr17:28438776:C:T	2.19924e-21	-2.24907	-3.32541e-10
28438840	chr17:28438840:T:C	9.99038e-21	-4.62694e-10	-0.735559
28439190	chr17:28439190:A:C	4.49905e-21	-2.03473	0.501414
28439831	chr17:28439831:A:C	1.22208e-20	-0.53404	-3.32541e-10
28440373	chr17:28440373:G:A	2.94735e-20	-1.82987	2.17618
28440410	chr17:28440410:T:G	1.25491e-20	-0.507536	-3.32541e-10
28440559	chr17:28440559:G:A	5.52452e-21	-4.62694e-10	-1.32798
28440862	chr17:28440862:G:T	9.20778e-21	-4.62694e-10	-0.817133
28441104	chr17:28441104:A:C	6.3151e-21	-4.62694e-10	-1.19424
28441131	chr17:28441131:G:T	8.87795e-21	-4.62694e-10	-0.853611
28441185	chr17:28441185:T:C	2.23458e-21	-2.23313	-3.32541e-10
28441220	chr17:28441220:C:T	5.52229e-21	-4.62694e-10	-1.32839
28441251	chr17:28441251:C:T	5.51984e-21	-4.62694e-10	-1.32883
28442464	chr17:28442464:G:A	6.04832e-21	-4.62694e-10	-1.2374
28442615	chr17:28442615:C:T	5.67637e-21	-4.62694e-10	-1.30087
28442657	chr17:28442657:G:A	6.57074e-22	-2.14928	-1.30786
28442807	chr17:28442807:T:C	8.97419e-21	-4.62694e-10	-0.842829
28442861	chr17:28442861:C:T	1.21544e-20	-1.70451	1.16502
28443592	chr17:28443592:T:C	1.07638e-20	-4.62694e-10	-0.660996
28443638	chr17:28443638:T:A	6.71522e-21	-4.62694e-10	-1.1328
28443680	chr17:28443680:ACT:A	9.11495e-21	-4.62694e-10	-0.827266
28443705	chr17:28443705:A:G	1.14858e-20	-1.74721	1.15114
28443744	chr17:28443744:C:T	5.74215e-21	-4.62694e-10	-1.28935
28443772	chr17:28443772:G:A	1.12305e-20	-4.62694e-10	-0.618546
28444660	chr17:28444660:A:C	1.12057e-20	-4.62694e-10	-0.620756
28444907	chr17:28444907:T:G	1.64999e-20	-4.62694e-10	-0.233827
28446359	chr17:28446359:C:T	5.9896e-21	-4.62694e-10	-1.24716
28446604	chr17:28446604:A:AT	4.23966e-21	-1.98226	0.389566
28446761	chr17:28446761:C:G	5.82177e-21	-4.62694e-10	-1.27558
28446777	chr17:28446777:C:T	7.75885e-21	-4.62694e-10	-0.988348
28446993	chr17:28446993:G:A	5.81251e-21	-4.62694e-10	-1.27717
28447322	chr17:28447322:G:A	5.51761e-21	-4.62694e-10	-1.32924
28447324	chr17:28447324:A:T	8.68869e-21	-4.62694e-10	-0.875159
28447625	chr17:28447625:G:A	5.82352e-21	-4.62694e-10	-1.27528
28447746	chr17:28447746:T:C	5.7605e-21	-4.62694e-10	-1.28616
28448040	chr17:28448040:T:C	1.04344e-20	-0.692071	-3.32541e-10
28448285	chr17:28448285:G:A	5.66962e-21	-4.62694e-10	-1.30206
28448412	chr17:28448412:G:A	1.09413e-20	-1.73468	1.09005
28448415	chr17:28448415:A:G	4.77267e-20	0.828309	-3.32541e-10
28448723	chr17:28448723:C:A	2.9893e-21	-0.619921	-1.32222
28448837	chr17:28448837:A:G	5.54419e-21	-4.62694e-10	-1.32443
28449040	chr17:28449040:C:T	7.72027e-21	-4.62694e-10	-0.993331
28449677	chr17:28449677:C:T	3.21724e-20	-0.945681	1.37961
28450005	chr17:28450005:C:G	8.34369e-21	-4.62694e-10	-0.915676
28450108	chr17:28450108:ATTT:A	6.47187e-21	-4.62694e-10	-1.16972
28450118	chr17:28450118:A:G	6.5566e-21	-4.62694e-10	-1.15671
28450133	chr17:28450133:C:T	1.0818e-20	-1.76137	1.1054
28450262	chr17:28450262:A:G	5.51887e-21	-4.62694e-10	-1.32901
28451292	chr17:28451292:C:T	6.94608e-21	-4.62694e-10	-1.099
28451293	chr17:28451293:G:A	3.52809e-21	-1.97689	0.20046
28451707	chr17:28451707:T:C	4.02349e-21	-1.99581	0.350779
28451911	chr17:28451911:G:T	5.73589e-21	-4.62694e-10	-1.29044
28452019	chr17:28452019:C:T	3.91098e-21	-2.07658	0.403192
28452076	chr17:28452076:TG:T	1.81626e-20	-1.91587	1.77805
28452104	chr17:28452104:A:G	7.28596e-21	-4.62694e-10	-1.05123
28452207	chr17:28452207:C:G	3.35022e-21	-2.11601	0.287855
28452327	chr17:28452327:G:A	4.23956e-21	-1.96948	0.376755
28452421	chr17:28452421:G:T	3.89344e-21	-2.00253	0.324643
28452497	chr17:28452497:A:G	3.9101e-21	-2.01165	0.338033
28452569	chr17:28452569:C:T	4.26507e-21	-1.9272	0.340479
28452806	chr17:28452806:A:G	1.30685e-19	-4.62694e-10	1.83561
28452904	chr17:28452904:T:C	3.20888e-21	-2.09491	0.22365
28453227	chr17:28453227:C:T	3.82752e-21	-1.99682	0.301858
28453257	chr17:28453257:A:G	6.46813e-21	-4.62694e-10	-1.17029
28453357	chr17:28453357:C:T	3.612e-21	-2.05463	0.30171
28454443	chr17:28454443:C:T	1.79543e-19	-4.62694e-10	2.15323
28456891	chr17:28456891:C:T	6.14009e-21	-4.62694e-10	-1.22234
28456933	chr17:28456933:T:C	2.43329e-21	-2.02438	-0.123556
28457108	chr17:28457108:T:C	3.82631e-21	-2.05056	0.355282
28457174	chr17:28457174:A:G	9.11633e-21	-4.62694e-10	-0.827114
28457391	chr17:28457391:G:T	3.75916e-21	-1.9971	0.284116
28457555	chr17:28457555:G:A	3.79374e-21	-2.02049	0.316657
28457699	chr17:28457699:A:C	3.54793e-21	-2.00027	0.229456
28457707	chr17:28457707:G:A	3.79069e-21	-1.99828	0.293649
28457812	chr17:28457812:G:A	3.67132e-21	-1.99234	0.255712
28457866	chr17:28457866:AAAG:A	5.65497e-21	-4.62694e-10	-1.30465
28457905	chr17:28457905:A:G	3.91981e-21	-1.99373	0.322596
28458031	chr17:28458031:T:C	3.88535e-21	-1.99601	0.31604
28458331	chr17:28458331:C:T	4.80647e-21	-1.87595	0.408731
28458444	chr17:28458444:T:C	2.7522e-21	-2.16385	0.139069
28458464	chr17:28458464:T:C	2.98538e-21	-2.22165	0.278199
28458489	chr17:28458489:A:G	6.08995e-21	-4.62694e-10	-1.23054
28458516	chr17:28458516:G:A	6.20086e-21	-4.62694e-10	-1.21249
28458637	chr17:28458637:G:T	2.7338e-21	-0.933756	-1.09773
28459365	chr17:28459365:T:C	6.31405e-21	-4.62694e-10	-1.1944
28459747	chr17:28459747:C:A	2.61281e-21	-2.07676	-3.32541e-10
28459765	chr17:28459765:T:A	3.05477e-21	-2.0384	0.117925
28459844	chr17:28459844:G:A	3.93596e-21	-1.99276	0.325731
28459884	chr17:28459884:C:T	3.74872e-21	-2.01493	0.29916
28459961	chr17:28459961:C:A	2.59232e-21	-1.1454	-0.939229
28460000	chr17:28460000:C:T	3.9308e-21	-1.99504	0.326703
28460007	chr17:28460007:G:A	3.92408e-21	-1.994	0.323953
28460146	chr17:28460146:T:C	9.13883e-21	-4.62694e-10	-0.82465
28460412	chr17:28460412:C:G	3.65868e-21	-2.0262	0.286126
28460623	chr17:28460623:T:C	1.07414e-20	-4.62694e-10	-0.663072
28460668	chr17:28460668:C:T	7.06619e-20	-4.62694e-10	1.22072
28460882	chr17:28460882:GTTTAC:G	3.90953e-21	-1.99697	0.3232
28461026	chr17:28461026:G:A	1.00368e-20	-4.62694e-10	-0.730928
28461052	chr17:28461052:G:A	6.33642e-21	-4.62694e-10	-1.19087
28461151	chr17:28461151:T:C	1.05134e-21	-1.7468	-1.24032
28461431	chr17:28461431:A:G	5.97679e-21	0.0731072	-1.32241
28461509	chr17:28461509:A:C	5.59751e-21	-4.62694e-10	-1.31486
28461595	chr17:28461595:T:C	4.28238e-21	-0.29363	-1.28904
28461653	chr17:28461653:A:G	4.47736e-21	-0.248631	-1.28952
28461826	chr17:28461826:C:T	3.8199e-21	-0.419043	-1.27791
28461912	chr17:28461912:C:G	1.15373e-20	-1.74597	1.15438
28461915	chr17:28461915:G:A	2.14053e-19	-4.62694e-10	2.32904
28462054	chr17:28462054:G:A	3.4542e-21	-0.491647	-1.30594
28462253	chr17:28462253:A:G	2.76357e-20	-0.67713	0.959058
28462275	chr17:28462275:T:C	9.12273e-21	-4.62694e-10	-0.826412
28462361	chr17:28462361:T:G	3.85818e-21	-0.404446	-1.28254
28462515	chr17:28462515:C:T	6.72013e-21	-4.62694e-10	-1.13207
28462518	chr17:28462518:T:C	3.91812e-21	-0.38702	-1.28455
28462650	chr17:28462650:A:G	4.09487e-21	-0.298998	-1.32845
28462724	chr17:28462724:C:T	3.94965e-21	-0.398284	-1.26527
28462810	chr17:28462810:A:G	4.14236e-21	-0.286862	-1.32905
28462898	chr17:28462898:T:C	3.89298e-21	-0.407739	-1.27027
28462940	chr17:28462940:A:G	6.04096e-21	-4.62694e-10	-1.23862
28463338	chr17:28463338:C:T	4.11459e-21	-0.357899	-1.26474
28463591	chr17:28463591:G:A	5.51992e-21	-4.62694e-10	-1.32882
28463598	chr17:28463598:G:A	5.64922e-21	-4.62694e-10	-1.30566
28463610	chr17:28463610:G:A	4.40324e-21	-0.29739	-1.25745
28463646	chr17:28463646:A:G	4.22714e-21	-0.30604	-1.28962
28463850	chr17:28463850:A:G	3.84938e-21	-0.435435	-1.25383
28463952	chr17:28463952:A:T	9.37556e-21	-4.62694e-10	-0.799075
28464060	chr17:28464060:A:G	4.11516e-21	-0.347474	-1.27503
28464110	chr17:28464110:T:C	4.18791e-21	-0.348702	-1.25628
28464166	chr17:28464166:A:G	2.24528e-21	-2.22835	-3.32541e-10
28464193	chr17:28464193:G:C	5.5203e-21	-4.62694e-10	-1.32875
28464233	chr17:28464233:T:C	8.63526e-21	-4.62694e-10	-0.881328
28464307	chr17:28464307:C:T	3.94115e-21	-0.400712	-1.265
28464468	chr17:28464468:C:T	3.94278e-21	-0.377304	-1.28799
28464509	chr17:28464509:A:G	3.99253e-21	-0.323861	-1.3289
28464567	chr17:28464567:A:G	3.81928e-21	-0.431417	-1.2657
28464580	chr17:28464580:G:T	5.67824e-21	-4.62694e-10	-1.30054
28464723	chr17:28464723:C:T	3.80108e-21	-0.436679	-1.26522
28465269	chr17:28465269:G:A	1.03884e-20	-4.62694e-10	-0.696492
28465528	chr17:28465528:G:T	3.90633e-21	-0.377882	-1.2967
28465533	chr17:28465533:T:C	8.42529e-21	-4.62694e-10	-0.905943
28465603	chr17:28465603:G:A	1.80729e-20	-0.691646	0.548877
28466124	chr17:28466124:A:C	6.3611e-21	0.10685	-1.29383
28466278	chr17:28466278:T:C	6.57006e-21	0.103575	-1.25823
28466301	chr17:28466301:G:A	6.4692e-21	0.115228	-1.28536
28466484	chr17:28466484:T:C	5.96344e-21	0.0148009	-1.26633
28466559	chr17:28466559:G:A	5.68915e-21	-0.0242439	-1.27438
28466739	chr17:28466739:G:A	9.31904e-21	-1.83538	1.03026
28466758	chr17:28466758:T:C	5.06184e-21	-0.161962	-1.25349
28466928	chr17:28466928:A:G	5.36565e-21	-0.140222	-1.21694
28467068	chr17:28467068:A:G	5.87736e-21	-4.62694e-10	-1.26607
28467336	chr17:28467336:C:T	8.58327e-21	-4.62694e-10	-0.887367
28467550	chr17:28467550:A:G	4.88714e-21	-0.270742	-1.17983
28468063	chr17:28468063:G:A	1.64037e-20	-0.511007	0.27133
28468138	chr17:28468138:G:A	4.04048e-21	-0.414709	-1.22611
28468295	chr17:28468295:G:T	4.25073e-21	-0.380862	-1.20923
28468530	chr17:28468530:G:C	5.68156e-21	-4.62694e-10	-1.29996
28468715	chr17:28468715:A:G	7.05522e-21	-4.62694e-10	-1.08341
28468736	chr17:28468736:C:T	1.35619e-20	-0.429921	-3.32541e-10
28468757	chr17:28468757:A:T	5.61312e-21	-4.62694e-10	-1.31207
28469040	chr17:28469040:T:C	5.61293e-21	-4.62694e-10	-1.31211
28469313	chr17:28469313:T:C	5.52233e-21	-4.62694e-10	-1.32838
28469379	chr17:28469379:C:T	1.46374e-20	-4.62694e-10	-0.353601
28469854	chr17:28469854:G:C	5.54717e-21	-4.62694e-10	-1.32389
28469882	chr17:28469882:G:A	1.53436e-20	-0.483992	0.17751
28470073	chr17:28470073:T:C	5.02614e-21	-0.11571	-1.30682
28470380	chr17:28470380:G:A	2.82747e-20	0.304787	-3.32541e-10
28470397	chr17:28470397:C:T	1.02527e-20	-0.524889	-0.184752
28470538	chr17:28470538:CT:C	1.20006e-20	-0.479903	-0.0723256
28470847	chr17:28470847:C:G	1.23847e-20	-4.62694e-10	-0.520717
28471206	chr17:28471206:C:T	1.79069e-21	-1.97429	-0.480295
28471942	chr17:28471942:T:C	5.7669e-21	-4.62694e-10	-1.28505
28472227	chr17:28472227:A:G	5.60507e-21	-4.62694e-10	-1.31351
28472384	chr17:28472384:C:T	3.28756e-21	-2.24026	0.39322
28472398	chr17:28472398:C:T	5.58101e-21	-4.62694e-10	-1.31781
28472484	chr17:28472484:A:G	5.53059e-21	-4.62694e-10	-1.32689
28473186	chr17:28473186:A:G	6.18297e-22	-2.1988	-1.31916
28473228	chr17:28473228:G:A	5.57067e-21	-4.62694e-10	-1.31967
28473291	chr17:28473291:T:G	5.57535e-21	-4.62694e-10	-1.31883
28473325	chr17:28473325:G:A	8.62452e-21	-4.62694e-10	-0.882572
28474619	chr17:28474619:G:A	1.07117e-20	-0.665844	-3.32541e-10
28475046	chr17:28475046:G:A	5.56691e-21	-4.62694e-10	-1.32034
28475184	chr17:28475184:A:G	2.34463e-21	-2.18505	-3.32541e-10
28475330	chr17:28475330:T:C	2.32878e-21	-2.19184	-3.32541e-10
28475430	chr17:28475430:A:G	5.56125e-21	-4.62694e-10	-1.32136
28476253	chr17:28476253:C:T	5.53702e-21	-4.62694e-10	-1.32573
28476886	chr17:28476886:G:A	3.99307e-21	-1.65262	-3.32541e-10
28476926	chr17:28476926:G:T	1.21698e-21	-2.26248	-0.578331
28476955	chr17:28476955:GAGACCAGCC:G	5.52641e-21	-4.62694e-10	-1.32764
28477200	chr17:28477200:T:G	6.36507e-21	-4.62694e-10	-1.18636
28477342	chr17:28477342:T:C	7.80327e-21	-4.62694e-10	-0.982638
28477414	chr17:28477414:T:A	6.44946e-21	-4.62694e-10	-1.17318
28477462	chr17:28477462:G:A	1.568e-20	-4.62694e-10	-0.284793
28477862	chr17:28477862:A:G	5.51954e-21	-4.62694e-10	-1.32889
28478759	chr17:28478759:A:T	6.70262e-21	-4.62694e-10	-1.13468
28479062	chr17:28479062:A:T	1.25243e-20	-4.62694e-10	-0.509507
28479214	chr17:28479214:A:G	8.20352e-21	-4.62694e-10	-0.932618
28480031	chr17:28480031:G:A	6.19543e-21	-4.62694e-10	-1.21337
28480047	chr17:28480047:G:A	7.03e-21	-4.62694e-10	-1.08699
28480149	chr17:28480149:G:T	7.58743e-21	-4.62694e-10	-1.01069
28480586	chr17:28480586:C:T	2.24684e-21	-2.22765	-3.32541e-10
28481950	chr17:28481950:C:A	2.74574e-21	-1.80896	-0.218169
28482779	chr17:28482779:T:G	2.02263e-21	-1.5774	-0.755378
28482974	chr17:28482974:G:A	5.71959e-21	-4.62694e-10	-1.29328
28483451	chr17:28483451:G:A	8.29959e-22	-2.26235	-0.961208
28484871	chr17:28484871:A:G	1.07595e-20	-4.62694e-10	-0.661394
28484904	chr17:28484904:G:A	6.47948e-21	-4.62694e-10	-1.16854
28485142	chr17:28485142:A:C	6.5444e-21	-4.62694e-10	-1.15857
28485177	chr17:28485177:G:A	6.89889e-21	-4.62694e-10	-1.10582
28487118	chr17:28487118:C:T	6.69305e-21	-4.62694e-10	-1.13611
28487860	chr17:28487860:C:T	5.65225e-21	-4.62694e-10	-1.30513
28488033	chr17:28488033:T:C	1.75907e-21	-1.79391	-0.678486
28488731	chr17:28488731:G:A	6.07071e-21	-4.62694e-10	-1.23371
28490025	chr17:28490025:G:C	3.1548e-21	-1.88825	-3.32541e-10
28490097	chr17:28490097:A:C	2.21506e-21	-2.2419	-3.32541e-10
28490498	chr17:28490498:G:A	7.01017e-21	-4.62694e-10	-1.08982
28490519	chr17:28490519:G:A	7.7806e-21	-0.76803	-0.217517
28491286	chr17:28491286:C:T	3.79444e-21	-1.70364	-3.32541e-10
28491429	chr17:28491429:G:T	5.55004e-21	-4.62694e-10	-1.32338
28491648	chr17:28491648:G:A	1.55172e-19	-4.62694e-10	2.00736
28491996	chr17:28491996:C:T	1.17158e-19	-4.62694e-10	1.72634
28492047	chr17:28492047:G:A	1.37162e-21	-1.51366	-1.20753
28492308	chr17:28492308:T:TG	6.35492e-21	-4.62694e-10	-1.18795
28492313	chr17:28492313:T:C	6.33651e-21	-4.62694e-10	-1.19085
28493160	chr17:28493160:A:G	9.10398e-22	-1.81726	-1.31379
28493193	chr17:28493193:G:C	6.40719e-21	-4.62694e-10	-1.17976
28493290	chr17:28493290:C:T	5.55097e-21	-4.62694e-10	-1.32321
28493453	chr17:28493453:G:A	2.2161e-21	-2.24143	-3.32541e-10
28493979	chr17:28493979:G:A	5.13652e-21	-1.4008	-3.32541e-10
28494326	chr17:28494326:G:A	6.92488e-21	-4.62694e-10	-1.10206
28494552	chr17:28494552:T:A	2.47159e-21	-2.24406	0.111738
28494629	chr17:28494629:C:T	7.33734e-21	-4.62694e-10	-1.04421
28494781	chr17:28494781:C:T	2.31621e-21	-2.19725	-3.32541e-10
28494950	chr17:28494950:C:T	2.3226e-21	-2.24716	0.0526702
28495038	chr17:28495038:G:A	5.53284e-21	-4.62694e-10	-1.32648
28495054	chr17:28495054:G:T	9.3411e-22	-1.88634	-1.21901
28495173	chr17:28495173:C:T	5.51857e-21	-4.62694e-10	-1.32906
28495500	chr17:28495500:T:C	1.36686e-21	-2.041	-0.683669
28495506	chr17:28495506:T:C	9.6302e-22	-1.89715	-1.17771
28495538	chr17:28495538:T:G	3.88992e-21	-2.25029	0.571501
28495642	chr17:28495642:C:T	5.71298e-21	-1.29444	-3.32541e-10
28495660	chr17:28495660:G:A	3.85773e-20	-4.62694e-10	0.615484
28495854	chr17:28495854:C:T	7.4556e-21	-2.12563	1.09741
28496064	chr17:28496064:CA:C	3.18943e-20	-4.62694e-10	0.425247
28496135	chr17:28496135:G:A	5.74645e-21	-4.62694e-10	-1.2886
28496239	chr17:28496239:C:T	6.62992e-21	-4.62694e-10	-1.14559
28496917	chr17:28496917:G:C	3.16803e-20	-4.62694e-10	0.418514
28497014	chr17:28497014:GC:G	6.00475e-21	-4.62694e-10	-1.24463
28497138	chr17:28497138:A:G	1.09082e-21	-2.25057	-0.699688
28497767	chr17:28497767:G:C	1.37714e-20	-4.62694e-10	-0.414586
28497879	chr17:28497879:T:C	5.52514e-21	-4.62694e-10	-1.32787
28497974	chr17:28497974:T:G	5.80122e-21	-4.62694e-10	-1.27911
28498174	chr17:28498174:T:C	5.51747e-21	-4.62694e-10	-1.32926
28498259	chr17:28498259:G:A	5.51744e-21	-4.62694e-10	-1.32927
28498381	chr17:28498381:G:C	3.76631e-21	-1.71109	-3.32541e-10
28498488	chr17:28498488:G:T	1.07819e-21	-1.87383	-1.08806
28498676	chr17:28498676:G:A	6.20656e-21	-4.62694e-10	-1.21157
28498683	chr17:28498683:C:T	7.40896e-20	-4.62694e-10	1.26809
28498737	chr17:28498737:C:T	5.75241e-21	-4.62694e-10	-1.28756
28498876	chr17:28498876:T:G	5.86094e-21	0.0588566	-1.32773
28498998	chr17:28498998:C:T	7.64299e-21	-4.62694e-10	-1.00339
28499201	chr17:28499201:A:C	7.05847e-21	-4.62694e-10	-1.08295
28499505	chr17:28499505:A:G	5.59338e-21	-4.62694e-10	-1.3156
28500254	chr17:28500254:A:G	1.12481e-21	-2.05539	-0.864177
28500477	chr17:28500477:G:A	1.31712e-21	-1.69646	-1.06527
28500592	chr17:28500592:G:A	2.15799e-21	-1.71239	-0.555613
28500755	chr17:28500755:G:A	6.34073e-21	-4.62694e-10	-1.19019
28500820	chr17:28500820:C:T	8.27036e-21	-4.62694e-10	-0.924503
28501019	chr17:28501019:T:C	1.05475e-21	-1.66561	-1.31826
28501220	chr17:28501220:C:T	2.42122e-20	0.149673	-3.32541e-10
28501479	chr17:28501479:A:G	1.11255e-20	-0.181457	-0.446486
28501503	chr17:28501503:T:C	6.50971e-21	-4.62694e-10	-1.16389
28502164	chr17:28502164:G:A	1.40232e-19	1.90612	-3.32541e-10
28502199	chr17:28502199:T:G	5.79114e-21	-4.62694e-10	-1.28085
28502775	chr17:28502775:C:G	1.37893e-20	-4.62694e-10	-0.413287
28502981	chr17:28502981:T:TCCTGC	7.40199e-21	-4.62694e-10	-1.03543
28503216	chr17:28503216:G:A	2.54097e-21	-1.98795	-0.116681
28503917	chr17:28503917:G:A	6.37102e-20	-4.62694e-10	1.11716
28504092	chr17:28504092:C:T	5.8693e-21	-4.62694e-10	-1.26745
28504368	chr17:28504368:C:G	5.5828e-21	-4.62694e-10	-1.31749
28504514	chr17:28504514:C:T	5.80251e-21	-4.62694e-10	-1.27889
28504890	chr17:28504890:T:C	2.38198e-21	-2.16925	-3.32541e-10
28505283	chr17:28505283:C:T	9.3735e-20	1.50329	-3.32541e-10
28505724	chr17:28505724:C:T	5.64587e-21	-4.62694e-10	-1.30626
28505816	chr17:28505816:G:A	5.80479e-21	-4.62694e-10	-1.2785
28506077	chr17:28506077:C:T	1.06459e-21	-1.9282	-1.04639
28506830	chr17:28506830:C:T	3.70036e-21	-1.72875	-3.32541e-10
28506835	chr17:28506835:A:G	1.77315e-20	-0.16184	-3.32541e-10
28506915	chr17:28506915:C:T	5.63118e-21	-4.62694e-10	-1.30886
28507007	chr17:28507007:G:A	6.83619e-21	-4.62694e-10	-1.11495
28507123	chr17:28507123:T:C	6.4043e-21	-4.62694e-10	-1.18021
28507836	chr17:28507836:G:C	9.57899e-22	-1.97169	-1.10851
28507860	chr17:28507860:C:T	9.24522e-22	-1.90047	-1.21519
28507885	chr17:28507885:G:A	5.92678e-21	-4.62694e-10	-1.2577
28508680	chr17:28508680:T:C	5.94643e-21	-4.62694e-10	-1.25439
28508757	chr17:28508757:A:G	1.25764e-21	-1.4858	-1.32214
28509168	chr17:28509168:T:C	9.5472e-22	-1.95883	-1.12469
28509447	chr17:28509447:G:A	7.28574e-21	-4.62694e-10	-1.05126
28509902	chr17:28509902:G:A	6.38005e-21	-4.62694e-10	-1.18401
28510365	chr17:28510365:GAGAGACACACAC:G	8.72614e-20	-4.62694e-10	1.43173
28510504	chr17:28510504:G:A	8.74897e-22	-2.26279	-0.908036
28510967	chr17:28510967:G:A	2.31838e-21	-2.19631	-3.32541e-10
28511046	chr17:28511046:C:T	8.27792e-21	-4.62694e-10	-0.92359
28511274	chr17:28511274:G:A	1.20149e-21	-2.02777	-0.825853
28511652	chr17:28511652:CAGATGAGGTATGTAGGGCAA:C	8.03611e-21	-4.62694e-10	-0.953236
28511733	chr17:28511733:C:T	1.065e-21	-1.94884	-1.02536
28511776	chr17:28511776:G:A	5.70342e-21	-4.62694e-10	-1.29611
28512018	chr17:28512018:G:A	6.21643e-21	-4.62694e-10	-1.20999
28512097	chr17:28512097:C:T	9.43632e-21	-4.62694e-10	-0.792616
28512502	chr17:28512502:G:A	5.52064e-21	-4.62694e-10	-1.32869
28512968	chr17:28512968:T:C	5.67418e-21	-4.62694e-10	-1.30126
28513204	chr17:28513204:G:A	5.60312e-21	-4.62694e-10	-1.31386
28513289	chr17:28513289:C:A	7.04063e-22	-2.0833	-1.30477
28513305	chr17:28513305:C:T	6.51002e-22	-2.26291	-1.20352
28513394	chr17:28513394:A:T	1.20205e-20	-4.62694e-10	-0.550571
28513400	chr17:28513400:AT:A	7.25232e-21	-4.62694e-10	-1.05586
28513541	chr17:28513541:C:T	6.26319e-22	-2.26296	-1.24211
28513785	chr17:28513785:G:A	4.1651e-20	0.692144	-3.32541e-10
28513905	chr17:28513905:AG:A	5.5354e-21	-4.62694e-10	-1.32602
28514125	chr17:28514125:T:C	1.7744e-20	-4.62694e-10	-0.161133
28514129	chr17:28514129:C:T	9.28565e-21	-4.62694e-10	-0.808711
28514397	chr17:28514397:T:C	6.13096e-21	-4.62694e-10	-1.22383
28514568	chr17:28514568:G:A	1.69567e-21	-1.63061	-0.878492
28514689	chr17:28514689:G:A	1.69098e-20	-4.62694e-10	-0.209288
28514894	chr17:28514894:A:C	2.27496e-20	-4.62694e-10	0.0873651
28514948	chr17:28514948:C:T	5.55384e-21	-4.62694e-10	-1.32269
28514990	chr17:28514990:C:A	8.39675e-21	-4.62694e-10	-0.909337
28515157	chr17:28515157:G:A	2.17457e-21	-2.26035	-3.32541e-10
28515518	chr17:28515518:C:A	5.61064e-21	-4.62694e-10	-1.31252
28515610	chr17:28515610:C:T	7.01503e-21	-4.62694e-10	-1.08913
28516305	chr17:28516305:C:T	5.85488e-22	-2.24331	-1.32918
28518233	chr17:28518233:C:G	6.82764e-21	-4.62694e-10	-1.1162
28518448	chr17:28518448:A:T	7.63703e-21	-4.62694e-10	-1.00417
28518967	chr17:28518967:G:T	6.66212e-22	-2.26275	-1.18058
28519267	chr17:28519267:G:A	5.72462e-21	-4.62694e-10	-1.29241
28519720	chr17:28519720:G:C	2.21331e-21	-1.03055	-1.21214
28520188	chr17:28520188:G:A	6.39402e-21	-4.62694e-10	-1.18182
28520465	chr17:28520465:C:A	1.74588e-20	-4.62694e-10	-0.177337
28520500	chr17:28520500:A:T	1.70095e-20	-4.62694e-10	-0.203411
28520651	chr17:28520651:C:T	3.13631e-21	-1.89413	-3.32541e-10
28520751	chr17:28520751:C:T	5.81084e-22	-2.25753	-1.32251
28520808	chr17:28520808:T:C	1.54779e-21	-1.27431	-1.32605
28520822	chr17:28520822:C:T	8.78724e-21	-4.62694e-10	-0.863881
28521060	chr17:28521060:G:A	6.38319e-21	-4.62694e-10	-1.18351
28521317	chr17:28521317:G:A	7.30125e-21	-4.62694e-10	-1.04914
28521778	chr17:28521778:A:C	2.19931e-21	-0.970033	-1.279
28522076	chr17:28522076:C:T	8.53836e-21	-4.62694e-10	-0.892612
28523177	chr17:28523177:G:C	2.33175e-21	-1.23588	-0.954686
28523426	chr17:28523426:AG:A	5.51743e-21	-4.62694e-10	-1.32927
28523887	chr17:28523887:G:T	5.53567e-21	-4.62694e-10	-1.32597
28524483	chr17:28524483:G:A	1.21785e-21	-1.85371	-0.986381
28524584	chr17:28524584:C:T	3.66805e-21	-0.46208	-1.27544
28525133	chr17:28525133:C:T	1.19237e-20	-4.62694e-10	-0.55865
28525343	chr17:28525343:C:A	1.03652e-20	-4.62694e-10	-0.698725
28525374	chr17:28525374:T:A	1.26863e-20	-4.62694e-10	-0.496656
28526049	chr17:28526049:A:G	6.23671e-20	-4.62694e-10	1.09586
28526205	chr17:28526205:A:G	5.84445e-22	-2.26033	-1.31395
28526449	chr17:28526449:C:T	1.08705e-21	-1.8926	-1.06111
28526615	chr17:28526615:C:T	5.52542e-21	-4.62694e-10	-1.32782
28526872	chr17:28526872:G:A	1.48498e-19	-4.62694e-10	1.96339
28527041	chr17:28527041:GGGACTGCT:G	1.31192e-20	-4.62694e-10	-0.463103
28527383	chr17:28527383:C:A	7.75796e-21	-4.62694e-10	-0.988462
28527545	chr17:28527545:T:G	7.09452e-21	-4.62694e-10	-1.07786
28527645	chr17:28527645:G:A	1.00139e-20	-4.62694e-10	-0.733211
28527846	chr17:28527846:C:T	4.50321e-20	0.770194	-3.32541e-10
28528055	chr17:28528055:C:T	2.32233e-19	-4.62694e-10	2.41056
28528297	chr17:28528297:A:G	2.29505e-21	-2.20643	-3.32541e-10
28528502	chr17:28528502:T:C	7.7507e-21	-0.436951	-0.552447
28528730	chr17:28528730:G:A	6.23711e-21	-1.20666	-3.32541e-10
28528793	chr17:28528793:G:A	9.1183e-21	-4.62694e-10	-0.826898
28528962	chr17:28528962:G:A	1.58984e-21	-1.8022	-0.771347
28528980	chr17:28528980:G:A	6.59686e-21	-0.700769	-0.449818
28529108	chr17:28529108:T:C	1.30762e-20	-4.62694e-10	-0.466391
28529243	chr17:28529243:A:G	8.54894e-22	-1.96456	-1.2294
28529574	chr17:28529574:C:T	2.2124e-21	-2.2431	-3.32541e-10
28529747	chr17:28529747:A:G	5.72337e-21	-4.62694e-10	-1.29262
28529952	chr17:28529952:C:T	8.63634e-22	-1.93661	-1.24718
28530770	chr17:28530770:T:C	5.87248e-21	-0.858004	-0.4089
28531343	chr17:28531343:C:T	1.50795e-20	-0.323843	-3.32541e-10
28531377	chr17:28531377:G:A	7.67771e-21	-0.896234	-0.102627
28531977	chr17:28531977:G:A	1.70844e-20	-4.62694e-10	-0.199018
28532159	chr17:28532159:G:A	3.5572e-21	-0.944436	-0.823772
28532397	chr17:28532397:C:A	1.30621e-20	-4.62694e-10	-0.467465
28532539	chr17:28532539:G:A	4.80618e-21	-0.972954	-0.494324
28532892	chr17:28532892:T:C	7.90799e-22	-2.25407	-1.01782
28533340	chr17:28533340:G:A	6.86647e-21	-4.62694e-10	-1.11053
28533378	chr17:28533378:A:G	4.47393e-21	-1.53891	-3.32541e-10
28534134	chr17:28534134:T:C	1.75702e-21	-1.17473	-1.29883
28534546	chr17:28534546:C:T	2.45919e-21	-1.19356	-0.943787
28534786	chr17:28534786:C:T	1.52381e-18	-4.62694e-10	4.29179
28534859	chr17:28534859:C:T	2.62986e-21	-2.07025	-3.32541e-10
28534996	chr17:28534996:G:A	2.64565e-18	-4.62694e-10	4.84349
28535487	chr17:28535487:C:T	6.15687e-19	-4.62694e-10	3.38556
28535640	chr17:28535640:A:G	1.37923e-20	-4.62694e-10	-0.413069
28536905	chr17:28536905:C:T	2.35742e-21	-0.981596	-1.19802
28537199	chr17:28537199:G:A	1.16617e-20	-4.62694e-10	-0.580871
28537284	chr17:28537284:G:C	7.2764e-22	-2.05692	-1.29821
28537690	chr17:28537690:G:A	6.27259e-21	-0.217646	-0.983347
28538268	chr17:28538268:C:T	2.16895e-21	-2.26294	-3.32541e-10
28538488	chr17:28538488:G:A	1.15552e-21	-1.85947	-1.03316
28538510	chr17:28538510:C:T	5.94095e-21	-4.62694e-10	-1.25531
28538614	chr17:28538614:A:G	1.86716e-21	-1.19847	-1.21429
28538793	chr17:28538793:C:T	2.77153e-20	-4.62694e-10	0.284803
28539354	chr17:28539354:A:G	5.85895e-21	-4.62694e-10	-1.26921
28539464	chr17:28539464:G:A	1.38932e-21	-1.823	-0.885364
28539728	chr17:28539728:G:A	1.90831e-20	-4.62694e-10	-0.0883795
28539840	chr17:28539840:C:T	1.41668e-20	-4.62694e-10	-0.386279
28540122	chr17:28540122:G:A	1.23108e-20	-4.62694e-10	-0.526703
28540665	chr17:28540665:G:A	1.32797e-20	-4.62694e-10	-0.450945
28540788	chr17:28540788:A:T	1.27029e-20	-0.49535	-3.32541e-10
28540790	chr17:28540790:A:T	1.92302e-21	-1.16346	-1.21982
28540927	chr17:28540927:A:G	1.62262e-20	-4.62694e-10	-0.250555
28541694	chr17:28541694:C:T	5.91326e-21	-4.62694e-10	-1.25998
28541899	chr17:28541899:G:A	1.67603e-20	-4.62694e-10	-0.218169
28542288	chr17:28542288:C:G	1.55792e-20	-4.62694e-10	-0.291242
28542589	chr17:28542589:G:A	7.36906e-21	-4.62694e-10	-1.03989
28542651	chr17:28542651:T:C	9.82544e-22	-1.85909	-1.1957
28542673	chr17:28542673:T:A	5.59269e-21	-4.62694e-10	-1.31572
28542709	chr17:28542709:A:AC	1.30446e-20	-4.62694e-10	-0.468807
28543150	chr17:28543150:C:G	2.9388e-20	0.454858	-0.111455
28543346	chr17:28543346:G:A	5.57969e-21	-4.62694e-10	-1.31805
28544411	chr17:28544411:C:A	5.80815e-21	-4.62694e-10	-1.27792
28544547	chr17:28544547:A:G	6.59716e-21	-4.62694e-10	-1.15054
28544703	chr17:28544703:G:A	1.3621e-20	-4.62694e-10	-0.425568
28546236	chr17:28546236:A:G	1.03015e-20	-4.62694e-10	-0.704895
28546935	chr17:28546935:G:C	5.59057e-21	-4.62694e-10	-1.3161
28547225	chr17:28547225:G:A	1.17995e-20	-4.62694e-10	-0.569127
28547296	chr17:28547296:G:A	1.10068e-21	-1.71598	-1.22527
28548552	chr17:28548552:C:G	1.73084e-20	-4.62694e-10	-0.185987
28549153	chr17:28549153:G:A	5.60826e-21	-4.62694e-10	-1.31294
28549557	chr17:28549557:A:G	5.53366e-21	-4.62694e-10	-1.32633
28549862	chr17:28549862:A:AG	6.89508e-21	-4.62694e-10	-1.10637
28550984	chr17:28550984:C:A	4.36511e-20	-4.62694e-10	0.739047
28551024	chr17:28551024:C:T	8.77814e-21	-4.62694e-10	-0.864917
28552493	chr17:28552493:C:A	5.6233e-21	-4.62694e-10	-1.31026
28553847	chr17:28553847:G:A	7.88121e-21	-4.62694e-10	-0.9727
28553897	chr17:28553897:C:A	2.97314e-20	-4.62694e-10	0.355022
28554067	chr17:28554067:T:G	7.1647e-21	-4.62694e-10	-1.06801
28554712	chr17:28554712:G:A	1.20921e-20	0.175118	-0.719747
28555798	chr17:28555798:G:A	8.09338e-21	-4.62694e-10	-0.946135
28555838	chr17:28555838:C:T	6.4799e-21	-4.62694e-10	-1.16848
28556295	chr17:28556295:A:G	9.61672e-21	-1.51695	0.743275
28558003	chr17:28558003:G:T	5.56279e-21	-4.62694e-10	-1.32108
28558347	chr17:28558347:G:A	2.70509e-20	-4.62694e-10	0.26054
28558948	chr17:28558948:C:G	3.30315e-20	-4.62694e-10	0.46028
28560015	chr17:28560015:T:A	1.72501e-20	-0.189363	-3.32541e-10
28560110	chr17:28560110:C:T	3.24275e-20	-4.62694e-10	0.441826
28560253	chr17:28560253:G:A	7.71548e-22	-1.9919	-1.30463
28561273	chr17:28561273:A:T	1.24277e-21	-1.79067	-1.02917
28561707	chr17:28561707:G:A	1.01756e-21	-1.69875	-1.32102
28562924	chr17:28562924:C:T	5.61706e-21	-4.62694e-10	-1.31137
28563247	chr17:28563247:C:T	2.82834e-21	-1.99749	-3.32541e-10
28563288	chr17:28563288:G:A	1.05511e-20	-4.62694e-10	-0.680955
28563585	chr17:28563585:A:C	8.98407e-21	-4.62694e-10	-0.841729
28564070	chr17:28564070:T:C	1.20121e-20	-4.62694e-10	-0.551268
28564371	chr17:28564371:T:C	1.09154e-20	-4.62694e-10	-0.647008
28564818	chr17:28564818:G:C	8.93548e-22	-1.83359	-1.31615
28565845	chr17:28565845:C:T	1.00377e-20	-4.62694e-10	-0.730836
28566139	chr17:28566139:A:G	5.76534e-21	-1.28532	-3.32541e-10
28566251	chr17:28566251:C:G	8.75191e-21	-4.62694e-10	-0.86791
28566477	chr17:28566477:G:T	7.53655e-21	-4.62694e-10	-1.01742
28568530	chr17:28568530:C:T	7.89043e-21	-4.62694e-10	-0.971531
28569012	chr17:28569012:G:A	2.19018e-21	-2.2532	-3.32541e-10
28570684	chr17:28570684:A:G	1.71237e-20	-4.62694e-10	-0.196718
28571788	chr17:28571788:C:T	7.67407e-21	-4.62694e-10	-0.999335
28572484	chr17:28572484:T:C	3.3423e-21	-2.00394	0.173422
28572908	chr17:28572908:C:A	7.03443e-21	-4.62694e-10	-1.08637
28573364	chr17:28573364:C:T	6.27809e-21	-1.20012	-3.32541e-10
28573635	chr17:28573635:C:T	2.4346e-21	-2.1474	-3.32541e-10
28574176	chr17:28574176:C:T	9.05683e-21	-4.62694e-10	-0.833662
28576093	chr17:28576093:TCTC:T	1.5666e-21	-1.31541	-1.27286
28576102	chr17:28576102:C:T	6.12338e-21	-4.62694e-10	-1.22507
28576640	chr17:28576640:T:C	6.44028e-21	-4.62694e-10	-1.17461
28576910	chr17:28576910:C:T	2.7916e-21	-2.01057	-3.32541e-10
28577039	chr17:28577039:C:G	1.75526e-20	-4.62694e-10	-0.17198
28577499	chr17:28577499:C:A	5.14001e-21	-0.22485	-1.17528
28577534	chr17:28577534:CCT:C	1.31041e-20	-0.464258	-3.32541e-10
28577906	chr17:28577906:A:G	6.98374e-21	-4.62694e-10	-1.0936
28578162	chr17:28578162:G:A	8.53726e-21	-4.62694e-10	-0.892741
28578909	chr17:28578909:A:G	4.95045e-21	-0.467136	-0.970566
28579772	chr17:28579772:T:C	5.8254e-21	-4.62694e-10	-1.27495
28581078	chr17:28581078:T:C	9.36805e-21	-4.62694e-10	-0.799877
28581200	chr17:28581200:T:C	5.57063e-21	-4.62694e-10	-1.31967
28582138	chr17:28582138:C:T	2.31002e-21	-2.19992	-3.32541e-10
28583264	chr17:28583264:G:A	6.99382e-21	-4.62694e-10	-1.09215
28584186	chr17:28584186:C:T	2.66811e-21	-2.05581	-3.32541e-10
28585678	chr17:28585678:C:A	1.75887e-21	-1.53789	-0.934617
28587243	chr17:28587243:A:ATC	4.07654e-21	-1.63193	-3.32541e-10
28587739	chr17:28587739:AAG:A	9.75759e-21	-4.62694e-10	-0.759136
28588907	chr17:28588907:C:A	3.34274e-20	-4.62694e-10	0.472196
28589346	chr17:28589346:G:A	7.90334e-21	-0.969896	-3.32541e-10
28589773	chr17:28589773:G:A	2.23414e-21	-2.23333	-3.32541e-10
28591345	chr17:28591345:C:T	3.37004e-20	-4.62694e-10	0.480329
28591777	chr17:28591777:C:T	8.18453e-21	-4.62694e-10	-0.934935
28592326	chr17:28592326:T:C	1.53085e-20	-0.308774	-3.32541e-10
28593850	chr17:28593850:C:T	3.47252e-20	-4.62694e-10	0.510283
28594185	chr17:28594185:A:G	9.37083e-21	-0.79958	-3.32541e-10
28594412	chr17:28594412:G:A	2.51785e-21	-2.11377	-3.32541e-10
28595437	chr17:28595437:T:C	6.59791e-21	-4.62694e-10	-1.15043
28595996	chr17:28595996:T:C	2.59264e-19	3.22722	-0.706557
28596164	chr17:28596164:C:T	2.27409e-21	-2.2156	-3.32541e-10
28597536	chr17:28597536:G:T	1.21807e-20	-4.62694e-10	-0.537331
28599142	chr17:28599142:C:A	2.26848e-21	-2.21807	-3.32541e-10
28601288	chr17:28601288:G:A	3.31056e-21	-1.84006	-3.32541e-10
28601345	chr17:28601345:A:G	1.26923e-21	-1.60592	-1.19285
28602545	chr17:28602545:TAA:T	8.80267e-21	-4.62694e-10	-0.862126
28604315	chr17:28604315:C:T	5.51747e-21	-4.62694e-10	-1.32926
28604588	chr17:28604588:G:A	7.90727e-21	-4.62694e-10	-0.969398
28606136	chr17:28606136:TCA:T	1.71305e-20	-4.62694e-10	-0.196323
28606696	chr17:28606696:C:CCA	7.6812e-21	-4.62694e-10	-0.998406
28607840	chr17:28607840:A:G	5.60932e-21	-4.62694e-10	-1.31275
28609242	chr17:28609242:T:C	5.5873e-21	-4.62694e-10	-1.31669
28609590	chr17:28609590:C:T	1.11939e-21	-1.7233	-1.2011
28610777	chr17:28610777:A:T	5.519e-21	-4.62694e-10	-1.32898
28612431	chr17:28612431:G:A	5.70675e-21	-4.62694e-10	-1.29553
28612594	chr17:28612594:T:A	3.58137e-21	-1.76144	-3.32541e-10
28613570	chr17:28613570:T:A	2.81495e-21	-2.00224	-3.32541e-10
28615053	chr17:28615053:G:A	6.64203e-21	-4.62694e-10	-1.14376
28615645	chr17:28615645:A:G	5.64602e-21	-4.62694e-10	-1.30623
28615712	chr17:28615712:G:A	5.55592e-21	-4.62694e-10	-1.32232
28616524	chr17:28616524:G:T	2.64625e-21	-2.06404	-3.32541e-10
28617614	chr17:28617614:G:A	5.76944e-21	-4.62694e-10	-1.28461
28617937	chr17:28617937:T:C	2.97581e-19	3.2196	-0.561089
28618096	chr17:28618096:C:G	3.31588e-20	-4.62694e-10	0.464128
28619788	chr17:28619788:G:A	7.99987e-21	-4.62694e-10	-0.957756
28620028	chr17:28620028:A:C	1.08887e-21	-1.66891	-1.28313
28620458	chr17:28620458:T:G	2.30499e-21	-2.2021	-3.32541e-10
28620634	chr17:28620634:G:A	5.68365e-21	-0.418763	-0.880824
28620805	chr17:28620805:GCTCC:G	8.94067e-21	-4.62694e-10	-0.846571
28622624	chr17:28622624:C:T	2.55576e-20	-4.62694e-10	0.203752
28622820	chr17:28622820:T:C	1.62461e-20	-4.62694e-10	-0.24933
28622880	chr17:28622880:G:A	3.31684e-20	0.464415	-3.32541e-10
28622932	chr17:28622932:G:A	4.26409e-21	-1.58695	-3.32541e-10
28622972	chr17:28622972:G:A	6.08948e-21	-4.62694e-10	-1.23062
28625411	chr17:28625411:TTC:T	3.04201e-21	-1.82619	-0.0984735
28625683	chr17:28625683:G:C	6.17348e-21	-4.62694e-10	-1.21692
28625788	chr17:28625788:G:A	8.0411e-21	-4.62694e-10	-0.952615
28625789	chr17:28625789:G:T	8.10778e-22	-1.97804	-1.2689
28626435	chr17:28626435:T:G	6.35244e-21	-1.18834	-3.32541e-10
28626437	chr17:28626437:C:G	5.63363e-21	-4.62694e-10	-1.30843
28626747	chr17:28626747:G:A	6.14195e-21	-4.62694e-10	-1.22204
28626854	chr17:28626854:A:G	1.13059e-21	-2.11025	-0.804191
28627017	chr17:28627017:T:A	3.67598e-21	-1.73536	-3.32541e-10
28627544	chr17:28627544:C:A	2.25186e-21	-2.22543	-3.32541e-10
28628312	chr17:28628312:A:C	1.25181e-21	-1.67519	-1.13741
28629212	chr17:28629212:T:C	1.73193e-20	-4.62694e-10	-0.185361
28629519	chr17:28629519:T:C	1.08514e-21	-2.1122	-0.843265
28629975	chr17:28629975:C:T	3.81685e-21	-1.31489	-0.382864
28630259	chr17:28630259:C:T	2.47525e-21	-2.13084	-3.32541e-10
28630767	chr17:28630767:A:G	2.83214e-21	-1.99615	-3.32541e-10
28631223	chr17:28631223:G:A	6.20391e-21	-4.62694e-10	-1.212
28632587	chr17:28632587:C:T	6.80701e-21	-4.62694e-10	-1.11923
28632677	chr17:28632677:G:A	9.24352e-21	-4.62694e-10	-0.813259
28634198	chr17:28634198:A:G	2.19939e-21	-2.249	-3.32541e-10
28634350	chr17:28634350:C:T	5.90585e-21	-4.62694e-10	-1.26124
28634447	chr17:28634447:A:C	2.18476e-21	-2.25568	-3.32541e-10
28634568	chr17:28634568:G:C	1.01983e-20	-4.62694e-10	-0.714961
28634629	chr17:28634629:A:C	7.19393e-21	-4.62694e-10	-1.06394
28634725	chr17:28634725:A:G	8.85648e-21	-4.62694e-10	-0.856032
28635112	chr17:28635112:C:T	5.55034e-21	-4.62694e-10	-1.32332
28635622	chr17:28635622:G:A	3.35235e-21	-1.82752	-3.32541e-10
28635962	chr17:28635962:A:G	8.09794e-21	-4.62694e-10	-0.945571
28636427	chr17:28636427:A:C	8.84508e-21	-4.62694e-10	-0.85732
28638994	chr17:28638994:C:T	2.16924e-21	-2.2628	-3.32541e-10
28639515	chr17:28639515:C:T	1.07728e-21	-1.85342	-1.10932
28640588	chr17:28640588:C:T	5.55742e-21	-4.62694e-10	-1.32205
28640712	chr17:28640712:C:T	8.14917e-21	-4.62694e-10	-0.939265
28640783	chr17:28640783:T:C	5.6188e-21	-4.62694e-10	-1.31106
28642514	chr17:28642514:G:A	6.35731e-21	-4.62694e-10	-1.18758
28643907	chr17:28643907:A:G	5.71756e-21	-4.62694e-10	-1.29364
28644476	chr17:28644476:C:A	2.63586e-20	0.234613	-3.32541e-10
28644550	chr17:28644550:T:C	6.22354e-21	-4.62694e-10	-1.20884
28646631	chr17:28646631:A:G	6.23285e-21	-4.62694e-10	-1.20735
28647040	chr17:28647040:T:C	5.65209e-21	-4.62694e-10	-1.30516
28647111	chr17:28647111:G:A	5.72906e-21	-4.62694e-10	-1.29163
28647153	chr17:28647153:G:GAA	8.36213e-21	-4.62694e-10	-0.913468
28647292	chr17:28647292:C:T	1.35469e-20	-4.62694e-10	-0.431022
28648163	chr17:28648163:G:C	8.63179e-21	-4.62694e-10	-0.88173
28648366	chr17:28648366:T:G	5.5497e-21	-4.62694e-10	-1.32344
28648452	chr17:28648452:G:A	7.02925e-21	-4.62694e-10	-1.0871
28650325	chr17:28650325:A:G	1.61578e-21	-1.47663	-1.08073
28650551	chr17:28650551:C:T	2.60423e-21	-2.08004	-3.32541e-10
28650565	chr17:28650565:C:T	5.67278e-21	-4.62694e-10	-1.3015
28651279	chr17:28651279:G:C	2.20716e-21	-2.24548	-3.32541e-10
28651929	chr17:28651929:A:G	6.38803e-21	-4.62694e-10	-1.18276
28653191	chr17:28653191:G:A	3.64209e-21	-1.74462	-3.32541e-10
28654187	chr17:28654187:G:A	6.18017e-21	-4.62694e-10	-1.21584
28654853	chr17:28654853:A:G	1.23185e-20	-2.0516	1.52552
28655062	chr17:28655062:G:C	2.34527e-21	-2.18478	-3.32541e-10
28655323	chr17:28655323:A:G	5.68894e-21	-4.62694e-10	-1.29866
28656071	chr17:28656071:C:T	6.53739e-21	-4.62694e-10	-1.15964
28656212	chr17:28656212:G:C	6.67659e-21	-4.62694e-10	-1.13857
28656512	chr17:28656512:C:T	6.16516e-21	-4.62694e-10	-1.21827
28656560	chr17:28656560:C:T	6.58925e-21	-4.62694e-10	-1.15174
28656889	chr17:28656889:G:A	1.40258e-20	-4.62694e-10	-0.39628
28657260	chr17:28657260:C:T	2.27995e-21	-2.21303	-3.32541e-10
28657364	chr17:28657364:T:C	2.56438e-21	-2.09547	-3.32541e-10
28658167	chr17:28658167:T:G	6.06223e-21	-4.62694e-10	-1.2351
28658231	chr17:28658231:C:T	3.26695e-20	-4.62694e-10	0.449261
28658876	chr17:28658876:G:A	2.19093e-21	-2.25286	-3.32541e-10
28659801	chr17:28659801:C:T	3.32822e-20	-4.62694e-10	0.467842
28660067	chr17:28660067:C:T	6.63991e-21	-4.62694e-10	-1.14408
28661834	chr17:28661834:C:T	5.63533e-21	-4.62694e-10	-1.30813
28663214	chr17:28663214:G:A	3.40269e-20	-4.62694e-10	0.48997
28664458	chr17:28664458:T:C	6.8656e-21	-4.62694e-10	-1.11066
28664803	chr17:28664803:C:T	2.41203e-21	-2.15671	-3.32541e-10
28664850	chr17:28664850:C:G	7.93906e-21	-4.62694e-10	-0.965387
28665349	chr17:28665349:T:C	6.39825e-21	-0.367059	-0.814099
28666369	chr17:28666369:G:A	1.02596e-21	-1.79497	-1.21658
28666412	chr17:28666412:A:G	2.21364e-21	-2.24254	-3.32541e-10
28666846	chr17:28666846:C:T	1.44469e-21	-1.7594	-0.909883
28666894	chr17:28666894:T:C	6.27725e-21	-4.62694e-10	-1.20025
28667188	chr17:28667188:AC:A	3.35789e-20	-4.62694e-10	0.476715
28668742	chr17:28668742:G:A	6.13998e-21	-4.62694e-10	-1.22236
28669043	chr17:28669043:T:C	2.23945e-21	-2.23095	-3.32541e-10
28669546	chr17:28669546:G:A	1.2772e-21	-2.09442	-0.698091
28669733	chr17:28669733:G:A	1.24664e-20	-0.514148	-3.32541e-10
28670545	chr17:28670545:T:C	8.9479e-21	-4.62694e-10	-0.845762
28670800	chr17:28670800:G:A	5.5272e-21	-4.62694e-10	-1.3275
28671171	chr17:28671171:C:T	3.37027e-20	-4.62694e-10	0.480398
28671351	chr17:28671351:C:T	8.97452e-21	-4.62694e-10	-0.842792
28672599	chr17:28672599:A:G	1.22278e-20	-4.62694e-10	-0.533473
28673355	chr17:28673355:T:G	1.26294e-20	-4.62694e-10	-0.501156
28673373	chr17:28673373:A:G	5.16135e-21	-0.410762	-0.985222
28674704	chr17:28674704:C:G	4.06749e-20	0.66843	-3.32541e-10
28676503	chr17:28676503:G:A	2.35021e-21	-2.18268	-3.32541e-10
28677337	chr17:28677337:C:T	5.60659e-21	-4.62694e-10	-1.31324
28677685	chr17:28677685:C:A	1.079e-21	-2.24431	-0.716841
28677830	chr17:28677830:A:G	1.72594e-20	-4.62694e-10	-0.188823
28678343	chr17:28678343:G:A	5.52181e-21	-4.62694e-10	-1.32848
28679660	chr17:28679660:A:G	1.32751e-21	-1.63143	-1.12245
28679727	chr17:28679727:A:C	1.79707e-21	-1.47158	-0.979442
28680385	chr17:28680385:G:A	9.26282e-21	-4.62694e-10	-0.811172
28680848	chr17:28680848:C:T	6.66899e-21	-4.62694e-10	-1.13971
28681145	chr17:28681145:G:A	2.19198e-21	-2.25237	-3.32541e-10
28681703	chr17:28681703:G:A	1.13601e-21	-1.73718	-1.17247
28682031	chr17:28682031:G:A	2.93594e-21	-1.96015	-3.32541e-10
28682731	chr17:28682731:C:T	9.66748e-22	-2.0568	-1.0142
28684542	chr17:28684542:T:A	1.17605e-21	-1.70447	-1.17054
28685730	chr17:28685730:T:A	2.58262e-20	0.214207	-3.32541e-10
28686450	chr17:28686450:C:T	1.7222e-21	-1.5458	-0.94778
28691579	chr17:28691579:A:G	1.79185e-21	-1.5772	-0.876735
28691845	chr17:28691845:G:A	2.23133e-21	-1.02823	-1.20635
28692781	chr17:28692781:C:A	5.66945e-21	-4.62694e-10	-1.30209
28692938	chr17:28692938:T:C	6.62836e-21	-1.14582	-3.32541e-10
28693462	chr17:28693462:A:G	2.39366e-21	-2.16436	-3.32541e-10
28693512	chr17:28693512:A:G	7.90157e-21	-4.62694e-10	-0.97012
28694184	chr17:28694184:C:T	1.12449e-21	-1.6601	-1.25975
28694788	chr17:28694788:G:C	7.17574e-21	-4.62694e-10	-1.06648
28697852	chr17:28697852:G:A	1.01736e-21	-1.80076	-1.2192
28699495	chr17:28699495:G:A	2.86282e-20	0.317211	-3.32541e-10
28701012	chr17:28701012:A:C	5.40922e-21	-1.34908	-3.32541e-10
28703347	chr17:28703347:A:G	7.75585e-21	-4.62694e-10	-0.988734
28703927	chr17:28703927:T:C	6.62474e-21	-4.62694e-10	-1.14637
28704052	chr17:28704052:C:T	1.5811e-20	-4.62694e-10	-0.276474
28704663	chr17:28704663:C:T	5.86133e-21	-4.62694e-10	-1.26881
28705349	chr17:28705349:C:T	1.06328e-21	-1.86745	-1.10837
28705479	chr17:28705479:C:T	1.47835e-20	-4.62694e-10	-0.343669
28705809	chr17:28705809:A:C	1.91302e-21	-1.44928	-0.939221
28707106	chr17:28707106:G:A	4.97797e-21	-1.43216	-3.32541e-10
28708317	chr17:28708317:A:G	1.91997e-21	-1.49414	-0.89073
28708464	chr17:28708464:T:C	2.36928e-21	-2.1746	-3.32541e-10
28708898	chr17:28708898:G:A	8.60918e-22	-2.122	-1.06493
28708902	chr17:28708902:G:A	5.70717e-21	-4.62694e-10	-1.29546
28708926	chr17:28708926:A:G	4.28271e-19	3.64465	-0.622079
28708935	chr17:28708935:G:A	1.20353e-21	-1.60683	-1.24509
28709662	chr17:28709662:C:T	6.11176e-21	-4.62694e-10	-1.22697
28710142	chr17:28710142:G:A	6.61318e-21	-4.62694e-10	-1.14812
28711322	chr17:28711322:C:T	1.63668e-20	-4.62694e-10	-0.241927
28711751	chr17:28711751:A:G	2.34472e-21	-2.18501	-3.32541e-10
28712164	chr17:28712164:G:C	5.57517e-21	-4.62694e-10	-1.31886
28713154	chr17:28713154:A:G	2.45437e-21	-2.13931	-3.32541e-10
28713601	chr17:28713601:A:G	1.73787e-21	-1.52501	-0.959512
28713788	chr17:28713788:T:C	2.3354e-21	-2.189	-3.32541e-10
28714028	chr17:28714028:T:C	2.28568e-21	-2.21052	-3.32541e-10
28714470	chr17:28714470:G:A	9.20809e-21	-4.62694e-10	-0.817099
28715666	chr17:28715666:T:A	5.79129e-21	-4.62694e-10	-1.28083
28716986	chr17:28716986:C:T	2.54923e-21	-2.10139	-3.32541e-10
28718426	chr17:28718426:TG:T	2.13399e-20	-4.62694e-10	0.0233986
28720448	chr17:28720448:A:G	7.27667e-21	-4.62694e-10	-1.05251
28720525	chr17:28720525:G:A	8.17182e-21	-4.62694e-10	-0.93649
28720992	chr17:28720992:G:A	5.924e-21	-4.62694e-10	-1.25817
28721174	chr17:28721174:G:A	4.07427e-21	-1.63249	-3.32541e-10
28721452	chr17:28721452:G:A	1.67742e-20	-4.62694e-10	-0.21734
28721909	chr17:28721909:C:T	3.04208e-21	-1.92464	-3.32541e-10
28722132	chr17:28722132:A:AG	1.77685e-21	-1.60471	-0.857627
28722363	chr17:28722363:G:A	2.77944e-21	-2.01493	-3.32541e-10
28722975	chr17:28722975:C:G	6.29448e-21	-4.62694e-10	-1.19751
28723189	chr17:28723189:T:C	6.18897e-21	-4.62694e-10	-1.21441
28724609	chr17:28724609:G:A	5.51742e-21	-4.62694e-10	-1.32927
28724753	chr17:28724753:G:A	5.74766e-21	-4.62694e-10	-1.28839
28725033	chr17:28725033:TTTG:T	6.84894e-21	-4.62694e-10	-1.11309
28725137	chr17:28725137:A:G	2.24531e-21	-2.22834	-3.32541e-10
28725294	chr17:28725294:T:G	7.30058e-21	-4.62694e-10	-1.04923
28725340	chr17:28725340:C:T	1.23467e-21	-1.62223	-1.20415
28726158	chr17:28726158:A:G	1.74459e-21	-1.59281	-0.887854
28726550	chr17:28726550:G:A	9.81065e-22	-2.14843	-0.907871
28726762	chr17:28726762:C:T	5.94307e-21	-4.62694e-10	-1.25496
28727622	chr17:28727622:TTC:T	3.80749e-21	-0.468767	-1.23144
28727623	chr17:28727623:TC:T	7.20751e-22	-2.25771	-1.10694
28727825	chr17:28727825:G:A	1.11629e-20	-4.62694e-10	-0.624587
28727835	chr17:28727835:G:T	8.83751e-21	-4.62694e-10	-0.858176
28728293	chr17:28728293:C:T	1.24176e-21	-1.66545	-1.1552
28728422	chr17:28728422:G:A	1.26922e-21	-1.65185	-1.14692
28729600	chr17:28729600:T:C	1.00721e-20	-0.727412	-3.32541e-10
28730803	chr17:28730803:G:A	3.80213e-20	-4.62694e-10	0.600966
28731215	chr17:28731215:C:A	6.05821e-21	-4.62694e-10	-1.23577
28731278	chr17:28731278:G:A	2.62113e-21	-2.11192	0.0383417
28731339	chr17:28731339:A:G	6.27869e-21	-4.62694e-10	-1.20002
28732501	chr17:28732501:G:A	6.91753e-22	-2.14154	-1.26417
28732648	chr17:28732648:T:A	2.40265e-21	-2.16061	-3.32541e-10
28732901	chr17:28732901:T:C	4.70557e-21	-1.48843	-3.32541e-10
28733025	chr17:28733025:C:T	2.36968e-21	-2.17443	-3.32541e-10
28733437	chr17:28733437:T:C	1.12504e-20	-4.62694e-10	-0.616781
28733527	chr17:28733527:A:G	1.14353e-21	-1.73876	-1.16431
28733537	chr17:28733537:TTAAAA:T	3.34589e-21	-1.82945	-3.32541e-10
28734253	chr17:28734253:G:A	5.50712e-20	2.18781	-1.21636
28734568	chr17:28734568:C:T	1.16997e-21	-1.70927	-1.17094
28734698	chr17:28734698:AC:A	7.94918e-21	-0.964112	-3.32541e-10
28735777	chr17:28735777:TTTA:T	1.41406e-21	-1.74336	-0.947357
28735905	chr17:28735905:T:C	7.89114e-21	-4.62694e-10	-0.971441
28736913	chr17:28736913:G:A	5.35901e-20	-4.62694e-10	0.944184
28737268	chr17:28737268:C:T	3.24309e-21	-1.86065	-3.32541e-10
28738193	chr17:28738193:T:C	1.58125e-21	-1.25574	-1.32322
28740894	chr17:28740894:C:T	1.02133e-20	-4.62694e-10	-0.713495
28742006	chr17:28742006:T:C	7.02306e-21	-4.62694e-10	-1.08798
28742417	chr17:28742417:C:A	2.29996e-21	-2.20429	-3.32541e-10
28742624	chr17:28742624:C:G	2.10542e-20	-4.62694e-10	0.00992003
28743836	chr17:28743836:G:A	1.1632e-20	-4.62694e-10	-0.583418
28744987	chr17:28744987:A:G	6.20113e-21	-4.62694e-10	-1.21245
28745445	chr17:28745445:G:A	7.77087e-22	-2.03172	-1.25766
28745550	chr17:28745550:GC:G	3.07558e-19	1.93229	0.759193
28745655	chr17:28745655:C:G	6.06155e-21	-4.62694e-10	-1.23522
28746889	chr17:28746889:G:GGT	1.48263e-20	-4.62694e-10	-0.340778
28747513	chr17:28747513:C:T	6.42184e-20	-4.62694e-10	1.12511
28748405	chr17:28748405:C:T	8.17452e-22	-2.08584	-1.15291
28749719	chr17:28749719:A:AC	6.46887e-21	-4.62694e-10	-1.17018
28750313	chr17:28750313:A:G	8.33376e-22	-1.96367	-1.25578
28750668	chr17:28750668:TA:T	1.49771e-21	-2.023	-0.610245
28750685	chr17:28750685:T:C	2.20074e-21	-2.24839	-3.32541e-10
28751011	chr17:28751011:C:T	2.73663e-21	-2.03046	-3.32541e-10
28751082	chr17:28751082:A:C	1.03761e-20	-4.62694e-10	-0.697673
28751305	chr17:28751305:A:G	3.75925e-19	2.77871	0.113499
28751471	chr17:28751471:T:G	8.82263e-21	-4.62694e-10	-0.859862
28751491	chr17:28751491:T:C	8.78113e-22	-2.03532	-1.13184
28751785	chr17:28751785:G:GC	1.00011e-19	-4.62694e-10	1.5681
28751836	chr17:28751836:C:CTGA	4.05383e-20	1.89157	-1.22651
28751930	chr17:28751930:A:G	1.00398e-20	-4.62694e-10	-0.730621
28752397	chr17:28752397:C:A	1.47675e-21	-1.32187	-1.32547
28752507	chr17:28752507:A:C	2.16655e-20	-4.62694e-10	0.0385411
28752537	chr17:28752537:C:T	8.02533e-22	-2.09319	-1.16398
28753568	chr17:28753568:C:T	7.0076e-21	-4.62694e-10	-1.09019
28753990	chr17:28753990:A:G	1.43984e-20	-4.62694e-10	-0.370062
28754293	chr17:28754293:T:G	1.65332e-20	-4.62694e-10	-0.231808
28754922	chr17:28754922:G:A	9.96635e-21	-4.62694e-10	-0.737967
28755631	chr17:28755631:T:C	5.63126e-21	-4.62694e-10	-1.30885
28756125	chr17:28756125:T:C	5.84877e-21	-4.62694e-10	-1.27095
28757207	chr17:28757207:T:G	3.78639e-20	-4.62694e-10	0.596816
28757346	chr17:28757346:T:C	2.1742e-21	-2.26052	-3.32541e-10
28757602	chr17:28757602:T:A	6.44928e-21	-4.62694e-10	-1.17321
28758335	chr17:28758335:C:T	6.98859e-21	-4.62694e-10	-1.0929
28758546	chr17:28758546:A:G	7.59195e-22	-2.13542	-1.17726
28760911	chr17:28760911:C:T	7.947e-22	-2.11572	-1.15125
28761418	chr17:28761418:C:T	7.90369e-22	-2.11861	-1.15382
28761608	chr17:28761608:C:A	8.04585e-22	-2.1126	-1.14201
28761891	chr17:28761891:C:T	5.70448e-21	-4.62694e-10	-1.29593
28762403	chr17:28762403:G:A	2.11286e-20	-4.62694e-10	0.0134467
28763307	chr17:28763307:T:C	5.60503e-21	-4.62694e-10	-1.31352
28763723	chr17:28763723:C:G	8.04878e-22	-2.09382	-1.16042
28763846	chr17:28763846:A:G	5.42408e-21	-1.34633	-3.32541e-10
28764135	chr17:28764135:A:G	7.99633e-22	-2.0944	-1.16638
28764815	chr17:28764815:G:A	6.34614e-21	-4.62694e-10	-1.18933
28764933	chr17:28764933:G:A	7.52263e-21	-4.62694e-10	-1.01927
28765776	chr17:28765776:G:C	1.52186e-20	-4.62694e-10	-0.314664
28766180	chr17:28766180:C:T	1.74309e-20	-4.62694e-10	-0.178938
28766503	chr17:28766503:C:T	5.93874e-21	-4.62694e-10	-1.25568
28766524	chr17:28766524:G:A	1.43487e-21	-1.38524	-1.29087
28768467	chr17:28768467:G:A	7.97655e-22	-2.2054	-1.05786
28768758	chr17:28768758:C:T	7.90239e-21	-0.970016	-3.32541e-10
28769586	chr17:28769586:C:T	7.83008e-22	-2.11758	-1.16422
28770352	chr17:28770352:C:A	7.4622e-21	-4.62694e-10	-1.02733
28770570	chr17:28770570:TA:T	8.19968e-22	-2.12096	-1.11471
28770593	chr17:28770593:CAG:C	5.78639e-20	-4.62694e-10	1.02091
28770663	chr17:28770663:T:G	1.58339e-21	-2.25953	-0.318085
28770892	chr17:28770892:T:C	2.72833e-21	-2.03349	-3.32541e-10
28772295	chr17:28772295:C:T	1.04852e-20	-4.62694e-10	-0.687213
28773011	chr17:28773011:CT:C	4.15889e-21	-1.61193	-3.32541e-10
28773134	chr17:28773134:C:T	7.81218e-22	-2.19703	-1.08705
28773749	chr17:28773749:G:A	7.87694e-22	-2.10209	-1.17374
28773777	chr17:28773777:G:A	7.88764e-22	-2.11096	-1.16351
28773906	chr17:28773906:T:A	7.95075e-22	-2.09629	-1.17021
28774738	chr17:28774738:C:T	3.5132e-21	-1.78065	-3.32541e-10
28775147	chr17:28775147:T:C	8.63058e-22	-2.05479	-1.12967
28775229	chr17:28775229:C:G	1.47403e-20	-4.62694e-10	-0.346598
28775504	chr17:28775504:G:A	5.67864e-21	-4.62694e-10	-1.30047
28775602	chr17:28775602:A:G	1.43659e-21	-1.79321	-0.8817
28779854	chr17:28779854:C:G	1.04456e-21	-1.87218	-1.1214
28780197	chr17:28780197:C:T	6.44668e-21	-4.62694e-10	-1.17362
28780538	chr17:28780538:G:C	6.30191e-21	-4.62694e-10	-1.19633
28780841	chr17:28780841:C:G	3.20026e-21	-0.87973	-0.994221
28781114	chr17:28781114:C:T	8.03521e-22	-2.10283	-1.1531
28782051	chr17:28782051:C:A	5.70919e-21	-4.62694e-10	-1.2951
28783499	chr17:28783499:C:T	1.44265e-21	-2.26134	-0.40936
28783508	chr17:28783508:CATGAG:C	7.41285e-22	-2.10864	-1.22791
28784068	chr17:28784068:A:G	7.83859e-22	-2.10327	-1.17744
28784093	chr17:28784093:A:G	7.98064e-22	-2.07864	-1.18411
28786708	chr17:28786708:G:C	7.76369e-22	-2.14529	-1.14502
28787144	chr17:28787144:A:C	1.28929e-21	-1.82114	-0.961946
28787582	chr17:28787582:G:A	4.49627e-19	2.99137	0.079863
28789442	chr17:28789442:C:T	7.42081e-22	-2.05046	-1.28502
28789954	chr17:28789954:C:T	6.30085e-20	-4.62694e-10	1.10609
28790288	chr17:28790288:G:T	6.17423e-21	-1.31626	0.0994583
28791767	chr17:28791767:G:C	3.08586e-19	3.23929	-0.544469
28792005	chr17:28792005:T:C	1.79824e-20	-4.62694e-10	-0.14779
28792049	chr17:28792049:C:T	7.3051e-22	-2.18219	-1.169
28792099	chr17:28792099:CAGG:C	2.17362e-21	-2.26079	-3.32541e-10
28792189	chr17:28792189:G:A	5.82551e-21	-4.62694e-10	-1.27494
28792838	chr17:28792838:A:C	7.32569e-21	-4.62694e-10	-1.04579
28794122	chr17:28794122:A:C	2.68317e-21	-2.05018	-3.32541e-10
28794355	chr17:28794355:G:A	9.95507e-19	3.86607	-3.32541e-10
28794376	chr17:28794376:T:C	7.35452e-22	-2.16034	-1.18411
28794381	chr17:28794381:G:A	5.91993e-21	-4.62694e-10	-1.25886
28795135	chr17:28795135:A:G	9.46558e-22	-2.19622	-0.895883
28795396	chr17:28795396:C:T	7.71894e-22	-2.13743	-1.15866
28795408	chr17:28795408:C:G	7.73162e-22	-2.1431	-1.15134
28795942	chr17:28795942:A:T	7.75279e-22	-2.1456	-1.14611
28796798	chr17:28796798:C:T	3.89138e-19	2.85822	0.0685294
28797289	chr17:28797289:G:C	8.17257e-22	-2.09738	-1.1416
28798449	chr17:28798449:A:G	7.93939e-22	-2.13105	-1.13688
28799257	chr17:28799257:GC:G	6.16969e-21	-4.62694e-10	-1.21753
28800421	chr17:28800421:G:T	7.93067e-22	-2.11943	-1.1496
28801151	chr17:28801151:C:T	2.03114e-20	-4.62694e-10	-0.0259988
28801191	chr17:28801191:C:T	2.37013e-20	-4.62694e-10	0.12835
28801310	chr17:28801310:G:A	8.1732e-19	3.66885	-3.32541e-10
28802005	chr17:28802005:T:C	6.08209e-21	-4.62694e-10	-1.23183
28802544	chr17:28802544:A:G	8.23114e-22	-2.11624	-1.1156
28802619	chr17:28802619:A:G	1.38901e-20	-4.62694e-10	-0.406004
28802886	chr17:28802886:A:G	2.56005e-20	-4.62694e-10	0.205429
28803271	chr17:28803271:G:A	1.19906e-20	-4.62694e-10	-0.553056
28803502	chr17:28803502:G:A	8.13245e-22	-2.12732	-1.11658
28803645	chr17:28803645:G:A	2.1831e-21	-2.25644	-3.32541e-10
28803695	chr17:28803695:T:C	5.59011e-21	-4.62694e-10	-1.31618
28803740	chr17:28803740:G:T	1.39841e-20	-4.62694e-10	-0.399257
28804077	chr17:28804077:T:C	1.00709e-21	-2.13559	-0.89453
28804116	chr17:28804116:T:C	1.08356e-20	-4.62694e-10	-0.654347
28804375	chr17:28804375:G:A	8.19209e-22	-2.1266	-1.11
28804482	chr17:28804482:G:A	1.26497e-20	-4.62694e-10	-0.499549
28804586	chr17:28804586:G:A	1.26555e-20	-0.499088	-3.32541e-10
28805087	chr17:28805087:G:A	7.87095e-22	-2.08174	-1.19485
28805489	chr17:28805489:C:T	3.98216e-21	-1.65536	-3.32541e-10
28805724	chr17:28805724:G:A	7.74369e-22	-2.12724	-1.16565
28805875	chr17:28805875:G:C	7.72255e-22	-2.10655	-1.18908
28807085	chr17:28807085:G:A	7.20184e-21	-4.62694e-10	-1.06285
28807360	chr17:28807360:G:A	6.79811e-21	-4.62694e-10	-1.12054
28807829	chr17:28807829:G:T	5.54455e-21	-4.62694e-10	-1.32437
28808343	chr17:28808343:T:C	5.60587e-21	-4.62694e-10	-1.31337
28808880	chr17:28808880:CAA:C	2.18174e-21	-2.25706	-3.32541e-10
28809167	chr17:28809167:A:G	8.57581e-21	-4.62694e-10	-0.888237
28809296	chr17:28809296:A:G	2.3174e-21	-2.19673	-3.32541e-10
28809674	chr17:28809674:A:G	9.60774e-22	-2.04184	-1.03536
28811229	chr17:28811229:A:G	5.51773e-21	-4.62694e-10	-1.32922
28811465	chr17:28811465:C:A	7.9662e-22	-2.13918	-1.12538
28811799	chr17:28811799:T:C	7.48158e-22	-2.15637	-1.17095
28811862	chr17:28811862:C:T	5.96616e-21	-4.62694e-10	-1.25108
28812003	chr17:28812003:C:G	5.91331e-21	-4.62694e-10	-1.25998
28812816	chr17:28812816:C:A	7.98313e-22	-2.06608	-1.19635
28813322	chr17:28813322:T:C	2.77292e-21	-2.01728	-3.32541e-10
28814092	chr17:28814092:A:G	1.00327e-21	-2.13243	-0.901491
28814487	chr17:28814487:C:T	7.31281e-21	-4.62694e-10	-1.04755
28816753	chr17:28816753:G:A	7.84824e-22	-1.95415	-1.32533
28817054	chr17:28817054:A:G	7.0369e-21	-4.62694e-10	-1.08601
28817634	chr17:28817634:G:A	3.04892e-20	-4.62694e-10	0.380193
28818057	chr17:28818057:C:T	7.68009e-22	-2.14285	-1.15829
28818106	chr17:28818106:T:A	7.56735e-22	-2.13573	-1.18019
28818303	chr17:28818303:C:T	7.72191e-22	-2.1328	-1.16291
28819371	chr17:28819371:G:C	7.53005e-22	-2.14049	-1.18037
28820230	chr17:28820230:T:G	7.32383e-22	-2.1665	-1.18213
28820751	chr17:28820751:G:A	2.69743e-21	-2.04488	-3.32541e-10
28820806	chr17:28820806:T:A	6.68109e-22	-2.14904	-1.29145
28820956	chr17:28820956:A:T	7.49055e-22	-2.14009	-1.18603
28820966	chr17:28820966:T:A	4.2148e-20	-4.62694e-10	0.704006
28821014	chr17:28821014:A:G	7.62057e-22	-2.1172	-1.19172
28822494	chr17:28822494:A:G	8.21782e-22	-2.12059	-1.11287
28822657	chr17:28822657:C:T	1.42406e-20	-0.381088	-3.32541e-10
28822729	chr17:28822729:G:A	6.73057e-22	-2.24678	-1.18633
28823010	chr17:28823010:C:G	8.5036e-21	-4.62694e-10	-0.896692
28823048	chr17:28823048:T:C	1.46777e-18	4.25432	-3.32541e-10
28823732	chr17:28823732:T:C	9.05149e-22	-2.12957	-1.00726
28824480	chr17:28824480:C:T	7.71343e-22	-2.12294	-1.17387
28824541	chr17:28824541:A:G	5.70572e-21	-4.62694e-10	-1.29571
28824834	chr17:28824834:G:T	7.63643e-22	-2.11739	-1.18944
28824947	chr17:28824947:TAGA:T	5.64579e-21	-4.62694e-10	-1.30627
28825652	chr17:28825652:T:C	5.88027e-20	-4.62694e-10	1.03701
28825666	chr17:28825666:T:C	6.37188e-21	-4.62694e-10	-1.18529
28826351	chr17:28826351:T:C	6.53467e-21	-4.62694e-10	-1.16006
28826535	chr17:28826535:G:A	7.38686e-22	-2.15027	-1.18979
28828039	chr17:28828039:C:A	1.84681e-20	-4.62694e-10	-0.121134
28829706	chr17:28829706:T:C	5.63833e-21	-4.62694e-10	-1.30759
28830568	chr17:28830568:T:C	7.61827e-22	-2.13526	-1.17395
28830759	chr17:28830759:G:A	5.64302e-21	-4.62694e-10	-1.30676
28830845	chr17:28830845:A:T	7.71019e-22	-2.12055	-1.17668
28830999	chr17:28830999:T:G	8.97541e-22	-2.10684	-1.03844
28831004	chr17:28831004:T:G	6.36252e-21	-4.62694e-10	-1.18676
28831358	chr17:28831358:C:CACTGTCTTG	6.48526e-21	-4.62694e-10	-1.16765
28834120	chr17:28834120:A:G	9.23439e-22	-2.12139	-0.995447
28834478	chr17:28834478:CT:C	7.5035e-22	-2.13271	-1.19168
28835139	chr17:28835139:G:A	6.29182e-21	-4.62694e-10	-1.19793
28835162	chr17:28835162:A:T	1.97077e-20	-4.62694e-10	-0.0561743
28835277	chr17:28835277:C:T	5.70259e-21	-4.62694e-10	-1.29626
28835436	chr17:28835436:A:G	1.5014e-20	-4.62694e-10	-0.328196
28835517	chr17:28835517:T:G	6.31765e-21	-4.62694e-10	-1.19383
28835993	chr17:28835993:A:AT	9.60141e-22	-2.12049	-0.957368
28836857	chr17:28836857:T:C	7.46202e-21	-4.62694e-10	-1.02735
28837141	chr17:28837141:A:G	6.43832e-21	-4.62694e-10	-1.17491
28837665	chr17:28837665:T:C	7.38829e-22	-2.15409	-1.18578
28837748	chr17:28837748:A:C	8.04847e-22	-1.92512	-1.32916
28839688	chr17:28839688:A:T	3.4742e-21	-1.79182	-3.32541e-10
28840048	chr17:28840048:G:A	1.6821e-20	-4.62694e-10	-0.214553
28840513	chr17:28840513:G:C	2.2646e-21	-0.962868	-1.25692
28840910	chr17:28840910:A:C	1.29889e-21	-2.06793	-0.707741
28841309	chr17:28841309:T:C	1.23048e-21	-2.07484	-0.75493
28841468	chr17:28841468:G:A	8.41636e-22	-1.96581	-1.24378
28842508	chr17:28842508:G:A	5.41413e-21	-0.383318	-0.964851
28842550	chr17:28842550:A:G	5.47472e-20	-4.62694e-10	0.965545
28842872	chr17:28842872:G:C	7.15537e-22	-2.1054	-1.26651
28843137	chr17:28843137:TC:T	1.07893e-21	-1.89741	-1.0638
28843140	chr17:28843140:T:G	9.56664e-21	-4.62694e-10	-0.7789
28843734	chr17:28843734:C:T	7.34365e-21	-4.62694e-10	-1.04334
28845405	chr17:28845405:A:G	8.28431e-21	-4.62694e-10	-0.922818
28845502	chr17:28845502:T:C	1.12102e-21	-1.97784	-0.945104
28847070	chr17:28847070:C:A	3.0183e-19	3.00875	-0.336066
28847140	chr17:28847140:T:C	8.53207e-21	-4.62694e-10	-0.893349
28847311	chr17:28847311:T:C	2.24017e-21	-2.23063	-3.32541e-10
28847631	chr17:28847631:A:G	1.23447e-20	-4.62694e-10	-0.523955
28848908	chr17:28848908:A:G	5.98695e-21	-4.62694e-10	-1.2476
28848979	chr17:28848979:C:T	1.50122e-20	-4.62694e-10	-0.32832
28849088	chr17:28849088:C:T	6.03174e-21	-1.24015	-3.32541e-10
28850992	chr17:28850992:G:A	6.20411e-21	-4.62694e-10	-1.21197
28851743	chr17:28851743:C:T	1.17876e-21	-1.85739	-1.01533
28851867	chr17:28851867:C:T	2.31442e-21	-2.19802	-3.32541e-10
28851994	chr17:28851994:G:A	2.74101e-21	-2.02885	-3.32541e-10
28852572	chr17:28852572:T:C	1.07964e-21	-1.80608	-1.15447
28852748	chr17:28852748:C:T	1.96411e-20	-4.62694e-10	-0.0595551
28852969	chr17:28852969:G:A	5.80688e-21	-4.62694e-10	-1.27814
28853325	chr17:28853325:C:A	1.77211e-20	-4.62694e-10	-0.162427
28853597	chr17:28853597:T:C	6.26629e-21	-4.62694e-10	-1.202
28853766	chr17:28853766:C:T	8.77081e-22	-1.85689	-1.31145
28854436	chr17:28854436:G:A	4.22935e-21	-1.59513	-3.32541e-10
28854777	chr17:28854777:A:ACG	2.34618e-21	-2.18439	-3.32541e-10
28854778	chr17:28854778:A:G	2.34543e-21	-2.18471	-3.32541e-10
28855852	chr17:28855852:G:A	1.32957e-20	-0.44974	-3.32541e-10
28855926	chr17:28855926:G:A	1.91104e-21	-1.76788	-0.62165
28856086	chr17:28856086:G:A	1.99876e-21	-1.74474	-0.599912
28856944	chr17:28856944:C:T	5.77322e-21	-4.62694e-10	-1.28395
28857264	chr17:28857264:C:T	1.59026e-21	-1.78298	-0.790305
28857368	chr17:28857368:A:G	1.45319e-21	-1.74682	-0.916601
28857503	chr17:28857503:G:A	7.28284e-21	-4.62694e-10	-1.05166
28857661	chr17:28857661:G:A	1.59683e-20	-4.62694e-10	-0.266574
28858587	chr17:28858587:G:A	7.30594e-21	-4.62694e-10	-1.04849
28858809	chr17:28858809:C:T	8.22481e-22	-1.93592	-1.29669
28859566	chr17:28859566:G:A	1.58865e-21	-1.58641	-0.987883
28860002	chr17:28860002:T:G	1.98508e-21	-1.39525	-0.956266
28860125	chr17:28860125:G:A	5.52432e-21	-4.62694e-10	-1.32802
28860196	chr17:28860196:C:T	6.02955e-21	-4.62694e-10	-1.24051
28860771	chr17:28860771:C:T	1.45385e-21	-1.69291	-0.970052
28861741	chr17:28861741:G:A	6.38066e-21	-4.62694e-10	-1.18391
28862756	chr17:28862756:A:G	1.50017e-21	-1.68719	-0.944411
28862953	chr17:28862953:C:T	1.58616e-21	-1.69093	-0.884937
28863349	chr17:28863349:A:G	7.83046e-21	-4.62694e-10	-0.97916
28863460	chr17:28863460:T:C	8.50623e-22	-1.86977	-1.3292
28864521	chr17:28864521:C:A	8.86286e-21	-4.62694e-10	-0.855312
28864911	chr17:28864911:G:A	1.29933e-20	-0.472744	-3.32541e-10
28864942	chr17:28864942:G:A	9.62631e-22	-1.94307	-1.13219
28864991	chr17:28864991:G:A	6.29148e-21	-4.62694e-10	-1.19799
28865449	chr17:28865449:A:T	2.28542e-21	-2.21063	-3.32541e-10
28865777	chr17:28865777:G:C	1.66886e-20	-4.62694e-10	-0.222454
28865804	chr17:28865804:G:A	2.42244e-20	0.15018	-3.32541e-10
28866362	chr17:28866362:C:T	2.59718e-21	-2.08275	-3.32541e-10
28866678	chr17:28866678:C:T	1.47928e-21	-1.66044	-0.985189
28866802	chr17:28866802:C:A	1.85252e-21	-2.18757	-0.233062
28867616	chr17:28867616:C:T	1.19369e-21	-1.96418	-0.89595
28868656	chr17:28868656:C:T	2.24213e-21	-2.22976	-3.32541e-10
28868853	chr17:28868853:G:T	1.17497e-21	-1.64024	-1.23569
28869291	chr17:28869291:G:A	2.22052e-21	-2.23944	-3.32541e-10
28869398	chr17:28869398:C:T	2.80322e-21	-2.00641	-3.32541e-10
28869470	chr17:28869470:A:T	1.79513e-21	-1.94873	-0.503371
28869672	chr17:28869672:G:A	5.53381e-21	-4.62694e-10	-1.3263
28869730	chr17:28869730:T:C	9.88673e-22	-1.76884	-1.27973
28869902	chr17:28869902:T:C	5.51749e-21	-4.62694e-10	-1.32926
28870154	chr17:28870154:G:A	6.8198e-21	-4.62694e-10	-1.11735
28870698	chr17:28870698:T:C	5.69004e-21	-4.62694e-10	-1.29846
28870702	chr17:28870702:T:A	5.52127e-21	-4.62694e-10	-1.32857
28870763	chr17:28870763:C:T	3.14931e-21	-1.89	-3.32541e-10
28872500	chr17:28872500:G:A	2.59888e-21	-0.755386	-1.32672
28872546	chr17:28872546:G:A	7.59938e-21	-4.62694e-10	-1.00911
28873104	chr17:28873104:C:T	4.73609e-21	-0.165414	-1.31656
28873513	chr17:28873513:G:T	3.01823e-21	-0.956776	-0.975735
28873570	chr17:28873570:A:G	2.3969e-21	-2.16301	-3.32541e-10
28873716	chr17:28873716:A:G	4.82578e-21	-0.906778	-0.556431
28874646	chr17:28874646:C:T	5.64332e-21	-4.62694e-10	-1.30671
28875076	chr17:28875076:A:G	6.06425e-21	-4.62694e-10	-1.23477
28875160	chr17:28875160:A:G	5.64181e-21	-0.786925	-0.520052
28875867	chr17:28875867:T:C	1.46314e-21	-2.23791	-0.418687
28875870	chr17:28875870:G:A	1.14307e-21	-1.78341	-1.12005
28875899	chr17:28875899:T:C	3.66525e-17	8.03183	-0.559773
28876568	chr17:28876568:C:T	5.81646e-21	-4.62694e-10	-1.27649
28876934	chr17:28876934:A:G	5.51745e-21	-4.62694e-10	-1.32927
28877158	chr17:28877158:C:A	4.4086e-21	-1.55362	-3.32541e-10
28877738	chr17:28877738:C:T	2.29636e-21	-1.16149	-1.04436
28878045	chr17:28878045:T:C	8.24448e-21	-0.927638	-3.32541e-10
28879011	chr17:28879011:G:A	1.10855e-21	-1.86594	-1.06819
28879062	chr17:28879062:C:A	6.74533e-21	-4.62694e-10	-1.12833
28879831	chr17:28879831:G:C	6.01776e-21	-4.62694e-10	-1.24247
28880102	chr17:28880102:G:A	3.60047e-21	-0.970039	-0.78608
28880284	chr17:28880284:G:T	5.52311e-21	-4.62694e-10	-1.32824
28880553	chr17:28880553:C:T	2.7693e-21	-1.47615	-0.54244
28881287	chr17:28881287:T:C	3.01092e-20	-4.62694e-10	0.36765
28881308	chr17:28881308:C:T	2.23186e-21	-2.23434	-3.32541e-10
28881571	chr17:28881571:G:A	3.99749e-21	-1.05069	-0.600822
28883235	chr17:28883235:T:C	2.32906e-21	-1.17053	-1.02119
28883737	chr17:28883737:C:T	5.88668e-21	-4.62694e-10	-1.26449
28883811	chr17:28883811:C:T	6.05956e-21	-4.62694e-10	-1.23554
28884051	chr17:28884051:C:T	2.2768e-21	-2.21441	-3.32541e-10
28886086	chr17:28886086:AC:A	5.37578e-21	-0.0960238	-1.25925
28886852	chr17:28886852:C:T	4.3095e-20	-4.62694e-10	0.726226
28886944	chr17:28886944:A:G	5.9928e-21	-4.62694e-10	-1.24662
28886948	chr17:28886948:T:C	5.9545e-21	-4.62694e-10	-1.25303
28887052	chr17:28887052:A:G	6.73011e-21	-4.62694e-10	-1.13059
28887891	chr17:28887891:C:G	2.02173e-21	-1.51617	-0.817058
28888347	chr17:28888347:C:T	9.87101e-21	-4.62694e-10	-0.74758
28888986	chr17:28888986:G:A	5.84268e-21	-4.62694e-10	-1.27199
28889134	chr17:28889134:G:A	4.12104e-21	-0.292482	-1.32859
28889154	chr17:28889154:T:C	2.91796e-21	-1.9663	-3.32541e-10
28890062	chr17:28890062:G:A	1.1068e-21	-1.79379	-1.14192
28890940	chr17:28890940:T:A	1.50653e-20	-4.62694e-10	-0.32479
28891198	chr17:28891198:T:C	3.41851e-21	-1.80798	-3.32541e-10
28892193	chr17:28892193:A:G	5.82795e-21	-4.62694e-10	-1.27452
28892729	chr17:28892729:C:A	1.98367e-20	-4.62694e-10	-0.0496491
28892941	chr17:28892941:G:A	2.18998e-21	-2.25329	-3.32541e-10
28893415	chr17:28893415:T:C	1.91625e-20	1.19482	-1.27905
28893594	chr17:28893594:C:A	1.12964e-20	-4.62694e-10	-0.612697
28894025	chr17:28894025:C:T	9.53809e-20	2.80104	-1.28034
28895451	chr17:28895451:C:T	3.05942e-21	-1.91896	-3.32541e-10
28895522	chr17:28895522:C:T	9.19653e-21	-4.62694e-10	-0.818355
28895637	chr17:28895637:C:T	5.529e-21	-4.62694e-10	-1.32717
28895727	chr17:28895727:G:A	1.10507e-21	-1.65601	-1.28127
28895970	chr17:28895970:G:T	1.15044e-20	0.225557	-0.820011
28897781	chr17:28897781:T:C	8.08447e-22	-2.06319	-1.18663
28898297	chr17:28898297:G:A	5.79586e-21	-4.62694e-10	-1.28004
28898381	chr17:28898381:G:A	7.51753e-22	-2.02946	-1.29307
28898568	chr17:28898568:A:T	1.73336e-21	-1.28581	-1.2013
28898919	chr17:28898919:C:T	3.70031e-20	0.909863	-0.336042
28899401	chr17:28899401:T:A	5.89633e-21	-4.62694e-10	-1.26285
28899800	chr17:28899800:T:C	7.41611e-22	-2.01299	-1.32313
28899832	chr17:28899832:T:C	5.6435e-21	-4.62694e-10	-1.30668
28900587	chr17:28900587:T:A	5.73626e-21	-4.62694e-10	-1.29037
28901180	chr17:28901180:G:A	8.56989e-22	-1.88059	-1.31092
28901276	chr17:28901276:A:G	1.86599e-19	-4.62694e-10	2.19178
28901768	chr17:28901768:C:T	5.89714e-21	-4.62694e-10	-1.26271
28903321	chr17:28903321:A:G	5.54518e-21	-4.62694e-10	-1.32425
28904787	chr17:28904787:C:T	5.86005e-21	-4.62694e-10	-1.26902
28904875	chr17:28904875:A:C	6.43431e-21	-4.62694e-10	-1.17554
28904876	chr17:28904876:G:T	6.55723e-21	-4.62694e-10	-1.15661
28908181	chr17:28908181:A:G	1.10785e-20	-4.62694e-10	-0.632174
28908232	chr17:28908232:T:C	5.52973e-21	-4.62694e-10	-1.32704
28908962	chr17:28908962:T:C	5.59279e-21	-4.62694e-10	-1.3157
28909358	chr17:28909358:A:G	1.27982e-19	-4.62694e-10	1.81471
28910660	chr17:28910660:CTGTGGGGGAGGGCCTGGA:C	6.80178e-21	-4.62694e-10	-1.12
28911014	chr17:28911014:G:A	2.35662e-21	-2.17995	-3.32541e-10
28913325	chr17:28913325:G:A	1.28828e-19	-4.62694e-10	1.8213
28913390	chr17:28913390:T:C	5.69463e-21	-4.62694e-10	-1.29766
28913563	chr17:28913563:G:A	1.34021e-19	-4.62694e-10	1.86082
28914438	chr17:28914438:C:T	1.32973e-19	-4.62694e-10	1.85296
28915224	chr17:28915224:T:C	8.2806e-21	-4.62694e-10	-0.923266
28915302	chr17:28915302:G:GA	1.37374e-19	-4.62694e-10	1.88553
28915497	chr17:28915497:T:C	1.37061e-19	-4.62694e-10	1.88325
28915687	chr17:28915687:C:T	6.74203e-21	-4.62694e-10	-1.12882
28915721	chr17:28915721:A:G	7.76465e-21	-4.62694e-10	-0.9876
28916398	chr17:28916398:G:A	1.07427e-21	-1.88442	-1.08112
28916462	chr17:28916462:C:T	1.70135e-21	-1.22724	-1.27851
28916637	chr17:28916637:G:C	6.24848e-21	-4.62694e-10	-1.20484
28916719	chr17:28916719:C:T	2.74246e-21	-2.02832	-3.32541e-10
28916770	chr17:28916770:C:T	9.35141e-21	-4.62694e-10	-0.801655
28917200	chr17:28917200:G:C	2.19147e-21	-2.25261	-3.32541e-10
28917455	chr17:28917455:G:A	1.16904e-21	-1.55981	-1.32119
28917732	chr17:28917732:G:A	1.50133e-19	-4.62694e-10	1.97434
28917934	chr17:28917934:G:A	7.0098e-21	-4.62694e-10	-1.08987
28918604	chr17:28918604:A:G	1.35376e-19	-4.62694e-10	1.87088
28918721	chr17:28918721:T:C	1.81289e-20	-4.62694e-10	-0.139675
28919350	chr17:28919350:CCTCCCCTCCTTGATCCTAACATT:C	2.85047e-21	-1.9897	-3.32541e-10
28919445	chr17:28919445:T:C	1.35418e-19	-4.62694e-10	1.87119
28919508	chr17:28919508:G:A	6.35283e-21	-4.62694e-10	-1.18828
28919524	chr17:28919524:GGAGACT:G	1.56038e-19	-4.62694e-10	2.01292
28919624	chr17:28919624:C:T	1.15225e-20	-4.62694e-10	-0.592881
28919664	chr17:28919664:T:C	5.89841e-22	-2.23599	-1.32909
28921175	chr17:28921175:C:T	1.22663e-19	-4.62694e-10	1.77226
28921842	chr17:28921842:T:A	7.61095e-21	-4.62694e-10	-1.00759
28922118	chr17:28922118:AATGTCCAAGCC:A	2.20866e-21	-2.24479	-3.32541e-10
28922420	chr17:28922420:T:C	7.59194e-21	-4.62694e-10	-1.01009
28922688	chr17:28922688:C:T	2.19424e-21	-2.25135	-3.32541e-10
28922854	chr17:28922854:G:A	5.95248e-21	-4.62694e-10	-1.25337
28922937	chr17:28922937:G:A	5.85538e-21	-4.62694e-10	-1.26982
28922954	chr17:28922954:A:C	5.41208e-21	-0.0251413	-1.32341
28923206	chr17:28923206:GAGA:G	1.74144e-21	-1.161	-1.32147
28925399	chr17:28925399:C:T	1.05651e-21	-2.17245	-0.809756
28925694	chr17:28925694:G:A	4.88746e-20	-4.62694e-10	0.852076
28925971	chr17:28925971:C:T	1.49606e-21	-1.48259	-1.15176
28926460	chr17:28926460:C:T	1.57811e-19	-4.62694e-10	2.02421
28927161	chr17:28927161:C:T	1.85252e-21	-1.15301	-1.26762
28927323	chr17:28927323:G:C	8.79301e-22	-1.87692	-1.28889
28927938	chr17:28927938:C:T	6.48887e-21	-4.62694e-10	-1.16709
28928173	chr17:28928173:T:C	1.46982e-21	-1.48192	-1.17012
28928464	chr17:28928464:C:G	6.32864e-21	-4.62694e-10	-1.1921
28928714	chr17:28928714:G:A	8.59616e-21	-4.62694e-10	-0.885866
28928968	chr17:28928968:C:T	6.08042e-21	-4.62694e-10	-1.23211
28930460	chr17:28930460:G:C	1.4144e-21	-1.51456	-1.17591
28930667	chr17:28930667:A:G	1.55651e-19	-4.62694e-10	2.01043
28930699	chr17:28930699:T:TA	1.59985e-19	-4.62694e-10	2.0379
28930937	chr17:28930937:C:T	7.13797e-21	-4.62694e-10	-1.07175
28931104	chr17:28931104:C:T	2.45732e-21	-0.872003	-1.26611
28931900	chr17:28931900:AG:A	7.29856e-21	-4.62694e-10	-1.0495
28932161	chr17:28932161:T:C	1.29042e-19	-4.62694e-10	1.82296
28932927	chr17:28932927:C:CAGA	3.34406e-21	-1.23378	-0.596215
28932964	chr17:28932964:T:C	6.71578e-22	-2.17069	-1.26462
28933127	chr17:28933127:C:T	1.65538e-21	-1.20388	-1.32927
28934373	chr17:28934373:G:A	5.50759e-21	-1.33105	-3.32541e-10
28935335	chr17:28935335:G:A	1.28553e-21	-2.25845	-0.527559
28935365	chr17:28935365:G:A	2.23727e-21	-2.23193	-3.32541e-10
28936085	chr17:28936085:T:C	1.34859e-19	-4.62694e-10	1.86705
28936877	chr17:28936877:TA:T	1.52316e-19	-4.62694e-10	1.98878
28936927	chr17:28936927:CCTCATCCAG:C	1.38881e-20	-4.62694e-10	-0.406148
28937075	chr17:28937075:C:T	6.49315e-21	-4.62694e-10	-1.16643
28937844	chr17:28937844:T:C	3.15293e-21	-1.88885	-3.32541e-10
28938876	chr17:28938876:T:G	5.59952e-21	-4.62694e-10	-1.3145
28939033	chr17:28939033:C:T	6.41637e-21	-4.62694e-10	-1.17833
28939125	chr17:28939125:G:A	1.82814e-21	-1.14408	-1.28981
28939422	chr17:28939422:C:T	3.48791e-21	-1.27962	-0.508264
28940067	chr17:28940067:T:C	1.57811e-19	-4.62694e-10	2.02421
28940855	chr17:28940855:C:T	8.28806e-21	-4.62694e-10	-0.922366
28941495	chr17:28941495:G:A	8.84426e-21	-0.857413	-3.32541e-10
28942752	chr17:28942752:G:A	7.76911e-21	-4.62694e-10	-0.987026
28942864	chr17:28942864:G:A	5.75276e-21	-4.62694e-10	-1.2875
28943171	chr17:28943171:C:T	2.38745e-21	-2.16696	-3.32541e-10
28943699	chr17:28943699:CACA:C	7.91362e-21	-4.62694e-10	-0.968596
28944787	chr17:28944787:G:A	7.0349e-21	-4.62694e-10	-1.0863
28945088	chr17:28945088:A:C	1.2323e-19	-4.62694e-10	1.77687
28945190	chr17:28945190:T:C	5.55725e-21	-4.62694e-10	-1.32208
28946107	chr17:28946107:C:T	4.87709e-20	-4.62694e-10	0.849953
28946322	chr17:28946322:C:T	2.96298e-20	-4.62694e-10	0.351597
28947475	chr17:28947475:G:A	3.49864e-21	-1.78481	-3.32541e-10
28947492	chr17:28947492:C:T	1.60056e-20	-4.62694e-10	-0.264242
28947967	chr17:28947967:T:C	1.63872e-19	-4.62694e-10	2.06191
28948291	chr17:28948291:T:TA	1.36794e-19	-4.62694e-10	1.88129
28948847	chr17:28948847:CA:C	1.22353e-21	-1.67264	-1.1628
28949105	chr17:28949105:G:A	7.2242e-21	-4.62694e-10	-1.05974
28949216	chr17:28949216:A:G	5.73433e-21	-4.62694e-10	-1.29071
28949356	chr17:28949356:G:A	2.19911e-19	-4.62694e-10	2.35604
28949446	chr17:28949446:C:T	5.7298e-21	-4.62694e-10	-1.2915
28949593	chr17:28949593:T:C	7.32879e-21	-4.62694e-10	-1.04537
28949700	chr17:28949700:A:C	7.36272e-21	-4.62694e-10	-1.04075
28949707	chr17:28949707:C:T	7.323e-21	-4.62694e-10	-1.04616
28949737	chr17:28949737:C:T	5.73009e-21	-4.62694e-10	-1.29145
28949901	chr17:28949901:A:G	2.45443e-21	-2.13929	-3.32541e-10
28950732	chr17:28950732:C:T	5.58102e-21	-4.62694e-10	-1.31781
28951555	chr17:28951555:C:G	6.99522e-22	-2.20814	-1.1864
28951703	chr17:28951703:G:A	6.44608e-21	-4.62694e-10	-1.17371
28951821	chr17:28951821:A:G	3.78054e-21	-1.70732	-3.32541e-10
28953077	chr17:28953077:T:C	6.98328e-21	-4.62694e-10	-1.09366
28953156	chr17:28953156:C:T	3.23085e-19	-4.62694e-10	2.74073
28953208	chr17:28953208:A:G	2.28918e-21	-0.931733	-1.27726
28953210	chr17:28953210:A:G	2.28429e-21	-0.934909	-1.27622
28953220	chr17:28953220:A:G	3.00047e-19	-4.62694e-10	2.66676
28954036	chr17:28954036:A:T	1.59515e-19	-4.62694e-10	2.03496
28954859	chr17:28954859:C:G	2.266e-21	-0.929423	-1.28974
28955218	chr17:28955218:T:G	6.97267e-21	-4.62694e-10	-1.09518
28955454	chr17:28955454:A:T	5.51823e-21	-4.62694e-10	-1.32912
28957176	chr17:28957176:T:C	3.18938e-19	-4.62694e-10	2.72782
28957425	chr17:28957425:A:G	4.46623e-21	-1.01651	-0.524125
28957548	chr17:28957548:AG:A	2.23905e-21	-0.963465	-1.26766
28957789	chr17:28957789:A:AG	3.18938e-19	-4.62694e-10	2.72782
28958456	chr17:28958456:T:C	5.83883e-21	-4.62694e-10	-1.27265
28958718	chr17:28958718:A:G	3.03783e-19	-4.62694e-10	2.67913
28958758	chr17:28958758:G:A	2.6941e-20	-4.62694e-10	0.25647
28959135	chr17:28959135:C:T	1.44174e-20	-4.62694e-10	-0.368747
28959444	chr17:28959444:C:T	3.5841e-19	-4.62694e-10	2.8445
28959644	chr17:28959644:C:G	1.64585e-21	-1.21237	-1.32655
28959833	chr17:28959833:T:C	1.15989e-21	-1.58243	-1.30642
28960331	chr17:28960331:C:G	5.73975e-21	-4.62694e-10	-1.28976
28961981	chr17:28961981:TG:T	1.21412e-20	-4.62694e-10	-0.540574
28962111	chr17:28962111:G:A	5.75415e-21	-4.62694e-10	-1.28726
28962851	chr17:28962851:A:G	1.31783e-20	-0.960101	0.501494
28963385	chr17:28963385:G:C	3.69815e-19	-4.62694e-10	2.87582
28963771	chr17:28963771:T:C	2.3864e-19	-4.62694e-10	2.43778
28963951	chr17:28963951:T:TG	5.7501e-22	-2.26165	-1.3289
28964839	chr17:28964839:C:T	2.1054e-21	-0.99542	-1.29726
28965026	chr17:28965026:T:A	6.29971e-22	-2.24459	-1.25467
28965045	chr17:28965045:A:C	1.33016e-20	-0.449298	-3.32541e-10
28965161	chr17:28965161:G:C	1.14209e-20	-0.601737	-3.32541e-10
28965429	chr17:28965429:A:C	2.30106e-19	-4.62694e-10	2.40136
28965483	chr17:28965483:T:A	5.53543e-21	-4.62694e-10	-1.32601
28965828	chr17:28965828:G:A	3.60339e-19	-4.62694e-10	2.84987
28966108	chr17:28966108:A:C	4.02618e-21	-1.64436	-3.32541e-10
28966207	chr17:28966207:A:G	6.36819e-21	-0.220913	-0.964953
28966439	chr17:28966439:C:T	8.66966e-21	-4.62694e-10	-0.877351
28967043	chr17:28967043:A:T	5.56941e-21	-4.62694e-10	-1.31989
28967573	chr17:28967573:A:G	2.06955e-19	-4.62694e-10	2.29532
28967638	chr17:28967638:T:C	8.48035e-21	-4.62694e-10	-0.89943
28968132	chr17:28968132:C:A	9.78317e-21	-4.62694e-10	-0.756518
28968413	chr17:28968413:C:T	5.61254e-21	-4.62694e-10	-1.31218
28968529	chr17:28968529:A:G	8.90633e-22	-2.04058	-1.11242
28968551	chr17:28968551:G:A	7.49821e-21	-4.62694e-10	-1.02252
28968985	chr17:28968985:A:G	2.79557e-20	0.293439	-3.32541e-10
28969042	chr17:28969042:T:A	5.60082e-21	-4.62694e-10	-1.31427
28969052	chr17:28969052:A:G	2.02788e-19	-4.62694e-10	2.27498
28969251	chr17:28969251:A:G	6.6298e-21	-0.2223	-0.923307
28969490	chr17:28969490:G:A	2.28093e-21	-0.90049	-1.31211
28969539	chr17:28969539:T:C	6.69038e-21	-4.62694e-10	-1.13651
28970017	chr17:28970017:C:T	5.54118e-21	-4.62694e-10	-1.32497
28970811	chr17:28970811:A:G	7.94649e-22	-2.07156	-1.19547
28971067	chr17:28971067:C:T	8.18592e-21	-4.62694e-10	-0.934766
28971187	chr17:28971187:C:G	2.6777e-21	-2.05222	-3.32541e-10
28971507	chr17:28971507:C:T	1.34371e-20	-0.439163	-3.32541e-10
28971525	chr17:28971525:G:A	6.73202e-21	-4.62694e-10	-1.13031
28971691	chr17:28971691:A:G	2.27611e-21	-0.900123	-1.31459
28972068	chr17:28972068:A:G	8.37007e-21	-4.62694e-10	-0.91252
28972163	chr17:28972163:C:A	8.36643e-21	-4.62694e-10	-0.912954
28973694	chr17:28973694:G:T	6.31123e-21	-4.62694e-10	-1.19485
28975157	chr17:28975157:C:T	3.60828e-20	-4.62694e-10	0.548635
28977008	chr17:28977008:G:A	1.94285e-19	-4.62694e-10	2.23214
28977099	chr17:28977099:TTAAC:T	2.05754e-21	-1.00207	-1.3136
28978663	chr17:28978663:G:A	9.24369e-22	-1.91993	-1.19589
28979589	chr17:28979589:T:G	2.13375e-19	-4.62694e-10	2.32587
28979643	chr17:28979643:G:A	5.09708e-20	1.88125	-0.987174
28979666	chr17:28979666:T:C	7.01372e-21	-4.62694e-10	-1.08931
28980462	chr17:28980462:C:T	2.17726e-21	-2.25912	-3.32541e-10
28980591	chr17:28980591:C:T	6.67142e-21	-4.62694e-10	-1.13935
28980704	chr17:28980704:A:G	1.8451e-21	-1.12398	-1.30067
28980734	chr17:28980734:T:C	6.91339e-21	-4.62694e-10	-1.10372
28981403	chr17:28981403:A:G	6.59178e-21	-4.62694e-10	-1.15136
28982262	chr17:28982262:G:A	5.56572e-21	-4.62694e-10	-1.32056
28982349	chr17:28982349:G:A	8.23923e-21	-4.62694e-10	-0.928274
28982918	chr17:28982918:C:T	7.53297e-21	-4.62694e-10	-1.01789
28982977	chr17:28982977:ACTT:A	3.18661e-21	-0.62073	-1.2575
28983287	chr17:28983287:C:T	3.06208e-21	-1.91809	-3.32541e-10
28984514	chr17:28984514:A:G	3.37849e-21	-0.55391	-1.26584
28984623	chr17:28984623:C:T	1.03416e-20	-4.62694e-10	-0.701005
28984674	chr17:28984674:G:A	2.43822e-21	-2.14591	-3.32541e-10
28984685	chr17:28984685:A:T	6.51005e-21	-4.62694e-10	-1.16383
28984691	chr17:28984691:A:G	3.64043e-20	-4.62694e-10	0.557505
28984707	chr17:28984707:C:A	7.63405e-21	-4.62694e-10	-1.00456
28984975	chr17:28984975:T:A	3.65414e-19	-4.62694e-10	2.86385
28985183	chr17:28985183:C:T	3.64924e-19	-4.62694e-10	2.86251
28986269	chr17:28986269:T:C	5.38869e-21	-0.145366	-1.20751
28987206	chr17:28987206:A:G	4.67507e-21	-0.899597	-0.595342
28987556	chr17:28987556:G:A	3.71609e-19	-4.62694e-10	2.88066
28988243	chr17:28988243:A:T	2.28853e-19	-4.62694e-10	2.3959
28988294	chr17:28988294:C:T	5.52776e-21	-4.62694e-10	-1.3274
28988520	chr17:28988520:C:A	8.28416e-22	-2.16654	-1.05888
28988699	chr17:28988699:A:G	2.16133e-19	-4.62694e-10	2.33871
28988824	chr17:28988824:A:C	6.5894e-21	-4.62694e-10	-1.15172
28988947	chr17:28988947:T:G	6.30395e-21	-0.229392	-0.966613
28989397	chr17:28989397:A:G	2.19013e-19	-4.62694e-10	2.35195
28989583	chr17:28989583:C:T	1.29854e-20	-4.62694e-10	-0.473353
28989751	chr17:28989751:C:T	9.09166e-21	-4.62694e-10	-0.829824
28989933	chr17:28989933:G:A	5.59081e-21	-4.62694e-10	-1.31606
28989969	chr17:28989969:A:G	5.64363e-21	-4.62694e-10	-1.30665
28990684	chr17:28990684:A:G	2.45139e-21	-2.14053	-3.32541e-10
28990981	chr17:28990981:C:T	7.82793e-21	-4.62694e-10	-0.979484
28991361	chr17:28991361:C:T	7.2937e-21	-4.62694e-10	-1.05017
28991425	chr17:28991425:C:T	5.51745e-21	-4.62694e-10	-1.32927
28991466	chr17:28991466:A:G	4.04838e-20	-4.62694e-10	0.663721
28991843	chr17:28991843:A:T	1.95741e-21	-1.07158	-1.29398
28992152	chr17:28992152:C:A	6.56936e-19	4.75822	-1.30782
28992879	chr17:28992879:C:G	1.51543e-20	-0.318895	-3.32541e-10
28993088	chr17:28993088:T:C	5.20818e-21	-0.179648	-1.2073
28993258	chr17:28993258:C:T	1.8997e-21	-1.06708	-1.3284
28993549	chr17:28993549:T:A	2.72298e-21	-2.03545	-3.32541e-10
28994669	chr17:28994669:A:G	5.65689e-21	-4.62694e-10	-1.30431
28995213	chr17:28995213:C:T	1.98769e-19	3.35092	-1.09596
28995423	chr17:28995423:G:T	1.55028e-21	-1.33395	-1.26479
28995581	chr17:28995581:C:A	7.54794e-21	-4.62694e-10	-1.01591
28995628	chr17:28995628:A:G	6.79761e-21	-4.62694e-10	-1.12061
28996146	chr17:28996146:G:A	1.62876e-20	-4.62694e-10	-0.246775
28996304	chr17:28996304:G:T	1.55756e-21	-1.32401	-1.27005
28996499	chr17:28996499:A:C	3.95689e-21	-0.333612	-1.32811
28997218	chr17:28997218:C:T	2.26285e-20	-4.62694e-10	0.0820293
28997922	chr17:28997922:G:A	5.97163e-22	-2.24829	-1.30446
28998476	chr17:28998476:G:A	6.71565e-21	-4.62694e-10	-1.13274
28998903	chr17:28998903:C:T	5.5175e-21	-4.62694e-10	-1.32926
28998923	chr17:28998923:T:C	7.87476e-21	-4.62694e-10	-0.973519
28999803	chr17:28999803:C:T	5.40861e-21	-0.0225572	-1.32663
29000584	chr17:29000584:T:C	3.09721e-21	-1.90668	-3.32541e-10
29000799	chr17:29000799:G:A	6.17284e-21	-4.62694e-10	-1.21702
29000870	chr17:29000870:T:C	3.47537e-20	0.511103	-3.32541e-10
29001049	chr17:29001049:G:A	7.55544e-21	-4.62694e-10	-1.01491
29001386	chr17:29001386:A:G	2.44735e-20	0.558869	-0.398459
29001577	chr17:29001577:C:T	3.59395e-20	0.634546	-0.089892
29001843	chr17:29001843:C:T	1.63192e-20	-4.62694e-10	-0.244837
29001873	chr17:29001873:C:T	1.63157e-20	-4.62694e-10	-0.245053
29002165	chr17:29002165:C:T	1.18069e-20	-4.62694e-10	-0.568499
29002209	chr17:29002209:T:C	1.11212e-21	-2.23794	-0.692966
29002256	chr17:29002256:T:C	1.77749e-20	-4.62694e-10	-0.159395
29002262	chr17:29002262:T:C	6.82937e-21	-4.62694e-10	-1.11595
29002316	chr17:29002316:G:C	1.40844e-20	-4.62694e-10	-0.392113
29002453	chr17:29002453:A:T	1.46693e-20	-4.62694e-10	-0.351425
29002652	chr17:29002652:A:G	1.31481e-20	-4.62694e-10	-0.460901
29002927	chr17:29002927:G:A	6.05875e-21	-4.62694e-10	-1.23568
29003047	chr17:29003047:C:T	1.62103e-20	-4.62694e-10	-0.251536
29003068	chr17:29003068:C:T	1.86885e-20	-4.62694e-10	-0.109274
29003094	chr17:29003094:G:C	1.1516e-20	-4.62694e-10	-0.593446
29003289	chr17:29003289:G:A	6.25492e-21	-4.62694e-10	-1.20381
29003479	chr17:29003479:A:G	6.19298e-21	-4.62694e-10	-1.21376
29004373	chr17:29004373:A:G	6.52487e-20	-4.62694e-10	1.14102
29004442	chr17:29004442:G:A	6.13628e-21	-4.62694e-10	-1.22296
29004614	chr17:29004614:T:C	6.01476e-21	-4.62694e-10	-1.24297
29004920	chr17:29004920:A:G	6.06675e-20	-4.62694e-10	1.06823
29005106	chr17:29005106:TG:T	6.00887e-21	-4.62694e-10	-1.24394
29006147	chr17:29006147:A:G	2.18501e-21	-2.25556	-3.32541e-10
29006249	chr17:29006249:C:T	8.40572e-20	0.201348	1.19297
29006416	chr17:29006416:C:T	1.83687e-19	-4.62694e-10	2.17605
29006456	chr17:29006456:A:G	2.18974e-21	-2.2534	-3.32541e-10
29007102	chr17:29007102:C:A	6.79489e-21	-4.62694e-10	-1.12101
29007174	chr17:29007174:G:A	3.64055e-20	0.677271	-0.119732
29007226	chr17:29007226:G:T	2.17233e-21	-2.26138	-3.32541e-10
29008264	chr17:29008264:G:C	5.59869e-21	-4.62694e-10	-1.31465
29008393	chr17:29008393:G:A	5.68056e-21	-4.62694e-10	-1.30013
29008882	chr17:29008882:G:A	5.57482e-21	-4.62694e-10	-1.31892
29008930	chr17:29008930:T:C	2.9161e-21	-1.96693	-3.32541e-10
29008931	chr17:29008931:T:C	5.63076e-21	-4.62694e-10	-1.30894
29009126	chr17:29009126:C:T	5.78219e-20	-4.62694e-10	1.02019
29009544	chr17:29009544:T:C	2.31379e-19	-4.62694e-10	2.40688
29010514	chr17:29010514:GAT:G	7.36109e-21	-4.62694e-10	-1.04097
29010519	chr17:29010519:ATGGG:A	7.36426e-21	-4.62694e-10	-1.04054
29010520	chr17:29010520:T:G	5.64271e-20	-4.62694e-10	0.995767
29010524	chr17:29010524:AGG:A	7.32511e-21	-4.62694e-10	-1.04587
29010529	chr17:29010529:G:C	7.14656e-21	-4.62694e-10	-1.07055
29010535	chr17:29010535:C:CT	7.14251e-21	-4.62694e-10	-1.07112
29011334	chr17:29011334:T:G	2.90729e-21	-1.96996	-3.32541e-10
29012321	chr17:29012321:T:A	5.5176e-21	-4.62694e-10	-1.32924
29012456	chr17:29012456:G:T	7.95836e-22	-2.05034	-1.21521
29012647	chr17:29012647:A:G	6.33441e-21	-4.62694e-10	-1.19118
29012725	chr17:29012725:T:C	9.14577e-21	-4.62694e-10	-0.82389
29013324	chr17:29013324:C:T	9.22479e-21	-2.06944	1.25416
29013325	chr17:29013325:C:T	1.60644e-20	-4.62694e-10	-0.260574
29013580	chr17:29013580:T:C	5.76465e-21	-4.62694e-10	-1.28544
29013588	chr17:29013588:A:G	9.53091e-22	-1.81416	-1.27107
29014416	chr17:29014416:A:G	2.59944e-21	-2.20584	0.123951
29014758	chr17:29014758:G:A	2.02981e-20	-4.62694e-10	-0.0266536
29014919	chr17:29014919:G:A	3.04261e-20	-4.62694e-10	0.37812
29014939	chr17:29014939:G:A	7.83165e-21	-0.979009	-3.32541e-10
29015034	chr17:29015034:A:G	1.82892e-21	-1.49063	-0.942833
29015463	chr17:29015463:A:G	1.31654e-20	0.611501	-1.07109
29015479	chr17:29015479:T:C	8.14632e-21	-4.62694e-10	-0.939615
29016015	chr17:29016015:C:T	2.39642e-21	-2.1632	-3.32541e-10
29016101	chr17:29016101:C:T	6.99695e-21	-0.125835	-0.965872
29016155	chr17:29016155:C:T	2.67662e-21	-0.728688	-1.32394
29016327	chr17:29016327:C:G	1.40123e-20	-4.62694e-10	-0.397249
29016761	chr17:29016761:C:T	2.24683e-21	-2.22766	-3.32541e-10
29017073	chr17:29017073:G:T	1.27842e-21	-2.19744	-0.594116
29017086	chr17:29017086:C:A	4.38648e-21	-0.261354	-1.2973
29017412	chr17:29017412:G:A	5.70473e-21	-0.225554	-1.07033
29017615	chr17:29017615:C:T	7.0349e-22	-2.26295	-1.12594
29017706	chr17:29017706:C:T	9.02511e-21	-4.62694e-10	-0.837171
29017724	chr17:29017724:G:A	5.77351e-21	-4.62694e-10	-1.2839
29017745	chr17:29017745:G:T	5.77351e-21	-4.62694e-10	-1.2839
29017885	chr17:29017885:C:G	7.26101e-21	-4.62694e-10	-1.05466
29018037	chr17:29018037:G:A	4.82758e-21	-0.175799	-1.28704
29018740	chr17:29018740:C:A	7.27809e-21	-4.62694e-10	-1.05231
29018767	chr17:29018767:G:A	3.14395e-21	-1.87703	-0.0146726
29018884	chr17:29018884:T:A	5.75413e-21	-4.62694e-10	-1.28726
29018940	chr17:29018940:C:T	5.87105e-21	-4.62694e-10	-1.26715
29019536	chr17:29019536:C:A	1.20862e-21	-1.52998	-1.31772
29019998	chr17:29019998:C:T	5.70161e-21	-4.62694e-10	-1.29643
29020778	chr17:29020778:A:G	1.02092e-20	-4.62694e-10	-0.713894
29020867	chr17:29020867:G:A	5.83043e-21	-4.62694e-10	-1.27409
29021057	chr17:29021057:C:A	6.44967e-21	-4.62694e-10	-1.17315
29021593	chr17:29021593:T:C	5.66042e-21	-4.62694e-10	-1.30368
29022192	chr17:29022192:T:C	7.31832e-21	-1.43501	0.388212
29023157	chr17:29023157:T:C	5.66592e-21	-4.62694e-10	-1.30271
29023527	chr17:29023527:G:A	5.10941e-21	-1.29071	-0.115388
29023849	chr17:29023849:G:A	5.92008e-21	-4.62694e-10	-1.25883
29024079	chr17:29024079:G:A	4.88908e-21	-1.12017	-0.33001
29024302	chr17:29024302:A:G	2.44323e-21	-1.22615	-0.91771
29024449	chr17:29024449:T:A	9.54453e-19	3.82396	-3.32541e-10
29024708	chr17:29024708:C:T	5.04816e-21	-0.478806	-0.939353
29025095	chr17:29025095:C:T	5.31272e-21	-1.08232	-0.284758
29025173	chr17:29025173:G:A	1.34957e-21	-1.59601	-1.14139
29025479	chr17:29025479:C:T	5.57029e-21	-4.62694e-10	-1.31973
29025586	chr17:29025586:G:T	6.73168e-21	-4.62694e-10	-1.13036
29026006	chr17:29026006:C:T	2.83083e-21	-1.27511	-0.721503
29026051	chr17:29026051:G:A	2.53975e-21	-1.3595	-0.745619
29026097	chr17:29026097:A:G	6.20042e-21	-4.62694e-10	-1.21257
29026364	chr17:29026364:C:T	1.36198e-21	-1.9625	-0.765739
29026411	chr17:29026411:T:C	3.26442e-21	-0.584096	-1.27
29026741	chr17:29026741:G:A	1.75191e-21	-1.156	-1.32048
29026851	chr17:29026851:C:CA	1.48389e-20	-4.62694e-10	-0.339931
29026890	chr17:29026890:A:G	6.29593e-22	-2.18302	-1.31684
29026925	chr17:29026925:G:A	1.46578e-21	-1.78172	-0.873075
29026995	chr17:29026995:T:A	1.70626e-21	-1.18548	-1.3174
29027031	chr17:29027031:C:T	1.30655e-21	-2.06292	-0.706871
29027076	chr17:29027076:C:G	7.36074e-21	-4.62694e-10	-1.04102
29027396	chr17:29027396:C:G	6.67288e-21	-4.62694e-10	-1.13913
29027840	chr17:29027840:A:T	1.60549e-21	-1.33606	-1.22769
29027874	chr17:29027874:T:C	1.15063e-20	-4.62694e-10	-0.59429
29027923	chr17:29027923:G:A	5.61913e-21	-4.62694e-10	-1.311
29028229	chr17:29028229:T:C	5.56343e-21	-4.62694e-10	-1.32097
29028306	chr17:29028306:CT:C	4.75721e-21	-0.245304	-1.23222
29028674	chr17:29028674:G:A	7.54742e-21	-4.62694e-10	-1.01598
29029220	chr17:29029220:A:G	4.27251e-21	-0.317677	-1.2673
29029526	chr17:29029526:TTC:T	5.52457e-21	-4.62694e-10	-1.32798
29029527	chr17:29029527:TC:T	5.72114e-21	-4.62694e-10	-1.29301
29029767	chr17:29029767:T:A	1.36118e-20	-4.62694e-10	-0.426241
29030707	chr17:29030707:G:A	1.21322e-20	-4.62694e-10	-0.541316
29031370	chr17:29031370:C:T	6.74872e-21	-4.62694e-10	-1.12783
29031551	chr17:29031551:A:G	5.5019e-21	-0.1315	-1.20059
29031570	chr17:29031570:G:A	8.87384e-21	-4.62694e-10	-0.854073
29031720	chr17:29031720:G:C	8.10822e-22	-1.92803	-1.31886
29031746	chr17:29031746:C:T	1.59934e-20	-4.62694e-10	-0.265005
29031790	chr17:29031790:C:T	9.42922e-22	-2.26244	-0.833516
29031958	chr17:29031958:C:T	5.80858e-22	-2.25118	-1.32925
29031999	chr17:29031999:A:G	6.77915e-21	-4.62694e-10	-1.12333
29032074	chr17:29032074:A:C	6.46147e-22	-2.24876	-1.22515
29032106	chr17:29032106:A:T	6.92345e-22	-2.25002	-1.15484
29032422	chr17:29032422:A:G	9.00481e-21	-4.62694e-10	-0.839422
29032675	chr17:29032675:C:A	1.36663e-20	-4.62694e-10	-0.422248
29032814	chr17:29032814:C:G	2.35796e-21	-2.17939	-3.32541e-10
29033095	chr17:29033095:G:A	6.48058e-22	-2.24047	-1.23049
29033486	chr17:29033486:T:C	5.64721e-21	-0.487629	-0.818392
29033979	chr17:29033979:A:G	3.81897e-21	-0.370438	-1.32676
29034365	chr17:29034365:C:T	2.9157e-21	-1.96707	-3.32541e-10
29034715	chr17:29034715:G:A	6.47046e-21	-4.62694e-10	-1.16993
29035521	chr17:29035521:A:G	6.34907e-22	-2.22385	-1.26761
29035542	chr17:29035542:A:G	4.60705e-21	-0.259556	-1.25004
29035614	chr17:29035614:A:C	5.56126e-21	-4.62694e-10	-1.32136
29035782	chr17:29035782:C:T	8.46713e-21	-4.62694e-10	-0.90099
29036459	chr17:29036459:T:C	6.09716e-21	-4.62694e-10	-1.22936
29036475	chr17:29036475:C:T	8.23438e-21	-4.62694e-10	-0.928864
29036732	chr17:29036732:G:A	9.46773e-22	-1.82319	-1.26869
29037141	chr17:29037141:TGAG:T	1.8635e-21	-1.08579	-1.32893
29037260	chr17:29037260:G:T	3.99698e-21	-0.372527	-1.27912
29037714	chr17:29037714:A:C	2.18128e-21	-2.25727	-3.32541e-10
29037745	chr17:29037745:C:T	6.33248e-21	-4.62694e-10	-1.19149
29038752	chr17:29038752:T:C	1.21705e-20	-4.62694e-10	-0.538163
29038844	chr17:29038844:A:G	1.07993e-20	0.355363	-1.01306
29038992	chr17:29038992:C:T	9.39439e-21	-4.62694e-10	-0.797069
29039013	chr17:29039013:A:T	1.48531e-20	-4.62694e-10	-0.338972
29039327	chr17:29039327:C:A	6.20353e-21	-4.62694e-10	-1.21206
29039820	chr17:29039820:G:A	8.6513e-21	-4.62694e-10	-0.879472
29040765	chr17:29040765:G:C	2.55728e-21	-2.09824	-3.32541e-10
29040986	chr17:29040986:G:T	7.86367e-21	-4.62694e-10	-0.974928
29041119	chr17:29041119:T:C	7.74647e-21	-4.62694e-10	-0.989944
29041249	chr17:29041249:TC:T	7.95111e-21	-4.62694e-10	-0.96387
29041359	chr17:29041359:A:G	9.84838e-22	-2.2534	-0.799062
29041621	chr17:29041621:G:A	8.09145e-22	-2.00393	-1.24503
29041729	chr17:29041729:G:C	8.21067e-21	-4.62694e-10	-0.931747
29041786	chr17:29041786:C:A	6.1908e-22	-2.22605	-1.29066
29041983	chr17:29041983:T:C	6.65628e-22	-2.26237	-1.18184
29042157	chr17:29042157:T:C	1.05779e-20	-4.62694e-10	-0.678413
29042364	chr17:29042364:C:T	2.07567e-20	-4.62694e-10	-0.00431306
29042849	chr17:29042849:C:T	1.98955e-20	-4.62694e-10	-0.0466866
29042861	chr17:29042861:G:A	8.68355e-21	-4.62694e-10	-0.875751
29043360	chr17:29043360:C:T	7.74852e-21	-4.62694e-10	-0.98968
29043423	chr17:29043423:A:G	6.54048e-22	-2.237	-1.22475
29043808	chr17:29043808:T:G	1.65854e-20	-4.62694e-10	-0.228658
29043814	chr17:29043814:T:A	5.87458e-21	-4.62694e-10	-1.26655
29044392	chr17:29044392:T:C	1.61387e-20	-4.62694e-10	-0.255958
29044585	chr17:29044585:T:C	6.50024e-21	-4.62694e-10	-1.16534
29044770	chr17:29044770:G:C	5.5238e-21	-4.62694e-10	-1.32812
29045229	chr17:29045229:G:C	8.73792e-21	-4.62694e-10	-0.869509
29045704	chr17:29045704:T:C	7.64925e-22	-2.18572	-1.11944
29045733	chr17:29045733:C:T	5.97007e-21	-4.62694e-10	-1.25042
29046052	chr17:29046052:G:T	6.94425e-21	-4.62694e-10	-1.09927
29046209	chr17:29046209:A:T	5.53289e-21	-4.62694e-10	-1.32647
29047290	chr17:29047290:G:A	6.80376e-21	-4.62694e-10	-1.11971
29047372	chr17:29047372:TCTC:T	6.76797e-21	-4.62694e-10	-1.12498
29047415	chr17:29047415:G:A	2.31299e-21	-2.19864	-3.32541e-10
29047509	chr17:29047509:T:TA	7.39603e-21	-4.62694e-10	-1.03624
29047960	chr17:29047960:AC:A	6.24394e-21	-4.62694e-10	-1.20557
29048048	chr17:29048048:A:G	2.76591e-20	-4.62694e-10	0.282772
29048189	chr17:29048189:A:G	6.5857e-22	-2.25195	-1.20292
29048580	chr17:29048580:T:G	1.63661e-20	-0.0837667	-0.158204
29048821	chr17:29048821:T:C	4.96698e-21	-0.218899	-1.21547
29049080	chr17:29049080:GGCATTAGTCGGGCTATA:G	1.65647e-20	-4.62694e-10	-0.229908
29049117	chr17:29049117:C:T	1.10078e-20	-4.62694e-10	-0.638578
29049252	chr17:29049252:T:A	7.333e-22	-2.23503	-1.11235
29049394	chr17:29049394:GA:G	9.00359e-21	0.489655	-1.32921
29049533	chr17:29049533:C:T	5.23785e-21	-0.17441	-1.20686
29049573	chr17:29049573:G:A	1.21456e-20	0.737973	-1.27819
29049611	chr17:29049611:C:T	9.24067e-21	-0.813567	-3.32541e-10
29049811	chr17:29049811:C:T	6.79199e-22	-2.24605	-1.17797
29050273	chr17:29050273:C:T	9.13849e-22	-1.87843	-1.24884
29050338	chr17:29050338:C:T	1.05624e-20	-4.62694e-10	-0.679885
29050445	chr17:29050445:G:T	8.86989e-21	-4.62694e-10	-0.854519
29050807	chr17:29050807:AGAGT:A	7.90423e-21	-4.62694e-10	-0.969783
29050834	chr17:29050834:A:AG	1.55486e-20	-4.62694e-10	-0.293212
29050983	chr17:29050983:G:A	8.0085e-22	-1.96146	-1.29781
29051078	chr17:29051078:A:G	4.33049e-21	-0.257047	-1.31445
29051332	chr17:29051332:C:T	1.0091e-20	-4.62694e-10	-0.725541
29051360	chr17:29051360:G:A	9.65588e-21	-4.62694e-10	-0.769614
29051718	chr17:29051718:A:ATCACAG	1.12855e-21	-2.23189	-0.684352
29051740	chr17:29051740:G:C	5.94773e-21	0.0558932	-1.31007
29051765	chr17:29051765:G:A	7.67171e-21	-4.62694e-10	-0.999642
29051982	chr17:29051982:G:A	1.61917e-20	-4.62694e-10	-0.25268
29051987	chr17:29051987:A:G	1.02212e-20	-4.62694e-10	-0.712713
29052103	chr17:29052103:G:A	4.18171e-21	-0.319304	-1.28716
29052812	chr17:29052812:A:G	1.0203e-20	-4.62694e-10	-0.714496
29052842	chr17:29052842:G:A	6.19868e-21	-4.62694e-10	-1.21285
29053181	chr17:29053181:T:C	1.01946e-20	-4.62694e-10	-0.715319
29053566	chr17:29053566:C:T	5.51784e-21	-4.62694e-10	-1.32919
29054095	chr17:29054095:C:T	1.45699e-21	-2.20104	-0.459769
29054239	chr17:29054239:T:G	6.98276e-22	-2.25956	-1.13676
29054513	chr17:29054513:C:T	2.99077e-21	-1.88333	-0.0583227
29054996	chr17:29054996:C:T	7.74531e-21	-4.62694e-10	-0.990094
29055137	chr17:29055137:C:T	6.7515e-21	-4.62694e-10	-1.12742
29055191	chr17:29055191:G:C	5.73546e-21	-4.62694e-10	-1.29051
29055394	chr17:29055394:T:C	1.25125e-20	-4.62694e-10	-0.510449
29056077	chr17:29056077:C:T	2.40642e-20	-4.62694e-10	0.143542
29056633	chr17:29056633:T:G	5.58381e-21	-4.62694e-10	-1.31731
29056701	chr17:29056701:G:C	8.3236e-21	-4.62694e-10	-0.918086
29056808	chr17:29056808:AC:A	2.76611e-20	-4.62694e-10	0.282846
29056906	chr17:29056906:C:T	6.66464e-22	-2.25389	-1.18906
29056964	chr17:29056964:A:C	1.84141e-21	-2.06594	-0.360709
29057130	chr17:29057130:C:G	5.56161e-21	-4.62694e-10	-1.32129
29057735	chr17:29057735:G:A	6.95756e-22	-2.25837	-1.14157
29057789	chr17:29057789:A:C	7.13427e-22	-2.25927	-1.11559
29057976	chr17:29057976:C:T	1.27287e-20	-4.62694e-10	-0.493322
29057980	chr17:29057980:A:G	1.97745e-20	1.01922	-1.07201
29058119	chr17:29058119:C:T	1.50097e-20	-4.62694e-10	-0.328482
29058792	chr17:29058792:A:G	5.06661e-20	-4.62694e-10	0.888075
29058794	chr17:29058794:G:A	1.14656e-20	-4.62694e-10	-0.597832
29058829	chr17:29058829:G:A	1.56663e-21	-2.22195	-0.366303
29058997	chr17:29058997:GA:G	8.02117e-21	-4.62694e-10	-0.955097
29059173	chr17:29059173:A:G	1.68339e-21	-2.19776	-0.318614
29059260	chr17:29059260:C:T	6.30701e-22	-2.26296	-1.23514
29059730	chr17:29059730:T:C	8.80785e-22	-1.84235	-1.32177
29059803	chr17:29059803:T:G	5.08626e-20	-4.62694e-10	0.891945
29060370	chr17:29060370:G:A	3.06533e-21	-1.91703	-3.32541e-10
29060397	chr17:29060397:G:A	1.143e-20	0.599752	-1.20069
29060607	chr17:29060607:G:A	2.9277e-21	-1.96296	-3.32541e-10
29060706	chr17:29060706:G:T	1.70246e-21	-2.23023	-0.274873
29060748	chr17:29060748:C:T	1.4173e-20	-4.62694e-10	-0.385846
29061422	chr17:29061422:G:A	1.05854e-20	-4.62694e-10	-0.677707
29061566	chr17:29061566:T:C	1.27495e-20	-4.62694e-10	-0.491689
29061602	chr17:29061602:G:A	1.03985e-20	-4.62694e-10	-0.695517
29061688	chr17:29061688:C:T	3.9658e-20	0.643111	-3.32541e-10
29063480	chr17:29063480:A:G	3.3859e-20	0.681302	-0.19628
29063505	chr17:29063505:G:GA	9.88167e-22	-2.2579	-0.79118
29064298	chr17:29064298:G:A	6.22125e-21	-4.62694e-10	-1.20921
29064580	chr17:29064580:A:G	8.19024e-21	-4.62694e-10	-0.934238
29065130	chr17:29065130:T:C	7.4478e-21	-4.62694e-10	-1.02926
29065442	chr17:29065442:G:A	7.08837e-21	-4.62694e-10	-1.07873
29065501	chr17:29065501:T:G	9.71287e-21	-4.62694e-10	-0.76373
29066339	chr17:29066339:C:A	6.53862e-21	-4.62694e-10	-1.15946
29067627	chr17:29067627:G:A	7.94271e-21	-4.62694e-10	-0.964927
29067653	chr17:29067653:G:A	1.21388e-19	2.51937	-0.757563
29068050	chr17:29068050:T:C	6.99546e-21	-4.62694e-10	-1.09192
29068081	chr17:29068081:A:G	6.14583e-21	-4.62694e-10	-1.22141
29068872	chr17:29068872:C:T	1.30519e-19	2.19349	-0.359156
29069135	chr17:29069135:C:T	4.11794e-21	-1.62183	-3.32541e-10
29070066	chr17:29070066:TG:T	2.17416e-19	3.00635	-0.661718
29070578	chr17:29070578:A:G	5.6805e-21	-4.62694e-10	-1.30014
29070956	chr17:29070956:G:A	2.14005e-21	-2.04433	-0.232024
29071282	chr17:29071282:G:C	6.06665e-22	-2.24663	-1.29033
29071522	chr17:29071522:CTCTT:C	3.79692e-21	-1.70299	-3.32541e-10
29072323	chr17:29072323:G:A	7.6612e-20	2.00652	-0.704945
29072354	chr17:29072354:G:A	1.20905e-19	2.70683	-0.949004
29072488	chr17:29072488:A:T	4.27478e-21	-1.58445	-3.32541e-10
29072746	chr17:29072746:A:C	5.56309e-21	-4.62694e-10	-1.32103
29072903	chr17:29072903:G:A	5.51984e-21	-4.62694e-10	-1.32883
29073007	chr17:29073007:T:C	6.93836e-21	-4.62694e-10	-1.10012
29073466	chr17:29073466:G:A	2.24002e-21	-2.2307	-3.32541e-10
29074043	chr17:29074043:C:T	6.27687e-21	-4.62694e-10	-1.20031
29074493	chr17:29074493:A:G	2.25136e-21	-1.84493	-0.380714
29075031	chr17:29075031:T:C	5.91175e-21	-4.62694e-10	-1.26024
29075809	chr17:29075809:G:A	6.42059e-21	-4.62694e-10	-1.17767
29075821	chr17:29075821:T:C	6.34622e-21	-4.62694e-10	-1.18932
29076945	chr17:29076945:G:C	3.64599e-21	-1.74355	-3.32541e-10
29076953	chr17:29076953:G:T	7.15572e-20	1.90237	-0.669055
29077148	chr17:29077148:T:C	3.19896e-21	-1.87435	-3.32541e-10
29077154	chr17:29077154:C:T	5.22449e-21	-1.38382	-3.32541e-10
29077731	chr17:29077731:C:T	7.35318e-22	-2.23762	-1.10701
29077935	chr17:29077935:G:A	1.04438e-19	2.56975	-0.958331
29078026	chr17:29078026:A:T	5.57223e-20	1.99443	-1.01123
29078147	chr17:29078147:G:C	7.53125e-20	1.97708	-0.692619
29079048	chr17:29079048:G:A	1.19079e-19	2.69838	-0.955777
29079074	chr17:29079074:G:A	6.55296e-21	-4.62694e-10	-1.15727
29079890	chr17:29079890:G:A	3.44757e-21	-1.79049	-0.00902038
29080392	chr17:29080392:G:A	5.55077e-21	-4.62694e-10	-1.32324
29080757	chr17:29080757:G:C	1.95935e-19	2.98481	-0.744207
29081220	chr17:29081220:T:C	6.27166e-21	-4.62694e-10	-1.20114
29081458	chr17:29081458:G:A	1.00998e-18	4.69731	-0.816802
29082502	chr17:29082502:G:A	5.96167e-21	-4.62694e-10	-1.25183
29082563	chr17:29082563:C:T	9.14865e-21	-4.62694e-10	-0.823575
29082636	chr17:29082636:A:G	9.80105e-20	2.74999	-1.2021
29082720	chr17:29082720:A:G	1.29494e-19	2.94221	-1.11576
29082983	chr17:29082983:G:A	2.18311e-21	-1.91673	-0.3397
29083526	chr17:29083526:G:A	1.04193e-19	2.60695	-0.997895
29084126	chr17:29084126:G:C	8.94416e-22	-1.98943	-1.15934
29084225	chr17:29084225:A:G	1.22638e-19	2.94305	-1.171
29084497	chr17:29084497:A:G	1.17918e-19	2.89724	-1.16444
29084609	chr17:29084609:A:T	1.10332e-20	-4.62694e-10	-0.636276
29085054	chr17:29085054:A:G	1.2205e-19	3.00535	-1.2381
29085941	chr17:29085941:C:T	1.65807e-20	1.05868	-1.28762
29085979	chr17:29085979:T:C	1.35758e-19	3.01117	-1.13747
29086020	chr17:29086020:C:A	6.65831e-21	-4.62694e-10	-1.14132
29086385	chr17:29086385:T:C	1.45457e-19	3.06273	-1.12003
29086426	chr17:29086426:G:A	5.62298e-21	-4.62694e-10	-1.31032
29086712	chr17:29086712:C:T	6.13177e-21	-4.62694e-10	-1.2237
29086890	chr17:29086890:C:G	6.43594e-19	4.57014	-1.14025
29086942	chr17:29086942:G:A	7.91163e-21	-4.62694e-10	-0.968848
29086963	chr17:29086963:G:A	8.03544e-21	-4.62694e-10	-0.953319
29087186	chr17:29087186:G:A	1.59149e-20	-4.62694e-10	-0.269926
29087235	chr17:29087235:G:A	1.64996e-20	-4.62694e-10	-0.233844
29088147	chr17:29088147:G:A	6.11073e-21	-1.22713	-3.32541e-10
29088343	chr17:29088343:C:T	1.35526e-20	0.668678	-1.09928
29088589	chr17:29088589:G:A	2.59953e-21	-1.31755	-0.764298
29089199	chr17:29089199:G:A	6.77994e-21	-4.62694e-10	-1.12321
29089606	chr17:29089606:G:A	1.30268e-19	2.92002	-1.08761
29089842	chr17:29089842:T:C	1.30959e-19	2.98669	-1.14899
29090191	chr17:29090191:A:G	2.26141e-21	-1.30452	-0.916667
29090319	chr17:29090319:G:A	6.98359e-20	2.19359	-0.984624
29091088	chr17:29091088:C:T	6.55704e-19	4.58311	-1.13458
29091378	chr17:29091378:C:T	4.29409e-21	-1.57994	-3.32541e-10
29091394	chr17:29091394:C:T	6.55884e-21	-4.62694e-10	-1.15637
29092076	chr17:29092076:G:T	7.54705e-22	-2.17616	-1.14245
29092677	chr17:29092677:G:A	7.65193e-20	2.32159	-1.02122
29093226	chr17:29093226:A:G	1.03133e-21	-2.26005	-0.746288
29093286	chr17:29093286:G:C	1.13222e-19	2.85648	-1.16431
29094279	chr17:29094279:G:A	6.30946e-21	-4.62694e-10	-1.19513
29094472	chr17:29094472:C:T	2.24874e-21	-1.90908	-0.31773
29094523	chr17:29094523:A:G	3.59266e-21	-1.75829	-3.32541e-10
29094583	chr17:29094583:G:A	4.43425e-21	-1.54782	-3.32541e-10
29094610	chr17:29094610:C:T	7.16505e-21	-4.62694e-10	-1.06797
29094893	chr17:29094893:T:G	7.41865e-20	2.28818	-1.01878
29095035	chr17:29095035:C:T	8.72418e-20	2.40467	-0.973164
29095077	chr17:29095077:G:A	6.74007e-21	-4.62694e-10	-1.12911
29095176	chr17:29095176:G:A	5.87326e-21	-4.62694e-10	-1.26677
29095365	chr17:29095365:T:C	6.2766e-21	-4.62694e-10	-1.20035
29095758	chr17:29095758:T:C	8.00382e-22	-2.2043	-1.05555
29095904	chr17:29095904:C:T	2.24658e-21	-2.22777	-3.32541e-10
29096097	chr17:29096097:A:G	1.24374e-20	0.760152	-1.27663
29096183	chr17:29096183:T:C	4.46405e-21	-1.54112	-3.32541e-10
29096208	chr17:29096208:C:T	7.84868e-20	2.32331	-0.997557
29096480	chr17:29096480:G:A	9.91593e-22	-2.26278	-0.782846
29096694	chr17:29096694:G:A	1.11227e-20	-4.62694e-10	-0.628197
29097145	chr17:29097145:A:C	1.1771e-19	2.86469	-1.13364
29097873	chr17:29097873:C:T	6.64568e-21	-4.62694e-10	-1.14321
29097990	chr17:29097990:G:A	5.52113e-21	-4.62694e-10	-1.3286
29098615	chr17:29098615:C:T	6.5905e-21	-4.62694e-10	-1.15155
29098775	chr17:29098775:A:G	1.27544e-19	2.96699	-1.15571
29099130	chr17:29099130:A:G	1.37583e-20	-4.62694e-10	-0.41554
29099135	chr17:29099135:G:A	1.5945e-19	3.19466	-1.16011
29099325	chr17:29099325:T:C	3.07158e-21	-1.91499	-3.32541e-10
29099393	chr17:29099393:G:A	1.34003e-19	3.00415	-1.14346
29099457	chr17:29099457:G:A	4.0812e-21	-1.63079	-3.32541e-10
29099735	chr17:29099735:G:A	5.52437e-21	-4.62694e-10	-1.32801
29100095	chr17:29100095:G:A	1.50233e-21	-1.61179	-1.01837
29100650	chr17:29100650:TGA:T	6.57255e-22	-2.25437	-1.20249
29100820	chr17:29100820:C:G	5.55363e-20	0.979856	-3.32541e-10
29101254	chr17:29101254:T:C	1.98145e-19	3.06873	-0.816913
29101535	chr17:29101535:G:T	3.54074e-21	-1.77284	-3.32541e-10
29101627	chr17:29101627:T:C	6.74257e-21	-4.62694e-10	-1.12874
29101809	chr17:29101809:C:T	8.60934e-21	-4.62694e-10	-0.884334
29102294	chr17:29102294:G:A	6.0068e-21	-4.62694e-10	-1.24429
29102931	chr17:29102931:C:T	5.65084e-21	-4.62694e-10	-1.30538
29104320	chr17:29104320:C:T	7.63501e-21	-4.62694e-10	-1.00444
29104407	chr17:29104407:A:G	1.17883e-18	5.01	-0.974906
29105057	chr17:29105057:A:G	6.13119e-19	4.57554	-1.19416
29105634	chr17:29105634:T:C	6.4039e-22	-2.25661	-1.22625
29106385	chr17:29106385:G:A	4.47887e-20	1.8937	-1.12892
29106459	chr17:29106459:C:G	6.06277e-21	-4.62694e-10	-1.23502
29106669	chr17:29106669:G:A	5.87622e-21	-4.62694e-10	-1.26627
29106820	chr17:29106820:G:A	5.51742e-21	-4.62694e-10	-1.32927
29107375	chr17:29107375:T:C	1.01684e-18	4.98286	-1.09558
29107472	chr17:29107472:G:A	3.52111e-20	1.38351	-0.85933
29107796	chr17:29107796:G:A	2.44318e-21	-1.49978	-0.644101
29109588	chr17:29109588:T:C	1.50765e-20	0.814709	-1.13875
29110116	chr17:29110116:A:G	8.95514e-19	4.81994	-1.05973
29110150	chr17:29110150:CAGA:C	6.18329e-21	-4.62694e-10	-1.21533
29110327	chr17:29110327:C:T	1.00858e-20	-0.189436	-0.536613
29110538	chr17:29110538:C:T	6.18811e-21	-4.62694e-10	-1.21455
29110932	chr17:29110932:C:T	9.16201e-21	-0.287913	-0.534204
29111450	chr17:29111450:G:T	5.59934e-21	-4.62694e-10	-1.31453
29111451	chr17:29111451:G:A	4.97615e-20	1.54727	-0.677214
29111875	chr17:29111875:G:A	5.57647e-21	-4.62694e-10	-1.31863
29112151	chr17:29112151:C:T	8.4361e-21	-4.62694e-10	-0.904661
29112509	chr17:29112509:T:C	7.63126e-18	6.83874	-0.935911
29113543	chr17:29113543:C:T	5.84826e-21	-4.62694e-10	-1.27104
29113644	chr17:29113644:A:G	7.28385e-21	-4.62694e-10	-1.05152
29113661	chr17:29113661:A:G	6.26391e-22	-2.23891	-1.26605
29113749	chr17:29113749:C:T	1.1097e-20	0.48385	-1.11436
29113850	chr17:29113850:C:T	6.60402e-22	-2.2484	-1.20369
29113962	chr17:29113962:G:A	7.05808e-21	-4.62694e-10	-1.08301
29114071	chr17:29114071:G:A	5.51876e-21	-4.62694e-10	-1.32903
29115543	chr17:29115543:A:G	8.51813e-19	4.74982	-1.03963
29116092	chr17:29116092:GCTGCAAAAATCCCTTTT:G	1.02098e-21	-2.21815	-0.798271
29116234	chr17:29116234:A:G	1.09846e-20	-0.191948	-0.44874
29116585	chr17:29116585:C:A	4.19613e-21	-1.60302	-3.32541e-10
29117008	chr17:29117008:C:T	5.85474e-21	-4.62694e-10	-1.26993
29117335	chr17:29117335:C:T	9.63835e-21	-0.237732	-0.533699
29117657	chr17:29117657:C:G	6.65812e-22	-2.23885	-1.20508
29117826	chr17:29117826:C:T	1.7992e-19	2.15533	-3.32541e-10
29118687	chr17:29118687:G:A	2.45546e-21	-2.13887	-3.32541e-10
29119140	chr17:29119140:T:C	4.17587e-20	0.297383	0.397342
29120336	chr17:29120336:GAAGT:G	5.71102e-21	-4.62694e-10	-1.29478
29120887	chr17:29120887:C:T	1.01259e-21	-1.80076	-1.22391
29122106	chr17:29122106:G:A	7.3367e-21	-4.62694e-10	-1.04429
29122940	chr17:29122940:G:C	1.64349e-20	-4.62694e-10	-0.237775
29122948	chr17:29122948:G:A	2.21606e-21	-1.70598	-0.535466
29122958	chr17:29122958:T:C	9.37397e-19	4.829	-1.02307
29123411	chr17:29123411:A:G	1.67857e-18	5.43793	-1.04942
29123643	chr17:29123643:T:C	1.06336e-18	4.95179	-1.01978
29123667	chr17:29123667:A:G	7.34259e-21	-4.62694e-10	-1.04349
29125918	chr17:29125918:C:T	2.16504e-19	3.24732	-0.906892
29126727	chr17:29126727:G:A	1.92004e-21	-1.42246	-0.96237
29126966	chr17:29126966:G:A	2.23743e-21	-2.23185	-3.32541e-10
29127626	chr17:29127626:G:A	6.55627e-22	-2.26283	-1.19652
29127679	chr17:29127679:T:C	7.46574e-21	-4.62694e-10	-1.02686
29127840	chr17:29127840:A:G	1.49526e-20	0.0434959	-0.375789
29128084	chr17:29128084:C:T	5.53405e-21	-4.62694e-10	-1.32626
29128279	chr17:29128279:C:T	2.3607e-21	-2.17822	-3.32541e-10
29128470	chr17:29128470:C:T	6.11225e-21	-4.62694e-10	-1.22689
29128681	chr17:29128681:A:C	6.16704e-21	-4.62694e-10	-1.21796
29128689	chr17:29128689:AC:A	1.94805e-21	-1.92066	-0.449696
29128718	chr17:29128718:A:G	6.62047e-19	4.66406	-1.20591
29128787	chr17:29128787:T:C	5.69658e-21	-4.62694e-10	-1.29732
29128935	chr17:29128935:C:T	5.84134e-21	-4.62694e-10	-1.27222
29129573	chr17:29129573:A:G	4.86437e-20	1.48545	-0.638112
29130118	chr17:29130118:G:A	4.26378e-20	1.41401	-0.698447
29130163	chr17:29130163:T:C	1.4936e-20	0.0322187	-0.365626
29130361	chr17:29130361:G:T	5.53464e-21	-4.62694e-10	-1.32615
29130496	chr17:29130496:A:T	6.62253e-22	-2.18293	-1.26636
29131741	chr17:29131741:C:T	4.16631e-21	-1.61015	-3.32541e-10
29132209	chr17:29132209:G:C	5.51789e-21	-4.62694e-10	-1.32919
29132372	chr17:29132372:T:A	6.63321e-22	-2.25984	-1.18784
29132908	chr17:29132908:TCA:T	2.17122e-21	-2.26189	-3.32541e-10
29133014	chr17:29133014:T:C	5.80726e-21	-4.62694e-10	-1.27807
29133241	chr17:29133241:C:G	9.07529e-21	0.481263	-1.31289
29133289	chr17:29133289:G:C	9.15487e-22	-2.19354	-0.931941
29133406	chr17:29133406:T:C	6.016e-22	-2.2415	-1.30384
29133455	chr17:29133455:G:A	5.55343e-21	-4.62694e-10	-1.32277
29133643	chr17:29133643:C:T	6.09419e-21	-4.62694e-10	-1.22985
29133977	chr17:29133977:G:A	5.64804e-21	-4.62694e-10	-1.30587
29134238	chr17:29134238:C:T	2.22612e-21	-2.23692	-3.32541e-10
29134372	chr17:29134372:C:T	7.09635e-21	-4.62694e-10	-1.0776
29136091	chr17:29136091:C:T	6.60992e-22	-2.24289	-1.2083
29136100	chr17:29136100:A:G	1.44089e-20	0.956716	-1.32605
29136446	chr17:29136446:T:C	2.7521e-21	-1.17133	-0.853485
29136899	chr17:29136899:G:T	1.42965e-21	-1.9252	-0.754551
29136998	chr17:29136998:A:C	4.04434e-19	4.20432	-1.23902
29137212	chr17:29137212:T:C	8.95177e-21	-4.62694e-10	-0.84533
29137378	chr17:29137378:A:G	7.02765e-22	-2.25567	-1.13424
29137543	chr17:29137543:C:G	4.7361e-21	-0.459932	-1.02204
29137853	chr17:29137853:G:A	6.07792e-21	-4.62694e-10	-1.23252
29138330	chr17:29138330:G:A	6.13612e-21	-4.62694e-10	-1.22299
29138646	chr17:29138646:T:A	7.04331e-21	-4.62694e-10	-1.0851
29139192	chr17:29139192:T:C	6.221e-21	-4.62694e-10	-1.20925
29140075	chr17:29140075:A:G	1.04402e-21	-1.74863	-1.24547
29140361	chr17:29140361:A:G	5.87476e-17	7.94382	-3.32541e-10
29140445	chr17:29140445:T:TC	5.56723e-21	-4.62694e-10	-1.32028
29140469	chr17:29140469:C:T	1.01632e-20	-0.184506	-0.5339
29140747	chr17:29140747:C:T	6.92116e-21	-4.62694e-10	-1.1026
29141445	chr17:29141445:A:G	1.57605e-20	-4.62694e-10	-0.279673
29141470	chr17:29141470:G:A	6.01271e-22	-2.23023	-1.31567
29141698	chr17:29141698:G:A	5.68787e-21	-4.62694e-10	-1.29885
29142114	chr17:29142114:T:C	6.03441e-22	-2.22783	-1.31446
29142887	chr17:29142887:A:G	6.16447e-21	-4.62694e-10	-1.21838
29142999	chr17:29142999:G:C	1.14334e-20	-4.62694e-10	-0.600646
29144058	chr17:29144058:T:G	6.72443e-21	-4.62694e-10	-1.13143
29144243	chr17:29144243:A:T	7.95251e-21	-4.62694e-10	-0.963694
29144580	chr17:29144580:C:T	3.68221e-21	-0.541664	-1.192
29144759	chr17:29144759:C:T	6.56929e-21	-4.62694e-10	-1.15477
29144935	chr17:29144935:G:A	1.01716e-20	-0.170013	-0.547567
29145016	chr17:29145016:G:C	9.99898e-21	-4.62694e-10	-0.734699
29145225	chr17:29145225:G:A	2.38019e-18	5.29739	-0.559642
29147103	chr17:29147103:A:G	5.57585e-21	-4.62694e-10	-1.31874
29147194	chr17:29147194:G:C	1.18412e-20	-0.13144	-0.434157
29147956	chr17:29147956:G:T	1.23083e-21	-1.7152	-1.1143
29149198	chr17:29149198:G:A	5.55532e-21	-4.62694e-10	-1.32243
29149730	chr17:29149730:G:GC	1.48387e-20	-4.62694e-10	-0.339945
29150020	chr17:29150020:G:A	3.78319e-21	-0.526852	-1.17976
29150023	chr17:29150023:C:T	1.47531e-21	-1.86782	-0.780493
29150248	chr17:29150248:T:C	1.48387e-20	-4.62694e-10	-0.339945
29150289	chr17:29150289:C:G	2.54255e-21	-2.10401	-3.32541e-10
29150920	chr17:29150920:T:C	2.26407e-21	-2.22002	-3.32541e-10
29150960	chr17:29150960:G:C	5.63224e-21	-4.62694e-10	-1.30867
29150974	chr17:29150974:G:A	6.66702e-21	-4.62694e-10	-1.14001
29151093	chr17:29151093:T:A	6.96574e-21	-4.62694e-10	-1.09618
29151307	chr17:29151307:C:T	9.68198e-21	-0.766915	-3.32541e-10
29151365	chr17:29151365:T:C	9.69668e-21	-4.62694e-10	-0.765398
29151921	chr17:29151921:G:C	7.23156e-21	-4.62694e-10	-1.05873
29152091	chr17:29152091:C:T	6.99114e-21	-4.62694e-10	-1.09254
29152572	chr17:29152572:A:G	5.52686e-21	-4.62694e-10	-1.32756
29152639	chr17:29152639:G:T	6.07001e-22	-2.23544	-1.30096
29152649	chr17:29152649:C:T	7.73488e-21	-4.62694e-10	-0.991441
29152816	chr17:29152816:G:A	1.43426e-21	-1.95181	-0.72472
29152911	chr17:29152911:C:G	7.84707e-21	-4.62694e-10	-0.977041
29153243	chr17:29153243:T:C	3.4376e-21	-1.80241	-3.32541e-10
29153808	chr17:29153808:A:T	1.31124e-21	-1.9814	-0.784812
29155346	chr17:29155346:C:G	6.29185e-21	-4.62694e-10	-1.19793
29155456	chr17:29155456:T:C	1.50838e-20	-4.62694e-10	-0.323559
29155877	chr17:29155877:G:A	2.27519e-21	-2.21512	-3.32541e-10
29155908	chr17:29155908:C:A	1.55664e-20	-4.62694e-10	-0.29207
29156266	chr17:29156266:G:A	9.91039e-22	-1.7794	-1.26678
29156845	chr17:29156845:G:A	1.42054e-20	-4.62694e-10	-0.383561
29157639	chr17:29157639:T:C	1.41616e-20	-4.62694e-10	-0.386646
29158499	chr17:29158499:T:C	7.92613e-20	2.32502	-0.989451
29158732	chr17:29158732:G:A	2.94336e-21	-1.95763	-3.32541e-10
29159241	chr17:29159241:C:A	5.86665e-18	6.92315	-1.2833
29159262	chr17:29159262:T:C	6.11292e-21	-0.680621	-0.546155
29160160	chr17:29160160:G:A	3.17971e-21	-1.88039	-3.32541e-10
29160435	chr17:29160435:G:T	8.18921e-21	-0.397661	-0.536703
29160924	chr17:29160924:A:C	2.07192e-20	-0.00611977	-3.32541e-10
29160996	chr17:29160996:T:C	7.39564e-21	-4.62694e-10	-1.03629
29161312	chr17:29161312:G:A	1.27271e-20	-4.62694e-10	-0.493445
29162290	chr17:29162290:T:C	7.41811e-21	-4.62694e-10	-1.03326
29162330	chr17:29162330:A:G	5.82949e-21	-4.62694e-10	-1.27425
29162415	chr17:29162415:T:C	2.72796e-20	-4.62694e-10	0.268956
29162518	chr17:29162518:C:T	1.29803e-20	-4.62694e-10	-0.473746
29163043	chr17:29163043:A:T	5.76425e-21	-4.62694e-10	-1.28551
29163308	chr17:29163308:C:T	5.51822e-21	-4.62694e-10	-1.32913
29163627	chr17:29163627:C:T	1.55855e-21	-1.49028	-1.10314
29163959	chr17:29163959:G:A	6.64652e-20	2.47986	-1.32036
29164064	chr17:29164064:A:G	5.97857e-22	-2.24497	-1.30662
29164190	chr17:29164190:C:T	1.29803e-20	-4.62694e-10	-0.473746
29164774	chr17:29164774:T:C	7.08977e-22	-2.26239	-1.11872
29164844	chr17:29164844:G:T	1.27037e-21	-1.4841	-1.31377
29164867	chr17:29164867:TG:T	7.42923e-21	-4.62694e-10	-1.03176
29165024	chr17:29165024:C:T	1.49819e-21	-1.4927	-1.14022
29165609	chr17:29165609:T:C	8.67319e-21	0.104322	-0.981267
29165615	chr17:29165615:T:C	8.54303e-21	-0.114312	-0.777754
29165739	chr17:29165739:G:T	8.00624e-21	-4.62694e-10	-0.95696
29165842	chr17:29165842:GCT:G	5.54007e-21	-4.62694e-10	-1.32517
29165851	chr17:29165851:A:G	2.71747e-17	8.31926	-1.1464
29166695	chr17:29166695:G:A	6.24613e-21	-4.62694e-10	-1.20522
29166728	chr17:29166728:G:A	5.54571e-21	-4.62694e-10	-1.32416
29166917	chr17:29166917:G:A	2.24696e-21	-2.2276	-3.32541e-10
29168187	chr17:29168187:A:G	1.07345e-20	-0.64073	-0.0229841
29168251	chr17:29168251:T:C	9.26619e-22	-2.05515	-1.05824
29168339	chr17:29168339:C:A	1.34744e-20	-0.488876	0.05249
29168340	chr17:29168340:T:G	1.35549e-20	-0.484117	0.0536848
29168394	chr17:29168394:A:G	8.7156e-21	-4.62694e-10	-0.872067
29170273	chr17:29170273:T:C	1.81658e-20	-0.327657	0.190017
29170410	chr17:29170410:G:T	1.0024e-20	-4.62694e-10	-0.732201
29170579	chr17:29170579:A:G	5.94973e-21	-4.62694e-10	-1.25384
29170862	chr17:29170862:T:G	9.11328e-22	-1.87352	-1.25652
29170903	chr17:29170903:A:G	1.34784e-20	0.874556	-1.31065
29171031	chr17:29171031:T:C	1.31834e-21	-1.87597	-0.884839
29171036	chr17:29171036:G:A	1.38194e-21	-1.55661	-1.15708
29171113	chr17:29171113:A:G	3.82139e-21	-1.69657	-3.32541e-10
29171163	chr17:29171163:C:T	1.41638e-21	-1.52623	-1.16285
29171187	chr17:29171187:C:T	1.44336e-20	-0.434014	0.0663921
29171379	chr17:29171379:G:A	5.81073e-21	-4.62694e-10	-1.27747
29171396	chr17:29171396:C:T	5.5768e-21	-4.62694e-10	-1.31857
29171484	chr17:29171484:CAAAAG:C	6.97436e-21	-4.62694e-10	-1.09494
29171884	chr17:29171884:C:T	5.96707e-21	-4.62694e-10	-1.25093
29172064	chr17:29172064:T:C	7.12886e-21	-4.62694e-10	-1.07303
29172122	chr17:29172122:G:A	2.2941e-17	8.29824	-1.29474
29172139	chr17:29172139:G:GCTCA	1.55646e-20	-0.302234	0.0100499
29172212	chr17:29172212:G:A	1.09891e-21	-2.03132	-0.911542
29172590	chr17:29172590:C:T	2.19621e-21	-2.25045	-3.32541e-10
29172863	chr17:29172863:C:T	1.74005e-19	3.17858	-1.05668
29172877	chr17:29172877:A:G	1.14848e-20	-4.62694e-10	-0.59616
29173035	chr17:29173035:T:C	1.48536e-20	-0.348235	0.00929693
29173064	chr17:29173064:G:A	1.40865e-20	-4.62694e-10	-0.391964
29173478	chr17:29173478:C:T	7.02724e-21	-1.08739	-3.32541e-10
29173639	chr17:29173639:G:A	7.77574e-21	-4.62694e-10	-0.986173
29173960	chr17:29173960:G:A	1.3159e-21	-1.60591	-1.15675
29174488	chr17:29174488:G:A	8.16795e-21	-4.62694e-10	-0.936964
29174577	chr17:29174577:G:A	1.38438e-20	-0.461321	0.0519749
29175011	chr17:29175011:G:A	9.58798e-22	-1.8444	-1.23485
29175738	chr17:29175738:G:A	4.12115e-17	8.86232	-1.27303
29175817	chr17:29175817:T:C	1.48512e-20	-0.304246	-0.0348518
29175826	chr17:29175826:G:A	6.69204e-21	-4.62694e-10	-1.13626
29176328	chr17:29176328:G:A	1.58858e-19	2.03083	-3.32541e-10
29177053	chr17:29177053:C:T	5.97893e-21	-4.62694e-10	-1.24894
29177061	chr17:29177061:G:A	1.23417e-20	-4.62694e-10	-0.5242
29177112	chr17:29177112:TAC:T	8.77054e-21	-0.865783	-3.32541e-10
29177471	chr17:29177471:G:A	1.26849e-21	-1.61642	-1.18294
29177545	chr17:29177545:G:A	2.17811e-21	-2.25873	-3.32541e-10
29177903	chr17:29177903:G:A	7.09038e-21	-0.0937593	-0.984683
29177913	chr17:29177913:C:T	1.51802e-20	-0.333549	0.0163617
29178170	chr17:29178170:C:T	5.88702e-21	-4.62694e-10	-1.26443
29178988	chr17:29178988:C:T	6.648e-21	-4.62694e-10	-1.14287
29179540	chr17:29179540:A:G	3.63795e-21	-1.74576	-3.32541e-10
29179635	chr17:29179635:G:A	2.72032e-20	-4.62694e-10	0.266153
29180815	chr17:29180815:C:A	1.12248e-20	-4.62694e-10	-0.619057
29180997	chr17:29180997:C:T	1.08924e-20	-4.62694e-10	-0.649117
29181220	chr17:29181220:C:T	1.25265e-21	-1.79421	-1.01771
29181236	chr17:29181236:G:GAGAA	1.29531e-20	-4.62694e-10	-0.475847
29181459	chr17:29181459:G:A	1.26433e-21	-1.79293	-1.00971
29181515	chr17:29181515:A:G	6.16869e-22	-2.21453	-1.30575
29181612	chr17:29181612:A:C	1.15893e-21	-1.8532	-1.03648
29181686	chr17:29181686:T:A	1.99093e-17	8.17813	-1.31637
29181738	chr17:29181738:G:C	1.08631e-21	-1.92796	-1.02643
29182097	chr17:29182097:G:A	1.10006e-20	-4.62694e-10	-0.639233
29182270	chr17:29182270:A:C	5.68581e-21	-4.62694e-10	-1.29921
29184239	chr17:29184239:A:G	6.51745e-22	-2.17148	-1.2938
29184444	chr17:29184444:G:T	2.7656e-20	0.395688	-0.113027
29184760	chr17:29184760:C:T	1.29961e-20	-4.62694e-10	-0.47253
29185327	chr17:29185327:G:A	9.68168e-21	0.32856	-1.09551
29185337	chr17:29185337:A:G	2.18913e-17	8.19898	-1.24232
29185423	chr17:29185423:G:A	1.83177e-21	-1.63009	-0.801814
29186083	chr17:29186083:A:G	6.70447e-22	-2.23951	-1.19748
29186084	chr17:29186084:C:T	7.8181e-22	-2.24147	-1.04186
29186102	chr17:29186102:G:A	1.00288e-20	-4.62694e-10	-0.73172
29186248	chr17:29186248:T:G	1.15491e-21	-1.752	-1.14116
29187495	chr17:29187495:C:A	6.41421e-21	-4.62694e-10	-1.17867
29188147	chr17:29188147:T:C	1.45511e-21	-1.74498	-0.917123
29188284	chr17:29188284:G:A	1.16204e-21	-1.71474	-1.17226
29188300	chr17:29188300:T:C	2.56777e-17	8.3891	-1.2729
29190381	chr17:29190381:G:T	7.01188e-21	-4.62694e-10	-1.08958
29190435	chr17:29190435:A:G	2.79148e-21	-2.01061	-3.32541e-10
29191059	chr17:29191059:TG:T	7.00506e-22	-2.26224	-1.1309
29191208	chr17:29191208:C:T	6.95105e-21	-4.62694e-10	-1.09829
29191337	chr17:29191337:G:A	2.17365e-21	-2.26077	-3.32541e-10
29191788	chr17:29191788:G:A	5.5736e-21	-4.62694e-10	-1.31914
29191911	chr17:29191911:A:G	1.25586e-21	-1.80492	-1.00445
29192690	chr17:29192690:C:T	5.51996e-21	-4.62694e-10	-1.32881
29192701	chr17:29192701:A:G	1.09137e-20	-4.62694e-10	-0.647162
29192854	chr17:29192854:G:A	6.78031e-21	-4.62694e-10	-1.12316
29192933	chr17:29192933:C:A	6.38215e-21	-4.62694e-10	-1.18368
29193044	chr17:29193044:A:G	7.28572e-21	-4.62694e-10	-1.05127
29193658	chr17:29193658:G:A	7.13811e-21	-4.62694e-10	-1.07173
29193721	chr17:29193721:A:T	6.93075e-21	-4.62694e-10	-1.10121
29194854	chr17:29194854:G:A	1.52179e-21	-1.80608	-0.81121
29195075	chr17:29195075:T:A	1.12283e-20	-4.62694e-10	-0.61874
29195209	chr17:29195209:A:C	5.53532e-21	-4.62694e-10	-1.32603
29196116	chr17:29196116:C:T	7.82812e-21	-4.62694e-10	-0.979459
29196451	chr17:29196451:C:T	6.796e-21	-4.62694e-10	-1.12085
29196559	chr17:29196559:C:A	5.61473e-21	-4.62694e-10	-1.31179
29196614	chr17:29196614:C:T	7.95517e-21	-4.62694e-10	-0.963359
29196895	chr17:29196895:G:T	3.46029e-21	-1.79583	-3.32541e-10
29197216	chr17:29197216:C:T	9.20772e-21	-4.62694e-10	-0.817139
29197224	chr17:29197224:T:C	6.35229e-18	6.99394	-1.27455
29197413	chr17:29197413:A:C	2.15664e-21	-1.79361	-0.475025
29197425	chr17:29197425:C:T	5.86236e-21	-4.62694e-10	-1.26863
29197787	chr17:29197787:C:T	1.97256e-19	1.1115	1.13582
29198152	chr17:29198152:C:T	5.7502e-21	-4.62694e-10	-1.28795
29198911	chr17:29198911:G:A	5.52362e-21	-4.62694e-10	-1.32815
29199647	chr17:29199647:C:T	2.1108e-19	3.51034	-1.19529
29200581	chr17:29200581:G:A	1.18938e-20	-4.62694e-10	-0.561161
29200922	chr17:29200922:T:C	6.20408e-21	-4.62694e-10	-1.21197
29201012	chr17:29201012:C:A	1.1409e-21	-1.58075	-1.32462
29201569	chr17:29201569:A:G	1.45901e-20	-4.62694e-10	-0.356838
29201662	chr17:29201662:TTCACCATCTAGGTATGATACTGCCAACTAAAACA:T	5.08817e-21	-0.0840814	-1.32618
29201859	chr17:29201859:T:C	6.21985e-21	-4.62694e-10	-1.20944
29201879	chr17:29201879:T:C	1.3752e-20	-0.415999	-3.32541e-10
29202517	chr17:29202517:T:C	1.19792e-20	-4.62694e-10	-0.554007
29202844	chr17:29202844:T:C	6.63519e-21	-4.62694e-10	-1.14479
29203440	chr17:29203440:C:T	4.12344e-21	-1.62049	-3.32541e-10
29204408	chr17:29204408:C:T	2.39425e-21	-2.16411	-3.32541e-10
29204539	chr17:29204539:A:G	5.56261e-21	-4.62694e-10	-1.32111
29205117	chr17:29205117:G:A	5.51766e-21	-4.62694e-10	-1.32923
29205496	chr17:29205496:G:C	2.85863e-19	3.6078	-0.989469
29206188	chr17:29206188:C:A	4.69142e-20	1.9197	-1.10856
29206843	chr17:29206843:G:A	6.14481e-22	-2.20846	-1.3157
29206920	chr17:29206920:G:A	6.78294e-22	-2.18464	-1.24071
29207316	chr17:29207316:T:C	7.8008e-21	-4.62694e-10	-0.982955
29207547	chr17:29207547:G:A	6.61294e-20	1.87105	-0.71662
29207561	chr17:29207561:C:T	1.8711e-19	1.02685	1.16767
29208036	chr17:29208036:T:C	8.69069e-21	0.235165	-1.11009
29208194	chr17:29208194:CCAGCAT:C	7.06068e-21	-4.62694e-10	-1.08264
29208202	chr17:29208202:C:A	7.06068e-21	-4.62694e-10	-1.08264
29208204	chr17:29208204:T:TC	7.06068e-21	-4.62694e-10	-1.08264
29209017	chr17:29209017:A:G	5.54979e-21	-4.62694e-10	-1.32342
29209356	chr17:29209356:C:T	1.94245e-21	-1.04426	-1.32897
29209475	chr17:29209475:G:T	5.67982e-21	-4.62694e-10	-1.30026
29209628	chr17:29209628:T:C	3.58409e-19	3.77177	-0.927278
29209781	chr17:29209781:T:C	2.17603e-21	-1.48136	-0.778316
29210224	chr17:29210224:C:T	5.62789e-19	4.61446	-1.31874
29210392	chr17:29210392:A:T	1.53055e-21	-1.33139	-1.28017
29210608	chr17:29210608:A:G	6.8567e-21	-4.62694e-10	-1.11196
29210746	chr17:29210746:A:T	1.44159e-21	-2.19421	-0.47723
29210860	chr17:29210860:G:A	1.61903e-20	-0.252769	-3.32541e-10
29210876	chr17:29210876:T:G	1.16141e-21	-2.17417	-0.713375
29211403	chr17:29211403:G:A	5.98586e-21	-4.62694e-10	-1.24778
29211977	chr17:29211977:G:T	5.51822e-21	-4.62694e-10	-1.32913
29212365	chr17:29212365:C:T	3.03377e-21	-1.92738	-3.32541e-10
29212439	chr17:29212439:ATT:A	1.44707e-20	-4.62694e-10	-0.365059
29212683	chr17:29212683:C:T	8.49464e-21	-4.62694e-10	-0.897746
29212918	chr17:29212918:G:A	5.24743e-21	-1.37944	-3.32541e-10
29212962	chr17:29212962:C:T	9.53498e-21	0.546269	-1.32848
29213077	chr17:29213077:T:C	5.57876e-21	-4.62694e-10	-1.31821
29213433	chr17:29213433:A:T	6.24485e-21	-4.62694e-10	-1.20542
29213726	chr17:29213726:A:G	2.2543e-20	0.000785321	0.0774565
29213731	chr17:29213731:G:A	7.48668e-22	-2.09859	-1.22805
29214944	chr17:29214944:G:A	5.53014e-21	-4.62694e-10	-1.32697
29215194	chr17:29215194:G:A	2.20861e-20	-0.15081	0.208578
29215347	chr17:29215347:C:T	6.40429e-20	2.44346	-1.32109
29215477	chr17:29215477:T:C	1.47338e-20	-4.62694e-10	-0.347037
29215511	chr17:29215511:G:A	6.65507e-20	2.48977	-1.32899
29215553	chr17:29215553:A:G	6.27023e-21	-4.62694e-10	-1.20137
29215742	chr17:29215742:C:T	5.81202e-21	-4.62694e-10	-1.27725
29215938	chr17:29215938:G:A	7.53717e-21	-0.267597	-0.749738
29215970	chr17:29215970:A:C	7.21736e-20	-4.62694e-10	1.24189
29216036	chr17:29216036:G:A	6.30842e-21	-4.62694e-10	-1.1953
29216130	chr17:29216130:A:G	5.62362e-21	-4.62694e-10	-1.31021
29216230	chr17:29216230:C:T	8.53587e-22	-1.92994	-1.26555
29216402	chr17:29216402:T:C	6.8707e-20	2.51687	-1.3242
29216808	chr17:29216808:C:T	7.87383e-20	2.62984	-1.30089
29217493	chr17:29217493:A:G	7.58745e-21	-4.62694e-10	-1.01069
29217745	chr17:29217745:A:G	6.74651e-18	5.84935	-0.069747
29218094	chr17:29218094:G:A	2.27921e-21	-2.21335	-3.32541e-10
29218099	chr17:29218099:A:G	1.38804e-17	7.80012	-1.29907
29218344	chr17:29218344:T:C	3.45254e-20	1.83341	-1.3289
29218349	chr17:29218349:G:A	8.20735e-21	-0.172934	-0.759218
29218977	chr17:29218977:G:A	7.59899e-21	-0.270061	-0.739105
29219252	chr17:29219252:C:T	4.0227e-21	-1.64523	-3.32541e-10
29219303	chr17:29219303:C:G	5.69823e-21	-1.29703	-3.32541e-10
29219518	chr17:29219518:C:T	7.75334e-21	-0.154952	-0.834105
29219612	chr17:29219612:A:G	7.88047e-18	7.1108	-1.17584
29219862	chr17:29219862:G:T	9.18659e-22	-2.03425	-1.08777
29220279	chr17:29220279:C:T	9.19438e-22	-2.0334	-1.08777
29220379	chr17:29220379:C:T	6.35726e-21	-4.62694e-10	-1.18758
29221086	chr17:29221086:A:G	5.51805e-21	-4.62694e-10	-1.32916
29221294	chr17:29221294:C:T	1.86898e-21	-2.06863	-0.343162
29221464	chr17:29221464:G:A	1.45415e-20	-4.62694e-10	-0.360172
29221496	chr17:29221496:C:T	6.73751e-22	-2.15095	-1.28112
29221538	chr17:29221538:ATTTTAT:A	1.19491e-20	-4.62694e-10	-0.556526
29221580	chr17:29221580:G:C	2.90438e-19	2.63421	-3.32541e-10
29221699	chr17:29221699:C:G	1.11544e-20	-4.62694e-10	-0.625347
29221833	chr17:29221833:T:C	5.76191e-21	-4.62694e-10	-1.28591
29222281	chr17:29222281:A:G	6.00416e-21	-4.62694e-10	-1.24473
29222330	chr17:29222330:G:C	1.26494e-20	-0.499573	-3.32541e-10
29222633	chr17:29222633:G:T	5.57389e-21	-4.62694e-10	-1.31909
29222663	chr17:29222663:A:G	1.1529e-20	-4.62694e-10	-0.592318
29222964	chr17:29222964:T:C	6.07373e-21	-0.45056	-0.782648
29223074	chr17:29223074:C:T	3.65647e-17	8.78002	-1.31036
29223359	chr17:29223359:T:C	1.14209e-17	7.47137	-1.16535
29223449	chr17:29223449:G:A	6.92607e-18	7.12879	-1.32292
29224070	chr17:29224070:C:T	5.68566e-21	-4.62694e-10	-1.29923
29224832	chr17:29224832:G:A	5.51743e-21	-4.62694e-10	-1.32927
29225399	chr17:29225399:G:C	2.9655e-21	-1.95014	-3.32541e-10
29225604	chr17:29225604:A:G	1.05267e-20	-4.62694e-10	-0.683267
29226230	chr17:29226230:T:C	1.76367e-20	-4.62694e-10	-0.1672
29226474	chr17:29226474:T:C	2.82091e-19	3.89674	-1.29169
29226503	chr17:29226503:C:T	1.76418e-21	-1.80452	-0.664974
29226584	chr17:29226584:A:G	1.20792e-21	-1.74881	-1.09947
29226717	chr17:29226717:AAG:A	7.78775e-22	-1.97571	-1.31151
29226878	chr17:29226878:A:G	7.8129e-21	-4.62694e-10	-0.981405
29226995	chr17:29226995:T:C	4.98713e-21	-1.43032	-3.32541e-10
29227100	chr17:29227100:C:T	6.2132e-21	-4.62694e-10	-1.21051
29227348	chr17:29227348:C:T	1.66592e-20	-4.62694e-10	-0.224218
29227471	chr17:29227471:G:A	1.78433e-17	6.7522	-3.32541e-10
29227654	chr17:29227654:A:G	1.39335e-20	-4.62694e-10	-0.402887
29227873	chr17:29227873:C:T	6.30107e-22	-2.17013	-1.32892
29228439	chr17:29228439:G:C	5.77618e-21	-4.62694e-10	-1.28344
29228612	chr17:29228612:C:T	5.95266e-21	-4.62694e-10	-1.25334
29228713	chr17:29228713:C:T	5.5187e-21	-4.62694e-10	-1.32904
29228788	chr17:29228788:T:C	7.22163e-22	-2.04492	-1.31776
29228810	chr17:29228810:A:G	2.20494e-21	-1.01115	-1.23533
29228955	chr17:29228955:A:T	6.93622e-21	-1.10043	-3.32541e-10
29229571	chr17:29229571:A:T	6.62176e-21	-4.62694e-10	-1.14682
29230174	chr17:29230174:A:G	5.52041e-21	-4.62694e-10	-1.32873
29230686	chr17:29230686:G:A	8.99889e-18	7.33107	-1.26339
29230699	chr17:29230699:C:G	5.95143e-21	-4.62694e-10	-1.25355
29230857	chr17:29230857:A:C	5.70406e-21	-4.62694e-10	-1.296
29231085	chr17:29231085:C:T	2.22656e-20	-0.172581	0.238442
29231362	chr17:29231362:C:T	6.84245e-21	-4.62694e-10	-1.11404
29231426	chr17:29231426:A:C	6.12419e-21	-4.62694e-10	-1.22494
29231514	chr17:29231514:G:A	2.6735e-19	3.87747	-1.32609
29232494	chr17:29232494:C:T	2.75156e-21	-2.02501	-3.32541e-10
29232676	chr17:29232676:A:C	8.19016e-18	7.01846	-1.04495
29232840	chr17:29232840:A:G	1.37181e-17	7.51845	-1.02916
29232869	chr17:29232869:C:T	1.30833e-20	-4.62694e-10	-0.465847
29233302	chr17:29233302:T:C	1.65241e-21	-1.94097	-0.593978
29233708	chr17:29233708:A:G	2.48292e-17	8.11376	-1.03117
29233732	chr17:29233732:T:C	8.70521e-22	-2.23059	-0.94525
29234199	chr17:29234199:C:T	5.69412e-21	-4.62694e-10	-1.29775
29234327	chr17:29234327:C:T	9.51554e-22	-2.20866	-0.878179
29234334	chr17:29234334:G:A	5.51799e-21	-4.62694e-10	-1.32917
29234615	chr17:29234615:T:A	6.90847e-21	-4.62694e-10	-1.10443
29234904	chr17:29234904:G:A	2.70707e-21	-0.954859	-1.08645
29235359	chr17:29235359:G:A	5.28073e-20	-0.460677	1.39015
29235408	chr17:29235408:C:T	5.68864e-21	-4.62694e-10	-1.29871
29235972	chr17:29235972:T:C	4.27989e-19	4.31768	-1.29576
29236259	chr17:29236259:G:A	2.04645e-20	-0.569821	0.551332
29236306	chr17:29236306:G:A	5.15249e-19	3.20747	-3.32541e-10
29236995	chr17:29236995:C:T	2.07466e-21	-0.978486	-1.3289
29237173	chr17:29237173:T:C	5.55117e-21	-4.62694e-10	-1.32317
29237178	chr17:29237178:A:G	5.54494e-21	-4.62694e-10	-1.3243
29237184	chr17:29237184:A:G	5.531e-21	-4.62694e-10	-1.32681
29237638	chr17:29237638:T:G	6.66408e-21	-1.14045	-3.32541e-10
29237986	chr17:29237986:A:G	3.14104e-21	-0.564899	-1.32773
29238358	chr17:29238358:G:A	5.56333e-21	-4.62694e-10	-1.32098
29238679	chr17:29238679:G:A	5.69394e-21	-4.62694e-10	-1.29778
29239223	chr17:29239223:C:T	2.47752e-19	3.74942	-1.27417
29240089	chr17:29240089:G:A	3.5885e-19	4.15991	-1.31419
29240158	chr17:29240158:A:AAAT	2.75159e-21	-2.025	-3.32541e-10
29240379	chr17:29240379:G:C	4.08119e-20	-0.482104	1.1539
29240644	chr17:29240644:T:C	2.73712e-19	3.89915	-1.32426
29240695	chr17:29240695:T:C	3.86234e-20	-0.535835	1.15251
29240775	chr17:29240775:G:T	4.13664e-17	8.72757	-1.13453
29240799	chr17:29240799:C:T	3.0011e-21	-1.00544	-0.932764
29241494	chr17:29241494:C:T	2.56457e-21	-1.35495	-0.74044
29241762	chr17:29241762:T:C	3.41064e-17	8.57235	-1.17229
29242080	chr17:29242080:G:A	7.77193e-21	-4.62694e-10	-0.986663
29243155	chr17:29243155:G:A	1.41756e-20	-4.62694e-10	-0.38566
29243242	chr17:29243242:G:C	1.41959e-19	3.24582	-1.32747
29243307	chr17:29243307:C:T	2.5231e-21	-1.028	-1.0837
29243604	chr17:29243604:G:A	9.05956e-18	7.32242	-1.24802
29244367	chr17:29244367:C:T	5.98748e-21	-4.62694e-10	-1.24751
29244459	chr17:29244459:C:T	3.54232e-17	8.6781	-1.24016
29244735	chr17:29244735:G:A	1.0558e-20	0.629983	-1.31028
29244771	chr17:29244771:A:T	7.82065e-21	-4.62694e-10	-0.980414
29245512	chr17:29245512:G:A	9.85508e-22	-2.01517	-1.03661
29245666	chr17:29245666:C:T	2.10792e-19	3.64051	-1.32681
29246079	chr17:29246079:A:G	3.72092e-21	-0.607434	-1.11578
29246370	chr17:29246370:A:G	9.06485e-21	-0.870127	0.0373507
29246601	chr17:29246601:A:G	9.06551e-22	-2.10161	-1.03368
29247597	chr17:29247597:CT:C	1.52354e-20	-4.62694e-10	-0.313558
29247765	chr17:29247765:G:T	8.69931e-22	-2.10042	-1.0761
29247771	chr17:29247771:A:G	1.62882e-20	-4.62694e-10	-0.246738
29248603	chr17:29248603:G:A	5.79754e-18	6.79239	-1.16438
29248698	chr17:29248698:G:A	1.2325e-20	-4.62694e-10	-0.525552
29249001	chr17:29249001:G:A	6.18157e-19	4.60234	-1.21278
29249184	chr17:29249184:C:T	3.40511e-21	-1.8119	-3.32541e-10
29249894	chr17:29249894:CA:C	1.94165e-19	3.54845	-1.31692
29249944	chr17:29249944:T:C	7.36831e-22	-2.20217	-1.14041
29250005	chr17:29250005:C:T	1.08755e-20	-4.62694e-10	-0.650669
29250316	chr17:29250316:C:T	6.25393e-22	-2.17843	-1.32813
29250690	chr17:29250690:T:A	2.11237e-20	-4.62694e-10	0.0132152
29250768	chr17:29250768:C:T	6.31951e-22	-2.16869	-1.32743
29251724	chr17:29251724:T:C	7.32846e-21	-4.62694e-10	-1.04542
29251993	chr17:29251993:C:T	3.85964e-20	0.615977	-3.32541e-10
29252033	chr17:29252033:A:G	8.47521e-21	-4.62694e-10	-0.900036
29253022	chr17:29253022:C:T	2.04519e-18	4.71682	-0.130757
29253219	chr17:29253219:G:C	3.78456e-21	-0.814013	-0.892239
29253426	chr17:29253426:A:G	7.93519e-22	-2.10312	-1.16534
29253738	chr17:29253738:C:T	1.25524e-18	4.69737	-0.59947
29253911	chr17:29253911:C:T	5.58456e-21	-4.62694e-10	-1.31717
29254533	chr17:29254533:C:A	5.62796e-21	-4.62694e-10	-1.30943
29254954	chr17:29254954:A:ATCC	1.1066e-18	4.56777	-0.595907
29255560	chr17:29255560:G:A	1.71735e-21	-1.74371	-0.752686
29256235	chr17:29256235:G:A	8.13497e-22	-2.09914	-1.14446
29258875	chr17:29258875:G:A	8.83581e-21	-4.62694e-10	-0.858369
29259027	chr17:29259027:T:A	6.76841e-21	-1.12492	-3.32541e-10
29259427	chr17:29259427:C:CA	5.51788e-21	-4.62694e-10	-1.32919
29259726	chr17:29259726:T:C	2.31871e-21	-2.19617	-3.32541e-10
29259875	chr17:29259875:T:C	7.89626e-19	4.8264	-1.19202
29260006	chr17:29260006:G:A	1.14719e-20	-4.62694e-10	-0.597278
29260277	chr17:29260277:G:A	1.037e-20	-4.62694e-10	-0.698267
29260778	chr17:29260778:T:C	1.88912e-19	3.52363	-1.31953
29261041	chr17:29261041:G:A	7.30236e-21	-4.62694e-10	-1.04898
29261078	chr17:29261078:T:C	1.14618e-20	-4.62694e-10	-0.598164
29261579	chr17:29261579:C:T	8.87254e-21	-4.62694e-10	-0.85422
29261771	chr17:29261771:A:T	1.11645e-20	-4.62694e-10	-0.624442
29262373	chr17:29262373:T:C	8.14978e-21	-4.62694e-10	-0.93919
29262972	chr17:29262972:G:A	7.20935e-21	-4.62694e-10	-1.0618
29263845	chr17:29263845:T:C	2.11187e-20	-4.62694e-10	0.0129773
29264245	chr17:29264245:T:C	7.98306e-21	-4.62694e-10	-0.959859
29264307	chr17:29264307:T:A	4.69128e-21	-0.625501	-0.865975
29265602	chr17:29265602:A:G	8.07262e-19	4.41505	-0.758584
29265782	chr17:29265782:AG:A	1.91524e-21	-1.64404	-0.743295
29266194	chr17:29266194:GA:G	6.0268e-21	-1.24097	-3.32541e-10
29266227	chr17:29266227:A:G	8.23674e-19	4.92891	-1.25231
29266624	chr17:29266624:G:T	1.39256e-21	-1.90915	-0.796888
29266695	chr17:29266695:C:G	5.51742e-21	-4.62694e-10	-1.32927
29267171	chr17:29267171:T:C	6.73685e-19	4.7099	-1.23432
29267194	chr17:29267194:G:A	7.0013e-22	-2.26202	-1.13166
29267315	chr17:29267315:C:A	1.55684e-21	-1.39326	-1.20126
29267333	chr17:29267333:C:T	7.11652e-22	-2.18534	-1.19201
29267669	chr17:29267669:A:C	5.40427e-21	-0.704416	-0.645576
29267935	chr17:29267935:G:T	2.49543e-21	-2.12272	-3.32541e-10
29267943	chr17:29267943:G:A	1.2485e-20	-4.62694e-10	-0.512652
29267962	chr17:29267962:G:C	8.0469e-22	-2.11005	-1.14443
29268439	chr17:29268439:A:T	5.53957e-19	4.53793	-1.25803
29268757	chr17:29268757:A:G	3.26764e-17	8.46151	-1.10428
29268785	chr17:29268785:C:T	5.78483e-21	-4.62694e-10	-1.28194
29268798	chr17:29268798:G:C	1.14533e-20	-4.62694e-10	-0.598904
29268821	chr17:29268821:A:G	1.51187e-18	4.77661	-0.492689
29269188	chr17:29269188:C:T	2.21449e-18	4.75593	-0.090333
29269588	chr17:29269588:A:G	5.5175e-21	-4.62694e-10	-1.32926
29270268	chr17:29270268:T:C	3.61114e-21	-0.444825	-1.30833
29270835	chr17:29270835:AAAGAAAAAGT:A	8.08259e-22	-2.12076	-1.12929
29271797	chr17:29271797:G:A	6.05591e-21	-4.62694e-10	-1.23615
29272546	chr17:29272546:TTG:T	8.57898e-21	-4.62694e-10	-0.887867
29272794	chr17:29272794:G:A	1.17727e-20	-0.849635	0.278239
29273084	chr17:29273084:G:C	1.3036e-20	-4.62694e-10	-0.469469
29273630	chr17:29273630:T:C	2.68829e-21	-0.89498	-1.1533
29274352	chr17:29274352:A:G	4.23923e-18	5.37313	-0.0581792
29274468	chr17:29274468:C:T	6.02155e-22	-2.21545	-1.32897
29274530	chr17:29274530:C:T	5.63764e-19	4.54704	-1.24958
29275042	chr17:29275042:GAGA:G	4.63478e-19	4.43041	-1.32883
29275101	chr17:29275101:C:T	1.2673e-20	-0.827525	0.329816
29275304	chr17:29275304:A:G	1.09883e-18	4.76765	-0.80283
29275508	chr17:29275508:G:A	1.49833e-20	-0.330247	-3.32541e-10
29276068	chr17:29276068:C:T	8.50361e-19	4.59866	-0.890182
29276136	chr17:29276136:G:C	8.95084e-21	-4.62694e-10	-0.845434
29276298	chr17:29276298:A:G	8.7232e-19	4.44312	-0.709145
29276888	chr17:29276888:T:C	6.06107e-21	-4.62694e-10	-1.2353
29277151	chr17:29277151:A:G	5.661e-21	-4.62694e-10	-1.30358
29278238	chr17:29278238:T:C	1.41184e-18	4.42288	-0.207416
29278421	chr17:29278421:T:C	8.21613e-22	-2.08871	-1.14496
29278574	chr17:29278574:TGCTTGGAATGAAACTGCTACTACTATGATAGTAATA:T	1.11297e-17	7.22791	-0.947724
29278873	chr17:29278873:A:G	9.79447e-19	4.44996	-0.600154
29278958	chr17:29278958:T:C	1.01276e-20	0.601477	-1.3234
29280706	chr17:29280706:C:A	6.01966e-21	-4.62694e-10	-1.24215
29280805	chr17:29280805:G:C	1.12434e-20	-4.62694e-10	-0.617404
29280844	chr17:29280844:C:T	5.5419e-21	-4.62694e-10	-1.32484
29280953	chr17:29280953:C:T	4.45937e-21	-0.748115	-0.794058
29281532	chr17:29281532:A:T	1.02817e-20	-0.887016	0.1802
29281804	chr17:29281804:G:A	1.59041e-20	-4.62694e-10	-0.270605
29281828	chr17:29281828:G:A	7.5558e-19	4.89337	-1.30306
29281909	chr17:29281909:T:C	1.56204e-18	4.77359	-0.457025
29281997	chr17:29281997:C:T	1.81748e-20	-4.62694e-10	-0.137144
29281998	chr17:29281998:G:A	5.38839e-19	4.5361	-1.28386
29282028	chr17:29282028:C:T	2.14313e-20	-4.62694e-10	0.0276694
29282146	chr17:29282146:C:T	1.43333e-19	3.25673	-1.32875
29282147	chr17:29282147:G:A	8.33455e-22	-2.12843	-1.09093
29282217	chr17:29282217:C:T	5.56413e-19	4.57488	-1.29055
29282265	chr17:29282265:C:T	7.00428e-21	-4.62694e-10	-1.09066
29282750	chr17:29282750:T:TA	1.14531e-20	-4.62694e-10	-0.598924
29283362	chr17:29283362:C:G	2.28039e-21	-2.21284	-3.32541e-10
29283579	chr17:29283579:G:A	2.48999e-21	-0.991827	-1.13308
29283631	chr17:29283631:CCT:C	7.81529e-21	-4.62694e-10	-0.981099
29283844	chr17:29283844:T:C	1.14133e-18	4.60686	-0.604091
29284177	chr17:29284177:A:T	1.0973e-20	-4.62694e-10	-0.641741
29284862	chr17:29284862:G:A	2.03258e-18	4.74097	-0.161091
29285029	chr17:29285029:A:G	1.3401e-19	2.8528	-0.992067
29285121	chr17:29285121:G:T	1.89134e-17	7.70874	-0.898302
29285420	chr17:29285420:G:A	1.98706e-19	3.58321	-1.32857
29285529	chr17:29285529:TG:T	2.56937e-21	-0.940076	-1.15344
29285589	chr17:29285589:C:CA	2.95186e-21	-1.95475	-3.32541e-10
29285707	chr17:29285707:T:C	5.51917e-21	-4.62694e-10	-1.32895
29286659	chr17:29286659:G:A	2.17232e-18	4.98372	-0.337347
29287200	chr17:29287200:T:C	1.14916e-20	-4.62694e-10	-0.595569
29287671	chr17:29287671:A:G	1.146e-20	-4.62694e-10	-0.598315
29288153	chr17:29288153:C:T	9.49301e-21	-4.62694e-10	-0.786626
29288304	chr17:29288304:C:T	6.28337e-19	4.64557	-1.23967
29288434	chr17:29288434:C:T	5.54024e-21	-4.62694e-10	-1.32514
29288922	chr17:29288922:C:T	6.20264e-22	-2.18693	-1.32787
29289246	chr17:29289246:A:C	5.66657e-21	-4.62694e-10	-1.3026
29289576	chr17:29289576:G:C	2.01103e-21	-1.19209	-1.14645
29290390	chr17:29290390:T:G	7.99308e-21	-4.62694e-10	-0.958606
29291010	chr17:29291010:T:G	7.67479e-21	-4.62694e-10	-0.99924
29291055	chr17:29291055:A:G	1.82469e-19	3.48084	-1.31145
29291453	chr17:29291453:C:CAA	6.00867e-21	-4.62694e-10	-1.24398
29291619	chr17:29291619:C:T	1.87033e-18	4.67443	-0.177741
29291929	chr17:29291929:TA:T	1.45722e-19	2.93828	-0.993766
29292321	chr17:29292321:T:G	1.11249e-20	-4.62694e-10	-0.628
29292326	chr17:29292326:T:A	2.27182e-21	-2.2166	-3.32541e-10
29293448	chr17:29293448:T:C	7.23722e-21	-4.62694e-10	-1.05794
29293916	chr17:29293916:G:A	2.09283e-20	-4.62694e-10	0.00392149
29294131	chr17:29294131:G:A	3.72331e-21	-1.72257	-3.32541e-10
29294331	chr17:29294331:C:T	2.50707e-19	3.81512	-1.32802
29295045	chr17:29295045:T:A	6.15282e-21	-4.62694e-10	-1.22027
29296111	chr17:29296111:C:A	2.30177e-21	-2.2035	-3.32541e-10
29296208	chr17:29296208:C:T	4.45315e-21	-1.84365	0.30008
29296432	chr17:29296432:A:G	1.85989e-20	-4.62694e-10	-0.114077
29296594	chr17:29296594:C:A	5.85319e-21	-4.62694e-10	-1.27019
29297055	chr17:29297055:G:A	9.3929e-22	-2.05442	-1.0454
29297220	chr17:29297220:A:T	3.41775e-21	-0.564965	-1.24323
29297248	chr17:29297248:C:T	4.59651e-20	-4.62694e-10	0.790702
29297286	chr17:29297286:A:C	8.37204e-21	-1.06419	0.151907
29297334	chr17:29297334:C:T	8.89674e-21	-4.62694e-10	-0.851497
29297461	chr17:29297461:A:G	2.25312e-18	5.85019	-1.1673
29297535	chr17:29297535:G:A	5.65718e-21	-4.62694e-10	-1.30426
29297621	chr17:29297621:G:A	2.25399e-21	-2.22448	-3.32541e-10
29297770	chr17:29297770:G:A	1.33501e-20	-4.62694e-10	-0.445657
29298485	chr17:29298485:C:T	2.44926e-19	3.79265	-1.32888
29298667	chr17:29298667:A:C	3.32148e-20	-4.62694e-10	0.465813
29298745	chr17:29298745:T:C	4.48782e-21	-1.84499	0.309175
29298818	chr17:29298818:C:T	4.58247e-21	-1.90315	0.388202
29299578	chr17:29299578:G:A	2.88266e-21	-1.97847	-3.32541e-10
29300582	chr17:29300582:T:C	5.35014e-21	-1.36006	-3.32541e-10
29301961	chr17:29301961:G:A	1.92527e-21	-1.24377	-1.13835
29302092	chr17:29302092:C:T	1.68029e-21	-1.7977	-0.720516
29302382	chr17:29302382:C:T	2.37379e-21	-2.17269	-3.32541e-10
29302616	chr17:29302616:C:T	5.51846e-21	-4.62694e-10	-1.32908
29303090	chr17:29303090:G:A	2.31653e-21	-2.19711	-3.32541e-10
29303770	chr17:29303770:CAT:C	6.11857e-21	-4.62694e-10	-1.22585
29304073	chr17:29304073:A:G	8.73972e-22	-2.06357	-1.10832
29304391	chr17:29304391:C:A	1.19199e-20	-4.62694e-10	-0.55897
29304458	chr17:29304458:A:G	8.29732e-21	-4.62694e-10	-0.921249
29304494	chr17:29304494:G:T	3.51932e-20	-4.62694e-10	0.523671
29305341	chr17:29305341:A:C	1.01701e-21	-2.08031	-0.940008
29305795	chr17:29305795:G:A	2.40843e-20	-4.62694e-10	0.144378
29306037	chr17:29306037:G:C	1.04521e-20	-4.62694e-10	-0.690377
29306422	chr17:29306422:G:A	6.0352e-22	-2.24273	-1.29943
29306596	chr17:29306596:C:T	1.12028e-21	-2.02955	-0.894054
29306991	chr17:29306991:A:G	7.22398e-21	0.268146	-1.32792
29308026	chr17:29308026:G:A	8.29281e-21	-4.62694e-10	-0.921793
29308028	chr17:29308028:G:A	8.58588e-21	-4.62694e-10	-0.887063
29308175	chr17:29308175:CAG:C	2.05976e-21	-1.10125	-1.21335
29308217	chr17:29308217:G:T	2.04534e-21	-1.14382	-1.17779
29308385	chr17:29308385:G:C	4.19898e-21	-0.286614	-1.31572
29308457	chr17:29308457:G:T	2.11219e-21	-1.05355	-1.23591
29308656	chr17:29308656:C:T	1.9897e-20	-4.62694e-10	-0.0466111
29308690	chr17:29308690:T:TG	6.23449e-18	6.94161	-1.24094
29309287	chr17:29309287:G:A	5.6341e-21	-4.62694e-10	-1.30834
29309310	chr17:29309310:A:G	2.83931e-19	3.94063	-1.32908
29309960	chr17:29309960:T:C	5.71142e-21	-4.62694e-10	-1.29471
29310350	chr17:29310350:C:T	2.22863e-21	-2.2358	-3.32541e-10
29310562	chr17:29310562:G:C	1.49335e-19	-4.62694e-10	1.96901
29310756	chr17:29310756:A:G	5.5476e-21	-4.62694e-10	-1.32382
29311111	chr17:29311111:G:A	3.15568e-21	-1.88798	-3.32541e-10
29311599	chr17:29311599:C:T	1.11472e-19	-4.62694e-10	1.67659
29312329	chr17:29312329:G:A	5.81847e-21	-4.62694e-10	-1.27614
29313280	chr17:29313280:T:C	6.72588e-21	-4.62694e-10	-1.13122
29313282	chr17:29313282:C:T	1.90791e-20	-4.62694e-10	-0.0885891
29313780	chr17:29313780:T:G	6.3824e-22	-2.21773	-1.26849
29314308	chr17:29314308:G:A	5.96304e-22	-2.23367	-1.32051
29314836	chr17:29314836:C:G	6.85057e-21	-4.62694e-10	-1.11285
29316872	chr17:29316872:A:G	5.61317e-21	-4.62694e-10	-1.31207
29317058	chr17:29317058:C:G	8.42384e-21	-4.62694e-10	-0.906116
29317266	chr17:29317266:A:C	2.16717e-21	-0.939239	-1.32452
29317267	chr17:29317267:G:A	2.28035e-21	-0.893811	-1.31904
29317309	chr17:29317309:C:T	1.76149e-21	-1.15908	-1.31194
29317951	chr17:29317951:G:A	2.22853e-21	-2.23584	-3.32541e-10
29318205	chr17:29318205:T:G	1.07915e-20	-4.62694e-10	-0.65842
29318233	chr17:29318233:C:T	5.97747e-21	-4.62694e-10	-1.24918
29318240	chr17:29318240:G:A	1.67322e-18	5.2077	-0.822374
29318258	chr17:29318258:T:G	8.17623e-21	-0.93595	-3.32541e-10
29318266	chr17:29318266:C:T	5.57444e-21	-4.62694e-10	-1.31899
29318449	chr17:29318449:G:T	1.98172e-15	11.4857	-0.0233672
29319418	chr17:29319418:C:G	8.53062e-21	-4.62694e-10	-0.893519
29319434	chr17:29319434:T:C	7.15252e-21	-4.62694e-10	-1.06972
29319888	chr17:29319888:A:G	7.1372e-21	-4.62694e-10	-1.07186
29320612	chr17:29320612:G:T	3.85639e-16	10.6534	-0.827937
29320853	chr17:29320853:CT:C	5.63036e-21	-4.62694e-10	-1.30901
29321262	chr17:29321262:T:C	3.16486e-21	-0.560031	-1.32504
29321377	chr17:29321377:G:A	5.71849e-21	-4.62694e-10	-1.29348
29321524	chr17:29321524:G:A	9.48528e-19	5.14692	-1.32919
29321528	chr17:29321528:A:G	3.99849e-21	-0.321997	-1.32927
29321620	chr17:29321620:G:C	1.47628e-20	-0.345074	-3.32541e-10
29321733	chr17:29321733:G:A	6.54726e-21	-4.62694e-10	-1.15814
29321761	chr17:29321761:C:T	1.04767e-21	-2.24386	-0.746749
29321770	chr17:29321770:C:T	1.10709e-20	-4.62694e-10	-0.632861
29321921	chr17:29321921:T:C	5.84076e-22	-2.25696	-1.31795
29322144	chr17:29322144:T:TA	5.5841e-21	-4.62694e-10	-1.31726
29322154	chr17:29322154:T:A	3.68956e-21	-0.732105	-0.99957
29322160	chr17:29322160:T:A	3.4434e-21	-1.80072	-3.32541e-10
29322745	chr17:29322745:T:C	5.69666e-21	-4.62694e-10	-1.2973
29322872	chr17:29322872:C:T	5.58976e-21	-4.62694e-10	-1.31625
29323441	chr17:29323441:G:A	1.66861e-20	-4.62694e-10	-0.222608
29323710	chr17:29323710:AAAT:A	1.49706e-20	-4.62694e-10	-0.331092
29323807	chr17:29323807:A:G	1.2608e-18	4.32919	-0.226868
29324501	chr17:29324501:A:T	5.67283e-21	-4.62694e-10	-1.30149
29324663	chr17:29324663:C:T	7.82765e-21	-4.62694e-10	-0.979519
29325998	chr17:29325998:C:T	1.722e-18	5.47417	-1.06011
29326464	chr17:29326464:A:G	7.17998e-21	-4.62694e-10	-1.06588
29326876	chr17:29326876:T:C	6.90879e-21	-4.62694e-10	-1.10439
29327132	chr17:29327132:A:T	1.32531e-20	-4.62694e-10	-0.452948
29327732	chr17:29327732:A:G	5.62872e-21	-4.62694e-10	-1.3093
29327763	chr17:29327763:A:T	5.88891e-21	-4.62694e-10	-1.26411
29328437	chr17:29328437:C:A	6.9542e-21	0.148441	-1.24628
29328821	chr17:29328821:A:G	8.39974e-16	11.8224	-1.21849
29329311	chr17:29329311:C:G	5.65554e-18	6.62751	-1.0243
29329465	chr17:29329465:G:A	5.51936e-21	-4.62694e-10	-1.32892
29329482	chr17:29329482:G:A	1.02184e-20	-4.62694e-10	-0.712989
29330400	chr17:29330400:G:T	7.45374e-21	-4.62694e-10	-1.02847
29330776	chr17:29330776:T:G	2.48322e-20	-4.62694e-10	0.174961
29330951	chr17:29330951:A:G	6.37177e-21	-4.62694e-10	-1.1853
29331092	chr17:29331092:T:C	3.05385e-20	1.68546	-1.30365
29331215	chr17:29331215:G:A	1.94933e-21	-1.48244	-0.887252
29331227	chr17:29331227:C:A	7.32414e-21	-4.62694e-10	-1.04601
29331514	chr17:29331514:C:T	1.42121e-20	-4.62694e-10	-0.383091
29331887	chr17:29331887:C:T	6.27447e-22	-2.2365	-1.26678
29332707	chr17:29332707:C:T	6.50826e-21	-4.62694e-10	-1.16411
29332866	chr17:29332866:G:A	5.67234e-21	-4.62694e-10	-1.30158
29333031	chr17:29333031:G:A	6.69745e-21	-4.62694e-10	-1.13546
29333506	chr17:29333506:C:A	7.65729e-21	-4.62694e-10	-1.00152
29333691	chr17:29333691:G:A	7.64428e-21	-4.62694e-10	-1.00322
29333873	chr17:29333873:T:A	4.2282e-20	0.70718	-3.32541e-10
29334249	chr17:29334249:T:A	1.61823e-20	-4.62694e-10	-0.253265
29335253	chr17:29335253:A:G	2.33339e-05	34.6163	0.035252
29335311	chr17:29335311:A:G	1.30897e-20	-4.62694e-10	-0.465353
29335493	chr17:29335493:T:C	3.24372e-21	-1.86046	-3.32541e-10
29335773	chr17:29335773:AT:A	2.35837e-12	17.3111	1.23297
29336323	chr17:29336323:G:A	5.43671e-21	-1.34401	-3.32541e-10
29336399	chr17:29336399:C:A	1.65763e-20	-4.62694e-10	-0.229206
29336678	chr17:29336678:C:T	1.66968e-20	-4.62694e-10	-0.221964
29336830	chr17:29336830:T:C	1.95683e-17	8.16918	-1.3247
29336962	chr17:29336962:G:C	4.04083e-18	6.58381	-1.31679
29337223	chr17:29337223:A:T	8.25417e-21	-0.926462	-3.32541e-10
29337760	chr17:29337760:G:T	6.41015e-21	-4.62694e-10	-1.1793
29337992	chr17:29337992:A:G	7.01512e-21	-4.62694e-10	-1.08911
29338032	chr17:29338032:G:A	6.57243e-21	-4.62694e-10	-1.1543
29339205	chr17:29339205:G:A	2.18028e-21	-2.25773	-3.32541e-10
29339285	chr17:29339285:C:T	0.000310845	37.2335	0.00735376
29339868	chr17:29339868:A:G	1.67883e-21	-1.88638	-0.632707
29340100	chr17:29340100:A:G	8.18487e-22	-1.93908	-1.2984
29340393	chr17:29340393:G:T	3.31491e-18	6.39807	-1.32907
29340644	chr17:29340644:G:A	7.07354e-21	-4.62694e-10	-1.08082
29341312	chr17:29341312:G:A	3.24414e-18	6.37663	-1.32921
29341380	chr17:29341380:C:A	5.20984e-20	-4.62694e-10	0.915953
29341971	chr17:29341971:G:C	6.44668e-21	-4.62694e-10	-1.17362
29342515	chr17:29342515:C:T	0.000787492	39.0939	-0.923419
29342540	chr17:29342540:A:G	6.08551e-21	-4.62694e-10	-1.23127
29342783	chr17:29342783:G:A	1.09648e-20	-4.62694e-10	-0.642487
29343111	chr17:29343111:T:C	5.53508e-21	-4.62694e-10	-1.32607
29343135	chr17:29343135:T:C	5.53722e-21	-4.62694e-10	-1.32569
29343137	chr17:29343137:A:G	5.53778e-21	-4.62694e-10	-1.32559
29343141	chr17:29343141:T:C	5.53813e-21	-4.62694e-10	-1.32552
29343585	chr17:29343585:C:T	1.0734e-19	-4.62694e-10	1.63882
29344160	chr17:29344160:T:C	0.00480317	40.9831	-1.00448
29344174	chr17:29344174:C:T	1.05629e-20	-4.62694e-10	-0.679838
29344359	chr17:29344359:A:G	0.000588059	38.8328	-0.954425
29345302	chr17:29345302:A:T	0.000832221	39.455	-1.22935
29345625	chr17:29345625:A:G	0.000608208	38.8745	-0.962368
29346039	chr17:29346039:G:A	3.86256e-17	7.52449	-3.32541e-10
29346425	chr17:29346425:G:C	8.75046e-21	-4.62694e-10	-0.868075
29346729	chr17:29346729:G:A	5.65644e-21	-4.62694e-10	-1.30439
29347274	chr17:29347274:G:A	1.97955e-20	-4.62694e-10	-0.0517281
29348208	chr17:29348208:C:T	0.0015568	38.8412	0.0107569
29348308	chr17:29348308:A:G	6.48369e-21	-4.62694e-10	-1.16789
29348469	chr17:29348469:T:C	6.27148e-21	-1.20117	-3.32541e-10
29348667	chr17:29348667:T:C	5.55014e-21	-4.62694e-10	-1.32336
29349247	chr17:29349247:A:G	1.65921e-20	-4.62694e-10	-0.228252
29349345	chr17:29349345:T:C	7.5017e-22	-2.00295	-1.32169
29349416	chr17:29349416:T:C	5.75787e-21	-4.62694e-10	-1.28661
29349822	chr17:29349822:C:T	7.18848e-18	7.16732	-1.32427
29350049	chr17:29350049:G:T	5.65681e-21	-4.62694e-10	-1.30432
29350250	chr17:29350250:A:C	8.27784e-21	-4.62694e-10	-0.923599
29351245	chr17:29351245:C:T	5.03097e-12	19.3635	-0.0618174
29351333	chr17:29351333:A:T	1.50932e-20	-4.62694e-10	-0.322938
29351466	chr17:29351466:T:G	1.04559e-21	-2.19575	-0.796851
29351993	chr17:29351993:C:T	8.27038e-21	-4.62694e-10	-0.924501
29352707	chr17:29352707:A:G	0.00817188	41.4569	-0.946803
29352766	chr17:29352766:A:T	1.40875e-20	-4.62694e-10	-0.391896
29353080	chr17:29353080:C:A	2.56896e-20	0.208905	-3.32541e-10
29353138	chr17:29353138:C:T	5.54171e-21	-4.62694e-10	-1.32488
29354036	chr17:29354036:G:T	4.05e-21	-1.63846	-3.32541e-10
29354067	chr17:29354067:C:T	1.33629e-20	-4.62694e-10	-0.444699
29354331	chr17:29354331:T:C	3.96295e-20	0.642393	-3.32541e-10
29354378	chr17:29354378:T:C	1.35375e-20	-4.62694e-10	-0.431721
29354453	chr17:29354453:C:T	1.5308e-20	-4.62694e-10	-0.308804
29354654	chr17:29354654:C:G	5.577e-21	-4.62694e-10	-1.31853
29355256	chr17:29355256:A:G	7.24311e-22	-2.04045	-1.31927
29355454	chr17:29355454:TTTTG:T	0.00106596	38.627	-0.153725
29355993	chr17:29355993:A:C	3.59564e-18	6.47307	-1.32278
29356252	chr17:29356252:G:T	8.48201e-21	-4.62694e-10	-0.899234
29356430	chr17:29356430:T:C	0.00775076	41.2727	-0.815554
29357044	chr17:29357044:G:T	6.62036e-21	-4.62694e-10	-1.14703
29357423	chr17:29357423:G:A	1.43651e-20	-4.62694e-10	-0.37238
29357561	chr17:29357561:C:T	7.57478e-22	-1.99474	-1.32021
29357815	chr17:29357815:T:C	1.59756e-11	20.3043	0.152856
29357840	chr17:29357840:C:G	1.94393e-20	-4.62694e-10	-0.0698837
29358042	chr17:29358042:G:T	5.53072e-21	-4.62694e-10	-1.32686
29358204	chr17:29358204:T:C	3.76444e-18	5.19617	-3.32541e-10
29359105	chr17:29359105:A:G	6.56723e-21	-4.62694e-10	-1.15509
29359498	chr17:29359498:G:A	2.94647e-21	-1.95657	-3.32541e-10
29360033	chr17:29360033:G:A	1.79097e-12	18.8839	-0.615085
29360406	chr17:29360406:C:T	6.58316e-21	-4.62694e-10	-1.15267
29361553	chr17:29361553:C:A	6.55675e-21	-4.62694e-10	-1.15669
29362316	chr17:29362316:G:C	7.09836e-21	-4.62694e-10	-1.07732
29362422	chr17:29362422:G:T	1.5149e-20	-4.62694e-10	-0.319246
29362933	chr17:29362933:G:A	2.85197e-21	-1.98917	-3.32541e-10
29364410	chr17:29364410:C:T	6.79334e-21	-4.62694e-10	-1.12124
29364414	chr17:29364414:A:C	1.57052e-20	-4.62694e-10	-0.283192
29364446	chr17:29364446:C:T	1.78982e-11	20.1814	0.389428
29364508	chr17:29364508:C:T	2.34107e-21	-1.08911	-1.09747
29365313	chr17:29365313:G:C	7.14912e-21	-4.62694e-10	-1.07019
29365332	chr17:29365332:G:A	8.08485e-22	-2.01015	-1.23963
29365344	chr17:29365344:G:A	2.35457e-17	7.45851	-0.428994
29365461	chr17:29365461:A:G	0.00818506	41.4816	-0.969946
29365515	chr17:29365515:A:G	1.53828e-20	-4.62694e-10	-0.303934
29365555	chr17:29365555:T:G	5.70681e-21	-4.62694e-10	-1.29552
29365561	chr17:29365561:G:A	7.04995e-21	-4.62694e-10	-1.08416
29365672	chr17:29365672:C:T	7.80184e-21	-4.62694e-10	-0.982822
29365673	chr17:29365673:A:G	1.82554e-12	18.8665	-0.578495
29365718	chr17:29365718:A:G	0.0283128	42.6805	-0.927808
29366291	chr17:29366291:G:A	1.84487e-17	8.11378	-1.32822
29366532	chr17:29366532:A:G	6.56399e-21	-4.62694e-10	-1.15558
29366814	chr17:29366814:T:G	1.50419e-20	-4.62694e-10	-0.326343
29366980	chr17:29366980:A:G	6.75536e-11	17.7275	4.17149
29367000	chr17:29367000:T:C	0.0361498	42.9334	-0.936403
29367012	chr17:29367012:CT:C	1.40395e-21	-2.09201	-0.605883
29367017	chr17:29367017:T:C	1.20359e-21	-2.0443	-0.807574
29367263	chr17:29367263:G:A	1.23131e-20	-0.526516	-3.32541e-10
29368746	chr17:29368746:A:G	1.29749e-11	19.3718	0.877255
29368812	chr17:29368812:T:C	3.4249e-21	-1.80611	-3.32541e-10
29369239	chr17:29369239:C:T	6.81944e-21	-4.62694e-10	-1.1174
29369353	chr17:29369353:A:G	2.14963e-17	7.98803	-1.04957
29369430	chr17:29369430:A:G	2.41834e-21	-2.1541	-3.32541e-10
29369727	chr17:29369727:T:C	7.27477e-21	-4.62694e-10	-1.05277
29369819	chr17:29369819:T:C	5.52315e-21	-4.62694e-10	-1.32823
29369859	chr17:29369859:C:G	7.9386e-22	-1.93878	-1.32925
29370601	chr17:29370601:G:A	0.000480218	37.8943	-0.218418
29371163	chr17:29371163:T:C	1.7842e-20	-0.155624	-3.32541e-10
29371861	chr17:29371861:G:C	1.4091e-20	-4.62694e-10	-0.391646
29371934	chr17:29371934:C:T	8.01153e-21	-4.62694e-10	-0.9563
29372060	chr17:29372060:C:T	5.05491e-21	-1.41682	-3.32541e-10
29372161	chr17:29372161:T:G	1.45226e-20	-4.62694e-10	-0.361474
29372761	chr17:29372761:A:G	0.073772	42.6775	0.0328186
29373806	chr17:29373806:C:T	0.0282898	41.6212	0.130658
29374057	chr17:29374057:C:T	0.00397534	39.9401	-0.150673
29375034	chr17:29375034:G:C	0.0141281	40.7985	0.259022
29375582	chr17:29375582:G:A	9.59746e-22	-1.84429	-1.23398
29375720	chr17:29375720:A:G	3.99841e-21	-1.65128	-3.32541e-10
29375891	chr17:29375891:TAC:T	8.77552e-22	-1.83898	-1.32882
29376285	chr17:29376285:CT:C	0.0134916	40.8429	0.168485
29376331	chr17:29376331:C:T	0.00494218	40.917	-0.909853
29376597	chr17:29376597:G:A	7.43224e-21	-4.62694e-10	-1.03135
29377591	chr17:29377591:G:A	2.398e-20	-4.62694e-10	0.140039
29378000	chr17:29378000:A:G	0.0101838	40.6117	0.118474
29378120	chr17:29378120:T:C	6.67656e-21	-4.62694e-10	-1.13858
29378445	chr17:29378445:C:G	0.0291734	41.5451	0.237473
29379532	chr17:29379532:A:T	8.71592e-22	-1.84538	-1.32924
29379648	chr17:29379648:G:A	5.97111e-21	-4.62694e-10	-1.25025
29379807	chr17:29379807:T:C	8.7474e-22	-1.84177	-1.32924
29379868	chr17:29379868:T:C	8.66633e-22	-1.85105	-1.32927
29381370	chr17:29381370:G:C	1.51322e-20	-4.62694e-10	-0.320359
29381397	chr17:29381397:C:A	1.57907e-20	-4.62694e-10	-0.27776
29381473	chr17:29381473:G:A	6.51831e-21	-4.62694e-10	-1.16257
29381699	chr17:29381699:G:C	0.0150488	42.0163	-0.895659
29381960	chr17:29381960:A:G	1.58254e-20	-4.62694e-10	-0.275567
29382188	chr17:29382188:C:G	2.31919e-21	-2.19596	-3.32541e-10
29382308	chr17:29382308:AAAAC:A	5.51878e-21	-4.62694e-10	-1.32902
29382314	chr17:29382314:A:G	8.84001e-22	-1.83127	-1.32921
29382350	chr17:29382350:C:T	4.92161e-12	19.3593	-0.0796227
29382673	chr17:29382673:C:T	7.74635e-20	-4.62694e-10	1.31263
29382691	chr17:29382691:C:T	2.97272e-21	-1.9477	-3.32541e-10
29382698	chr17:29382698:C:T	5.74899e-21	-4.62694e-10	-1.28816
29382727	chr17:29382727:G:A	7.87755e-21	-4.62694e-10	-0.973164
29383085	chr17:29383085:C:T	0.0123219	40.7388	0.181939
29383230	chr17:29383230:C:T	1.90985e-11	18.6388	1.99691
29383299	chr17:29383299:A:G	0.00604179	40.225	-0.0169503
29383358	chr17:29383358:T:G	1.49516e-20	-4.62694e-10	-0.332364
29383377	chr17:29383377:CA:C	1.18563e-20	-4.62694e-10	-0.564321
29383617	chr17:29383617:T:C	8.75758e-22	-1.84088	-1.32896
29384637	chr17:29384637:C:G	6.97493e-21	-4.62694e-10	-1.09486
29384783	chr17:29384783:T:C	7.8605e-21	-4.62694e-10	-0.975331
29384814	chr17:29384814:A:G	1.48764e-20	-4.62694e-10	-0.337402
29385192	chr17:29385192:G:A	5.66247e-21	-4.62694e-10	-1.30332
29385475	chr17:29385475:A:T	0.000300299	37.4376	-0.231244
29385613	chr17:29385613:G:A	7.87294e-21	-4.62694e-10	-0.97375
29385661	chr17:29385661:C:T	1.06177e-20	-0.674658	-3.32541e-10
29385674	chr17:29385674:C:T	5.89223e-21	-4.62694e-10	-1.26355
29386123	chr17:29386123:G:A	7.6724e-21	-0.999552	-3.32541e-10
29386220	chr17:29386220:A:T	8.88139e-22	-1.82708	-1.32872
29386227	chr17:29386227:T:A	1.64577e-09	23.9874	1.10468
29387699	chr17:29387699:A:AT	1.14212e-20	-0.60171	-3.32541e-10
29387820	chr17:29387820:C:T	4.66543e-21	-1.497	-3.32541e-10
29388799	chr17:29388799:G:A	2.10281e-20	-4.62694e-10	0.00867609
29389562	chr17:29389562:G:A	3.42693e-21	-1.80552	-3.32541e-10
29389920	chr17:29389920:T:G	1.00682e-19	-4.62694e-10	1.57479
29389923	chr17:29389923:G:A	8.304e-21	-4.62694e-10	-0.920444
29390105	chr17:29390105:T:G	2.31616e-21	-2.19727	-3.32541e-10
29390182	chr17:29390182:C:T	1.44391e-20	-4.62694e-10	-0.367244
29390183	chr17:29390183:G:T	5.72819e-21	-4.62694e-10	-1.29178
29391190	chr17:29391190:C:T	3.9344e-21	-0.358668	-1.30875
29391297	chr17:29391297:G:A	2.20817e-21	-2.24502	-3.32541e-10
29391486	chr17:29391486:T:G	1.54196e-20	-4.62694e-10	-0.301539
29391634	chr17:29391634:G:T	6.10333e-21	-4.62694e-10	-1.22835
29392001	chr17:29392001:A:G	0.000386186	37.121	0.336932
29392355	chr17:29392355:C:T	5.54111e-21	-4.62694e-10	-1.32499
29392411	chr17:29392411:T:G	1.18245e-20	-4.62694e-10	-0.567009
29393112	chr17:29393112:T:C	2.27596e-20	-4.62694e-10	0.0878073
29394064	chr17:29394064:A:G	7.53755e-21	-4.62694e-10	-1.01728
29394428	chr17:29394428:G:A	1.21492e-21	-2.24617	-0.596332
29394778	chr17:29394778:T:C	2.32018e-20	-4.62694e-10	0.107048
29394827	chr17:29394827:G:T	6.78419e-21	-4.62694e-10	-1.12259
29394985	chr17:29394985:A:G	7.2025e-21	-4.62694e-10	-1.06275
29395023	chr17:29395023:C:T	0.0211702	41.248	0.213975
29395177	chr17:29395177:G:A	0.000196974	37.2507	-0.465984
29395179	chr17:29395179:G:A	0.000184732	37.1993	-0.478811
29395329	chr17:29395329:G:A	2.37743e-21	-2.17116	-3.32541e-10
29397052	chr17:29397052:TG:T	0.00803367	40.2846	0.208409
29397092	chr17:29397092:G:C	0.00633786	39.6262	0.629715
29397110	chr17:29397110:C:T	6.49834e-21	-4.62694e-10	-1.16563
29397122	chr17:29397122:T:C	0.00253282	39.3496	-0.0109545
29397474	chr17:29397474:G:A	5.66885e-21	-4.62694e-10	-1.30219
29397832	chr17:29397832:T:C	4.10195e-20	-4.62694e-10	0.676866
29397843	chr17:29397843:A:G	3.8598e-20	-4.62694e-10	0.616019
29398196	chr17:29398196:A:G	2.21288e-20	-4.62694e-10	0.059697
29398405	chr17:29398405:C:G	0.000436364	37.3531	0.226988
29398672	chr17:29398672:G:A	7.87495e-21	-4.62694e-10	-0.973494
29398714	chr17:29398714:T:C	8.51403e-22	-1.86953	-1.32852
29399125	chr17:29399125:T:A	2.17315e-20	-4.62694e-10	0.0415819
29399133	chr17:29399133:A:G	2.59627e-13	17.3963	-1.0587
29399166	chr17:29399166:G:C	6.0108e-21	-4.62694e-10	-1.24362
29399468	chr17:29399468:A:G	8.83678e-20	-4.62694e-10	1.44433
29399498	chr17:29399498:T:G	0.0114247	40.4783	0.366857
29399618	chr17:29399618:T:C	8.76924e-22	-1.83936	-1.32916
29401045	chr17:29401045:G:A	8.34109e-21	-4.62694e-10	-0.915987
29401478	chr17:29401478:A:G	0.0181015	40.9543	0.351063
29401797	chr17:29401797:C:T	1.78555e-12	17.8855	0.38035
29401939	chr17:29401939:T:C	5.51828e-21	-4.62694e-10	-1.32912
29402678	chr17:29402678:G:A	0.00683504	41.1521	-0.820699
29403179	chr17:29403179:A:T	7.81257e-21	-4.62694e-10	-0.981447
29403970	chr17:29403970:T:C	9.27674e-22	-1.83696	-1.27529
29404361	chr17:29404361:C:T	7.27665e-21	-4.62694e-10	-1.05251
29404991	chr17:29404991:T:G	1.05469e-17	7.29293	-1.06653
29405141	chr17:29405141:A:G	0.0248254	41.2576	0.363662
29405170	chr17:29405170:T:C	5.52401e-21	-4.62694e-10	-1.32808
29405535	chr17:29405535:T:G	5.54605e-21	-4.62694e-10	-1.32409
29405569	chr17:29405569:A:G	2.95266e-12	15.059	3.70981
29405710	chr17:29405710:C:T	9.01178e-20	1.46394	-3.32541e-10
29405924	chr17:29405924:C:T	4.56842e-13	17.8781	-0.975408
29406124	chr17:29406124:G:A	5.53059e-21	-4.62694e-10	-1.32689
29406132	chr17:29406132:T:C	5.82159e-21	-4.62694e-10	-1.27561
29406272	chr17:29406272:A:T	6.18509e-21	-4.62694e-10	-1.21504
29406286	chr17:29406286:A:G	5.94517e-21	-4.62694e-10	-1.2546
29406384	chr17:29406384:G:A	1.67632e-20	-0.217996	-3.32541e-10
29406577	chr17:29406577:A:G	0.00663261	41.1095	-0.808179
29406722	chr17:29406722:A:G	1.21235e-20	-0.542038	-3.32541e-10
29406816	chr17:29406816:C:T	9.14971e-21	-4.62694e-10	-0.823459
29407469	chr17:29407469:A:T	6.78918e-20	-4.62694e-10	1.18073
29407619	chr17:29407619:T:G	2.26041e-12	18.6092	-0.107574
29408715	chr17:29408715:T:C	8.9373e-18	6.96685	-0.906045
29408843	chr17:29408843:G:A	5.80825e-21	-4.62694e-10	-1.2779
29409404	chr17:29409404:G:A	5.53985e-21	-4.62694e-10	-1.32521
29409700	chr17:29409700:G:T	9.70102e-20	-4.62694e-10	1.53764
29409886	chr17:29409886:T:G	7.40609e-18	7.1977	-1.32482
29410068	chr17:29410068:C:T	6.0271e-21	-4.62694e-10	-1.24092
29410130	chr17:29410130:G:A	0.0210104	41.116	0.338378
29410312	chr17:29410312:A:G	5.88516e-21	-4.62694e-10	-1.26475
29410316	chr17:29410316:T:C	3.76188e-20	-4.62694e-10	0.590322
29410507	chr17:29410507:C:T	5.53715e-21	-4.62694e-10	-1.3257
29410758	chr17:29410758:C:T	0.000137184	36.662	-0.239033
29410959	chr17:29410959:A:G	5.82601e-21	-4.62694e-10	-1.27485
29411316	chr17:29411316:C:T	5.9408e-21	-4.62694e-10	-1.25534
29411461	chr17:29411461:A:G	3.83732e-19	3.87866	-0.965896
29411859	chr17:29411859:C:T	5.69242e-21	-4.62694e-10	-1.29805
29411962	chr17:29411962:G:A	6.29993e-21	-1.19664	-3.32541e-10
29412082	chr17:29412082:AC:A	5.77164e-21	-4.62694e-10	-1.28422
29412318	chr17:29412318:C:T	1.20924e-20	-4.62694e-10	-0.544606
29412658	chr17:29412658:C:T	7.49968e-21	-4.62694e-10	-1.02232
29413255	chr17:29413255:A:C	5.6776e-12	18.5225	0.900096
29413688	chr17:29413688:A:G	8.7814e-22	-1.85083	-1.3163
29413753	chr17:29413753:G:A	1.90429e-20	-4.62694e-10	-0.0904865
29413771	chr17:29413771:G:A	3.18084e-19	3.72771	-1.00257
29414191	chr17:29414191:G:C	9.96983e-22	-1.85345	-1.18675
29414374	chr17:29414374:T:C	5.54595e-21	-4.62694e-10	-1.32411
29414626	chr17:29414626:G:A	2.70914e-19	3.51353	-0.948907
29414994	chr17:29414994:C:T	6.12712e-21	-4.62694e-10	-1.22446
29415002	chr17:29415002:T:C	4.64535e-12	19.3103	-0.0883021
29415690	chr17:29415690:T:A	8.75057e-22	-1.85529	-1.31536
29417067	chr17:29417067:G:A	1.62701e-20	-4.62694e-10	-0.247854
29417523	chr17:29417523:A:T	3.16052e-21	-1.88645	-3.32541e-10
29418201	chr17:29418201:C:T	5.3943e-21	-1.35184	-3.32541e-10
29418206	chr17:29418206:C:T	7.73281e-21	-4.62694e-10	-0.991709
29418735	chr17:29418735:A:G	2.23242e-21	-2.2341	-3.32541e-10
29418823	chr17:29418823:G:A	9.40244e-20	1.50637	-3.32541e-10
29419482	chr17:29419482:G:A	2.18909e-11	19.8797	0.892451
29419951	chr17:29419951:T:C	5.0806e-21	-1.41175	-3.32541e-10
29420308	chr17:29420308:A:G	4.55575e-21	-1.52079	-3.32541e-10
29422143	chr17:29422143:C:T	8.92775e-18	7.3875	-1.32777
29422843	chr17:29422843:G:A	5.82754e-21	-4.62694e-10	-1.27459
29423453	chr17:29423453:A:G	5.54724e-21	-4.62694e-10	-1.32388
29424441	chr17:29424441:A:C	2.41673e-21	-2.15476	-3.32541e-10
29424788	chr17:29424788:G:A	5.94979e-21	-4.62694e-10	-1.25383
29425072	chr17:29425072:T:C	1.54409e-20	-0.300165	-3.32541e-10
29425481	chr17:29425481:C:T	6.01811e-21	-4.62694e-10	-1.24241
29426081	chr17:29426081:T:C	0.00268686	40.24	-0.842253
29426600	chr17:29426600:G:A	0.00605906	41.0539	-0.843038
29427322	chr17:29427322:C:T	5.8563e-21	-4.62694e-10	-1.26966
29427522	chr17:29427522:C:T	9.9626e-22	-1.92225	-1.11868
29427787	chr17:29427787:C:T	0.0144962	40.9422	0.141055
29427939	chr17:29427939:AAAAAG:A	8.35717e-21	-0.914062	-3.32541e-10
29427950	chr17:29427950:T:G	2.48859e-20	-4.62694e-10	0.17712
29427963	chr17:29427963:A:G	8.62285e-22	-1.86413	-1.32122
29428233	chr17:29428233:G:A	7.62381e-21	-4.62694e-10	-1.00591
29428824	chr17:29428824:C:T	2.41894e-21	-2.15385	-3.32541e-10
29429313	chr17:29429313:T:C	1.88972e-20	-4.62694e-10	-0.098166
29429367	chr17:29429367:C:T	6.02835e-21	-4.62694e-10	-1.24071
29429376	chr17:29429376:G:A	0.00374981	40.5631	-0.83204
29429553	chr17:29429553:G:A	9.07388e-05	36.5641	-0.554549
29429917	chr17:29429917:T:C	5.61527e-21	-4.62694e-10	-1.31169
29430490	chr17:29430490:T:G	9.05421e-22	-1.84724	-1.2893
29430511	chr17:29430511:G:A	6.12149e-21	-4.62694e-10	-1.22538
29431023	chr17:29431023:T:C	8.69861e-22	-1.87982	-1.29679
29431638	chr17:29431638:A:C	5.89428e-21	-4.62694e-10	-1.2632
29431920	chr17:29431920:C:T	6.27111e-21	-4.62694e-10	-1.20123
29431924	chr17:29431924:A:G	8.96472e-18	7.14917	-1.0853
29432045	chr17:29432045:T:C	0.013301	40.8533	0.14388
29432230	chr17:29432230:A:C	8.8106e-22	-1.87421	-1.2896
29432480	chr17:29432480:G:A	8.91149e-22	-1.85842	-1.294
29432581	chr17:29432581:C:T	5.86462e-21	-4.62694e-10	-1.26824
29432729	chr17:29432729:C:T	0.00906669	40.4777	0.136264
29432840	chr17:29432840:A:G	3.33405e-20	0.469592	-3.32541e-10
29433642	chr17:29433642:A:G	7.98853e-05	36.417	-0.53482
29433706	chr17:29433706:A:AG	6.38679e-18	6.83249	-1.10769
29434519	chr17:29434519:C:G	8.0733e-21	-4.62694e-10	-0.94862
29434580	chr17:29434580:A:G	1.93453e-20	-4.62694e-10	-0.0747306
29434609	chr17:29434609:G:A	7.4782e-21	-4.62694e-10	-1.02519
29434634	chr17:29434634:G:C	0.00662409	41.134	-0.833966
29435135	chr17:29435135:C:T	2.54819e-12	18.0353	0.586164
29435275	chr17:29435275:A:G	6.4169e-21	-4.62694e-10	-1.17825
29435463	chr17:29435463:T:C	5.74946e-21	-4.62694e-10	-1.28808
29436224	chr17:29436224:G:A	0.0146884	40.9485	0.147927
29436293	chr17:29436293:A:G	9.12284e-22	-1.86194	-1.26704
29436500	chr17:29436500:T:A	9.14148e-18	7.16179	-1.07839
29437545	chr17:29437545:G:A	2.55049e-12	18.7437	-0.121319
29437557	chr17:29437557:T:C	5.607e-21	-4.62694e-10	-1.31316
29437873	chr17:29437873:C:T	0.00785137	40.4893	-0.0192298
29438031	chr17:29438031:C:T	6.41609e-21	-4.62694e-10	-1.17837
29438708	chr17:29438708:C:T	6.7458e-21	-4.62694e-10	-1.12826
29438788	chr17:29438788:C:T	7.30044e-20	-4.62694e-10	1.25334
29439134	chr17:29439134:G:A	0.01354	40.8854	0.129642
29439173	chr17:29439173:CCTCAATTTGTCATGATAATTTCTTTCTTTTTTTTTTTTTTTTTTAAGACTGATTCTCACTCCTCTCTTGCCCAGGCTGGAGTGCAGTGGGGTGAT:C	1.43353e-20	-4.62694e-10	-0.374457
29439351	chr17:29439351:C:T	4.53989e-21	-1.52428	-3.32541e-10
29439749	chr17:29439749:G:A	5.53163e-21	-4.62694e-10	-1.3267
29439886	chr17:29439886:AAAT:A	5.72752e-21	-4.62694e-10	-1.2919
29440325	chr17:29440325:T:C	0.00169679	39.5178	-0.579764
29440569	chr17:29440569:A:T	0.0157432	41.0141	0.151623
29440863	chr17:29440863:A:G	6.21746e-21	-4.62694e-10	-1.20982
29440914	chr17:29440914:C:T	6.95498e-21	-4.62694e-10	-1.09772
29440930	chr17:29440930:A:G	5.53245e-21	-4.62694e-10	-1.32655
29441274	chr17:29441274:C:T	6.68912e-18	7.09794	-1.32689
29441580	chr17:29441580:C:T	6.23525e-21	-4.62694e-10	-1.20696
29441819	chr17:29441819:A:G	5.65441e-21	-4.62694e-10	-1.30475
29442079	chr17:29442079:G:T	6.18631e-12	18.7033	0.805142
29442157	chr17:29442157:C:T	5.69266e-12	18.3274	1.09782
29442435	chr17:29442435:C:T	6.47783e-20	-4.62694e-10	1.13379
29442580	chr17:29442580:G:A	0.00182359	39.5791	-0.568897
29443154	chr17:29443154:G:A	1.04455e-21	-1.89797	-1.09563
29443391	chr17:29443391:A:G	9.65906e-21	-4.62694e-10	-0.769285
29443489	chr17:29443489:G:A	1.93306e-20	-4.62694e-10	-0.0754933
29443893	chr17:29443893:T:A	6.82176e-20	-4.62694e-10	1.18552
29444032	chr17:29444032:T:C	2.26159e-21	-2.22111	-3.32541e-10
29444110	chr17:29444110:C:T	0.0106176	40.4965	0.275343
29444707	chr17:29444707:T:C	1.05021e-20	-4.62694e-10	-0.685604
29445300	chr17:29445300:G:A	0.00634209	41.0847	-0.828187
29446169	chr17:29446169:G:C	5.55286e-21	-4.62694e-10	-1.32287
29446271	chr17:29446271:A:G	0.0070528	41.209	-0.846246
29447512	chr17:29447512:G:T	5.55252e-21	-4.62694e-10	-1.32293
29448513	chr17:29448513:T:C	7.37134e-18	7.00051	-1.13234
29448559	chr17:29448559:A:G	3.22867e-21	-1.86511	-3.32541e-10
29448649	chr17:29448649:C:A	8.9375e-22	-1.83711	-1.3124
29448803	chr17:29448803:AAC:A	2.69251e-21	-2.04671	-3.32541e-10
29448809	chr17:29448809:AGATGGT:A	2.67029e-21	-2.05499	-3.32541e-10
29449664	chr17:29449664:A:C	6.67973e-21	-4.62694e-10	-1.1381
29449717	chr17:29449717:T:C	1.05119e-17	7.30654	-1.08345
29449766	chr17:29449766:G:A	0.0018902	39.645	-0.599015
29450220	chr17:29450220:A:G	5.5531e-21	-4.62694e-10	-1.32282
29451062	chr17:29451062:TGAAAA:T	9.05696e-20	-4.62694e-10	1.46894
29452002	chr17:29452002:G:A	1.78689e-17	6.75364	-3.32541e-10
29452227	chr17:29452227:A:C	2.9263e-12	19.4465	-0.686659
29452420	chr17:29452420:A:G	1.63933e-11	16.5482	3.93478
29453198	chr17:29453198:T:C	0.0090647	40.5667	0.0470196
29453317	chr17:29453317:G:A	5.78544e-21	-4.62694e-10	-1.28184
29453720	chr17:29453720:G:T	5.84429e-21	-4.62694e-10	-1.27172
29453818	chr17:29453818:T:G	7.48672e-21	-4.62694e-10	-1.02405
29453899	chr17:29453899:C:T	1.25831e-21	-2.23889	-0.568516
29454576	chr17:29454576:G:A	0.00680033	41.1709	-0.844536
29455272	chr17:29455272:G:T	0.0131563	40.9863	-3.32541e-10
29456231	chr17:29456231:C:T	1.27166e-20	-0.494274	-3.32541e-10
29456277	chr17:29456277:A:G	1.92594e-12	18.3415	-3.32541e-10
29457355	chr17:29457355:G:A	5.76776e-21	-4.62694e-10	-1.2849
29457803	chr17:29457803:GACAGATAAAATTAA:G	8.75519e-22	-1.93399	-1.23613
29457839	chr17:29457839:G:A	9.96153e-18	7.32459	-1.15529
29458516	chr17:29458516:G:C	1.29188e-17	7.65696	-1.2277
29458534	chr17:29458534:C:T	5.51812e-21	-4.62694e-10	-1.32914
29458554	chr17:29458554:A:G	3.11242e-21	-1.90178	-3.32541e-10
29458722	chr17:29458722:T:C	7.78294e-20	-4.62694e-10	1.31734
29458910	chr17:29458910:G:C	5.5232e-21	-4.62694e-10	-1.32822
29458966	chr17:29458966:C:T	5.58706e-21	-4.62694e-10	-1.31673
29459047	chr17:29459047:G:A	5.9542e-21	-4.62694e-10	-1.25308
29460364	chr17:29460364:G:A	1.43824e-20	-0.371175	-3.32541e-10
29460451	chr17:29460451:A:G	5.53102e-21	-4.62694e-10	-1.32681
29461486	chr17:29461486:A:G	3.58083e-05	35.5685	-0.488758
29461511	chr17:29461511:C:G	7.49857e-21	-4.62694e-10	-1.02247
29461692	chr17:29461692:G:A	5.85081e-21	-4.62694e-10	-1.2706
29461983	chr17:29461983:A:G	3.43464e-20	0.499315	-3.32541e-10
29462363	chr17:29462363:C:G	6.22486e-21	-4.62694e-10	-1.20863
29462528	chr17:29462528:G:T	1.73026e-12	18.5214	-0.287028
29463533	chr17:29463533:C:T	5.69129e-21	-4.62694e-10	-1.29824
29463697	chr17:29463697:A:G	6.00223e-21	-4.62694e-10	-1.24505
29463875	chr17:29463875:G:A	1.8769e-11	16.4641	4.15415
29464539	chr17:29464539:C:T	6.23621e-21	-4.62694e-10	-1.20681
29465009	chr17:29465009:C:T	2.62278e-05	35.4653	-0.696917
29465086	chr17:29465086:G:T	6.10668e-21	-4.62694e-10	-1.2278
29465556	chr17:29465556:A:G	6.22793e-21	-4.62694e-10	-1.20814
29465777	chr17:29465777:T:G	5.60245e-21	-4.62694e-10	-1.31398
29466506	chr17:29466506:AT:A	6.63892e-21	-4.62694e-10	-1.14423
29466735	chr17:29466735:G:A	1.60884e-20	-4.62694e-10	-0.259085
29466748	chr17:29466748:T:C	1.03296e-20	-4.62694e-10	-0.702166
29467076	chr17:29467076:G:A	1.03283e-20	-4.62694e-10	-0.702295
29467519	chr17:29467519:G:A	6.34749e-22	-2.17506	-1.31665
29467970	chr17:29467970:T:G	0.00694559	41.2643	-0.916857
29468228	chr17:29468228:C:T	6.73318e-21	-1.13013	-3.32541e-10
29468426	chr17:29468426:C:T	5.77301e-21	-4.62694e-10	-1.28399
29468506	chr17:29468506:T:C	6.39653e-21	-4.62694e-10	-1.18143
29468599	chr17:29468599:G:C	8.73559e-18	7.36589	-1.32791
29468859	chr17:29468859:A:C	9.59763e-21	-4.62694e-10	-0.775666
29469059	chr17:29469059:T:G	8.68338e-18	7.36002	-1.32803
29469807	chr17:29469807:G:A	1.84508e-12	18.5205	-0.221886
29471281	chr17:29471281:T:C	1.18694e-20	-4.62694e-10	-0.563214
29471426	chr17:29471426:C:T	1.94585e-20	-4.62694e-10	-0.0688951
29472071	chr17:29472071:A:G	5.2671e-12	18.2427	1.10484
29472151	chr17:29472151:C:T	3.88443e-21	-1.68021	-3.32541e-10
29472653	chr17:29472653:A:C	1.93223e-20	-4.62694e-10	-0.0759219
29473373	chr17:29473373:C:T	5.16316e-21	-1.39563	-3.32541e-10
29473428	chr17:29473428:G:A	7.15068e-18	7.15158	-1.31379
29473433	chr17:29473433:C:T	7.4559e-12	18.9324	0.762659
29473523	chr17:29473523:C:T	1.74822e-20	-4.62694e-10	-0.175995
29473531	chr17:29473531:A:G	1.83743e-20	-4.62694e-10	-0.126229
29473588	chr17:29473588:A:G	0.000443549	37.6436	-0.0472037
29473845	chr17:29473845:G:A	5.12364e-12	18.1717	1.1482
29474021	chr17:29474021:C:T	2.46028e-21	-2.1369	-3.32541e-10
29474052	chr17:29474052:T:G	9.61538e-18	7.21912	-1.08519
29474074	chr17:29474074:T:C	6.12453e-21	-4.62694e-10	-1.22488
29474706	chr17:29474706:G:C	5.79128e-21	-4.62694e-10	-1.28083
29474784	chr17:29474784:A:G	1.87222e-20	-4.62694e-10	-0.107473
29475230	chr17:29475230:T:C	3.20936e-12	19.2055	-0.353324
29475439	chr17:29475439:C:T	1.95164e-20	-4.62694e-10	-0.0659261
29475457	chr17:29475457:T:C	5.53598e-21	-4.62694e-10	-1.32591
29476239	chr17:29476239:G:T	8.93684e-22	-1.88644	-1.26315
29476828	chr17:29476828:T:C	5.5237e-21	-4.62694e-10	-1.32813
29476872	chr17:29476872:GTC:G	8.89363e-22	-1.88568	-1.26875
29476971	chr17:29476971:G:A	0.020198	41.0684	0.346546
29477413	chr17:29477413:TTAATG:T	5.53721e-21	-4.62694e-10	-1.32569
29478788	chr17:29478788:G:A	6.32566e-21	-4.62694e-10	-1.19257
29478980	chr17:29478980:C:T	3.7431e-21	-1.71727	-3.32541e-10
29479546	chr17:29479546:T:C	7.10474e-21	-4.62694e-10	-1.07642
29480398	chr17:29480398:A:G	6.0491e-20	1.06531	-3.32541e-10
29481067	chr17:29481067:A:T	3.19474e-17	6.43304	0.901624
29481143	chr17:29481143:C:T	1.73464e-20	-4.62694e-10	-0.183798
29481297	chr17:29481297:G:A	2.96504e-21	-1.95029	-3.32541e-10
29481726	chr17:29481726:A:G	1.05215e-20	-0.683762	-3.32541e-10
29481954	chr17:29481954:T:C	0.0176401	40.929	0.350552
29482073	chr17:29482073:C:A	2.64275e-11	16.9089	4.05162
29482086	chr17:29482086:A:G	4.8124e-12	18.2045	1.05275
29482343	chr17:29482343:A:G	7.21586e-21	-4.62694e-10	-1.0609
29482722	chr17:29482722:T:A	5.74184e-21	-4.62694e-10	-1.2894
29483711	chr17:29483711:CAACA:C	9.61678e-21	-4.62694e-10	-0.773671
29483779	chr17:29483779:A:T	0.00939902	40.5978	0.052198
29484761	chr17:29484761:C:T	5.82729e-21	-4.62694e-10	-1.27463
29485207	chr17:29485207:T:C	1.81474e-20	-4.62694e-10	-0.138656
29485413	chr17:29485413:A:G	0.0156559	40.8496	0.310584
29485568	chr17:29485568:G:A	1.17214e-20	-4.62694e-10	-0.575762
29486669	chr17:29486669:T:C	5.58371e-21	-4.62694e-10	-1.31733
29487008	chr17:29487008:G:T	1.65391e-20	-4.62694e-10	-0.231456
29487020	chr17:29487020:G:A	7.69399e-13	18.3953	-0.971316
29487031	chr17:29487031:C:T	5.06886e-20	-4.62694e-10	0.88852
29487156	chr17:29487156:T:G	3.52577e-05	35.505	-0.440734
29487410	chr17:29487410:T:A	5.53711e-21	-4.62694e-10	-1.32571
29487478	chr17:29487478:C:T	0.0169167	40.9576	0.280006
29487678	chr17:29487678:A:G	1.90267e-20	-4.62694e-10	-0.0913371
29488158	chr17:29488158:T:G	4.94247e-21	-1.43932	-3.32541e-10
29488294	chr17:29488294:G:A	6.11691e-21	-4.62694e-10	-1.22613
29489197	chr17:29489197:A:T	5.84037e-21	-4.62694e-10	-1.27239
29489447	chr17:29489447:G:A	0.0147585	40.7969	0.304293
29489668	chr17:29489668:A:G	1.36999e-20	-4.62694e-10	-0.419795
29490028	chr17:29490028:TA:T	7.56011e-20	-4.62694e-10	1.28829
29490229	chr17:29490229:C:G	6.18749e-21	-4.62694e-10	-1.21465
29491051	chr17:29491051:T:C	6.26138e-21	-4.62694e-10	-1.20278
29491916	chr17:29491916:A:C	2.2331e-21	-2.22219	-0.0115953
29492573	chr17:29492573:G:A	4.56036e-20	-4.62694e-10	0.782806
29492878	chr17:29492878:C:T	5.8665e-21	-4.62694e-10	-1.26792
29492957	chr17:29492957:A:G	1.15186e-18	5.13413	-1.12218
29494037	chr17:29494037:C:T	6.09106e-12	18.4014	1.09149
29494074	chr17:29494074:G:A	0.0181896	40.8215	0.488731
29494175	chr17:29494175:G:A	7.48772e-18	7.21051	-1.32667
29494249	chr17:29494249:G:A	1.19272e-21	-1.90395	-0.956996
29494281	chr17:29494281:A:G	2.262e-20	-4.62694e-10	0.0816539
29494487	chr17:29494487:A:C	5.67632e-21	-4.62694e-10	-1.30088
29494778	chr17:29494778:A:G	3.67949e-20	-4.62694e-10	0.568179
29494805	chr17:29494805:A:G	3.41487e-21	-1.80904	-3.32541e-10
29495533	chr17:29495533:C:G	5.84148e-21	-4.62694e-10	-1.2722
29495952	chr17:29495952:G:A	7.15529e-21	-4.62694e-10	-1.06933
29496014	chr17:29496014:G:A	1.60524e-12	18.4103	-0.250955
29496306	chr17:29496306:C:T	1.29467e-21	-1.78701	-0.991915
29496828	chr17:29496828:C:G	1.18468e-21	-2.23906	-0.628649
29497088	chr17:29497088:CATATTAAGT:C	7.40812e-20	1.26798	-3.32541e-10
29498997	chr17:29498997:T:C	7.01683e-21	-4.62694e-10	-1.08887
29499441	chr17:29499441:AG:A	1.44749e-19	1.93782	-3.32541e-10
29499444	chr17:29499444:C:T	1.54048e-19	2.00008	-3.32541e-10
29499495	chr17:29499495:G:T	6.18907e-21	-4.62694e-10	-1.2144
29499524	chr17:29499524:G:A	0.0123741	40.6115	0.313411
29499563	chr17:29499563:TC:T	0.00117001	39.1199	-0.553543
29499973	chr17:29499973:T:C	1.6384e-20	-0.240877	-3.32541e-10
29500660	chr17:29500660:G:A	0.0129281	41.6838	-0.715013
29501239	chr17:29501239:A:G	1.12644e-20	-4.62694e-10	-0.615531
29501674	chr17:29501674:A:G	0.00490197	40.7331	-0.734132
29502100	chr17:29502100:G:A	5.52549e-21	-4.62694e-10	-1.32781
29502228	chr17:29502228:A:G	0.000519091	38.6322	-0.878561
29502246	chr17:29502246:C:T	5.53085e-21	-4.62694e-10	-1.32684
29503005	chr17:29503005:A:G	2.35957e-12	18.6643	-0.119728
29503162	chr17:29503162:C:T	2.07424e-11	16.6652	4.05309
29503252	chr17:29503252:C:T	9.10005e-22	-1.85463	-1.27685
29503272	chr17:29503272:T:C	5.59336e-21	-4.62694e-10	-1.3156
29503337	chr17:29503337:G:A	7.52787e-21	-4.62694e-10	-1.01857
29504055	chr17:29504055:T:G	6.41683e-18	6.99266	-1.26316
29504405	chr17:29504405:C:T	6.27458e-21	-4.62694e-10	-1.20068
29504977	chr17:29504977:A:G	1.52839e-12	18.3672	-0.256894
29505182	chr17:29505182:A:C	3.23339e-21	-1.86365	-3.32541e-10
29505439	chr17:29505439:C:T	1.84864e-20	-4.62694e-10	-0.120145
29505732	chr17:29505732:A:G	0.0118956	40.5212	0.364343
29505805	chr17:29505805:C:T	5.63862e-21	-4.62694e-10	-1.30754
29505806	chr17:29505806:G:A	0.00141544	39.3528	-0.595975
29505889	chr17:29505889:C:T	0.0184789	41.0667	0.259313
29505972	chr17:29505972:A:G	0.0153422	40.8143	0.325619
29506656	chr17:29506656:T:C	6.99106e-21	-4.62694e-10	-1.09255
29506660	chr17:29506660:AGATT:A	9.31893e-06	34.5974	-0.863712
29506863	chr17:29506863:G:A	1.19372e-20	-4.62694e-10	-0.557526
29506927	chr17:29506927:A:G	8.01404e-21	-4.62694e-10	-0.955986
29508120	chr17:29508120:C:T	9.11269e-18	7.1588	-1.07856
29508193	chr17:29508193:A:C	3.03483e-12	18.9666	-0.170404
29508551	chr17:29508551:C:T	8.28065e-18	7.08485	-1.10035
29509201	chr17:29509201:C:T	8.28284e-21	-4.62694e-10	-0.922995
29510197	chr17:29510197:C:T	1.52729e-19	1.99148	-3.32541e-10
29510567	chr17:29510567:G:A	5.79857e-21	-4.62694e-10	-1.27957
29511897	chr17:29511897:G:T	5.5188e-21	-4.62694e-10	-1.32902
29512011	chr17:29512011:A:G	6.85727e-13	18.5979	-1.28905
29512260	chr17:29512260:A:G	6.05209e-21	-4.62694e-10	-1.23678
29512537	chr17:29512537:G:A	5.52224e-21	-4.62694e-10	-1.3284
29512946	chr17:29512946:T:G	8.51358e-21	-4.62694e-10	-0.895519
29513584	chr17:29513584:G:C	6.22212e-21	-4.62694e-10	-1.20907
29513727	chr17:29513727:AG:A	0.00495654	40.8723	-0.862219
29514397	chr17:29514397:G:A	5.88226e-21	-1.26524	-3.32541e-10
29514504	chr17:29514504:C:T	8.49383e-21	-4.62694e-10	-0.897842
29514676	chr17:29514676:A:T	0.00426992	40.7341	-0.873111
29514894	chr17:29514894:T:C	5.64997e-21	-4.62694e-10	-1.30553
29514917	chr17:29514917:G:T	7.64267e-18	6.99546	-1.09114
29515562	chr17:29515562:G:A	5.52563e-21	-4.62694e-10	-1.32778
29515727	chr17:29515727:C:T	1.01637e-21	-1.92505	-1.09589
29515827	chr17:29515827:C:T	0.011666	40.6423	0.223737
29515955	chr17:29515955:T:G	6.25744e-21	-1.20341	-3.32541e-10
29516533	chr17:29516533:G:A	5.51918e-21	-4.62694e-10	-1.32895
29516588	chr17:29516588:C:T	2.18535e-21	-2.2554	-3.32541e-10
29516813	chr17:29516813:G:T	1.42126e-20	-4.62694e-10	-0.383052
29517753	chr17:29517753:T:C	8.32458e-21	-4.62694e-10	-0.917969
29517889	chr17:29517889:C:T	7.62464e-21	-4.62694e-10	-1.0058
29517895	chr17:29517895:G:A	1.80342e-20	-4.62694e-10	-0.144912
29517951	chr17:29517951:G:T	8.05478e-21	-4.62694e-10	-0.950915
29518157	chr17:29518157:G:T	3.62061e-05	35.5624	-0.471548
29518223	chr17:29518223:C:T	6.19538e-21	-4.62694e-10	-1.21338
29518364	chr17:29518364:A:G	0.00269976	39.6188	-0.216331
29518614	chr17:29518614:A:G	9.0212e-22	-1.88551	-1.25468
29518952	chr17:29518952:A:T	9.13481e-22	-1.838	-1.28968
29519185	chr17:29519185:T:TAA	1.21114e-20	-0.543035	-3.32541e-10
29519268	chr17:29519268:T:C	6.34156e-21	-4.62694e-10	-1.19006
29519548	chr17:29519548:T:A	0.0171186	40.8666	0.382939
29519967	chr17:29519967:C:T	5.54835e-21	-4.62694e-10	-1.32368
29520282	chr17:29520282:T:C	2.33429e-20	-4.62694e-10	0.113111
29520613	chr17:29520613:C:T	6.07866e-21	-4.62694e-10	-1.2324
29520845	chr17:29520845:G:GA	6.12149e-21	-4.62694e-10	-1.22538
29520899	chr17:29520899:C:T	5.28101e-20	-4.62694e-10	0.92952
29521773	chr17:29521773:G:A	9.53888e-21	-4.62694e-10	-0.781805
29522796	chr17:29522796:AG:A	7.15373e-21	-4.62694e-10	-1.06955
29523184	chr17:29523184:A:G	0.000917457	39.0836	-0.76035
29523410	chr17:29523410:C:T	0.00385665	40.6124	-0.853288
29523532	chr17:29523532:T:C	0.000655233	38.7604	-0.773847
29523693	chr17:29523693:A:G	9.87192e-20	-4.62694e-10	1.5551
29523839	chr17:29523839:C:T	6.09333e-21	-4.62694e-10	-1.22999
29524231	chr17:29524231:A:G	8.36633e-21	-0.912966	-3.32541e-10
29524246	chr17:29524246:C:CAGAAT	6.75647e-21	-4.62694e-10	-1.12668
29524481	chr17:29524481:C:T	5.64253e-21	-4.62694e-10	-1.30685
29524678	chr17:29524678:A:C	7.18569e-21	-4.62694e-10	-1.06509
29525232	chr17:29525232:C:A	1.91547e-20	-4.62694e-10	-0.0846316
29525475	chr17:29525475:T:TGG	0.00088345	39.0429	-0.757452
29526019	chr17:29526019:C:T	5.84298e-21	-4.62694e-10	-1.27194
29526058	chr17:29526058:C:T	1.19942e-21	-1.96634	-0.889004
29526239	chr17:29526239:C:T	6.51454e-13	17.5305	-0.272975
29526267	chr17:29526267:A:G	0.00725537	40.061	0.330105
29526528	chr17:29526528:G:T	3.52076e-20	0.52408	-3.32541e-10
29526659	chr17:29526659:C:T	5.52199e-21	-4.62694e-10	-1.32844
29526663	chr17:29526663:C:T	6.22212e-21	-4.62694e-10	-1.20907
29526724	chr17:29526724:A:G	5.96645e-18	6.97755	-1.32082
29527029	chr17:29527029:G:A	5.6835e-21	-4.62694e-10	-1.29961
29527061	chr17:29527061:G:A	6.79978e-20	-4.62694e-10	1.18229
29527876	chr17:29527876:A:G	5.68259e-21	-4.62694e-10	-1.29977
29527984	chr17:29527984:C:T	0.01043	40.5114	0.242635
29528210	chr17:29528210:G:A	0.000367975	38.222	-0.812359
29528250	chr17:29528250:G:A	5.95161e-21	-4.62694e-10	-1.25352
29528265	chr17:29528265:G:A	7.48945e-21	-4.62694e-10	-1.02369
29528388	chr17:29528388:G:T	6.26915e-21	-4.62694e-10	-1.20154
29528575	chr17:29528575:T:C	1.04164e-21	-1.82737	-1.16902
29529379	chr17:29529379:C:T	7.89034e-21	-4.62694e-10	-0.971543
29529478	chr17:29529478:A:T	0.00844041	40.2344	0.307933
29529559	chr17:29529559:T:C	0.0116303	40.5438	0.319155
29529905	chr17:29529905:T:C	0.0116456	40.5769	0.287396
29529940	chr17:29529940:T:C	5.59838e-21	-4.62694e-10	-1.3147
29530680	chr17:29530680:C:T	0.00135763	39.4007	-0.685643
29532617	chr17:29532617:C:T	6.56872e-21	-4.62694e-10	-1.15486
29532632	chr17:29532632:A:G	6.87672e-21	-4.62694e-10	-1.10904
29532686	chr17:29532686:C:A	6.50798e-21	-4.62694e-10	-1.16415
29532876	chr17:29532876:G:T	7.18786e-21	-4.62694e-10	-1.06479
29533422	chr17:29533422:C:T	6.21084e-21	-4.62694e-10	-1.21088
29533588	chr17:29533588:T:C	7.38162e-18	7.10239	-1.23283
29533986	chr17:29533986:A:G	9.49683e-22	-1.88477	-1.20404
29534311	chr17:29534311:T:C	1.2802e-11	16.4215	3.81416
29534645	chr17:29534645:G:A	3.28291e-05	35.1984	-0.205484
29534814	chr17:29534814:G:A	4.01727e-20	0.656006	-3.32541e-10
29535293	chr17:29535293:A:AG	0.0100823	40.5296	0.190573
29535641	chr17:29535641:C:T	8.8982e-22	-1.88122	-1.2727
29535741	chr17:29535741:C:T	1.25105e-20	-4.62694e-10	-0.510614
29536017	chr17:29536017:G:C	2.15854e-12	18.6984	-0.242852
29536319	chr17:29536319:G:A	9.2417e-21	-4.62694e-10	-0.813455
29536473	chr17:29536473:G:A	6.19983e-21	-4.62694e-10	-1.21266
29536892	chr17:29536892:G:A	5.55509e-21	-4.62694e-10	-1.32247
29537648	chr17:29537648:C:T	6.4868e-12	18.471	1.08489
29537918	chr17:29537918:C:G	1.20101e-20	-0.551436	-3.32541e-10
29538182	chr17:29538182:G:A	7.23637e-21	-4.62694e-10	-1.05806
29538245	chr17:29538245:C:A	2.42609e-12	18.8411	-0.268763
29538592	chr17:29538592:T:G	3.42209e-21	-1.80693	-3.32541e-10
29539031	chr17:29539031:C:T	6.31228e-21	-4.62694e-10	-1.19469
29539710	chr17:29539710:T:C	0.00344697	40.5173	-0.870411
29539880	chr17:29539880:G:A	9.02092e-21	-4.62694e-10	-0.837635
29540095	chr17:29540095:AT:A	6.65527e-21	-4.62694e-10	-1.14177
29540297	chr17:29540297:T:C	1.26895e-21	-1.82338	-0.975611
29540441	chr17:29540441:T:C	5.62765e-21	-4.62694e-10	-1.30949
29540623	chr17:29540623:T:C	6.09956e-21	-4.62694e-10	-1.22897
29540766	chr17:29540766:C:T	5.62537e-21	-4.62694e-10	-1.30989
29540850	chr17:29540850:G:A	0.00513917	40.9437	-0.897463
29541150	chr17:29541150:C:T	1.10016e-21	-1.84528	-1.09645
29541733	chr17:29541733:G:A	8.56876e-21	-4.62694e-10	-0.889059
29542009	chr17:29542009:G:A	6.67553e-21	-4.62694e-10	-1.13873
29542075	chr17:29542075:C:T	6.0477e-21	-4.62694e-10	-1.2375
29542078	chr17:29542078:C:A	8.1501e-21	-4.62694e-10	-0.939152
29542284	chr17:29542284:G:A	5.53633e-21	-4.62694e-10	-1.32585
29542950	chr17:29542950:G:A	0.0113048	40.6665	0.168106
29543735	chr17:29543735:C:T	5.52701e-21	-4.62694e-10	-1.32753
29543913	chr17:29543913:G:A	6.92112e-20	-4.62694e-10	1.19998
29543974	chr17:29543974:G:A	8.78285e-21	-4.62694e-10	-0.86438
29544007	chr17:29544007:A:G	8.14001e-18	7.29515	-1.32778
29545104	chr17:29545104:G:A	1.48356e-21	-2.15364	-0.489097
29545129	chr17:29545129:C:T	0.0152406	40.9259	0.207438
29545345	chr17:29545345:T:A	5.58891e-21	-4.62694e-10	-1.3164
29545391	chr17:29545391:A:G	5.78016e-21	-4.62694e-10	-1.28275
29545410	chr17:29545410:C:G	6.02795e-21	-4.62694e-10	-1.24077
29546898	chr17:29546898:A:G	2.36007e-20	-4.62694e-10	0.124095
29547620	chr17:29547620:TTAGA:T	5.96659e-21	-4.62694e-10	-1.25101
29547709	chr17:29547709:G:T	5.72336e-21	-4.62694e-10	-1.29263
29547746	chr17:29547746:C:T	1.76311e-12	18.5333	-0.280137
29548148	chr17:29548148:T:G	8.48744e-21	-4.62694e-10	-0.898594
29548195	chr17:29548195:G:A	8.5388e-18	7.34227	-1.32708
29549543	chr17:29549543:A:G	2.79129e-12	19.1069	-0.394301
29550433	chr17:29550433:C:G	1.0506e-19	-4.62694e-10	1.61735
29550839	chr17:29550839:T:G	1.24246e-21	-2.2239	-0.59619
29551461	chr17:29551461:G:A	9.46083e-21	-4.62694e-10	-0.790021
29551539	chr17:29551539:C:T	3.4067e-20	0.491148	-3.32541e-10
29552163	chr17:29552163:A:G	1.13043e-20	-4.62694e-10	-0.611997
29552230	chr17:29552230:C:T	6.14744e-21	-4.62694e-10	-1.22115
29552852	chr17:29552852:C:T	8.08159e-21	-4.62694e-10	-0.947593
29553763	chr17:29553763:G:C	1.02567e-19	-4.62694e-10	1.59334
29554236	chr17:29554236:T:G	1.51412e-21	-1.865	-0.757345
29554348	chr17:29554348:G:A	1.75907e-21	-1.83323	-0.639168
29554667	chr17:29554667:G:C	7.27255e-21	-4.62694e-10	-1.05307
29554854	chr17:29554854:G:A	0.0183168	40.9468	0.370381
29554864	chr17:29554864:C:T	7.20882e-21	-4.62694e-10	-1.06188
29554993	chr17:29554993:G:T	5.62295e-21	-4.62694e-10	-1.31032
29555040	chr17:29555040:C:T	1.51871e-17	7.23601	-0.644993
29555687	chr17:29555687:A:C	0.0330072	41.6231	0.283002
29555801	chr17:29555801:G:GA	1.45998e-17	7.67339	-1.12181
29556648	chr17:29556648:T:G	6.5282e-21	-4.62694e-10	-1.16105
29557192	chr17:29557192:C:T	2.38017e-21	-2.17001	-3.32541e-10
29557587	chr17:29557587:A:G	1.05709e-17	7.55703	-1.32834
29557649	chr17:29557649:T:C	5.1157e-19	3.2003	-3.32541e-10
29557761	chr17:29557761:G:C	1.36937e-17	7.76563	-1.27811
29558420	chr17:29558420:TTTC:T	7.39482e-21	-4.62694e-10	-1.0364
29562129	chr17:29562129:A:G	8.38763e-20	-4.62694e-10	1.39216
29562625	chr17:29562625:C:T	6.08292e-22	-2.26058	-1.27371
29562651	chr17:29562651:A:G	5.64419e-21	-4.62694e-10	-1.30655
29563453	chr17:29563453:G:T	6.41037e-21	-4.62694e-10	-1.17926
29563459	chr17:29563459:C:T	1.43683e-20	-0.372157	-3.32541e-10
29563512	chr17:29563512:T:C	1.3359e-20	-4.62694e-10	-0.444987
29563830	chr17:29563830:A:C	5.61153e-21	-4.62694e-10	-1.31236
29563939	chr17:29563939:A:G	2.1519e-20	-4.62694e-10	0.0317535
29564711	chr17:29564711:G:A	2.08879e-20	-4.62694e-10	0.00199054
29564712	chr17:29564712:G:A	2.14898e-20	-4.62694e-10	0.0303986
29564774	chr17:29564774:C:T	9.07113e-21	-4.62694e-10	-0.832085
29564805	chr17:29564805:G:A	6.01466e-21	-4.62694e-10	-1.24298
29564846	chr17:29564846:A:G	6.72114e-22	-2.20803	-1.22648
29565428	chr17:29565428:G:A	2.0719e-20	-4.62694e-10	-0.00613183
29565488	chr17:29565488:C:T	1.07891e-20	-4.62694e-10	-0.658642
29565791	chr17:29565791:G:A	1.83072e-20	-4.62694e-10	-0.129888
29565955	chr17:29565955:G:A	4.88323e-21	-1.45138	-3.32541e-10
29565997	chr17:29565997:G:A	8.78735e-21	0.399645	-1.26351
29567263	chr17:29567263:GA:G	1.82111e-20	-4.62694e-10	-0.135149
29567699	chr17:29567699:G:A	1.81766e-20	-4.62694e-10	-0.137046
29569289	chr17:29569289:C:T	1.06632e-18	5.23634	-1.30156
29569713	chr17:29569713:G:A	6.90924e-21	-4.62694e-10	-1.10432
29570113	chr17:29570113:C:T	1.38692e-20	0.70559	-1.1131
29570472	chr17:29570472:C:T	6.78563e-21	0.147647	-1.27002
29570559	chr17:29570559:G:A	4.98097e-21	-1.43156	-3.32541e-10
29570567	chr17:29570567:T:C	2.40041e-20	1.15861	-1.01757
29570848	chr17:29570848:C:T	8.61471e-21	-4.62694e-10	-0.88371
29570874	chr17:29570874:C:T	5.53314e-21	-4.62694e-10	-1.32643
29571116	chr17:29571116:A:G	4.74787e-21	-1.47949	-3.32541e-10
29571810	chr17:29571810:T:C	2.32857e-20	1.12624	-1.01558
29572968	chr17:29572968:C:G	8.69974e-22	-2.06351	-1.11296
29573309	chr17:29573309:G:A	5.89254e-21	-4.62694e-10	-1.26349
29573423	chr17:29573423:T:C	1.09817e-20	-4.62694e-10	-0.640949
29574885	chr17:29574885:T:C	1.23221e-20	-0.525785	-3.32541e-10
29574957	chr17:29574957:A:G	9.78765e-20	2.86783	-1.32131
29575734	chr17:29575734:C:T	5.92942e-21	-4.62694e-10	-1.25726
29575746	chr17:29575746:ACCCACACTGCCCCTAG:A	1.40478e-20	-4.62694e-10	-0.394714
29576728	chr17:29576728:C:T	2.38637e-21	-2.16741	-3.32541e-10
29576890	chr17:29576890:G:A	5.96642e-21	-4.62694e-10	-1.25103
29577304	chr17:29577304:A:G	3.92247e-21	-1.67046	-3.32541e-10
29577408	chr17:29577408:G:A	1.07804e-20	-4.62694e-10	-0.65945
29577640	chr17:29577640:C:G	9.28426e-21	-4.62694e-10	-0.808861
29577693	chr17:29577693:G:A	4.70643e-21	-0.205022	-1.28323
29577967	chr17:29577967:A:G	4.93739e-20	2.15023	-1.28799
29578066	chr17:29578066:G:A	6.10264e-21	-4.62694e-10	-1.22846
29578463	chr17:29578463:G:A	8.27845e-21	-4.62694e-10	-0.923526
29579013	chr17:29579013:G:A	6.38946e-21	-4.62694e-10	-1.18253
29579645	chr17:29579645:G:A	2.97336e-21	-1.94749	-3.32541e-10
29580295	chr17:29580295:A:G	1.33214e-20	0.860003	-1.30781
29580322	chr17:29580322:A:G	2.91362e-20	0.3348	-3.32541e-10
29580780	chr17:29580780:T:C	4.50976e-20	0.771648	-3.32541e-10
29581454	chr17:29581454:C:T	9.8377e-21	-4.62694e-10	-0.75096
29582334	chr17:29582334:C:T	6.25778e-21	0.124626	-1.32798
29582975	chr17:29582975:G:A	2.13477e-20	-4.62694e-10	0.0237639
29583420	chr17:29583420:C:T	2.67008e-21	-2.05507	-3.32541e-10
29583652	chr17:29583652:A:G	1.0018e-20	-4.62694e-10	-0.732803
29584260	chr17:29584260:A:G	3.07952e-21	-0.704521	-1.20789
29584449	chr17:29584449:A:C	8.58942e-21	-4.62694e-10	-0.88665
29584539	chr17:29584539:A:G	5.35231e-21	-0.979713	-0.379941
29584607	chr17:29584607:C:T	8.72703e-21	-0.870757	-3.32541e-10
29584806	chr17:29584806:G:A	5.16048e-21	-1.39615	-3.32541e-10
29584935	chr17:29584935:G:C	1.01919e-20	0.606963	-1.32255
29584992	chr17:29584992:C:T	4.5958e-21	-0.183007	-1.32903
29585050	chr17:29585050:C:G	5.60483e-21	-4.62694e-10	-1.31355
29585091	chr17:29585091:C:T	1.7433e-21	-1.67436	-0.807038
29585452	chr17:29585452:C:A	3.96867e-21	-1.65875	-3.32541e-10
29586350	chr17:29586350:C:T	7.85385e-22	-2.01349	-1.26528
29586366	chr17:29586366:C:T	6.82204e-21	-4.62694e-10	-1.11702
29586789	chr17:29586789:C:G	2.73879e-21	-0.863307	-1.16636
29586871	chr17:29586871:T:C	5.57774e-21	-4.62694e-10	-1.3184
29587956	chr17:29587956:T:G	7.06446e-21	-4.62694e-10	-1.08211
29587957	chr17:29587957:T:A	7.0624e-21	-4.62694e-10	-1.0824
29588393	chr17:29588393:C:T	2.78839e-21	-2.01172	-3.32541e-10
29590753	chr17:29590753:A:G	1.3648e-21	-1.64712	-1.07906
29592750	chr17:29592750:C:T	5.55728e-21	-4.62694e-10	-1.32207
29594429	chr17:29594429:G:T	5.8884e-21	-4.62694e-10	-1.2642
29594769	chr17:29594769:G:A	7.495e-22	-2.06789	-1.25764
29595040	chr17:29595040:T:C	8.38474e-21	-4.62694e-10	-0.910768
29595257	chr17:29595257:A:G	1.0403e-21	-1.74363	-1.25405
29595519	chr17:29595519:T:C	6.39355e-21	-4.62694e-10	-1.18189
29595666	chr17:29595666:A:G	5.78936e-21	-4.62694e-10	-1.28116
29596335	chr17:29596335:G:A	5.33282e-21	-1.3633	-3.32541e-10
29597099	chr17:29597099:A:C	2.63574e-20	-4.62694e-10	0.234568
29597161	chr17:29597161:T:C	6.27292e-22	-2.23188	-1.27164
29597170	chr17:29597170:T:C	6.60967e-21	-4.62694e-10	-1.14865
29597457	chr17:29597457:T:TA	1.12842e-20	-4.62694e-10	-0.613774
29597718	chr17:29597718:G:A	1.08606e-20	-4.62694e-10	-0.652037
29597860	chr17:29597860:T:G	7.96442e-22	-1.9582	-1.30658
29597945	chr17:29597945:A:G	1.22644e-20	-4.62694e-10	-0.530479
29598325	chr17:29598325:G:C	1.48836e-21	-2.05889	-0.580615
29599062	chr17:29599062:T:C	2.94093e-20	-4.62694e-10	0.34413
29599496	chr17:29599496:A:G	2.21295e-21	-2.24285	-3.32541e-10
29601473	chr17:29601473:C:T	1.2206e-20	-4.62694e-10	-0.535257
29601604	chr17:29601604:C:G	2.3369e-21	-1.1217	-1.06665
29602468	chr17:29602468:G:A	2.82688e-20	-4.62694e-10	0.304576
29603299	chr17:29603299:T:G	1.19785e-20	-4.62694e-10	-0.554068
29603900	chr17:29603900:G:C	8.68683e-22	-2.08253	-1.09543
29604245	chr17:29604245:G:A	5.52318e-21	-4.62694e-10	-1.32823
29604691	chr17:29604691:A:G	1.84042e-21	-1.09901	-1.32817
29605058	chr17:29605058:T:C	1.94863e-21	-1.04572	-1.32433
29605800	chr17:29605800:T:C	1.27316e-20	-4.62694e-10	-0.493093
29608528	chr17:29608528:T:C	6.77697e-22	-2.18237	-1.24386
29608561	chr17:29608561:T:C	9.283e-21	-4.62694e-10	-0.808997
29608670	chr17:29608670:T:C	5.88384e-22	-2.25771	-1.30985
29609075	chr17:29609075:G:A	7.10916e-21	-4.62694e-10	-1.0758
29609234	chr17:29609234:C:T	7.4154e-21	-4.62694e-10	-1.03362
29609328	chr17:29609328:C:T	1.31372e-20	-0.461731	-3.32541e-10
29609664	chr17:29609664:A:G	2.00531e-21	-1.01277	-1.32861
29609722	chr17:29609722:A:G	1.42645e-20	-4.62694e-10	-0.379409
29610753	chr17:29610753:G:A	5.97556e-21	-4.62694e-10	-1.2495
29610988	chr17:29610988:A:G	5.86197e-21	-4.62694e-10	-1.2687
29611164	chr17:29611164:A:G	3.87499e-21	-1.68264	-3.32541e-10
29611208	chr17:29611208:A:C	6.92188e-21	-4.62694e-10	-1.10249
29611493	chr17:29611493:C:T	2.17988e-21	-2.25791	-3.32541e-10
29612844	chr17:29612844:G:A	5.99525e-21	-4.62694e-10	-1.24621
29613782	chr17:29613782:G:A	5.51783e-21	-4.62694e-10	-1.3292
29614493	chr17:29614493:C:T	3.99915e-21	-1.02209	-0.629008
29614868	chr17:29614868:A:G	7.55026e-22	-1.98991	-1.32827
29615121	chr17:29615121:G:A	5.62666e-21	-4.62694e-10	-1.30967
29615224	chr17:29615224:G:C	6.06389e-21	-4.62694e-10	-1.23483
29615380	chr17:29615380:A:G	1.13873e-20	0.64341	-1.24809
29616006	chr17:29616006:A:G	4.22762e-21	-1.59554	-3.32541e-10
29616390	chr17:29616390:CCTGT:C	2.39595e-21	-2.1634	-3.32541e-10
29617071	chr17:29617071:C:T	6.65513e-22	-2.25537	-1.18901
29617847	chr17:29617847:T:C	2.32154e-20	-4.62694e-10	0.107635
29618321	chr17:29618321:T:C	6.31308e-22	-2.17731	-1.31983
29618961	chr17:29618961:A:G	4.9941e-21	-0.100106	-1.32882
29619309	chr17:29619309:G:A	9.068e-21	-4.62694e-10	-0.832429
29620407	chr17:29620407:T:C	4.05668e-21	-1.63682	-3.32541e-10
29620943	chr17:29620943:A:G	8.35888e-21	-4.62694e-10	-0.913857
29621031	chr17:29621031:A:G	8.20848e-22	-1.90694	-1.32765
29621821	chr17:29621821:A:C	1.72122e-19	2.11102	-3.32541e-10
29621826	chr17:29621826:C:T	7.68673e-22	-1.97372	-1.32655
29621867	chr17:29621867:G:A	7.10372e-21	-4.62694e-10	-1.07656
29622149	chr17:29622149:G:T	6.63658e-21	-4.62694e-10	-1.14458
29622750	chr17:29622750:C:A	9.61256e-21	-4.62694e-10	-0.77411
29623311	chr17:29623311:C:T	8.71381e-22	-1.86014	-1.31472
29624304	chr17:29624304:C:T	1.10269e-20	-4.62694e-10	-0.636841
29624810	chr17:29624810:T:G	6.08686e-21	-4.62694e-10	-1.23105
29626372	chr17:29626372:TG:T	6.09851e-22	-2.22591	-1.30581
29626850	chr17:29626850:C:T	5.93694e-21	-4.62694e-10	-1.25599
29627006	chr17:29627006:G:A	6.76281e-21	-4.62694e-10	-1.12574
29627414	chr17:29627414:G:T	6.38052e-21	-4.62694e-10	-1.18393
29627791	chr17:29627791:G:A	1.14686e-20	-4.62694e-10	-0.597566
29628330	chr17:29628330:T:C	5.92511e-22	-2.25077	-1.3098
29628398	chr17:29628398:C:T	2.70899e-20	1.59101	-1.32904
29628476	chr17:29628476:A:T	3.3456e-20	0.473051	-3.32541e-10
29628522	chr17:29628522:C:T	5.89795e-22	-2.24995	-1.31522
29628729	chr17:29628729:T:C	6.73504e-21	-4.62694e-10	-1.12986
29628743	chr17:29628743:G:A	6.54732e-22	-2.1539	-1.30681
29628861	chr17:29628861:C:T	7.45772e-21	-4.62694e-10	-1.02793
29629658	chr17:29629658:A:C	3.18824e-21	-1.87771	-3.32541e-10
29630497	chr17:29630497:A:C	1.39371e-20	-4.62694e-10	-0.402627
29630850	chr17:29630850:A:G	1.01082e-20	-4.62694e-10	-0.723834
29630921	chr17:29630921:C:T	9.07433e-20	1.47085	-3.32541e-10
29631179	chr17:29631179:C:T	8.42644e-21	-4.62694e-10	-0.905807
29631772	chr17:29631772:G:C	6.40265e-21	-4.62694e-10	-1.18047
29634422	chr17:29634422:A:G	6.64697e-21	-4.62694e-10	-1.14302
29635179	chr17:29635179:G:A	6.76513e-22	-2.25462	-1.17336
29635341	chr17:29635341:C:T	2.80617e-20	-4.62694e-10	0.297223
29635375	chr17:29635375:T:G	7.83998e-22	-1.97765	-1.30288
29635565	chr17:29635565:A:G	9.06397e-21	-4.62694e-10	-0.832874
29635687	chr17:29635687:T:C	3.7817e-21	-1.86525	0.158245
29635699	chr17:29635699:C:T	3.02468e-20	0.37221	-3.32541e-10
29635723	chr17:29635723:G:A	5.75357e-21	-4.62694e-10	-1.28736
29636123	chr17:29636123:T:C	7.36757e-21	-1.04009	-3.32541e-10
29636919	chr17:29636919:A:G	1.06066e-20	-4.62694e-10	-0.675707
29636931	chr17:29636931:A:C	6.28588e-21	-4.62694e-10	-1.19888
29637249	chr17:29637249:C:T	8.47502e-22	-1.87339	-1.32925
29637553	chr17:29637553:G:A	5.56232e-21	-4.62694e-10	-1.32117
29637791	chr17:29637791:T:A	7.64179e-21	-4.62694e-10	-1.00355
29638399	chr17:29638399:T:C	4.99966e-20	0.874773	-3.32541e-10
29639127	chr17:29639127:T:C	6.21636e-21	-4.62694e-10	-1.21
29639386	chr17:29639386:C:T	6.94495e-21	-4.62694e-10	-1.09917
29640040	chr17:29640040:A:G	1.25064e-21	-1.48913	-1.32439
29640575	chr17:29640575:A:T	7.58176e-21	-4.62694e-10	-1.01144
29641953	chr17:29641953:T:A	3.33561e-20	-4.62694e-10	0.470058
29642202	chr17:29642202:C:T	4.05085e-21	-1.63826	-3.32541e-10
29642437	chr17:29642437:C:T	2.90841e-20	-4.62694e-10	0.33301
29642838	chr17:29642838:T:C	9.30551e-21	-4.62694e-10	-0.806575
29643481	chr17:29643481:A:G	9.72235e-21	-4.62694e-10	-0.762754
29644500	chr17:29644500:T:C	1.03471e-20	-4.62694e-10	-0.700475
29644506	chr17:29644506:C:T	7.06929e-21	-4.62694e-10	-1.08142
29645111	chr17:29645111:G:A	8.00076e-21	-4.62694e-10	-0.957645
29646314	chr17:29646314:C:A	2.31054e-21	-2.1997	-3.32541e-10
29646681	chr17:29646681:A:G	5.6072e-21	-4.62694e-10	-1.31313
29647130	chr17:29647130:C:T	5.19565e-21	-0.135846	-1.25351
29647178	chr17:29647178:C:T	5.22297e-21	-1.38411	-3.32541e-10
29647248	chr17:29647248:C:T	6.051e-21	-4.62694e-10	-1.23696
29647595	chr17:29647595:T:C	3.03523e-21	-1.92689	-3.32541e-10
29648910	chr17:29648910:G:C	5.61062e-21	-4.62694e-10	-1.31252
29649013	chr17:29649013:T:C	1.60388e-20	1.06656	-1.32873
29649578	chr17:29649578:A:G	6.84224e-21	-4.62694e-10	-1.11407
29649579	chr17:29649579:A:G	5.86594e-22	-2.24234	-1.32826
29649633	chr17:29649633:G:A	5.75591e-21	-4.62694e-10	-1.28695
29650276	chr17:29650276:C:T	8.66296e-21	-4.62694e-10	-0.878124
29651437	chr17:29651437:G:A	7.91307e-22	-2.1122	-1.15905
29651448	chr17:29651448:C:T	5.75885e-22	-2.26006	-1.32897
29652391	chr17:29652391:G:A	1.5128e-20	-4.62694e-10	-0.320632
29652697	chr17:29652697:G:A	5.7686e-21	-4.62694e-10	-1.28475
29653366	chr17:29653366:A:G	5.4379e-21	-1.34379	-3.32541e-10
29653508	chr17:29653508:C:G	1.0809e-20	0.649796	-1.3066
29653657	chr17:29653657:G:A	5.58253e-21	-4.62694e-10	-1.31754
29653669	chr17:29653669:C:T	8.98633e-21	-4.62694e-10	-0.841477
29653867	chr17:29653867:C:T	7.90281e-22	-1.95496	-1.31759
29653868	chr17:29653868:G:A	5.55222e-21	-4.62694e-10	-1.32298
29655192	chr17:29655192:C:T	2.55341e-20	-4.62694e-10	0.202833
29655817	chr17:29655817:A:G	5.58561e-20	-4.62694e-10	0.985598
29656454	chr17:29656454:G:C	9.10097e-21	-4.62694e-10	-0.828801
29656464	chr17:29656464:C:A	6.45369e-21	-4.62694e-10	-1.17253
29657049	chr17:29657049:C:T	9.30785e-21	-4.62694e-10	-0.806323
29657218	chr17:29657218:C:T	5.73136e-21	-4.62694e-10	-1.29123
29657322	chr17:29657322:T:C	3.86955e-21	-1.68404	-3.32541e-10
29657973	chr17:29657973:T:C	3.43511e-20	-4.62694e-10	0.499453
29658904	chr17:29658904:G:T	6.39935e-21	-4.62694e-10	-1.18099
29659135	chr17:29659135:C:T	5.62341e-21	-4.62694e-10	-1.31024
29659265	chr17:29659265:G:A	5.52534e-21	-4.62694e-10	-1.32784
29659441	chr17:29659441:G:A	1.10938e-20	-4.62694e-10	-0.630797
29659684	chr17:29659684:C:T	7.27029e-21	0.226288	-1.27967
29659792	chr17:29659792:T:C	1.23058e-20	-4.62694e-10	-0.527107
29659870	chr17:29659870:C:T	7.14542e-21	-4.62694e-10	-1.07071
29660298	chr17:29660298:C:T	2.19304e-21	-2.25189	-3.32541e-10
29660718	chr17:29660718:G:C	5.60499e-21	-4.62694e-10	-1.31352
29660953	chr17:29660953:T:C	4.46032e-20	0.760625	-3.32541e-10
29661113	chr17:29661113:T:C	4.31016e-20	0.726378	-3.32541e-10
29661480	chr17:29661480:T:A	1.78319e-20	1.17234	-1.32853
29661536	chr17:29661536:T:TA	1.23772e-20	-4.62694e-10	-0.521324
29663571	chr17:29663571:C:G	1.6221e-20	-4.62694e-10	-0.250873
29663623	chr17:29663623:A:T	1.38546e-20	-4.62694e-10	-0.408565
29663790	chr17:29663790:T:C	5.81863e-21	-4.62694e-10	-1.27612
29663947	chr17:29663947:A:G	8.59375e-21	-4.62694e-10	-0.886146
29664184	chr17:29664184:C:T	5.66572e-21	-4.62694e-10	-1.30275
29664514	chr17:29664514:G:T	2.23393e-21	-2.23342	-3.32541e-10
29664571	chr17:29664571:G:A	5.58093e-20	-4.62694e-10	0.984758
29665046	chr17:29665046:T:C	6.48049e-21	-4.62694e-10	-1.16839
29665362	chr17:29665362:T:C	6.04003e-21	-4.62694e-10	-1.23877
29665791	chr17:29665791:C:T	6.09403e-21	-4.62694e-10	-1.22987
29666078	chr17:29666078:C:A	1.25541e-20	-4.62694e-10	-0.507138
29666488	chr17:29666488:A:G	8.47303e-21	-4.62694e-10	-0.900294
29667347	chr17:29667347:T:C	1.03947e-20	-4.62694e-10	-0.695884
29668711	chr17:29668711:T:C	8.68722e-21	-4.62694e-10	-0.875328
29668990	chr17:29668990:T:C	5.62905e-21	-0.0599974	-1.24924
29669210	chr17:29669210:T:C	5.98376e-20	1.05445	-3.32541e-10
29669495	chr17:29669495:T:A	9.59415e-21	0.540448	-1.31648
29669770	chr17:29669770:C:T	6.41384e-21	-4.62694e-10	-1.17872
29669850	chr17:29669850:T:G	2.24844e-21	-2.22694	-3.32541e-10
29670468	chr17:29670468:A:G	2.86918e-21	-1.98316	-3.32541e-10
29671178	chr17:29671178:T:A	2.17236e-21	-2.26137	-3.32541e-10
29671367	chr17:29671367:C:T	6.20931e-22	-2.18768	-1.32603
29672000	chr17:29672000:A:G	5.58142e-21	-4.62694e-10	-1.31774
29672402	chr17:29672402:AG:A	2.18057e-21	-2.25759	-3.32541e-10
29673468	chr17:29673468:G:C	5.74408e-21	-4.62694e-10	-1.28901
29674398	chr17:29674398:G:A	2.26256e-21	-2.22068	-3.32541e-10
29674464	chr17:29674464:C:T	6.45418e-22	-2.16599	-1.30905
29674758	chr17:29674758:C:T	1.07569e-20	-4.62694e-10	-0.66163
29674940	chr17:29674940:C:T	1.2484e-20	-0.51273	-3.32541e-10
29675097	chr17:29675097:G:T	1.21667e-20	-4.62694e-10	-0.53848
29675624	chr17:29675624:G:A	8.30609e-22	-1.89641	-1.32637
29675862	chr17:29675862:A:G	1.58533e-20	1.05511	-1.32891
29676408	chr17:29676408:C:T	7.63319e-21	-4.62694e-10	-1.00468
29676423	chr17:29676423:G:A	5.59974e-21	-4.62694e-10	-1.31446
29676545	chr17:29676545:G:A	6.52013e-21	-4.62694e-10	-1.16229
29678114	chr17:29678114:G:A	1.09832e-20	-4.62694e-10	-0.640815
29678335	chr17:29678335:C:T	8.63458e-21	-4.62694e-10	-0.881406
29678983	chr17:29678983:TG:T	5.76436e-21	-4.62694e-10	-1.28549
29679262	chr17:29679262:G:A	6.48039e-21	-4.62694e-10	-1.1684
29679696	chr17:29679696:G:A	5.56348e-21	-4.62694e-10	-1.32096
29680423	chr17:29680423:C:T	5.62421e-21	-4.62694e-10	-1.3101
29680424	chr17:29680424:A:G	6.24125e-22	-2.18603	-1.32255
29681204	chr17:29681204:G:A	6.41088e-21	-4.62694e-10	-1.17919
29681702	chr17:29681702:G:A	9.15248e-21	-4.62694e-10	-0.823157
29682351	chr17:29682351:A:G	3.67007e-20	-4.62694e-10	0.565615
29683748	chr17:29683748:G:T	2.27108e-21	-2.21693	-3.32541e-10
29684162	chr17:29684162:G:C	6.48077e-21	-4.62694e-10	-1.16834
29684320	chr17:29684320:T:C	2.46008e-21	-2.13699	-3.32541e-10
29684485	chr17:29684485:A:T	2.61922e-21	-2.0743	-3.32541e-10
29684777	chr17:29684777:T:C	7.48284e-21	-4.62694e-10	-1.02457
29684883	chr17:29684883:T:G	6.26015e-21	-4.62694e-10	-1.20298
29684932	chr17:29684932:A:AT	3.51369e-21	-0.483138	-1.29738
29684975	chr17:29684975:G:A	1.08366e-20	-4.62694e-10	-0.654252
29685143	chr17:29685143:T:C	3.67007e-20	-4.62694e-10	0.565615
29685342	chr17:29685342:T:C	1.38946e-21	-1.50372	-1.20455
29687188	chr17:29687188:G:C	1.08991e-20	-4.62694e-10	-0.648504
29687582	chr17:29687582:G:A	7.33091e-21	-4.62694e-10	-1.04508
29688039	chr17:29688039:C:T	2.95797e-20	0.444691	-0.0947849
29688151	chr17:29688151:C:T	8.96849e-21	-4.62694e-10	-0.843464
29688421	chr17:29688421:G:A	6.45676e-21	-4.62694e-10	-1.17205
29688438	chr17:29688438:T:C	6.4528e-21	-4.62694e-10	-1.17267
29688451	chr17:29688451:C:A	3.65355e-20	-4.62694e-10	0.561104
29688877	chr17:29688877:C:T	2.19341e-21	-2.25173	-3.32541e-10
29689851	chr17:29689851:TA:T	1.24982e-20	-4.62694e-10	-0.511593
29690105	chr17:29690105:C:T	5.80051e-21	-4.62694e-10	-1.27924
29690190	chr17:29690190:G:A	8.64311e-22	-2.06769	-1.11532
29690201	chr17:29690201:C:G	7.91588e-21	0.351647	-1.31996
29690337	chr17:29690337:G:A	4.17019e-21	-0.283268	-1.32595
29690675	chr17:29690675:A:G	5.63082e-21	-4.62694e-10	-1.30893
29690684	chr17:29690684:T:C	3.34226e-20	0.472051	-3.32541e-10
29690974	chr17:29690974:A:C	5.61542e-21	-4.62694e-10	-1.31167
29691521	chr17:29691521:C:T	2.30623e-21	-2.20157	-3.32541e-10
29692275	chr17:29692275:T:C	6.3734e-22	-2.18486	-1.30278
29692732	chr17:29692732:T:C	5.99644e-21	-4.62694e-10	-1.24602
29693361	chr17:29693361:G:C	6.44304e-22	-2.17339	-1.30338
29693528	chr17:29693528:T:C	7.05407e-22	-2.08419	-1.30197
29694018	chr17:29694018:G:A	5.52644e-21	-4.62694e-10	-1.32764
29694073	chr17:29694073:AC:A	5.54779e-21	-4.62694e-10	-1.32378
29695139	chr17:29695139:C:A	5.60607e-21	-4.62694e-10	-1.31333
29695225	chr17:29695225:C:T	5.53438e-21	-4.62694e-10	-1.3262
29696626	chr17:29696626:C:A	1.27782e-20	-4.62694e-10	-0.48944
29696638	chr17:29696638:C:A	3.60021e-19	2.84898	-3.32541e-10
29697737	chr17:29697737:G:C	1.02419e-20	-4.62694e-10	-0.710699
29698510	chr17:29698510:G:T	6.67147e-22	-2.13847	-1.30346
29698931	chr17:29698931:C:T	6.28296e-22	-2.22004	-1.28189
29699473	chr17:29699473:C:T	1.04787e-20	-4.62694e-10	-0.687837
29702013	chr17:29702013:C:T	2.7478e-21	-2.02638	-3.32541e-10
29702067	chr17:29702067:T:C	7.38037e-21	-4.62694e-10	-1.03836
29702427	chr17:29702427:G:A	1.58858e-20	0.980253	-1.25201
29702585	chr17:29702585:G:A	1.12168e-20	-0.619773	-3.32541e-10
29702685	chr17:29702685:A:G	5.74333e-21	-4.62694e-10	-1.28914
29702705	chr17:29702705:T:C	6.50702e-22	-2.16503	-1.30185
29702920	chr17:29702920:T:C	5.99562e-22	-2.22201	-1.32673
29704257	chr17:29704257:A:G	6.08307e-22	-2.20766	-1.3266
29704863	chr17:29704863:C:T	6.99907e-22	-2.1273	-1.26669
29705329	chr17:29705329:G:C	8.04788e-22	-1.93489	-1.31947
29706363	chr17:29706363:A:G	8.47163e-21	-4.62694e-10	-0.900459
29706614	chr17:29706614:T:G	1.07001e-20	-4.62694e-10	-0.666931
29707307	chr17:29707307:A:G	5.69151e-21	-4.62694e-10	-1.29821
29707518	chr17:29707518:A:G	1.27845e-20	-4.62694e-10	-0.488945
29707661	chr17:29707661:G:A	6.06833e-21	-4.62694e-10	-1.2341
29707808	chr17:29707808:A:G	7.93001e-21	-4.62694e-10	-0.966528
29708604	chr17:29708604:A:C	4.18814e-21	-1.60492	-3.32541e-10
29708605	chr17:29708605:A:C	2.1964e-21	-2.25036	-3.32541e-10
29709332	chr17:29709332:C:T	5.98258e-22	-2.2224	-1.32851
29709378	chr17:29709378:T:G	5.64456e-21	-4.62694e-10	-1.30649
29710085	chr17:29710085:G:A	1.75544e-20	1.10058	-1.27246
29710562	chr17:29710562:T:C	1.04504e-20	-4.62694e-10	-0.690538
29710733	chr17:29710733:A:G	2.23502e-21	-2.23293	-3.32541e-10
29710905	chr17:29710905:T:C	6.05512e-22	-2.21267	-1.32619
29711318	chr17:29711318:C:G	5.88314e-21	-4.62694e-10	-1.26509
29712390	chr17:29712390:T:C	7.34977e-21	-4.62694e-10	-1.04251
29712414	chr17:29712414:T:C	1.38952e-20	-4.62694e-10	-0.405638
29712429	chr17:29712429:T:C	7.62209e-21	-4.62694e-10	-1.00613
29712737	chr17:29712737:G:A	6.06067e-22	-2.22705	-1.3109
29712768	chr17:29712768:T:C	6.15698e-22	-2.19636	-1.32582
29713724	chr17:29713724:C:T	5.63463e-21	-4.62694e-10	-1.30825
29713864	chr17:29713864:C:T	6.89344e-21	-4.62694e-10	-1.10661
29714320	chr17:29714320:T:TA	5.58758e-21	-4.62694e-10	-1.31664
29714609	chr17:29714609:G:A	6.496e-22	-2.1607	-1.30788
29714648	chr17:29714648:AT:A	6.00134e-22	-2.22375	-1.32403
29714903	chr17:29714903:A:G	7.40072e-21	-4.62694e-10	-1.0356
29714936	chr17:29714936:G:A	5.75188e-21	-4.62694e-10	-1.28765
29715524	chr17:29715524:C:T	6.51269e-22	-2.16836	-1.29766
29716213	chr17:29716213:A:G	1.39786e-20	-0.399651	-3.32541e-10
29716737	chr17:29716737:TTTA:T	3.4221e-20	-4.62694e-10	0.495657
29716986	chr17:29716986:C:T	3.48375e-20	-4.62694e-10	0.513513
29717083	chr17:29717083:C:T	6.06971e-22	-2.21197	-1.32449
29718249	chr17:29718249:T:G	1.42016e-20	-4.62694e-10	-0.383826
29718550	chr17:29718550:G:A	2.32084e-20	-4.62694e-10	0.107333
29719080	chr17:29719080:AC:A	1.02027e-20	-4.62694e-10	-0.714529
29719844	chr17:29719844:C:T	7.37719e-21	-4.62694e-10	-1.03879
29720710	chr17:29720710:A:T	5.60824e-21	-4.62694e-10	-1.31294
29720771	chr17:29720771:G:GA	6.59609e-21	-4.62694e-10	-1.1507
29720772	chr17:29720772:G:A	6.6031e-21	-4.62694e-10	-1.14964
29721164	chr17:29721164:A:G	3.68128e-20	-4.62694e-10	0.568664
29722144	chr17:29722144:C:T	9.60806e-21	-4.62694e-10	-0.774579
29722381	chr17:29722381:C:T	6.02268e-22	-2.21993	-1.32431
29722786	chr17:29722786:G:T	6.33569e-22	-2.18703	-1.30654
29723257	chr17:29723257:G:A	5.54223e-21	-4.62694e-10	-1.32478
29723313	chr17:29723313:T:C	5.67192e-21	-4.62694e-10	-1.30165
29723758	chr17:29723758:T:G	5.72571e-21	-4.62694e-10	-1.29221
29723986	chr17:29723986:TC:T	5.99468e-21	-4.62694e-10	-1.24631
29723988	chr17:29723988:A:G	5.99861e-21	-4.62694e-10	-1.24565
29724714	chr17:29724714:C:T	8.46162e-21	-4.62694e-10	-0.901641
29725565	chr17:29725565:G:A	6.94313e-21	-4.62694e-10	-1.09943
29725860	chr17:29725860:A:G	5.68556e-21	-4.62694e-10	-1.29925
29725918	chr17:29725918:A:T	6.10436e-21	-4.62694e-10	-1.22818
29726315	chr17:29726315:A:G	4.31067e-20	-4.62694e-10	0.726496
29726940	chr17:29726940:C:A	3.48375e-20	-4.62694e-10	0.513513
29726958	chr17:29726958:C:T	5.01117e-21	-1.42551	-3.32541e-10
29727130	chr17:29727130:C:T	4.79333e-20	0.832629	-3.32541e-10
29727213	chr17:29727213:C:T	5.53865e-21	-4.62694e-10	-1.32543
29727826	chr17:29727826:G:A	2.21649e-21	-2.24126	-3.32541e-10
29728255	chr17:29728255:T:C	5.52882e-21	-4.62694e-10	-1.32721
29728330	chr17:29728330:C:T	6.4452e-22	-2.15184	-1.3246
29729240	chr17:29729240:A:C	6.33645e-21	-4.62694e-10	-1.19086
29729257	chr17:29729257:A:G	1.65082e-20	1.05092	-1.28424
29729269	chr17:29729269:C:G	2.25136e-21	-2.22565	-3.32541e-10
29729307	chr17:29729307:A:T	1.10767e-20	0.688675	-1.32102
29729594	chr17:29729594:T:A	1.19139e-21	-1.53304	-1.32902
29730077	chr17:29730077:G:A	6.21827e-22	-2.19953	-1.31275
29730413	chr17:29730413:T:G	4.47365e-20	-4.62694e-10	0.763608
29730506	chr17:29730506:A:G	6.32068e-22	-2.19103	-1.30491
29730693	chr17:29730693:C:G	5.80557e-21	-4.62694e-10	-1.27836
29731733	chr17:29731733:G:A	5.91664e-21	-4.62694e-10	-1.25941
29731813	chr17:29731813:C:T	5.85739e-21	-4.62694e-10	-1.26948
29731928	chr17:29731928:C:T	7.18325e-22	-2.11773	-1.25029
29732642	chr17:29732642:C:A	5.96252e-21	-4.62694e-10	-1.25169
29732892	chr17:29732892:A:G	1.3406e-20	-4.62694e-10	-0.44148
29732952	chr17:29732952:T:C	6.98334e-22	-2.11465	-1.28158
29733746	chr17:29733746:A:G	3.73792e-20	-4.62694e-10	0.583933
29734112	chr17:29734112:G:A	6.31745e-22	-2.17565	-1.3208
29734485	chr17:29734485:C:T	1.02937e-20	-4.62694e-10	-0.705653
29734964	chr17:29734964:GA:G	3.20697e-20	-4.62694e-10	0.430729
29735639	chr17:29735639:G:C	6.45314e-21	-4.62694e-10	-1.17261
29736248	chr17:29736248:G:GA	6.1618e-22	-2.20519	-1.3162
29736516	chr17:29736516:G:A	1.24422e-20	-4.62694e-10	-0.51609
29736585	chr17:29736585:A:T	6.52047e-22	-2.14357	-1.32125
29736712	chr17:29736712:G:A	5.89929e-21	-4.62694e-10	-1.26235
29736876	chr17:29736876:G:A	1.60827e-20	1.03324	-1.29267
29737480	chr17:29737480:C:T	6.27434e-22	-2.17537	-1.32793
29738261	chr17:29738261:T:C	7.05874e-22	-2.09959	-1.28591
29738271	chr17:29738271:GGCT:G	6.90991e-22	-2.11084	-1.29597
29738524	chr17:29738524:CTTAA:C	5.61635e-21	-4.62694e-10	-1.3115
29738841	chr17:29738841:A:G	3.66665e-20	0.564683	-3.32541e-10
29739064	chr17:29739064:G:A	5.72696e-21	-4.62694e-10	-1.292
29739734	chr17:29739734:T:C	6.38585e-22	-2.1749	-1.31078
29740202	chr17:29740202:G:A	5.53637e-21	-4.62694e-10	-1.32584
29742025	chr17:29742025:C:T	1.56881e-20	1.01372	-1.298
29742289	chr17:29742289:A:C	9.44314e-22	-1.94645	-1.14803
29742910	chr17:29742910:C:T	5.60657e-21	-4.62694e-10	-1.31324
29742969	chr17:29742969:T:C	6.16255e-21	-4.62694e-10	-1.21869
29743089	chr17:29743089:G:A	6.35723e-22	-2.17177	-1.31841
29743513	chr17:29743513:A:T	5.9375e-21	-4.62694e-10	-1.25589
29745309	chr17:29745309:A:G	1.18853e-21	-1.55285	-1.31162
29745989	chr17:29745989:T:C	1.61638e-20	0.989268	-1.24368
29746229	chr17:29746229:C:T	6.31427e-22	-2.16966	-1.3273
29748609	chr17:29748609:T:C	2.07342e-20	-4.62694e-10	-0.00539917
29749199	chr17:29749199:A:G	9.43928e-22	-1.81871	-1.27618
29749948	chr17:29749948:A:G	1.01281e-20	-4.62694e-10	-0.721872
29749982	chr17:29749982:T:C	9.65766e-22	-1.90481	-1.16721
29750634	chr17:29750634:T:C	6.12448e-21	-4.62694e-10	-1.22489
29750832	chr17:29750832:G:A	9.97298e-21	-4.62694e-10	-0.737303
29751540	chr17:29751540:A:C	7.64572e-22	-2.20037	-1.10525
29751902	chr17:29751902:C:A	6.31281e-21	-4.62694e-10	-1.1946
29752094	chr17:29752094:T:C	9.81503e-21	-4.62694e-10	-0.753267
29752149	chr17:29752149:A:G	3.23616e-21	-0.712876	-1.14992
29752201	chr17:29752201:T:G	6.0459e-21	-4.62694e-10	-1.2378
29752393	chr17:29752393:T:C	5.55876e-21	-4.62694e-10	-1.32181
29753360	chr17:29753360:C:T	9.51975e-21	-0.783813	-3.32541e-10
29753544	chr17:29753544:C:G	1.749e-20	1.09373	-1.26929
29753797	chr17:29753797:A:C	9.7535e-21	-4.62694e-10	-0.759555
29754180	chr17:29754180:A:C	3.21276e-20	-4.62694e-10	0.432534
29754261	chr17:29754261:T:C	5.98296e-22	-2.2624	-1.28845
29754699	chr17:29754699:C:T	1.34265e-20	0.868671	-1.30862
29754939	chr17:29754939:G:A	9.99159e-21	-4.62694e-10	-0.735438
29755468	chr17:29755468:C:A	5.10872e-20	-4.62694e-10	0.896353
29756119	chr17:29756119:A:G	7.69192e-21	-4.62694e-10	-0.997011
29756739	chr17:29756739:C:T	6.17641e-21	-4.62694e-10	-1.21644
29757956	chr17:29757956:A:G	9.54947e-22	-1.75676	-1.32652
29758219	chr17:29758219:T:C	9.14104e-21	-4.62694e-10	-0.824407
29759589	chr17:29759589:C:A	7.55257e-20	-4.62694e-10	1.28729
29760050	chr17:29760050:T:C	1.47367e-20	-4.62694e-10	-0.346838
29760424	chr17:29760424:A:G	6.22691e-22	-2.24705	-1.26383
29760436	chr17:29760436:T:C	5.64382e-21	-4.62694e-10	-1.30662
29761041	chr17:29761041:C:T	3.48375e-20	-4.62694e-10	0.513513
29761441	chr17:29761441:T:C	7.44622e-22	-2.02831	-1.30375
29762628	chr17:29762628:T:C	9.96501e-21	-4.62694e-10	-0.738101
29762733	chr17:29762733:T:C	7.61488e-22	-1.9987	-1.31096
29763006	chr17:29763006:T:G	6.84922e-22	-2.11357	-1.30206
29763251	chr17:29763251:A:G	5.66676e-21	-4.62694e-10	-1.30256
29763834	chr17:29763834:A:G	6.85921e-20	1.191	-3.32541e-10
29764011	chr17:29764011:G:A	6.47377e-22	-2.14275	-1.32926
29764144	chr17:29764144:T:G	6.34077e-22	-2.16745	-1.32531
29764216	chr17:29764216:G:A	8.48744e-21	-4.62694e-10	-0.898593
29764935	chr17:29764935:T:C	6.34315e-22	-2.17138	-1.32102
29765094	chr17:29765094:C:G	5.70419e-21	-4.62694e-10	-1.29598
29765358	chr17:29765358:T:C	1.53936e-20	0.954401	-1.25763
29765785	chr17:29765785:C:T	6.25891e-22	-2.17685	-1.32891
29765792	chr17:29765792:G:A	9.41651e-21	0.528555	-1.32327
29765906	chr17:29765906:G:A	4.37681e-21	-1.56086	-3.32541e-10
29766140	chr17:29766140:A:G	3.64962e-20	0.560027	-3.32541e-10
29766393	chr17:29766393:G:A	1.66757e-20	-4.62694e-10	-0.22323
29766587	chr17:29766587:C:T	5.63961e-21	-4.62694e-10	-1.30737
29767008	chr17:29767008:G:T	2.45923e-20	-4.62694e-10	0.165252
29767182	chr17:29767182:C:G	5.78416e-20	-4.62694e-10	1.02053
29767504	chr17:29767504:C:G	8.62743e-21	-0.882235	-3.32541e-10
29767660	chr17:29767660:C:T	1.67643e-20	1.00085	-1.21877
29768779	chr17:29768779:G:C	5.70754e-21	-4.62694e-10	-1.29539
29769889	chr17:29769889:A:G	6.17613e-21	-4.62694e-10	-1.21649
29770161	chr17:29770161:G:A	5.94759e-21	-4.62694e-10	-1.2542
29770533	chr17:29770533:C:T	2.63285e-21	-2.06911	-3.32541e-10
29770709	chr17:29770709:A:G	7.02259e-21	-4.62694e-10	-1.08805
29770762	chr17:29770762:C:T	6.22507e-22	-2.18737	-1.32382
29770842	chr17:29770842:T:C	6.81111e-22	-2.13546	-1.28575
29771766	chr17:29771766:T:C	8.99407e-21	-4.62694e-10	-0.840616
29771984	chr17:29771984:T:C	6.39324e-22	-2.16287	-1.32166
29772084	chr17:29772084:A:T	5.71997e-21	-4.62694e-10	-1.29322
29772435	chr17:29772435:C:T	5.59472e-21	-4.62694e-10	-1.31536
29774570	chr17:29774570:A:AT	5.66659e-21	-4.62694e-10	-1.30259
29774705	chr17:29774705:A:G	6.20389e-22	-2.18535	-1.32924
29775093	chr17:29775093:T:C	6.76953e-21	-4.62694e-10	-1.12475
29775325	chr17:29775325:A:G	6.65677e-22	-2.25389	-1.19024
29776363	chr17:29776363:C:A	1.30412e-20	-4.62694e-10	-0.469071
29776443	chr17:29776443:T:C	6.71299e-21	-4.62694e-10	-1.13314
29777263	chr17:29777263:T:C	6.74825e-21	-4.62694e-10	-1.1279
29777288	chr17:29777288:C:T	5.60473e-21	-4.62694e-10	-1.31357
29778727	chr17:29778727:G:A	8.29125e-22	-2.20875	-1.01582
29778742	chr17:29778742:G:C	6.77676e-22	-2.09737	-1.3289
29780614	chr17:29780614:G:A	7.00809e-21	-4.62694e-10	-1.09012
29780958	chr17:29780958:C:T	5.68402e-21	-4.62694e-10	-1.29952
29782295	chr17:29782295:A:C	9.61054e-21	-4.62694e-10	-0.774321
29782734	chr17:29782734:C:T	6.04566e-21	-4.62694e-10	-1.23784
29783076	chr17:29783076:G:A	2.1863e-21	-2.25497	-3.32541e-10
29783156	chr17:29783156:G:A	6.30272e-22	-2.17871	-1.32007
29784118	chr17:29784118:G:A	8.09687e-21	-4.62694e-10	-0.945704
29784302	chr17:29784302:G:A	5.70164e-21	-4.62694e-10	-1.29643
29784364	chr17:29784364:G:A	1.00645e-20	-4.62694e-10	-0.728164
29784400	chr17:29784400:T:C	8.21283e-22	-1.99039	-1.24368
29784835	chr17:29784835:C:T	1.03568e-20	-4.62694e-10	-0.699534
29784968	chr17:29784968:G:T	6.31068e-22	-2.17952	-1.31801
29785308	chr17:29785308:G:A	5.74095e-21	-4.62694e-10	-1.28956
29785445	chr17:29785445:T:C	5.9595e-21	-4.62694e-10	-1.25219
29786105	chr17:29786105:T:C	6.82737e-22	-2.09237	-1.32645
29787753	chr17:29787753:A:T	2.1732e-21	-2.26098	-3.32541e-10
29788298	chr17:29788298:T:C	5.74397e-21	-4.62694e-10	-1.28903
29788662	chr17:29788662:C:A	8.62397e-22	-2.25396	-0.931263
29790204	chr17:29790204:C:T	9.73849e-21	-4.62694e-10	-0.761095
29790822	chr17:29790822:G:A	6.693e-22	-2.11231	-1.3264
29792194	chr17:29792194:C:T	1.73156e-20	-0.185572	-3.32541e-10
29792414	chr17:29792414:C:T	1.1665e-20	-4.62694e-10	-0.580589
29792729	chr17:29792729:T:C	5.9224e-21	-4.62694e-10	-1.25844
29793470	chr17:29793470:G:A	6.21865e-22	-2.18806	-1.32415
29793646	chr17:29793646:A:T	2.74598e-20	-4.62694e-10	0.275542
29793833	chr17:29793833:A:C	6.22829e-22	-2.19948	-1.31118
29793869	chr17:29793869:C:T	5.96465e-22	-2.22497	-1.32894
29794148	chr17:29794148:G:A	7.98096e-22	-2.06683	-1.19588
29794514	chr17:29794514:T:C	6.9448e-22	-2.0781	-1.32367
29794522	chr17:29794522:A:G	5.54811e-21	-4.62694e-10	-1.32372
29795244	chr17:29795244:T:C	8.29219e-21	-4.62694e-10	-0.921868
29795272	chr17:29795272:A:G	4.12838e-20	-4.62694e-10	0.683289
29795421	chr17:29795421:G:A	1.64421e-20	-0.237334	-3.32541e-10
29795763	chr17:29795763:C:T	7.38313e-21	-4.62694e-10	-1.03798
29796944	chr17:29796944:C:T	1.19813e-20	-0.553832	-3.32541e-10
29797805	chr17:29797805:T:C	4.84761e-20	-4.62694e-10	0.84389
29797881	chr17:29797881:CTAAAAT:C	6.17949e-22	-2.22765	-1.29088
29798244	chr17:29798244:G:A	6.17238e-21	-4.62694e-10	-1.2171
29799705	chr17:29799705:CT:C	5.68243e-21	-0.0480936	-1.25171
29799910	chr17:29799910:C:G	5.51919e-21	-4.62694e-10	-1.32895
29801006	chr17:29801006:C:G	1.02484e-20	-4.62694e-10	-0.710056
29802005	chr17:29802005:A:G	5.66652e-21	-4.62694e-10	-1.30261
29802458	chr17:29802458:G:C	6.97249e-20	-4.62694e-10	1.20738
29803766	chr17:29803766:A:G	8.50725e-21	-4.62694e-10	-0.896263
29804316	chr17:29804316:T:C	6.92342e-22	-2.16723	-1.23762
29805464	chr17:29805464:A:G	6.31481e-21	0.096011	-1.29029
29805958	chr17:29805958:T:C	1.06986e-20	-4.62694e-10	-0.667071
29806334	chr17:29806334:C:T	7.92061e-21	-4.62694e-10	-0.967713
29806443	chr17:29806443:C:T	5.54651e-21	-4.62694e-10	-1.32401
29806645	chr17:29806645:C:T	7.70471e-21	-4.62694e-10	-0.99535
29806730	chr17:29806730:G:A	5.99861e-21	-4.62694e-10	-1.24565
29806944	chr17:29806944:G:A	5.13371e-21	-0.12739	-1.27396
29806955	chr17:29806955:G:A	7.83661e-21	-4.62694e-10	-0.978375
29808085	chr17:29808085:A:T	6.34969e-22	-2.22601	-1.26535
29809189	chr17:29809189:G:C	1.16816e-20	-4.62694e-10	-0.579164
29811126	chr17:29811126:G:T	8.22903e-21	-4.62694e-10	-0.929514
29811251	chr17:29811251:C:T	1.30645e-20	-0.467282	-3.32541e-10
29811782	chr17:29811782:G:A	2.32348e-21	-1.06487	-1.12924
29812274	chr17:29812274:A:T	1.01561e-21	-1.69261	-1.32908
29812288	chr17:29812288:T:C	2.62237e-21	-2.0731	-3.32541e-10
29813540	chr17:29813540:G:A	5.61305e-21	-4.62694e-10	-1.31209
29813839	chr17:29813839:A:T	6.30437e-22	-2.17518	-1.32334
29814301	chr17:29814301:G:A	6.14627e-21	-4.62694e-10	-1.22134
29814308	chr17:29814308:T:C	5.96809e-21	-4.62694e-10	-1.25076
29814888	chr17:29814888:A:G	5.57861e-21	-4.62694e-10	-1.31824
29815397	chr17:29815397:CA:C	6.04913e-21	0.0717053	-1.30897
29816862	chr17:29816862:C:T	2.21153e-21	-2.2435	-3.32541e-10
29816965	chr17:29816965:C:T	4.74332e-21	-0.197867	-1.28258
29817030	chr17:29817030:C:T	5.56039e-21	-4.62694e-10	-1.32151
29817641	chr17:29817641:C:T	5.98366e-21	-4.62694e-10	-1.24815
29817710	chr17:29817710:A:G	7.14902e-22	-2.14526	-1.22754
29818168	chr17:29818168:T:A	1.54913e-20	-0.2969	-3.32541e-10
29818539	chr17:29818539:C:T	6.37102e-21	0.1287	-1.31412
29818587	chr17:29818587:A:G	6.50959e-21	-4.62694e-10	-1.1639
29818997	chr17:29818997:C:T	6.38551e-21	-4.62694e-10	-1.18315
29819050	chr17:29819050:C:T	1.0773e-21	-1.63353	-1.3292
29820067	chr17:29820067:TTTG:T	4.40442e-21	-0.268815	-1.28576
29820155	chr17:29820155:C:T	2.21833e-20	-4.62694e-10	0.0621571
29820708	chr17:29820708:C:A	1.0598e-20	-4.62694e-10	-0.676512
29821099	chr17:29821099:C:T	6.75521e-22	-2.18156	-1.2479
29821553	chr17:29821553:T:C	6.35897e-20	1.11527	-3.32541e-10
29821713	chr17:29821713:C:T	7.07438e-20	-4.62694e-10	1.22188
29821906	chr17:29821906:G:A	6.37366e-21	-1.18501	-3.32541e-10
29822057	chr17:29822057:G:A	5.56371e-21	-4.62694e-10	-1.32092
29822787	chr17:29822787:G:A	6.01302e-21	0.067834	-1.31109
29822904	chr17:29822904:A:G	5.89748e-21	-4.62694e-10	-1.26266
29823341	chr17:29823341:A:G	7.23408e-22	-2.03364	-1.32733
29823405	chr17:29823405:G:T	9.0288e-21	-4.62694e-10	-0.836762
29823567	chr17:29823567:A:C	6.3187e-22	-2.17385	-1.3224
29823695	chr17:29823695:A:G	6.1746e-21	0.0533452	-1.27008
29823781	chr17:29823781:A:C	5.9901e-20	-4.62694e-10	1.05551
29824391	chr17:29824391:C:T	4.90671e-21	-0.150168	-1.29641
29824457	chr17:29824457:A:G	5.72635e-21	-4.62694e-10	-1.2921
29824602	chr17:29824602:C:A	1.17567e-20	-4.62694e-10	-0.57276
29824808	chr17:29824808:C:T	2.47214e-20	-4.62694e-10	0.170489
29824846	chr17:29824846:G:A	5.73632e-21	-4.62694e-10	-1.29036
29825075	chr17:29825075:ACCTTAAATTTATC:A	1.06093e-20	-4.62694e-10	-0.675453
29825412	chr17:29825412:T:A	7.77836e-21	-4.62694e-10	-0.985836
29825721	chr17:29825721:C:T	7.65368e-21	-4.62694e-10	-1.00199
29826333	chr17:29826333:C:T	2.52214e-21	-1.03437	-1.0777
29827519	chr17:29827519:A:C	3.4243e-20	-4.62694e-10	0.496302
29828445	chr17:29828445:G:C	5.85216e-21	-4.62694e-10	-1.27037
29828733	chr17:29828733:C:T	6.08227e-21	-4.62694e-10	-1.2318
29829262	chr17:29829262:C:T	3.46533e-20	-4.62694e-10	0.508211
29829925	chr17:29829925:C:T	8.80131e-21	-4.62694e-10	-0.862281
29830467	chr17:29830467:T:C	1.04859e-21	-1.67151	-1.31822
29831259	chr17:29831259:AC:A	1.16675e-21	-2.0246	-0.858353
29832174	chr17:29832174:C:T	7.80761e-20	-4.62694e-10	1.3205
29832326	chr17:29832326:C:T	5.96085e-21	-4.62694e-10	-1.25197
29833524	chr17:29833524:T:C	2.21391e-21	-2.24242	-3.32541e-10
29834372	chr17:29834372:G:C	5.87229e-22	-2.25601	-1.31351
29834464	chr17:29834464:C:T	6.19987e-22	-2.19952	-1.31572
29835681	chr17:29835681:T:C	5.68467e-21	-4.62694e-10	-1.29941
29835940	chr17:29835940:T:C	6.48756e-22	-2.1626	-1.30728
29836730	chr17:29836730:C:T	7.48817e-20	-4.62694e-10	1.27873
29837039	chr17:29837039:T:C	6.69837e-22	-2.12216	-1.31574
29837041	chr17:29837041:G:T	6.75644e-21	-4.62694e-10	-1.12669
29837695	chr17:29837695:A:G	6.90832e-22	-2.12671	-1.28033
29837785	chr17:29837785:C:T	3.48375e-20	-4.62694e-10	0.513513
29837935	chr17:29837935:C:G	6.0992e-22	-2.2138	-1.31781
29837990	chr17:29837990:C:T	6.8706e-21	0.162116	-1.27205
29838044	chr17:29838044:T:C	1.50141e-20	-0.328193	-3.32541e-10
29838165	chr17:29838165:A:G	6.60745e-22	-2.12641	-1.32516
29838567	chr17:29838567:A:T	1.04571e-20	-4.62694e-10	-0.689898
29839189	chr17:29839189:C:T	4.67898e-21	-1.4941	-3.32541e-10
29839192	chr17:29839192:T:A	5.69613e-21	-4.62694e-10	-1.29739
29839615	chr17:29839615:G:A	7.77836e-21	-4.62694e-10	-0.985836
29839969	chr17:29839969:A:C	3.49508e-20	-4.62694e-10	0.51676
29840248	chr17:29840248:C:T	9.20555e-21	-4.62694e-10	-0.817375
29840656	chr17:29840656:A:T	6.32438e-22	-2.17912	-1.31624
29840923	chr17:29840923:A:G	6.15843e-22	-2.20417	-1.31777
29842475	chr17:29842475:C:T	6.48498e-22	-2.19718	-1.27309
29842513	chr17:29842513:C:T	6.932e-21	-4.62694e-10	-1.10103
29843364	chr17:29843364:A:G	8.77155e-22	-2.10301	-1.06524
29843732	chr17:29843732:A:G	8.3175e-21	-0.91882	-3.32541e-10
29844425	chr17:29844425:A:G	4.16124e-21	-0.321156	-1.29021
29844572	chr17:29844572:C:T	7.98676e-21	-4.62694e-10	-0.959396
29844735	chr17:29844735:A:C	7.6737e-21	-4.62694e-10	-0.999383
29844836	chr17:29844836:C:T	5.59544e-21	-4.62694e-10	-1.31523
29845339	chr17:29845339:A:G	8.71623e-22	-2.23825	-0.936332
29845835	chr17:29845835:C:T	5.84728e-21	-4.62694e-10	-1.2712
29845977	chr17:29845977:C:CA	2.9238e-21	-1.9643	-3.32541e-10
29846265	chr17:29846265:C:T	8.88507e-22	-2.06653	-1.08886
29846641	chr17:29846641:A:G	6.68775e-22	-2.16461	-1.27488
29848145	chr17:29848145:C:A	2.63767e-21	-2.06729	-3.32541e-10
29849296	chr17:29849296:A:G	1.1068e-21	-2.26267	-0.67304
29849433	chr17:29849433:C:T	3.43064e-20	-4.62694e-10	0.498151
29849563	chr17:29849563:G:A	8.22865e-22	-2.14878	-1.08337
29849783	chr17:29849783:T:C	9.94244e-21	-4.62694e-10	-0.740369
29849872	chr17:29849872:A:G	2.79127e-21	-2.01068	-3.32541e-10
29850942	chr17:29850942:G:A	5.84121e-21	-4.62694e-10	-1.27224
29850980	chr17:29850980:A:G	1.01965e-20	-4.62694e-10	-0.715133
29852019	chr17:29852019:T:C	6.76843e-20	-4.62694e-10	1.17767
29852048	chr17:29852048:A:G	9.97535e-22	-2.25572	-0.78393
29852277	chr17:29852277:A:AG	6.87134e-21	-4.62694e-10	-1.10982
29852990	chr17:29852990:T:A	6.29216e-21	-4.62694e-10	-1.19788
29853134	chr17:29853134:G:A	5.18077e-21	-0.297838	-1.09439
29853141	chr17:29853141:C:T	5.53335e-21	-4.62694e-10	-1.32639
29854520	chr17:29854520:T:C	1.17971e-20	0.524343	-1.09367
29855365	chr17:29855365:C:T	4.26942e-21	-1.5857	-3.32541e-10
29855586	chr17:29855586:A:AAG	8.02372e-22	-2.16926	-1.0881
29855667	chr17:29855667:T:C	7.93524e-22	-2.09759	-1.17087
29855672	chr17:29855672:T:C	7.52412e-20	-4.62694e-10	1.28352
29855822	chr17:29855822:G:A	1.55704e-20	-0.291809	-3.32541e-10
29856041	chr17:29856041:A:G	8.01532e-22	-2.0942	-1.16421
29856156	chr17:29856156:A:C	8.58473e-22	-2.06618	-1.1236
29856857	chr17:29856857:C:A	5.55433e-21	-4.62694e-10	-1.3226
29857130	chr17:29857130:T:A	6.31519e-21	-4.62694e-10	-1.19422
29858131	chr17:29858131:C:G	9.87476e-21	-4.62694e-10	-0.7472
29858162	chr17:29858162:T:C	6.34637e-21	-1.1893	-3.32541e-10
29858433	chr17:29858433:C:T	3.64814e-20	-4.62694e-10	0.559621
29858618	chr17:29858618:C:A	5.34484e-21	-1.36105	-3.32541e-10
29859214	chr17:29859214:A:G	3.72839e-21	-1.72121	-3.32541e-10
29859219	chr17:29859219:G:A	2.93356e-20	0.341619	-3.32541e-10
29859284	chr17:29859284:T:A	3.2344e-20	-4.62694e-10	0.439246
29859539	chr17:29859539:C:T	7.78284e-22	-2.24908	-1.03876
29859540	chr17:29859540:G:A	3.36948e-20	-4.62694e-10	0.480163
29859580	chr17:29859580:A:G	2.2551e-21	-2.22399	-3.32541e-10
29859755	chr17:29859755:C:T	1.01706e-21	-2.24508	-0.775183
29860578	chr17:29860578:G:C	8.04876e-22	-2.09088	-1.16336
29860866	chr17:29860866:C:T	5.75855e-21	-4.62694e-10	-1.2865
29861536	chr17:29861536:A:G	7.73828e-22	-2.25849	-1.0351
29861657	chr17:29861657:G:A	6.83363e-22	-2.19136	-1.22655
29861700	chr17:29861700:ACTACAGG:A	3.48348e-20	-4.62694e-10	0.513436
29861808	chr17:29861808:G:A	5.85775e-21	0.00144348	-1.27086
29862531	chr17:29862531:T:C	5.85741e-21	-4.62694e-10	-1.26947
29863078	chr17:29863078:A:T	7.39074e-22	-2.21764	-1.12189
29863862	chr17:29863862:T:C	6.13339e-21	-4.62694e-10	-1.22343
29863943	chr17:29863943:T:C	7.86243e-22	-2.11238	-1.16529
29864261	chr17:29864261:C:T	5.08134e-20	-4.62694e-10	0.890979
29864697	chr17:29864697:G:GT	8.41303e-22	-2.15789	-1.0521
29865767	chr17:29865767:C:T	7.8291e-22	-2.11353	-1.16839
29866281	chr17:29866281:T:G	5.65681e-21	-4.62694e-10	-1.30432
29866687	chr17:29866687:C:A	1.00032e-20	-4.62694e-10	-0.734277
29866863	chr17:29866863:C:T	8.55407e-21	-4.62694e-10	-0.890774
29866924	chr17:29866924:C:T	6.56569e-20	1.14726	-3.32541e-10
29867467	chr17:29867467:T:C	5.88812e-20	-4.62694e-10	1.03834
29868288	chr17:29868288:A:G	1.00106e-20	-4.62694e-10	-0.733535
29868926	chr17:29868926:T:C	9.82996e-21	-4.62694e-10	-0.751747
29869096	chr17:29869096:T:C	8.07792e-22	-2.11961	-1.13102
29869166	chr17:29869166:G:T	2.51254e-21	-2.11589	-3.32541e-10
29869722	chr17:29869722:A:C	6.93485e-21	0.183832	-1.28445
29870378	chr17:29870378:CAA:C	6.41304e-21	-4.62694e-10	-1.17885
29872366	chr17:29872366:G:A	5.5423e-21	-4.62694e-10	-1.32477
29872537	chr17:29872537:T:A	6.62195e-21	-4.62694e-10	-1.14679
29872652	chr17:29872652:C:T	2.23545e-20	-0.3645	0.434348
29872772	chr17:29872772:G:T	5.79768e-21	-4.62694e-10	-1.27972
29872823	chr17:29872823:C:T	8.31564e-21	-4.62694e-10	-0.919044
29873260	chr17:29873260:C:T	2.29619e-21	-2.20593	-3.32541e-10
29873297	chr17:29873297:C:T	3.26437e-20	-4.62694e-10	0.448471
29873886	chr17:29873886:G:A	2.90006e-21	-0.833047	-1.1394
29873919	chr17:29873919:C:T	9.9392e-21	-4.62694e-10	-0.740695
29874294	chr17:29874294:A:C	9.80935e-21	-4.62694e-10	-0.753845
29874468	chr17:29874468:T:C	8.09373e-21	-4.62694e-10	-0.946092
29874911	chr17:29874911:C:T	5.97114e-20	-4.62694e-10	1.05234
29875512	chr17:29875512:C:T	6.64526e-21	-4.62694e-10	-1.14328
29876155	chr17:29876155:G:C	7.24107e-22	-2.26054	-1.09946
29877260	chr17:29877260:G:C	5.91194e-21	-4.62694e-10	-1.26021
29877454	chr17:29877454:C:A	3.26479e-20	-4.62694e-10	0.448599
29878155	chr17:29878155:T:C	6.04364e-22	-2.21861	-1.32215
29878311	chr17:29878311:T:C	1.17296e-20	-0.575068	-3.32541e-10
29878431	chr17:29878431:C:T	2.16889e-21	-2.26296	-3.32541e-10
29878787	chr17:29878787:T:C	6.25568e-21	0.0959612	-1.29965
29879308	chr17:29879308:C:T	7.9287e-22	-2.14482	-1.12446
29880216	chr17:29880216:C:T	1.93599e-20	-4.62694e-10	-0.0739798
29881107	chr17:29881107:C:A	1.06232e-21	-2.24041	-0.736315
29881686	chr17:29881686:G:A	3.31357e-21	-1.83915	-3.32541e-10
29882041	chr17:29882041:C:T	6.66039e-22	-2.16892	-1.27467
29882047	chr17:29882047:G:A	6.57372e-22	-2.18202	-1.27467
29882073	chr17:29882073:C:T	6.65096e-22	-2.17291	-1.27209
29882164	chr17:29882164:G:A	6.69783e-22	-2.1712	-1.26678
29882527	chr17:29882527:GTGGATCACAAGGTCAGGAGTTCGAGACCAGCCTGGCCAAAATGGTGAAACCTCGTCTCTATTAAAACTGCAAAAATTAGC:G	8.23589e-22	-2.15743	-1.07384
29882761	chr17:29882761:A:C	6.17493e-21	-4.62694e-10	-1.21668
29883303	chr17:29883303:T:G	5.94754e-20	-4.62694e-10	1.04838
29883983	chr17:29883983:C:CAT	6.55075e-20	-4.62694e-10	1.14498
29884071	chr17:29884071:C:T	5.65419e-21	-4.62694e-10	-1.30478
29885139	chr17:29885139:C:T	6.01326e-21	0.0464102	-1.28962
29885592	chr17:29885592:T:C	6.0396e-21	-4.62694e-10	-1.23884
29885602	chr17:29885602:A:G	6.54954e-21	-4.62694e-10	-1.15779
29885813	chr17:29885813:T:C	5.17562e-21	-0.146261	-1.24696
29887155	chr17:29887155:G:C	7.89105e-22	-2.13765	-1.13639
29887980	chr17:29887980:C:G	5.63019e-21	-4.62694e-10	-1.30904
29888013	chr17:29888013:G:A	2.21082e-21	-2.24382	-3.32541e-10
29888528	chr17:29888528:A:G	8.47028e-22	-2.16295	-1.04025
29888562	chr17:29888562:G:A	2.0724e-20	-4.62694e-10	-0.00588676
29888957	chr17:29888957:A:T	3.22844e-21	-1.86518	-3.32541e-10
29889148	chr17:29889148:A:G	1.9761e-20	-4.62694e-10	-0.0534704
29889817	chr17:29889817:A:C	3.69508e-20	-4.62694e-10	0.572406
29890035	chr17:29890035:C:T	6.70902e-22	-2.1943	-1.24202
29891292	chr17:29891292:C:T	1.05513e-20	-4.62694e-10	-0.680932
29892286	chr17:29892286:A:C	6.5399e-21	-4.62694e-10	-1.15926
29893852	chr17:29893852:A:G	1.34829e-20	-4.62694e-10	-0.435759
29894442	chr17:29894442:T:C	5.64967e-21	-0.0222858	-1.2833
29894496	chr17:29894496:G:A	1.52421e-20	-4.62694e-10	-0.313121
29894758	chr17:29894758:A:T	8.06335e-22	-2.13217	-1.12027
29896412	chr17:29896412:T:C	2.83722e-20	-1.95693	2.26515
29896964	chr17:29896964:T:G	1.23053e-21	-2.22663	-0.603099
29897506	chr17:29897506:A:C	3.49868e-21	-1.7848	-3.32541e-10
29898754	chr17:29898754:G:C	8.95117e-21	-4.62694e-10	-0.845397
29898792	chr17:29898792:C:T	6.04937e-21	0.056465	-1.29369
29898979	chr17:29898979:G:A	8.18577e-21	-4.62694e-10	-0.934784
29899057	chr17:29899057:A:G	7.20227e-22	-2.15899	-1.20638
29899382	chr17:29899382:A:G	5.53644e-21	-4.62694e-10	-1.32583
29899575	chr17:29899575:A:T	2.07363e-20	-4.62694e-10	-0.00529717
29899814	chr17:29899814:A:G	6.46233e-22	-2.19214	-1.28163
29900002	chr17:29900002:G:C	6.09212e-21	-4.62694e-10	-1.23019
29900399	chr17:29900399:T:C	6.04315e-21	-4.62694e-10	-1.23826
29900781	chr17:29900781:G:A	1.13058e-21	-2.25825	-0.656197
29901043	chr17:29901043:A:G	5.79703e-21	-4.62694e-10	-1.27983
29902262	chr17:29902262:C:A	6.87203e-21	0.201926	-1.31165
29902400	chr17:29902400:C:T	1.23595e-21	-1.50602	-1.31933
29903168	chr17:29903168:G:C	5.77598e-21	-4.62694e-10	-1.28347
29903341	chr17:29903341:T:C	8.98314e-22	-2.12538	-1.01904
29904242	chr17:29904242:G:A	5.62814e-21	-4.62694e-10	-1.3094
29904534	chr17:29904534:C:T	4.74256e-21	-0.171665	-1.30894
29905031	chr17:29905031:G:A	6.45317e-22	-2.19546	-1.27974
29905488	chr17:29905488:G:A	1.03429e-21	-2.22958	-0.773888
29905800	chr17:29905800:A:G	9.01352e-21	-4.62694e-10	-0.838455
29905908	chr17:29905908:G:A	1.06169e-20	-4.62694e-10	-0.674733
29906742	chr17:29906742:C:T	7.8388e-22	-2.14842	-1.13226
29906773	chr17:29906773:A:G	6.6977e-21	0.174441	-1.30986
29907088	chr17:29907088:G:T	5.63581e-20	-4.62694e-10	0.994545
29907157	chr17:29907157:C:A	2.27886e-21	-2.21351	-3.32541e-10
29907300	chr17:29907300:G:A	9.03681e-21	-4.62694e-10	-0.835875
29908202	chr17:29908202:A:G	8.782e-22	-2.15877	-1.00829
29908969	chr17:29908969:T:C	8.61e-22	-2.10137	-1.08547
29908999	chr17:29908999:G:C	6.02253e-22	-2.25427	-1.28999
29909315	chr17:29909315:G:T	5.73065e-21	-4.62694e-10	-1.29135
29909627	chr17:29909627:A:G	9.48661e-22	-2.18653	-0.903354
29910071	chr17:29910071:A:G	6.6165e-22	-2.19695	-1.25325
29910937	chr17:29910937:A:G	6.32903e-21	-4.62694e-10	-1.19203
29911284	chr17:29911284:G:GT	1.12667e-21	-2.24272	-0.675202
29911683	chr17:29911683:C:T	3.5274e-20	-4.62694e-10	0.525964
29911920	chr17:29911920:A:G	7.0288e-21	-4.62694e-10	-1.08717
29912319	chr17:29912319:T:C	7.43838e-21	-4.62694e-10	-1.03053
29912484	chr17:29912484:C:T	6.17678e-22	-2.21641	-1.30256
29913036	chr17:29913036:A:T	6.82465e-21	-4.62694e-10	-1.11664
29913157	chr17:29913157:A:G	3.46563e-20	-4.62694e-10	0.508297
29913835	chr17:29913835:C:T	2.16229e-20	-0.455655	0.492225
29913902	chr17:29913902:G:A	6.55023e-21	-4.62694e-10	-1.15768
29915503	chr17:29915503:T:C	6.33351e-21	-4.62694e-10	-1.19133
29915907	chr17:29915907:G:A	8.06588e-22	-2.14456	-1.10756
29916140	chr17:29916140:C:T	8.50505e-21	-4.62694e-10	-0.896521
29917268	chr17:29917268:T:A	8.37979e-22	-2.13678	-1.07717
29917662	chr17:29917662:G:A	8.33204e-21	-4.62694e-10	-0.917073
29918359	chr17:29918359:T:A	8.95841e-21	-4.62694e-10	-0.844588
29918930	chr17:29918930:G:A	6.21892e-21	-1.20959	-3.32541e-10
29919197	chr17:29919197:G:T	4.60677e-21	-1.50965	-3.32541e-10
29919229	chr17:29919229:AG:A	1.06203e-20	-4.62694e-10	-0.674415
29919340	chr17:29919340:A:G	8.31346e-22	-2.17194	-1.04995
29919925	chr17:29919925:C:T	7.81764e-22	-2.15392	-1.12946
29919995	chr17:29919995:C:T	6.112e-22	-2.21649	-1.31302
29920134	chr17:29920134:G:A	9.74758e-21	-4.62694e-10	-0.760163
29920516	chr17:29920516:C:T	9.93112e-21	-4.62694e-10	-0.741508
29922160	chr17:29922160:A:G	1.22334e-20	-4.62694e-10	-0.53301
29923449	chr17:29923449:T:C	6.96254e-21	-4.62694e-10	-1.09664
29923778	chr17:29923778:C:T	3.09047e-20	-4.62694e-10	0.393727
29924620	chr17:29924620:A:T	1.96047e-20	-4.62694e-10	-0.0614121
29925180	chr17:29925180:A:G	6.09715e-22	-2.26296	-1.26898
29927636	chr17:29927636:T:C	3.30153e-20	-4.62694e-10	0.459789
29927667	chr17:29927667:G:A	1.06193e-20	-4.62694e-10	-0.674511
29927829	chr17:29927829:T:C	6.0057e-21	-4.62694e-10	-1.24447
29927893	chr17:29927893:AT:A	6.1234e-21	-4.62694e-10	-1.22506
29928021	chr17:29928021:C:T	1.06193e-20	-4.62694e-10	-0.674511
29928159	chr17:29928159:G:A	9.18038e-21	-4.62694e-10	-0.820112
29928639	chr17:29928639:G:T	1.06193e-20	-4.62694e-10	-0.674511
29929789	chr17:29929789:C:G	6.10813e-22	-2.26295	-1.26719
29930608	chr17:29930608:CG:C	1.59727e-21	-2.22018	-0.348706
29930635	chr17:29930635:C:G	9.30169e-21	-4.62694e-10	-0.806986
29930664	chr17:29930664:C:G	5.79723e-21	-4.62694e-10	-1.2798
29931607	chr17:29931607:GACTGTGTTTTCCCCAGA:G	2.17625e-21	-2.25958	-3.32541e-10
29932258	chr17:29932258:C:A	1.21318e-20	-4.62694e-10	-0.541349
29932311	chr17:29932311:C:T	6.01391e-21	-4.62694e-10	-1.24311
29932828	chr17:29932828:A:G	1.11287e-20	-4.62694e-10	-0.627653
29933473	chr17:29933473:A:G	1.11445e-20	-4.62694e-10	-0.626233
29933666	chr17:29933666:C:G	5.72743e-21	-4.62694e-10	-1.29191
29934004	chr17:29934004:C:G	8.94885e-22	-2.21924	-0.929003
29934837	chr17:29934837:T:C	5.92382e-21	-4.62694e-10	-1.2582
29935168	chr17:29935168:T:C	9.72774e-21	-4.62694e-10	-0.7622
29936049	chr17:29936049:C:G	9.23763e-22	-2.22645	-0.890034
29936256	chr17:29936256:T:C	9.63187e-21	-4.62694e-10	-0.772104
29936691	chr17:29936691:T:C	5.5901e-21	-4.62694e-10	-1.31618
29936962	chr17:29936962:A:G	6.35106e-22	-2.21741	-1.27374
29937143	chr17:29937143:A:G	9.19528e-21	-4.62694e-10	-0.818491
29937781	chr17:29937781:T:C	9.08373e-21	-4.62694e-10	-0.830696
29937897	chr17:29937897:T:C	9.26041e-21	-4.62694e-10	-0.811433
29938180	chr17:29938180:AT:A	6.05358e-22	-2.25277	-1.28635
29939198	chr17:29939198:G:A	4.71505e-20	-4.62694e-10	0.816164
29939746	chr17:29939746:T:C	5.19979e-20	-4.62694e-10	0.914021
29939862	chr17:29939862:A:T	7.48219e-22	-2.08744	-1.2398
29939870	chr17:29939870:T:C	5.78225e-21	-4.62694e-10	-1.28239
29940292	chr17:29940292:G:A	5.86823e-21	0.051982	-1.31961
29940525	chr17:29940525:G:A	2.51661e-21	-2.11427	-3.32541e-10
29941340	chr17:29941340:C:G	8.77587e-22	-2.22152	-0.946244
29941799	chr17:29941799:G:A	5.5304e-21	-0.153371	-1.17355
29941906	chr17:29941906:G:A	5.94993e-21	-4.62694e-10	-1.2538
29943332	chr17:29943332:C:T	8.84789e-22	-2.21334	-0.946246
29944189	chr17:29944189:T:C	8.74805e-22	-2.22483	-0.946107
29945085	chr17:29945085:C:G	5.98853e-21	-4.62694e-10	-1.24734
29945119	chr17:29945119:T:C	4.71134e-20	-4.62694e-10	0.815375
29946034	chr17:29946034:A:G	6.58547e-22	-2.21081	-1.24409
29946939	chr17:29946939:C:T	4.09876e-21	-0.333441	-1.29305
29946991	chr17:29946991:T:C	5.72765e-21	-4.62694e-10	-1.29188
29947633	chr17:29947633:G:C	5.66682e-21	-4.62694e-10	-1.30255
29947955	chr17:29947955:AG:A	9.8158e-21	-4.62694e-10	-0.753188
29948077	chr17:29948077:C:T	5.8268e-22	-2.24997	-1.32733
29948687	chr17:29948687:G:A	3.23104e-21	-0.794504	-1.06987
29950023	chr17:29950023:T:C	6.62531e-22	-2.20472	-1.24415
29950109	chr17:29950109:T:C	9.81762e-21	-4.62694e-10	-0.753002
29950178	chr17:29950178:A:G	3.97311e-21	-0.407261	-1.25037
29950638	chr17:29950638:C:T	9.72323e-21	-4.62694e-10	-0.762663
29950694	chr17:29950694:C:T	3.21914e-20	-4.62694e-10	0.434517
29951101	chr17:29951101:AC:A	9.56016e-21	-4.62694e-10	-0.779577
29952573	chr17:29952573:A:C	7.38809e-22	-2.19553	-1.14437
29952684	chr17:29952684:A:G	9.76062e-21	-4.62694e-10	-0.758825
29952762	chr17:29952762:A:G	6.66676e-21	-4.62694e-10	-1.14005
29952778	chr17:29952778:G:A	5.72284e-21	-4.62694e-10	-1.29272
29952917	chr17:29952917:T:G	5.74159e-21	-4.62694e-10	-1.28945
29953803	chr17:29953803:G:C	3.20089e-20	-4.62694e-10	0.428832
29953890	chr17:29953890:G:A	5.78121e-21	-4.62694e-10	-1.28257
29954142	chr17:29954142:A:G	4.51053e-20	0.771819	-3.32541e-10
29954368	chr17:29954368:C:T	5.7599e-21	-4.62694e-10	-1.28626
29954419	chr17:29954419:A:G	1.01287e-21	-2.23486	-0.78953
29954626	chr17:29954626:G:A	2.20667e-21	-2.2457	-3.32541e-10
29955134	chr17:29955134:G:T	3.08065e-21	-0.770058	-1.14198
29955249	chr17:29955249:G:A	6.31997e-21	-4.62694e-10	-1.19347
29955748	chr17:29955748:T:G	5.89985e-21	-0.00870903	-1.25354
29955892	chr17:29955892:T:A	1.03314e-21	-2.23868	-0.765894
29956228	chr17:29956228:G:A	3.44707e-20	0.502929	-3.32541e-10
29956284	chr17:29956284:T:C	1.20717e-21	-1.63377	-1.21514
29956376	chr17:29956376:T:C	8.35306e-20	1.38803	-3.32541e-10
29956558	chr17:29956558:G:A	3.18722e-20	-4.62694e-10	0.424552
29956648	chr17:29956648:A:T	1.01793e-20	-4.62694e-10	-0.716828
29956801	chr17:29956801:C:T	2.36223e-21	-2.17758	-3.32541e-10
29956914	chr17:29956914:C:A	5.52911e-21	-4.62694e-10	-1.32715
29956938	chr17:29956938:T:G	1.04794e-20	-4.62694e-10	-0.687775
29957039	chr17:29957039:G:A	7.11442e-21	-4.62694e-10	-1.07506
29957123	chr17:29957123:C:A	5.64232e-20	-4.62694e-10	0.9957
29957200	chr17:29957200:G:A	1.66216e-20	-0.477507	0.251027
29957665	chr17:29957665:C:T	6.37045e-21	-0.0994218	-1.08609
29958237	chr17:29958237:C:T	3.11524e-20	-4.62694e-10	0.401711
29958565	chr17:29958565:T:C	9.54683e-21	-4.62694e-10	-0.780972
29959167	chr17:29959167:T:C	1.57719e-20	-4.62694e-10	-0.278949
29959478	chr17:29959478:C:T	6.4673e-21	-4.62694e-10	-1.17042
29959738	chr17:29959738:C:T	2.17922e-21	-2.25821	-3.32541e-10
29960030	chr17:29960030:C:T	3.64523e-21	-0.803984	-0.939779
29962664	chr17:29962664:G:A	2.18967e-21	-2.25343	-3.32541e-10
29962685	chr17:29962685:T:C	5.7236e-21	-4.62694e-10	-1.29258
29962800	chr17:29962800:C:T	1.137e-21	-2.22534	-0.683447
29963320	chr17:29963320:C:T	1.25013e-20	-4.62694e-10	-0.511348
29963340	chr17:29963340:A:G	8.44349e-22	-2.22467	-0.981696
29964583	chr17:29964583:G:A	9.63524e-21	-4.62694e-10	-0.771754
29964789	chr17:29964789:CTCTT:C	3.03988e-21	-0.696446	-1.22892
29965153	chr17:29965153:T:A	1.1875e-20	-4.62694e-10	-0.562744
29966090	chr17:29966090:A:C	1.19826e-20	-4.62694e-10	-0.553728
29966332	chr17:29966332:AT:A	4.89263e-20	-4.62694e-10	0.853134
29966568	chr17:29966568:C:T	8.84445e-21	-4.62694e-10	-0.857391
29966860	chr17:29966860:C:T	9.40238e-21	-4.62694e-10	-0.796219
29967262	chr17:29967262:G:A	2.53772e-21	-0.779122	-1.32679
29968333	chr17:29968333:C:T	4.05645e-21	-0.705256	-0.931617
29968617	chr17:29968617:A:G	1.4229e-20	-0.3819	-3.32541e-10
29969150	chr17:29969150:C:A	7.86563e-21	-4.62694e-10	-0.974679
29969151	chr17:29969151:C:A	7.83612e-21	-4.62694e-10	-0.978438
29969517	chr17:29969517:C:T	1.29009e-20	-4.62694e-10	-0.479884
29970034	chr17:29970034:T:C	6.06079e-21	0.00290697	-1.23825
29970873	chr17:29970873:A:G	7.8474e-21	-4.62694e-10	-0.976999
29971006	chr17:29971006:C:T	1.30656e-20	-4.62694e-10	-0.467201
29971024	chr17:29971024:G:A	4.48986e-20	-4.62694e-10	0.767226
29971131	chr17:29971131:A:G	4.30719e-21	-0.277807	-1.29909
29973126	chr17:29973126:T:C	1.24373e-21	-2.20425	-0.614814
29973388	chr17:29973388:T:C	1.2665e-20	-4.62694e-10	-0.498341
29973461	chr17:29973461:C:T	3.90844e-21	-0.699551	-0.974492
29973641	chr17:29973641:C:T	3.95881e-20	-4.62694e-10	0.641346
29973929	chr17:29973929:G:A	1.24084e-20	-4.62694e-10	-0.518809
29974037	chr17:29974037:A:T	6.21653e-21	-4.62694e-10	-1.20997
29975282	chr17:29975282:G:A	1.15672e-20	-4.62694e-10	-0.589011
29975783	chr17:29975783:C:T	7.0119e-21	-4.62694e-10	-1.08957
29976119	chr17:29976119:T:C	7.50568e-21	-4.62694e-10	-1.02152
29977237	chr17:29977237:T:C	6.15545e-22	-2.24733	-1.27509
29977252	chr17:29977252:G:A	4.38715e-20	-4.62694e-10	0.744084
29977316	chr17:29977316:G:A	1.25308e-20	-4.62694e-10	-0.508994
29978348	chr17:29978348:T:C	4.38331e-20	-4.62694e-10	0.743209
29978833	chr17:29978833:G:C	1.25219e-20	-4.62694e-10	-0.509702
29979275	chr17:29979275:G:A	5.7329e-21	-4.62694e-10	-1.29096
29979516	chr17:29979516:C:G	5.33415e-21	-0.118836	-1.24422
29979856	chr17:29979856:T:C	5.57199e-21	-0.0850663	-1.23436
29979896	chr17:29979896:C:T	6.78723e-21	-4.62694e-10	-1.12214
29980149	chr17:29980149:A:AC	3.99168e-20	-4.62694e-10	0.649616
29980240	chr17:29980240:T:G	4.0027e-20	-4.62694e-10	0.652374
29981553	chr17:29981553:C:T	2.09881e-20	0.00677379	-3.32541e-10
29981722	chr17:29981722:G:T	1.2257e-21	-2.15513	-0.678541
29982440	chr17:29982440:CA:C	5.20192e-20	-4.62694e-10	0.914431
29982447	chr17:29982447:G:A	6.33131e-21	-4.62694e-10	-1.19167
29982738	chr17:29982738:G:A	5.58223e-21	-4.62694e-10	-1.31759
29982742	chr17:29982742:A:G	1.19695e-20	-4.62694e-10	-0.55482
29982958	chr17:29982958:G:A	5.69735e-21	-4.62694e-10	-1.29718
29984417	chr17:29984417:C:G	5.59378e-21	-4.62694e-10	-1.31553
29984659	chr17:29984659:A:G	3.03438e-21	-1.92717	-3.32541e-10
29985341	chr17:29985341:A:G	5.83434e-21	-4.62694e-10	-1.27342
29985766	chr17:29985766:G:A	9.74804e-22	-1.767	-1.2957
29985975	chr17:29985975:T:C	1.03183e-21	-2.24864	-0.757203
29986109	chr17:29986109:G:A	1.18432e-20	-4.62694e-10	-0.565425
29986176	chr17:29986176:C:T	7.42885e-22	-2.19416	-1.14024
29986256	chr17:29986256:T:A	8.05508e-21	-4.62694e-10	-0.950879
29986323	chr17:29986323:C:A	4.6916e-21	-0.253933	-1.23747
29986509	chr17:29986509:C:A	9.39881e-21	-4.62694e-10	-0.796599
29986927	chr17:29986927:G:A	5.84845e-21	-0.0739703	-1.19703
29987232	chr17:29987232:C:T	1.25636e-20	-4.62694e-10	-0.506379
29987368	chr17:29987368:C:T	7.58247e-21	-4.62694e-10	-1.01134
29987465	chr17:29987465:G:A	1.3101e-20	-4.62694e-10	-0.464494
29988088	chr17:29988088:G:A	6.81314e-21	-4.62694e-10	-1.11833
29988106	chr17:29988106:A:C	6.26527e-21	-4.62694e-10	-1.20216
29988124	chr17:29988124:T:C	5.5224e-21	-4.62694e-10	-1.32837
29988488	chr17:29988488:C:T	7.31844e-21	-4.62694e-10	-1.04678
29989357	chr17:29989357:C:T	5.71321e-21	-4.62694e-10	-1.2944
29989387	chr17:29989387:G:A	5.61402e-21	-4.62694e-10	-1.31191
29989460	chr17:29989460:G:A	6.77031e-21	-4.62694e-10	-1.12463
29989670	chr17:29989670:A:AT	3.07316e-21	-0.737189	-1.17728
29990106	chr17:29990106:T:C	7.77574e-21	-0.986173	-3.32541e-10
29990133	chr17:29990133:T:A	5.55922e-21	-4.62694e-10	-1.32172
29990546	chr17:29990546:A:G	6.69562e-21	-0.592277	-0.543451
29990639	chr17:29990639:A:T	5.92382e-22	-2.2356	-1.32518
29991058	chr17:29991058:T:C	1.24831e-20	-4.62694e-10	-0.512809
29991380	chr17:29991380:G:A	6.03466e-22	-2.2427	-1.29954
29991909	chr17:29991909:A:G	6.06523e-21	-4.62694e-10	-1.23461
29992409	chr17:29992409:G:A	7.48795e-22	-2.06654	-1.25993
29992520	chr17:29992520:G:A	1.31415e-20	-4.62694e-10	-0.461408
29993066	chr17:29993066:A:T	5.56353e-21	-4.62694e-10	-1.32095
29993124	chr17:29993124:G:A	3.65885e-21	-0.781784	-0.95825
29993230	chr17:29993230:T:A	1.02997e-20	-0.705063	-3.32541e-10
29993455	chr17:29993455:G:T	6.18291e-22	-2.22674	-1.29124
29993959	chr17:29993959:G:A	1.48347e-20	-0.340215	-3.32541e-10
29993960	chr17:29993960:A:G	1.38006e-20	-4.62694e-10	-0.412468
29993969	chr17:29993969:A:G	8.00541e-21	-4.62694e-10	-0.957064
29994208	chr17:29994208:G:A	1.5269e-21	-2.01656	-0.597375
29994310	chr17:29994310:T:A	6.22735e-22	-2.2622	-1.24861
29994360	chr17:29994360:A:C	2.39257e-21	-2.16482	-3.32541e-10
29995917	chr17:29995917:C:T	6.07009e-22	-2.24004	-1.29635
29995923	chr17:29995923:G:A	6.53995e-22	-2.1989	-1.26293
29996481	chr17:29996481:A:G	8.42674e-22	-2.26123	-0.947128
29996528	chr17:29996528:C:T	5.66439e-21	-4.62694e-10	-1.30298
29996723	chr17:29996723:T:C	1.52147e-21	-1.53835	-1.07915
29997377	chr17:29997377:TAA:T	1.24799e-20	-4.62694e-10	-0.513061
30000027	chr17:30000027:A:G	9.41087e-21	-4.62694e-10	-0.795316
30000812	chr17:30000812:A:G	4.12574e-20	-4.62694e-10	0.682648
30000821	chr17:30000821:G:C	1.44106e-21	-1.55672	-1.11508
30000867	chr17:30000867:C:T	8.27939e-22	-1.92234	-1.30366
30003262	chr17:30003262:T:G	6.72499e-22	-2.19217	-1.24177
30003302	chr17:30003302:C:T	1.58618e-21	-1.24792	-1.32793
30004096	chr17:30004096:C:T	7.03213e-22	-2.26174	-1.12753
30004129	chr17:30004129:G:A	5.54249e-21	-4.62694e-10	-1.32474
30004139	chr17:30004139:G:C	1.3101e-20	-4.62694e-10	-0.464494
30004408	chr17:30004408:C:T	1.53087e-21	-1.54994	-1.0614
30004431	chr17:30004431:G:A	2.66947e-21	-2.0553	-3.32541e-10
30005089	chr17:30005089:T:C	6.6842e-22	-2.24645	-1.19357
30005922	chr17:30005922:T:C	5.65508e-21	-4.62694e-10	-1.30463
30006367	chr17:30006367:A:G	6.1615e-22	-2.2372	-1.28425
30007692	chr17:30007692:G:A	6.47882e-22	-2.1955	-1.27573
30007756	chr17:30007756:G:T	1.05068e-20	-4.62694e-10	-0.685155
30008070	chr17:30008070:A:C	6.41994e-22	-2.24624	-1.23411
30008154	chr17:30008154:GGATGAAAAAA:G	3.12208e-20	-4.62694e-10	0.403903
30008330	chr17:30008330:C:T	7.97194e-20	1.34133	-3.32541e-10
30008615	chr17:30008615:T:C	1.29144e-20	-4.62694e-10	-0.478841
30008731	chr17:30008731:C:G	1.49897e-21	-1.55306	-1.07934
30008931	chr17:30008931:T:G	6.79129e-22	-2.24175	-1.18238
30009414	chr17:30009414:G:T	8.55676e-22	-2.25814	-0.934906
30009474	chr17:30009474:T:C	1.95902e-20	-4.62694e-10	-0.062152
30009844	chr17:30009844:G:A	5.74439e-21	-4.62694e-10	-1.28896
30010255	chr17:30010255:C:T	5.6397e-21	-4.62694e-10	-1.30735
30010888	chr17:30010888:T:C	1.21028e-20	-4.62694e-10	-0.543748
30011286	chr17:30011286:A:G	6.56659e-22	-2.21042	-1.24735
30011376	chr17:30011376:A:G	1.3101e-20	-4.62694e-10	-0.464494
30011613	chr17:30011613:T:C	1.19262e-20	-4.62694e-10	-0.55844
30011633	chr17:30011633:T:C	7.77142e-21	-4.62694e-10	-0.986728
30011975	chr17:30011975:T:C	5.83434e-21	-4.62694e-10	-1.27342
30012287	chr17:30012287:C:T	5.56573e-21	-4.62694e-10	-1.32055
30013120	chr17:30013120:G:A	4.09437e-20	-4.62694e-10	0.675018
30013672	chr17:30013672:G:A	4.57916e-20	0.78692	-3.32541e-10
30014099	chr17:30014099:G:A	2.37976e-20	-4.62694e-10	0.132405
30014661	chr17:30014661:T:G	8.29821e-22	-2.2075	-1.01623
30014724	chr17:30014724:A:T	5.53497e-21	-4.62694e-10	-1.3261
30014811	chr17:30014811:A:G	5.56355e-21	-4.62694e-10	-1.32095
30015204	chr17:30015204:C:T	2.94571e-20	-4.62694e-10	0.345755
30015879	chr17:30015879:A:G	1.23545e-20	-4.62694e-10	-0.523157
30016874	chr17:30016874:A:C	2.32512e-20	-4.62694e-10	0.109174
30017258	chr17:30017258:G:A	6.63755e-22	-2.20877	-1.23825
30017301	chr17:30017301:G:A	5.30341e-20	-4.62694e-10	0.933754
30017431	chr17:30017431:TACTACGCC:T	6.56804e-21	-4.62694e-10	-1.15497
30017694	chr17:30017694:T:C	1.34147e-21	-1.62401	-1.1194
30019111	chr17:30019111:G:A	5.5229e-21	-4.62694e-10	-1.32828
30019548	chr17:30019548:C:T	2.52532e-21	-2.11081	-3.32541e-10
30019683	chr17:30019683:T:C	2.20752e-21	-2.24531	-3.32541e-10
30020013	chr17:30020013:G:A	4.07625e-20	-4.62694e-10	0.670581
30020515	chr17:30020515:C:T	2.16944e-21	-2.26271	-3.32541e-10
30021026	chr17:30021026:T:A	7.13943e-21	-4.62694e-10	-1.07155
30021426	chr17:30021426:TATA:T	9.66875e-21	-4.62694e-10	-0.768282
30022077	chr17:30022077:G:A	6.24466e-22	-2.22127	-1.28677
30022453	chr17:30022453:A:G	1.14145e-20	-4.62694e-10	-0.602297
30022458	chr17:30022458:G:A	7.80742e-22	-2.21712	-1.06757
30022973	chr17:30022973:T:C	7.76237e-21	-4.62694e-10	-0.987894
30023032	chr17:30023032:T:C	5.552e-21	-4.62694e-10	-1.32302
30023357	chr17:30023357:C:T	2.23129e-20	-4.62694e-10	0.0679818
30023451	chr17:30023451:G:A	2.29415e-21	-1.47846	-0.728363
30023880	chr17:30023880:T:C	1.2929e-20	-4.62694e-10	-0.477705
30024629	chr17:30024629:A:G	6.52024e-21	-4.62694e-10	-1.16227
30025101	chr17:30025101:G:T	7.12308e-22	-2.18331	-1.19311
30025171	chr17:30025171:A:G	5.92401e-20	1.04442	-3.32541e-10
30025337	chr17:30025337:A:C	1.44789e-20	-4.62694e-10	-0.364492
30026257	chr17:30026257:C:T	5.70819e-21	-4.62694e-10	-1.29528
30027236	chr17:30027236:C:T	1.42942e-21	-1.35093	-1.32898
30029118	chr17:30029118:C:T	8.62852e-22	-2.25695	-0.927742
30029201	chr17:30029201:C:T	5.52065e-21	-4.62694e-10	-1.32869
30029477	chr17:30029477:C:T	7.20339e-20	-4.62694e-10	1.23996
30029726	chr17:30029726:C:A	8.12364e-22	-2.25644	-0.988545
30029786	chr17:30029786:A:G	7.61726e-20	-4.62694e-10	1.29582
30030029	chr17:30030029:G:A	6.15187e-22	-2.23895	-1.28406
30030062	chr17:30030062:T:A	6.16202e-22	-2.2373	-1.28406
30030293	chr17:30030293:T:C	4.78766e-21	-1.47114	-3.32541e-10
30030363	chr17:30030363:G:A	5.65774e-21	-4.62694e-10	-1.30416
30030950	chr17:30030950:C:A	1.28393e-20	-4.62694e-10	-0.484672
30031118	chr17:30031118:C:A	5.82121e-21	-4.62694e-10	-1.27567
30031762	chr17:30031762:CTGTAATTTCAGT:C	1.03822e-20	-0.697092	-3.32541e-10
30032493	chr17:30032493:G:A	6.53601e-22	-2.20652	-1.25592
30032701	chr17:30032701:C:T	5.73481e-21	-4.62694e-10	-1.29063
30032731	chr17:30032731:C:T	1.19532e-20	-4.62694e-10	-0.556185
30033058	chr17:30033058:C:T	1.1974e-20	-4.62694e-10	-0.55444
30033070	chr17:30033070:G:A	3.33931e-20	-4.62694e-10	0.471168
30033239	chr17:30033239:C:T	3.50283e-21	-1.78361	-3.32541e-10
30033786	chr17:30033786:C:T	5.83434e-21	-4.62694e-10	-1.27342
30034651	chr17:30034651:A:C	6.18359e-22	-2.2256	-1.29227
30034951	chr17:30034951:C:G	6.09688e-22	-2.23914	-1.29285
30035465	chr17:30035465:C:T	9.81296e-22	-1.73307	-1.32299
30035881	chr17:30035881:G:A	4.20713e-20	-4.62694e-10	0.702185
30036162	chr17:30036162:TATATA:T	5.32293e-21	-1.36516	-3.32541e-10
30036558	chr17:30036558:T:C	4.15816e-19	-4.62694e-10	2.99306
30036624	chr17:30036624:C:T	6.16766e-22	-2.22918	-1.29127
30036634	chr17:30036634:C:T	7.5256e-21	-4.62694e-10	-1.01887
30037438	chr17:30037438:C:T	8.26709e-22	-2.26151	-0.965971
30037742	chr17:30037742:T:G	1.22492e-20	-4.62694e-10	-0.531724
30037750	chr17:30037750:T:C	8.91173e-22	-2.26289	-0.889507
30038118	chr17:30038118:C:T	7.16791e-20	-4.62694e-10	1.23502
30038348	chr17:30038348:C:T	1.06762e-20	-4.62694e-10	-0.669163
30038632	chr17:30038632:T:C	5.5909e-21	-4.62694e-10	-1.31604
30039281	chr17:30039281:G:A	8.30197e-21	-4.62694e-10	-0.920688
30039493	chr17:30039493:ACT:A	1.49655e-20	-4.62694e-10	-0.331431
30039703	chr17:30039703:A:G	5.61083e-21	-4.62694e-10	-1.31248
30040276	chr17:30040276:T:C	1.29645e-20	-4.62694e-10	-0.474963
30041178	chr17:30041178:G:A	8.98562e-22	-2.26294	-0.881201
30042530	chr17:30042530:G:T	9.14872e-22	-2.26285	-0.8633
30043311	chr17:30043311:T:G	7.2244e-20	-4.62694e-10	1.24287
30043854	chr17:30043854:T:G	4.43941e-20	-4.62694e-10	0.755925
30044501	chr17:30044501:G:A	2.00261e-20	-4.62694e-10	-0.0401458
30045112	chr17:30045112:A:G	9.08879e-22	-2.26272	-0.870003
30045180	chr17:30045180:G:A	2.00643e-20	-4.62694e-10	-0.0382404
30045299	chr17:30045299:A:G	6.36779e-21	-4.62694e-10	-1.18593
30045554	chr17:30045554:A:G	7.33874e-22	-2.18205	-1.16455
30045765	chr17:30045765:A:T	6.59209e-22	-2.19791	-1.25599
30045952	chr17:30045952:G:C	5.56564e-21	-4.62694e-10	-1.32057
30047094	chr17:30047094:A:G	8.61059e-22	-2.26293	-0.923844
30047095	chr17:30047095:A:G	2.3893e-20	-4.62694e-10	0.136404
30047227	chr17:30047227:TA:T	5.66416e-21	-4.62694e-10	-1.30302
30047867	chr17:30047867:C:A	1.4982e-20	-4.62694e-10	-0.330332
30048377	chr17:30048377:C:CA	1.27745e-20	-4.62694e-10	-0.489734
30049094	chr17:30049094:A:G	2.35627e-21	-2.1801	-3.32541e-10
30049119	chr17:30049119:C:T	1.2802e-20	-4.62694e-10	-0.487579
30049404	chr17:30049404:C:T	4.0799e-20	-4.62694e-10	0.671477
30049845	chr17:30049845:C:T	1.25073e-21	-1.78025	-1.0332
30050644	chr17:30050644:G:A	7.16533e-20	-4.62694e-10	1.23466
30050963	chr17:30050963:A:G	1.35575e-20	-4.62694e-10	-0.43024
30051188	chr17:30051188:T:G	1.35987e-20	-4.62694e-10	-0.42721
30051258	chr17:30051258:C:T	8.86761e-22	-2.26296	-0.894399
30051475	chr17:30051475:A:T	4.60593e-21	-1.50984	-3.32541e-10
30052494	chr17:30052494:G:A	9.95794e-22	-2.00905	-1.03235
30052733	chr17:30052733:C:T	5.77968e-21	-4.62694e-10	-1.28283
30052862	chr17:30052862:A:G	2.28624e-21	-2.21027	-3.32541e-10
30052989	chr17:30052989:C:T	5.74512e-21	-4.62694e-10	-1.28883
30053017	chr17:30053017:T:G	4.4418e-20	-4.62694e-10	0.756463
30053395	chr17:30053395:C:G	9.90085e-21	-4.62694e-10	-0.744561
30053548	chr17:30053548:C:A	5.88752e-21	-4.62694e-10	-1.26435
30054999	chr17:30054999:A:G	6.39327e-21	-4.62694e-10	-1.18194
30055235	chr17:30055235:A:G	4.45948e-20	-4.62694e-10	0.760436
30055661	chr17:30055661:T:C	7.01454e-21	-4.62694e-10	-1.0892
30055686	chr17:30055686:C:T	6.63584e-22	-2.19575	-1.25153
```
