## Supplementary material for "Characterization of shared and ancestry-specific signals driving complex traits using multi-ancestry fine-mapping": susiex_nc2.cs80.cs

```
CS_ID	SNP	BP	REF_ALLELE	ALT_ALLELE	REF_FRQ	BETA	SE	-LOG10P	CS_PIP	OVRL_PIP
1	chr17:29372761:A:G	29372761	G,G	A,A	1,1	inf,inf	inf,inf	20.7954,1.06051	0.0734761	0.0734835
1	chr17:29367000:T:C	29367000	C,C	T,T	1,1	inf,inf	inf,inf	20.9088,0.446102	0.0380535	0.0380614
1	chr17:29555687:A:C	29555687	C,C	A,A	1,1	inf,inf	inf,inf	20.3278,1.20343	0.032458	0.032466
1	chr17:29365718:A:G	29365718	G,G	A,A	1,1	inf,inf	inf,inf	20.7967,0.452463	0.0301125	0.0301202
1	chr17:29378445:C:G	29378445	G,G	C,C	1,1	inf,inf	inf,inf	20.2932,1.17767	0.0288994	0.0289072
1	chr17:29373806:C:T	29373806	T,T	C,C	1,1	inf,inf	inf,inf	20.3269,1.11682	0.0281295	0.0281372
1	chr17:29405141:A:G	29405141	G,G	A,A	1,1	inf,inf	inf,inf	20.1657,1.24883	0.0244216	0.0244297
1	chr17:29395023:C:T	29395023	T,T	C,C	1,1	inf,inf	inf,inf	20.1614,1.16434	0.020864	0.0208718
1	chr17:29410130:G:A	29410130	A,A	G,G	1,1	inf,inf	inf,inf	20.1029,1.23463	0.0206512	0.0206591
1	chr17:29476971:G:A	29476971	A,A	G,G	1,1	inf,inf	inf,inf	20.0818,1.23922	0.0198479	0.0198559
1	chr17:29505889:C:T	29505889	T,T	C,C	1,1	-inf,-inf	inf,inf	20.081,1.19004	0.0181928	0.0182007
1	chr17:29554854:G:A	29554854	A,A	G,G	1,1	inf,inf	inf,inf	20.0278,1.25259	0.0178601	0.0178683
1	chr17:29494074:G:A	29494074	A,A	G,G	1,1	-inf,-inf	inf,inf	19.9722,1.31865	0.0177947	0.017803
1	chr17:29401478:A:G	29401478	G,G	A,A	1,1	inf,inf	inf,inf	20.0311,1.24176	0.0177754	0.0177834
1	chr17:29481954:T:C	29481954	C,C	T,T	1,1	-inf,-inf	inf,inf	20.0199,1.24147	0.0173218	0.0173298
1	chr17:29519548:T:A	29519548	A,A	T,T	1,1	-inf,-inf	inf,inf	19.9922,1.25963	0.0166599	0.016668
1	chr17:29487478:C:T	29487478	T,T	C,C	1,1	-inf,-inf	inf,inf	20.0326,1.20174	0.0166371	0.016645
1	chr17:29381699:G:C	29381699	C,C	G,G	1,1	inf,inf	inf,inf	20.5022,0.475966	0.016122	0.0161295
1	chr17:29440569:A:T	29440569	T,T	A,A	1,1	inf,inf	inf,inf	20.0577,1.12881	0.0155446	0.0155523
1	chr17:29485413:A:G	29485413	G,G	A,A	1,1	-inf,-inf	inf,inf	19.9847,1.21899	0.0153851	0.0153931
1	chr17:29505972:A:G	29505972	G,G	A,A	1,1	-inf,-inf	inf,inf	19.9691,1.22745	0.0150627	0.0150707
1	chr17:29545129:C:T	29545129	T,T	C,C	1,1	-inf,-inf	inf,inf	20.0185,1.16062	0.015005	0.0150128
1	chr17:29489447:G:A	29489447	A,A	G,G	1,1	-inf,-inf	inf,inf	19.9613,1.21544	0.014505	0.014513
1	chr17:29436224:G:A	29436224	A,A	G,G	1,1	inf,inf	inf,inf	20.0286,1.1267	0.0144698	0.0144775
1	chr17:29427787:C:T	29427787	T,T	C,C	1,1	inf,inf	inf,inf	20.0258,1.12277	0.0143044	0.0143121
1	chr17:29375034:G:C	29375034	C,C	G,G	1,1	inf,inf	inf,inf	19.962,1.18988	0.013926	0.0139339
1	chr17:29455272:G:T	29455272	T,NA	G,NA	1,NA	inf,NA	inf,NA	20.0453,NA	0.0137261	0.0137535
1	chr17:29439134:G:A	29439134	A,A	G,G	1,1	inf,inf	inf,inf	20.0006,1.11624	0.01336	0.0133676
1	chr17:29376285:CT:C	29376285	C,C	CT,CT	1,1	inf,inf	inf,inf	19.9818,1.13844	0.0133215	0.0133292
1	chr17:29432045:T:C	29432045	C,C	T,T	1,1	inf,inf	inf,inf	19.9864,1.12439	0.0131187	0.0131264
1	chr17:29500660:G:A	29500660	A,A	G,G	1,1	-inf,-inf	inf,inf	20.3547,0.601327	0.0130581	0.0130654
1	chr17:29499524:G:A	29499524	A,A	G,G	1,1	-inf,-inf	inf,inf	19.8791,1.22058	0.0122076	0.0122156
1	chr17:29383085:C:T	29383085	T,T	C,C	1,1	inf,inf	inf,inf	19.9356,1.14611	0.012171	0.0121788
1	chr17:29505732:A:G	29505732	G,G	A,A	1,1	-inf,-inf	inf,inf	19.839,1.24921	0.011652	0.01166
1	chr17:29515827:C:T	29515827	T,T	C,C	1,1	-inf,-inf	inf,inf	19.8927,1.16988	0.0114465	0.0114543
1	chr17:29529905:T:C	29529905	C,C	T,T	1,1	-inf,-inf	inf,inf	19.8637,1.20591	0.0114102	0.0114182
1	chr17:29529559:T:C	29529559	C,C	T,T	1,1	-inf,-inf	inf,inf	19.8491,1.22382	0.0113876	0.0113956
1	chr17:29444110:C:T	29444110	T,T	C,C	1,1	inf,inf	inf,inf	19.8281,1.19911	0.0112834	0.0112917
1	chr17:29399498:T:G	29399498	G,G	T,T	1,1	inf,inf	inf,inf	19.82,1.25062	0.0111933	0.0112014
1	chr17:29542950:G:A	29542950	A,A	G,G	1,1	-inf,-inf	inf,inf	19.9035,1.13822	0.0111133	0.011121
1	chr17:29527984:C:T	29527984	T,T	C,C	1,1	-inf,-inf	inf,inf	19.8347,1.1806	0.0102226	0.0102305
1	chr17:29378000:A:G	29378000	G,G	A,A	1,1	inf,inf	inf,inf	19.8792,1.10984	0.0100503	0.010058
1	chr17:29483779:A:T	29483779	T,T	A,A	1,1	-inf,-inf	inf,inf	19.873,1.07171	0.00998162	0.00998945
1	chr17:29535293:A:AG	29535293	AG,AG	A,A	1,1	-inf,-inf	inf,inf	19.8427,1.15103	0.00988942	0.00989719
1	chr17:29453198:T:C	29453198	C,C	T,T	1,1	inf,inf	inf,inf	19.8592,1.06872	0.00962362	0.00963145
1	chr17:29432729:C:T	29432729	T,T	C,C	1,1	inf,inf	inf,inf	19.8197,1.12003	0.00892705	0.00893473
2	chr17:28534996:G:A	28534996	NA,A	NA,G	NA,1	NA,inf	NA,inf	NA,3.57015	0.026247	0.026247
2	chr17:28534786:C:T	28534786	NA,T	NA,C	NA,1	NA,inf	NA,inf	NA,3.29457	0.0153301	0.0153301
2	chr17:28367840:G:A	28367840	A,A	G,G	1,1	-inf,-inf	inf,inf	3.24946,0.46479	0.013355	0.013355
2	chr17:28317642:C:T	28317642	T,T	C,C	1,1	inf,inf	inf,inf	3.10826,0.0254064	0.0123003	0.0123003
2	chr17:29366980:A:G	29366980	G,G	A,A	1,1	inf,inf	inf,inf	9.68036,3.23428	0.00903347	0.00903347
2	chr17:29534814:G:A	29534814	A,NA	G,NA	1,NA	-inf,NA	inf,NA	1.81902,NA	0.00791791	0.00791791
2	chr17:29482073:C:A	29482073	A,A	C,C	1,1	inf,inf	inf,inf	9.31259,3.17411	0.00777769	0.00777769
2	chr17:29463875:G:A	29463875	A,A	G,G	1,1	inf,inf	inf,inf	9.11264,3.22558	0.00742765	0.00742765
2	chr17:29580322:A:G	29580322	G,NA	A,NA	1,NA	-inf,NA	inf,NA	1.65807,NA	0.00724526	0.00724526
2	chr17:29503162:C:T	29503162	T,T	C,C	1,1	inf,inf	inf,inf	9.20304,3.17485	0.00717039	0.00717039
2	chr17:28343601:G:A	28343601	A,A	G,G	1,1	-inf,-inf	inf,inf	2.96031,0.462053	0.00703923	0.00703923
2	chr17:29461983:A:G	29461983	G,NA	A,NA	1,NA	-inf,NA	inf,NA	1.74075,NA	0.00678337	0.00678337
2	chr17:29551539:C:T	29551539	T,NA	C,NA	1,NA	-inf,NA	inf,NA	1.73666,NA	0.00667247	0.00667247
2	chr17:28361641:G:A	28361641	A,A	G,G	1,1	-inf,-inf	inf,inf	2.89974,0.486591	0.00661188	0.00661188
2	chr17:28535487:C:T	28535487	NA,T	NA,C	NA,1	NA,inf	NA,inf	NA,2.83817	0.00634669	0.00634669
2	chr17:29821553:T:C	29821553	C,NA	T,NA	1,NA	-inf,NA	inf,NA	2.04614,NA	0.00624235	0.00624235
2	chr17:29452420:A:G	29452420	G,G	A,A	1,1	inf,inf	inf,inf	9.15043,3.11539	0.00620154	0.00620154
2	chr17:30036558:T:C	30036558	NA,C	NA,T	NA,1	NA,-inf	NA,inf	NA,2.6387	0.00603459	0.00603459
2	chr17:29359498:G:A	29359498	A,NA	G,NA	1,NA	inf,NA	inf,NA	0.36508,NA	0.00537751	0.00537751
2	chr17:28376663:T:A	28376663	A,A	T,T	1,1	-inf,-inf	inf,inf	2.8028,0.468896	0.00534675	0.00534675
2	chr17:29534311:T:C	29534311	C,C	T,T	1,1	inf,inf	inf,inf	9.09348,3.05467	0.00526697	0.00526697
2	chr17:28424413:G:A	28424413	A,A	G,G	1,1	inf,inf	inf,inf	1.15501,2.13071	0.00460646	0.00460646
2	chr17:28420887:G:A	28420887	A,A	G,G	1,1	inf,inf	inf,inf	1.14977,2.12408	0.0045331	0.0045331
2	chr17:29638399:T:C	29638399	C,NA	T,NA	1,NA	-inf,NA	inf,NA	1.9276,NA	0.0042748	0.0042748
2	chr17:28987556:G:A	28987556	NA,A	NA,G	NA,1	NA,-inf	NA,inf	NA,2.58134	0.00396219	0.00396219
2	chr17:29727130:C:T	29727130	T,NA	C,NA	1,NA	-inf,NA	inf,NA	1.90675,NA	0.00395073	0.00395073
2	chr17:28285970:C:T	28285970	T,T	C,C	1,1	inf,inf	inf,inf	2.63069,0.0283384	0.00387026	0.00387026
2	chr17:28337780:T:C	28337780	C,C	T,T	1,1	-inf,-inf	inf,inf	2.38856,0.294905	0.0037963	0.0037963
2	chr17:28430817:T:C	28430817	C,C	T,T	1,1	inf,inf	inf,inf	1.16785,2.01679	0.00370201	0.00370201
2	chr17:28461915:G:A	28461915	NA,A	NA,G	NA,1	NA,-inf	NA,inf	NA,2.29807	0.00352201	0.00352201
2	chr17:28429541:T:A	28429541	A,A	T,T	1,1	inf,inf	inf,inf	1.13852,2.00754	0.00344913	0.00344913
2	chr17:28304310:C:A	28304310	A,A	C,C	1,1	inf,inf	inf,inf	2.57856,0.162358	0.00336838	0.00336838
2	chr17:29310562:G:C	29310562	NA,C	NA,G	NA,1	NA,inf	NA,inf	NA,2.11131	0.00334373	0.00334373
2	chr17:28984975:T:A	28984975	NA,A	NA,T	NA,1	NA,-inf	NA,inf	NA,2.57276	0.00328808	0.00328808
2	chr17:28985183:C:T	28985183	NA,T	NA,C	NA,1	NA,-inf	NA,inf	NA,2.57207	0.00328294	0.00328294
2	chr17:28963385:G:C	28963385	NA,C	NA,G	NA,1	NA,-inf	NA,inf	NA,2.57887	0.003279	0.003279
2	chr17:28959444:C:T	28959444	NA,T	NA,C	NA,1	NA,-inf	NA,inf	NA,2.56287	0.00320862	0.00320862
2	chr17:28965828:G:A	28965828	NA,A	NA,G	NA,1	NA,-inf	NA,inf	NA,2.56561	0.00319692	0.00319692
2	chr17:28419783:G:A	28419783	NA,A	NA,G	NA,1	NA,-inf	NA,inf	NA,2.31589	0.0031694	0.0031694
2	chr17:28437923:G:A	28437923	A,A	G,G	1,1	inf,inf	inf,inf	1.36991,1.67958	0.00302462	0.00302462
2	chr17:28379927:G:T	28379927	T,T	G,G	1,1	-inf,-inf	inf,inf	2.80984,0.369845	0.00298512	0.00298512
2	chr17:28349109:C:T	28349109	T,T	C,C	1,1	-inf,-inf	inf,inf	2.68623,0.510806	0.00295161	0.00295161
2	chr17:28317282:C:T	28317282	T,T	C,C	1,1	inf,inf	inf,inf	2.31801,0.173663	0.00290853	0.00290853
2	chr17:28953156:C:T	28953156	NA,T	NA,C	NA,1	NA,-inf	NA,inf	NA,2.50978	0.00288378	0.00288378
2	chr17:28875899:T:C	28875899	C,C	T,T	1,1	-inf,-inf	inf,inf	5.29181,0.702658	0.0028612	0.0028612
2	chr17:28366237:C:T	28366237	T,T	C,C	1,1	-inf,-inf	inf,inf	2.21671,0.392322	0.00285009	0.00285009
2	chr17:28957176:T:C	28957176	NA,C	NA,T	NA,1	NA,-inf	NA,inf	NA,2.50316	0.00284838	0.00284838
2	chr17:28957789:A:AG	28957789	NA,AG	NA,A	NA,1	NA,-inf	NA,inf	NA,2.50316	0.00284838	0.00284838
2	chr17:29628476:A:T	29628476	T,NA	A,NA	1,NA	-inf,NA	inf,NA	1.72759,NA	0.00282463	0.00282463
2	chr17:29545104:G:A	29545104	A,A	G,G	1,1	inf,-inf	inf,inf	0.194909,0.7474	0.00281776	0.00281776
2	chr17:29405569:A:G	29405569	G,G	A,A	1,1	inf,inf	inf,inf	8.48014,3.00208	0.00278954	0.00278954
2	chr17:29351466:T:G	29351466	G,G	T,T	1,1	inf,-inf	inf,inf	0.147213,0.545754	0.00271941	0.00271941
2	chr17:28958718:A:G	28958718	NA,G	NA,A	NA,1	NA,-inf	NA,inf	NA,2.47821	0.00271518	0.00271518
2	chr17:28389802:C:T	28389802	T,T	C,C	1,1	-inf,-inf	inf,inf	2.4996,0.409884	0.00271119	0.00271119
2	chr17:28433478:C:T	28433478	NA,T	NA,C	NA,1	NA,-inf	NA,inf	NA,2.2354	0.00270661	0.00270661
2	chr17:28420139:A:G	28420139	NA,G	NA,A	NA,1	NA,-inf	NA,inf	NA,2.23448	0.00269723	0.00269723
2	chr17:28953220:A:G	28953220	NA,G	NA,A	NA,1	NA,-inf	NA,inf	NA,2.47187	0.00268698	0.00268698
2	chr17:29956228:G:A	29956228	A,NA	G,NA	1,NA	-inf,NA	inf,NA	1.74256,NA	0.00258486	0.00258486
2	chr17:28528055:C:T	28528055	NA,T	NA,C	NA,1	NA,inf	NA,inf	NA,2.34013	0.0025729	0.0025729
2	chr17:29269188:C:T	29269188	T,T	C,C	1,1	inf,inf	inf,inf	3.77931,0.988757	0.00252293	0.00252293
2	chr17:28491648:G:A	28491648	NA,A	NA,G	NA,1	NA,-inf	NA,inf	NA,2.13128	0.00248561	0.00248561
2	chr17:28454443:C:T	28454443	NA,T	NA,C	NA,1	NA,-inf	NA,inf	NA,2.20708	0.00244902	0.00244902
2	chr17:29311599:C:T	29311599	NA,T	NA,C	NA,1	NA,inf	NA,inf	NA,1.95829	0.00244211	0.00244211
2	chr17:29253022:C:T	29253022	T,T	C,C	1,1	inf,inf	inf,inf	3.76108,0.964965	0.00237254	0.00237254
2	chr17:29284862:G:A	29284862	A,A	G,G	1,1	inf,inf	inf,inf	3.77234,0.947028	0.00231868	0.00231868
2	chr17:29554348:G:A	29554348	A,A	G,G	1,1	inf,-inf	inf,inf	0.454102,0.651419	0.00227872	0.00227872
2	chr17:28391158:T:A	28391158	A,A	T,T	1,1	-inf,-inf	inf,inf	2.46999,0.349188	0.00226406	0.00226406
2	chr17:29468228:C:T	29468228	T,NA	C,NA	1,NA	inf,NA	inf,NA	0.884921,NA	0.00225224	0.00225224
2	chr17:29554236:T:G	29554236	G,G	T,T	1,1	inf,-inf	inf,inf	0.43189,0.5728	0.00222792	0.00222792
2	chr17:29291619:C:T	29291619	T,T	C,C	1,1	inf,inf	inf,inf	3.7413,0.937151	0.00218766	0.00218766
2	chr17:28963771:T:C	28963771	NA,C	NA,T	NA,1	NA,-inf	NA,inf	NA,2.35416	0.00218186	0.00218186
2	chr17:28389898:G:T	28389898	T,T	G,G	1,1	-inf,-inf	inf,inf	2.38324,0.489736	0.00218107	0.00218107
2	chr17:28449677:C:T	28449677	T,T	C,C	1,1	inf,inf	inf,inf	0.987871,1.80144	0.00217962	0.00217962
2	chr17:28965429:A:C	28965429	NA,C	NA,A	NA,1	NA,-inf	NA,inf	NA,2.33539	0.00210652	0.00210652
2	chr17:28390249:G:A	28390249	A,A	G,G	1,1	-inf,-inf	inf,inf	2.42753,0.360717	0.00209947	0.00209947
2	chr17:28988243:A:T	28988243	NA,T	NA,A	NA,1	NA,-inf	NA,inf	NA,2.33257	0.00208137	0.00208137
2	chr17:29197787:C:T	29197787	T,T	C,C	1,1	inf,inf	inf,inf	2.04429,1.67138	0.00206584	0.00206584
2	chr17:28949356:G:A	28949356	NA,A	NA,G	NA,1	NA,-inf	NA,inf	NA,2.31201	0.00199639	0.00199639
2	chr17:28989397:A:G	28989397	NA,G	NA,A	NA,1	NA,-inf	NA,inf	NA,2.3099	0.00199479	0.00199479
2	chr17:29009544:T:C	29009544	NA,C	NA,T	NA,1	NA,-inf	NA,inf	NA,2.33823	0.00199038	0.00199038
2	chr17:28988699:A:G	28988699	NA,G	NA,A	NA,1	NA,-inf	NA,inf	NA,2.30306	0.00196976	0.00196976
2	chr17:28979589:T:G	28979589	NA,G	NA,T	NA,1	NA,-inf	NA,inf	NA,2.29643	0.00196035	0.00196035
2	chr17:28462253:A:G	28462253	G,G	A,A	1,1	inf,inf	inf,inf	1.13384,1.57623	0.00195262	0.00195262
2	chr17:29526058:C:T	29526058	T,T	C,C	1,1	inf,-inf	inf,inf	0.357657,0.480777	0.00194684	0.00194684
2	chr17:29207561:C:T	29207561	T,T	C,C	1,1	inf,inf	inf,inf	2.00265,1.68845	0.00192139	0.00192139
2	chr17:28967573:A:G	28967573	NA,G	NA,A	NA,1	NA,-inf	NA,inf	NA,2.28065	0.00190098	0.00190098
2	chr17:28491996:C:T	28491996	NA,T	NA,C	NA,1	NA,-inf	NA,inf	NA,1.98442	0.00186933	0.00186933
2	chr17:28969052:A:G	28969052	NA,G	NA,A	NA,1	NA,-inf	NA,inf	NA,2.27013	0.00186757	0.00186757
2	chr17:29006249:C:T	29006249	T,T	C,C	1,1	inf,inf	inf,inf	1.59059,1.70198	0.00185878	0.00185878
2	chr17:28368811:A:G	28368811	G,G	A,A	1,1	-inf,-inf	inf,inf	2.0772,0.296302	0.00182966	0.00182966
2	chr17:28452806:A:G	28452806	NA,G	NA,A	NA,1	NA,-inf	NA,inf	NA,2.04166	0.00180938	0.00180938
2	chr17:28977008:G:A	28977008	NA,A	NA,G	NA,1	NA,-inf	NA,inf	NA,2.24797	0.00179285	0.00179285
2	chr17:29281909:T:C	29281909	C,C	T,T	1,1	inf,inf	inf,inf	3.78755,0.767465	0.00178854	0.00178854
2	chr17:29024449:T:A	29024449	A,NA	T,NA	1,NA	-inf,NA	inf,NA	3.34307,NA	0.00176262	0.00176262
2	chr17:29354036:G:T	29354036	T,NA	G,NA	1,NA	inf,NA	inf,NA	0.582768,NA	0.00172801	0.00172801
2	chr17:28823048:T:C	28823048	C,NA	T,NA	1,NA	-inf,NA	inf,NA	3.54496,NA	0.00172331	0.00172331
2	chr17:29278238:T:C	29278238	C,C	T,T	1,1	inf,inf	inf,inf	3.62382,0.919488	0.00171182	0.00171182
2	chr17:28901276:A:G	28901276	NA,G	NA,A	NA,1	NA,-inf	NA,inf	NA,2.22706	0.00168636	0.00168636
2	chr17:29268821:A:G	29268821	G,G	A,A	1,1	inf,inf	inf,inf	3.78896,0.745144	0.00166854	0.00166854
2	chr17:28117652:G:A	28117652	NA,A	NA,G	NA,1	NA,inf	NA,inf	NA,2.13754	0.00166513	0.00166513
2	chr17:29451062:TGAAAA:T	29451062	NA,T	NA,TGAAAA	NA,1	NA,-inf	NA,inf	NA,1.84879	0.00164172	0.00164172
2	chr17:29355256:A:G	29355256	G,G	A,A	1,1	inf,-inf	inf,inf	0.298805,0.0538461	0.00160924	0.00160924
2	chr17:29217745:A:G	29217745	G,G	A,A	1,1	inf,inf	inf,inf	4.2872,1.00083	0.00160007	0.00160007
2	chr17:29399468:A:G	29399468	NA,G	NA,A	NA,1	NA,-inf	NA,inf	NA,1.83576	0.00159982	0.00159982
2	chr17:29006416:C:T	29006416	NA,T	NA,C	NA,1	NA,-inf	NA,inf	NA,2.21891	0.00159575	0.00159575
2	chr17:28526872:G:A	28526872	NA,A	NA,G	NA,1	NA,inf	NA,inf	NA,2.10838	0.00156566	0.00156566
2	chr17:29859219:G:A	29859219	A,NA	G,NA	1,NA	-inf,NA	inf,NA	1.66151,NA	0.00153554	0.00153554
2	chr17:28947967:T:C	28947967	NA,C	NA,T	NA,1	NA,-inf	NA,inf	NA,2.15966	0.00150489	0.00150489
2	chr17:28427083:A:T	28427083	NA,T	NA,A	NA,1	NA,-inf	NA,inf	NA,1.93068	0.0015016	0.0015016
2	chr17:28425810:C:G	28425810	NA,G	NA,C	NA,1	NA,-inf	NA,inf	NA,1.9252	0.00148673	0.00148673
2	chr17:28954036:A:T	28954036	NA,T	NA,A	NA,1	NA,-inf	NA,inf	NA,2.14564	0.00147671	0.00147671
2	chr17:28930699:T:TA	28930699	NA,TA	NA,T	NA,1	NA,-inf	NA,inf	NA,2.14717	0.00147172	0.00147172
2	chr17:29140361:A:G	29140361	G,NA	A,NA	1,NA	-inf,NA	inf,NA	5.25149,NA	0.00146717	0.00146717
2	chr17:28926460:C:T	28926460	NA,T	NA,C	NA,1	NA,-inf	NA,inf	NA,2.14005	0.00145268	0.00145268
2	chr17:28940067:T:C	28940067	NA,C	NA,T	NA,1	NA,-inf	NA,inf	NA,2.14005	0.00145268	0.00145268
2	chr17:29458722:T:C	29458722	NA,C	NA,T	NA,1	NA,-inf	NA,inf	NA,1.76834	0.00145074	0.00145074
2	chr17:29382673:C:T	29382673	NA,T	NA,C	NA,1	NA,-inf	NA,inf	NA,1.76583	0.00144414	0.00144414
2	chr17:29515727:C:T	29515727	T,T	C,C	1,1	inf,-inf	inf,inf	0.388615,0.319957	0.00144264	0.00144264
2	chr17:28919524:GGAGACT:G	28919524	NA,G	NA,GGAGACT	NA,1	NA,-inf	NA,inf	NA,2.13418	0.00143626	0.00143626
2	chr17:28930667:A:G	28930667	NA,G	NA,A	NA,1	NA,-inf	NA,inf	NA,2.13288	0.00143306	0.00143306
2	chr17:29253738:C:T	29253738	T,T	C,C	1,1	inf,inf	inf,inf	3.752,0.677179	0.00142987	0.00142987
2	chr17:29494249:G:A	29494249	A,A	G,G	1,1	inf,-inf	inf,inf	0.404031,0.430716	0.00140986	0.00140986
2	chr17:29490028:TA:T	29490028	NA,T	NA,TA	NA,1	NA,-inf	NA,inf	NA,1.75287	0.00140614	0.00140614
2	chr17:28936877:TA:T	28936877	NA,T	NA,TA	NA,1	NA,-inf	NA,inf	NA,2.12161	0.00140442	0.00140442
2	chr17:28299140:A:C	28299140	C,NA	A,NA	1,NA	inf,NA	inf,NA	2.45225,NA	0.00138969	0.00138969
2	chr17:29540297:T:C	29540297	C,C	T,T	1,1	inf,-inf	inf,inf	0.460905,0.416619	0.00138504	0.00138504
2	chr17:28917732:G:A	28917732	NA,A	NA,G	NA,1	NA,-inf	NA,inf	NA,2.11409	0.00138456	0.00138456
2	chr17:28510365:GAGAGACACACAC:G	28510365	NA,G	NA,GAGAGACACACAC	NA,1	NA,-inf	NA,inf	NA,1.82908	0.00137849	0.00137849
2	chr17:29438788:C:T	29438788	NA,T	NA,C	NA,1	NA,-inf	NA,inf	NA,1.73423	0.00135554	0.00135554
2	chr17:29349345:T:C	29349345	C,C	T,T	1,1	inf,-inf	inf,inf	0.329192,0.0465385	0.00133079	0.00133079
2	chr17:28391573:C:T	28391573	T,T	C,C	1,1	-inf,-inf	inf,inf	2.26017,0.312147	0.00131783	0.00131783
2	chr17:29457803:GACAGATAAAATTAA:G	29457803	G,G	GACAGATAAAATTAA,GACAGATAAAATTAA	1,1	inf,-inf	inf,inf	0.382,0.184106	0.00130554	0.00130554
2	chr17:29283844:T:C	29283844	C,C	T,T	1,1	inf,inf	inf,inf	3.70976,0.674195	0.00130385	0.00130385
2	chr17:29427522:C:T	29427522	T,T	C,C	1,1	inf,-inf	inf,inf	0.390673,0.300186	0.00130224	0.00130224
2	chr17:29365332:G:A	29365332	A,A	G,G	1,1	inf,-inf	inf,inf	0.323463,0.180054	0.001301	0.001301
2	chr17:29357561:C:T	29357561	T,T	C,C	1,1	inf,-inf	inf,inf	0.335673,0.0511169	0.00129349	0.00129349
2	chr17:28915302:G:GA	28915302	NA,GA	NA,G	NA,1	NA,-inf	NA,inf	NA,2.06776	0.00128218	0.00128218
2	chr17:28915497:T:C	28915497	NA,C	NA,T	NA,1	NA,-inf	NA,inf	NA,2.06656	0.00127925	0.00127925
2	chr17:29543913:G:A	29543913	NA,A	NA,G	NA,1	NA,-inf	NA,inf	NA,1.70574	0.00127883	0.00127883
2	chr17:29254954:A:ATCC	29254954	ATCC,ATCC	A,A	1,1	inf,inf	inf,inf	3.69152,0.679476	0.00127742	0.00127742
2	chr17:28948291:T:TA	28948291	NA,TA	NA,T	NA,1	NA,-inf	NA,inf	NA,2.06554	0.00127684	0.00127684
2	chr17:29215970:A:C	29215970	NA,C	NA,A	NA,1	NA,-inf	NA,inf	NA,1.72813	0.00127677	0.00127677
2	chr17:28919445:T:C	28919445	NA,C	NA,T	NA,1	NA,-inf	NA,inf	NA,2.06026	0.00126459	0.00126459
2	chr17:28918604:A:G	28918604	NA,G	NA,A	NA,1	NA,-inf	NA,inf	NA,2.0601	0.00126439	0.00126439
2	chr17:28936085:T:C	28936085	NA,C	NA,T	NA,1	NA,-inf	NA,inf	NA,2.0581	0.00126139	0.00126139
2	chr17:29443893:T:A	29443893	NA,A	NA,T	NA,1	NA,-inf	NA,inf	NA,1.698	0.00126001	0.00126001
2	chr17:28794355:G:A	28794355	A,NA	G,NA	1,NA	-inf,NA	inf,NA	3.36286,NA	0.0012597	0.0012597
2	chr17:29527061:G:A	29527061	NA,A	NA,G	NA,1	NA,-inf	NA,inf	NA,1.69627	0.00125391	0.00125391
2	chr17:29407469:A:T	29407469	NA,T	NA,A	NA,1	NA,-inf	NA,inf	NA,1.69544	0.00125334	0.00125334
2	chr17:28913563:G:A	28913563	NA,A	NA,G	NA,1	NA,-inf	NA,inf	NA,2.05484	0.00125271	0.00125271
2	chr17:29541150:C:T	29541150	T,T	C,C	1,1	inf,-inf	inf,inf	0.445732,0.319478	0.00124804	0.00124804
2	chr17:28914438:C:T	28914438	NA,T	NA,C	NA,1	NA,-inf	NA,inf	NA,2.05074	0.00124337	0.00124337
2	chr17:28465603:G:A	28465603	A,A	G,G	1,1	inf,inf	inf,inf	1.12605,1.35201	0.0012399	0.0012399
2	chr17:29414191:G:C	29414191	C,C	G,G	1,1	inf,-inf	inf,inf	0.440016,0.236687	0.0012359	0.0012359
2	chr17:29443154:G:A	29443154	A,A	G,G	1,1	inf,-inf	inf,inf	0.408359,0.320185	0.00122633	0.00122633
2	chr17:28422753:G:A	28422753	NA,A	NA,G	NA,1	NA,-inf	NA,inf	NA,1.82478	0.00122558	0.00122558
2	chr17:29533986:A:G	29533986	G,G	A,A	1,1	inf,-inf	inf,inf	0.417844,0.219112	0.00122553	0.00122553
2	chr17:28437652:A:C	28437652	NA,C	NA,A	NA,1	NA,-inf	NA,inf	NA,1.79761	0.00121776	0.00121776
2	chr17:28425078:T:C	28425078	NA,C	NA,T	NA,1	NA,-inf	NA,inf	NA,1.81971	0.00121375	0.00121375
2	chr17:29275304:A:G	29275304	G,G	A,A	1,1	inf,inf	inf,inf	3.78478,0.541622	0.00121114	0.00121114
2	chr17:28932161:T:C	28932161	NA,C	NA,T	NA,1	NA,-inf	NA,inf	NA,2.03505	0.00120822	0.00120822
2	chr17:28913325:G:A	28913325	NA,A	NA,G	NA,1	NA,-inf	NA,inf	NA,2.03418	0.00120704	0.00120704
2	chr17:28909358:A:G	28909358	NA,G	NA,A	NA,1	NA,-inf	NA,inf	NA,2.03073	0.00120134	0.00120134
2	chr17:29496306:C:T	29496306	T,T	C,C	1,1	inf,-inf	inf,inf	0.485701,0.404114	0.00120131	0.00120131
2	chr17:29442435:C:T	29442435	NA,T	NA,C	NA,1	NA,-inf	NA,inf	NA,1.67029	0.00119052	0.00119052
2	chr17:29343585:C:T	29343585	NA,T	NA,C	NA,1	NA,inf	NA,inf	NA,1.93843	0.00115801	0.00115801
2	chr17:28945088:A:C	28945088	NA,C	NA,A	NA,1	NA,-inf	NA,inf	NA,2.01092	0.00115619	0.00115619
2	chr17:28921175:C:T	28921175	NA,T	NA,C	NA,1	NA,-inf	NA,inf	NA,2.0085	0.00115202	0.00115202
2	chr17:29278873:A:G	29278873	G,G	A,A	1,1	inf,inf	inf,inf	3.63648,0.676737	0.00114958	0.00114958
2	chr17:28360295:C:A	28360295	NA,A	NA,C	NA,1	NA,-inf	NA,inf	NA,1.8048	0.00114147	0.00114147
2	chr17:28386951:C:T	28386951	T,T	C,C	1,1	-inf,-inf	inf,inf	2.32275,0.40959	0.00113915	0.00113915
2	chr17:28417661:G:A	28417661	A,A	G,G	1,1	inf,inf	inf,inf	1.05195,1.55086	0.00113102	0.00113102
2	chr17:28437328:A:G	28437328	NA,G	NA,A	NA,1	NA,-inf	NA,inf	NA,1.78506	0.00112953	0.00112953
2	chr17:28801310:G:A	28801310	A,NA	G,NA	1,NA	-inf,NA	inf,NA	3.2701,NA	0.00111485	0.00111485
2	chr17:29550433:C:G	29550433	NA,G	NA,C	NA,1	NA,inf	NA,inf	NA,1.92713	0.00109763	0.00109763
2	chr17:28431748:C:A	28431748	NA,A	NA,C	NA,1	NA,-inf	NA,inf	NA,1.76419	0.00108401	0.00108401
2	chr17:29528575:T:C	29528575	C,C	T,T	1,1	inf,-inf	inf,inf	0.458154,0.254012	0.00108395	0.00108395
2	chr17:28432729:A:AC	28432729	NA,AC	NA,A	NA,1	NA,-inf	NA,inf	NA,1.76219	0.0010799	0.0010799
2	chr17:28437121:G:A	28437121	NA,A	NA,G	NA,1	NA,-inf	NA,inf	NA,1.76096	0.00107726	0.00107726
2	chr17:29553763:G:C	29553763	NA,C	NA,G	NA,1	NA,inf	NA,inf	NA,1.91448	0.00107286	0.00107286
2	chr17:29340100:A:G	29340100	G,G	A,A	1,1	inf,-inf	inf,inf	0.378217,0.0987211	0.00105778	0.00105778
2	chr17:29386227:T:A	29386227	A,A	T,T	1,1	inf,inf	inf,inf	12.4832,1.65467	0.00105475	0.00105475
2	chr17:29389920:T:G	29389920	NA,G	NA,T	NA,1	NA,inf	NA,inf	NA,1.9047	0.00105201	0.00105201
2	chr17:28437321:C:A	28437321	NA,A	NA,C	NA,1	NA,-inf	NA,inf	NA,1.74519	0.00104595	0.00104595
2	chr17:29523693:A:G	29523693	NA,G	NA,A	NA,1	NA,inf	NA,inf	NA,1.89432	0.00103879	0.00103879
2	chr17:29346039:G:A	29346039	A,NA	G,NA	1,NA	-inf,NA	inf,NA	5.05917,NA	0.00103511	0.00103511
2	chr17:29339868:A:G	29339868	G,G	A,A	1,1	inf,-inf	inf,inf	0.416692,0.655632	0.00103146	0.00103146
2	chr17:29276298:A:G	29276298	G,G	A,A	1,1	inf,inf	inf,inf	3.63328,0.605248	0.00102996	0.00102996
2	chr17:28306590:C:T	28306590	T,T	C,C	1,1	inf,inf	inf,inf	2.31709,0.291417	0.00102904	0.00102904
2	chr17:28751785:G:GC	28751785	NA,GC	NA,G	NA,1	NA,-inf	NA,inf	NA,1.90117	0.00102465	0.00102465
2	chr17:29759589:C:A	29759589	NA,A	NA,C	NA,1	NA,inf	NA,inf	NA,1.75234	0.00101559	0.00101559
2	chr17:28437040:G:C	28437040	NA,C	NA,G	NA,1	NA,-inf	NA,inf	NA,1.73	0.00101556	0.00101556
2	chr17:28460668:C:T	28460668	NA,T	NA,C	NA,1	NA,-inf	NA,inf	NA,1.71682	0.00101552	0.00101552
2	chr17:29409700:G:T	29409700	NA,T	NA,G	NA,1	NA,inf	NA,inf	NA,1.8851	0.00101433	0.00101433
2	chr17:29369859:C:G	29369859	G,G	C,C	1,1	inf,-inf	inf,inf	0.378443,0.00215637	0.00100149	0.00100149
2	chr17:28503917:G:A	28503917	NA,A	NA,G	NA,1	NA,-inf	NA,inf	NA,1.66137	0.000995798	0.000995798
2	chr17:29518614:A:G	29518614	G,G	A,A	1,1	inf,-inf	inf,inf	0.417315,0.161921	0.000991381	0.000991381
2	chr17:29476239:G:T	29476239	T,T	G,G	1,1	inf,-inf	inf,inf	0.416652,0.151129	0.000982689	0.000982689
2	chr17:29476872:GTC:G	29476872	G,G	GTC,GTC	1,1	inf,-inf	inf,inf	0.417196,0.143703	0.000966922	0.000966922
2	chr17:29993959:G:A	29993959	A,NA	G,NA	1,NA	-inf,NA	inf,NA	1.31208,NA	0.000951846	0.000951846
2	chr17:29832174:C:T	29832174	NA,T	NA,C	NA,1	NA,-inf	NA,inf	NA,1.77002	0.000950521	0.000950521
2	chr17:29341380:C:A	29341380	NA,A	NA,C	NA,1	NA,-inf	NA,inf	NA,1.5529	0.000940693	0.000940693
2	chr17:29535641:C:T	29535641	T,T	C,C	1,1	inf,-inf	inf,inf	0.420381,0.138323	0.00093892	0.00093892
2	chr17:29265602:A:G	29265602	G,G	A,A	1,1	inf,inf	inf,inf	3.62016,0.571958	0.000937505	0.000937505
2	chr17:30029786:A:G	30029786	NA,G	NA,A	NA,1	NA,-inf	NA,inf	NA,1.75688	0.000927587	0.000927587
2	chr17:29431023:T:C	29431023	C,C	T,T	1,1	inf,-inf	inf,inf	0.421382,0.101525	0.000920491	0.000920491
2	chr17:29432230:A:C	29432230	C,C	A,A	1,1	inf,-inf	inf,inf	0.425368,0.113389	0.000914216	0.000914216
2	chr17:29855672:T:C	29855672	NA,C	NA,T	NA,1	NA,-inf	NA,inf	NA,1.75033	0.000914166	0.000914166
2	chr17:29436293:A:G	29436293	G,G	A,A	1,1	inf,-inf	inf,inf	0.434049,0.145997	0.000913773	0.000913773
2	chr17:29836730:C:T	29836730	NA,T	NA,C	NA,1	NA,-inf	NA,inf	NA,1.74777	0.000913738	0.000913738
2	chr17:28419977:A:G	28419977	NA,G	NA,A	NA,1	NA,-inf	NA,inf	NA,1.6627	0.000891547	0.000891547
2	chr17:28419742:T:C	28419742	NA,C	NA,T	NA,1	NA,-inf	NA,inf	NA,1.66152	0.000889588	0.000889588
2	chr17:29562129:A:G	29562129	NA,G	NA,A	NA,1	NA,inf	NA,inf	NA,1.8081	0.000888854	0.000888854
2	chr17:28427893:T:C	28427893	NA,C	NA,T	NA,1	NA,-inf	NA,inf	NA,1.65803	0.000883123	0.000883123
2	chr17:29716213:A:G	29716213	G,NA	A,NA	1,NA	-inf,NA	inf,NA	1.28097,NA	0.000882307	0.000882307
2	chr17:30043311:T:G	30043311	NA,G	NA,T	NA,1	NA,-inf	NA,inf	NA,1.72865	0.000879708	0.000879708
2	chr17:30029477:C:T	30029477	NA,T	NA,C	NA,1	NA,-inf	NA,inf	NA,1.72709	0.000877169	0.000877169
2	chr17:30038118:C:T	30038118	NA,T	NA,C	NA,1	NA,-inf	NA,inf	NA,1.72446	0.000872879	0.000872879
2	chr17:30050644:G:A	30050644	NA,A	NA,G	NA,1	NA,-inf	NA,inf	NA,1.72426	0.000872452	0.000872452
2	chr17:29375582:G:A	29375582	A,A	G,G	1,1	inf,-inf	inf,inf	0.446418,0.186571	0.000868551	0.000868551
2	chr17:29503252:C:T	29503252	T,T	C,C	1,1	inf,-inf	inf,inf	0.439187,0.132495	0.000862623	0.000862623
2	chr17:29821713:C:T	29821713	NA,T	NA,C	NA,1	NA,-inf	NA,inf	NA,1.71744	0.000861499	0.000861499
2	chr17:29432480:G:A	29432480	A,A	G,G	1,1	inf,-inf	inf,inf	0.436526,0.106234	0.000854714	0.000854714
2	chr17:29802458:G:C	29802458	NA,C	NA,G	NA,1	NA,-inf	NA,inf	NA,1.70969	0.000848918	0.000848918
2	chr17:28284468:T:C	28284468	C,NA	T,NA	1,NA	-inf,NA	inf,NA	2.88821,NA	0.000848125	0.000848125
2	chr17:28498683:C:T	28498683	NA,T	NA,C	NA,1	NA,inf	NA,inf	NA,1.7421	0.000841891	0.000841891
2	chr17:29430490:T:G	29430490	G,G	T,T	1,1	inf,-inf	inf,inf	0.444363,0.113859	0.000834707	0.000834707
2	chr17:28787582:G:A	28787582	A,A	G,G	1,1	inf,inf	inf,inf	2.94995,1.08766	0.000831501	0.000831501
2	chr17:28526049:A:G	28526049	NA,G	NA,A	NA,1	NA,-inf	NA,inf	NA,1.64993	0.000831467	0.000831467
2	chr17:28342060:T:C	28342060	C,NA	T,NA	1,NA	inf,NA	inf,NA	1.46099,NA	0.00082702	0.00082702
2	chr17:29403970:T:C	29403970	C,C	T,T	1,1	inf,-inf	inf,inf	0.451514,0.134702	0.000824643	0.000824643
2	chr17:29427963:A:G	29427963	G,G	A,A	1,1	inf,-inf	inf,inf	0.432507,0.0480203	0.000822487	0.000822487
2	chr17:29852019:T:C	29852019	NA,C	NA,T	NA,1	NA,-inf	NA,inf	NA,1.6938	0.000822313	0.000822313
2	chr17:28468063:G:A	28468063	A,A	G,G	1,1	inf,inf	inf,inf	1.22231,1.19684	0.000819556	0.000819556
2	chr17:28420433:T:C	28420433	NA,C	NA,T	NA,1	NA,-inf	NA,inf	NA,1.61683	0.000817252	0.000817252
2	chr17:29398714:T:C	29398714	C,C	T,T	1,1	inf,-inf	inf,inf	0.428692,0.0141243	0.000812596	0.000812596
2	chr17:29415690:T:A	29415690	A,A	T,T	1,1	inf,-inf	inf,inf	0.438728,0.0641503	0.000811151	0.000811151
2	chr17:29235359:G:A	29235359	A,A	G,G	1,1	inf,inf	inf,inf	1.24888,1.80703	0.000810266	0.000810266
2	chr17:29823781:A:C	29823781	NA,C	NA,A	NA,1	NA,inf	NA,inf	NA,1.62824	0.000804305	0.000804305
2	chr17:29518952:A:T	29518952	T,T	A,A	1,1	inf,-inf	inf,inf	0.450795,0.113263	0.000800292	0.000800292
2	chr17:29007174:G:A	29007174	A,A	G,G	1,1	inf,inf	inf,inf	1.82961,0.971467	0.000796804	0.000796804
2	chr17:29413688:A:G	29413688	G,G	A,A	1,1	inf,-inf	inf,inf	0.44185,0.0618067	0.000795225	0.000795225
2	chr17:29883983:C:CAT	29883983	NA,CAT	NA,C	NA,1	NA,-inf	NA,inf	NA,1.67629	0.000794572	0.000794572
2	chr17:29001577:C:T	29001577	T,T	C,C	1,1	inf,inf	inf,inf	1.80833,0.989016	0.000791492	0.000791492
2	chr17:29674940:C:T	29674940	T,NA	C,NA	1,NA	-inf,NA	inf,NA	1.2214,NA	0.000784703	0.000784703
2	chr17:28469882:G:A	28469882	A,A	G,G	1,1	inf,inf	inf,inf	1.23659,1.14359	0.000767729	0.000767729
2	chr17:29448649:C:A	29448649	A,A	C,C	1,1	inf,-inf	inf,inf	0.451415,0.0711152	0.000766857	0.000766857
2	chr17:29297248:C:T	29297248	NA,T	NA,C	NA,1	NA,inf	NA,inf	NA,1.48483	0.000752973	0.000752973
2	chr17:29318258:T:G	29318258	G,NA	T,NA	1,NA	-inf,NA	inf,NA	0.993235,NA	0.00074782	0.00074782
2	chr17:29004373:A:G	29004373	NA,G	NA,A	NA,1	NA,-inf	NA,inf	NA,1.67417	0.000745633	0.000745633
2	chr17:29655817:A:G	29655817	NA,G	NA,A	NA,1	NA,inf	NA,inf	NA,1.59056	0.000737725	0.000737725
2	chr17:29767182:C:G	29767182	NA,G	NA,C	NA,1	NA,inf	NA,inf	NA,1.6094	0.000736535	0.000736535
2	chr17:29379868:T:C	29379868	C,C	T,T	1,1	inf,inf	inf,inf	0.441697,0.000203474	0.000728448	0.000728448
2	chr17:29796944:C:T	29796944	T,NA	C,NA	1,NA	-inf,NA	inf,NA	1.19962,NA	0.000728296	0.000728296
2	chr17:28751305:A:G	28751305	G,G	A,A	1,1	inf,inf	inf,inf	2.84891,1.10699	0.000726033	0.000726033
2	chr17:29010520:T:G	29010520	NA,G	NA,T	NA,1	NA,-inf	NA,inf	NA,1.59605	0.00072536	0.00072536
2	chr17:29874911:C:T	29874911	NA,T	NA,C	NA,1	NA,-inf	NA,inf	NA,1.62654	0.000724917	0.000724917
2	chr17:29399618:T:C	29399618	C,C	T,T	1,1	inf,-inf	inf,inf	0.449851,0.00544085	0.000722972	0.000722972
2	chr17:29883303:T:G	29883303	NA,G	NA,T	NA,1	NA,-inf	NA,inf	NA,1.62441	0.000722076	0.000722076
2	chr17:29907088:G:T	29907088	NA,T	NA,G	NA,1	NA,inf	NA,inf	NA,1.59539	0.000718833	0.000718833
2	chr17:29867467:T:C	29867467	NA,C	NA,T	NA,1	NA,-inf	NA,inf	NA,1.619	0.000716406	0.000716406
2	chr17:29379532:A:T	29379532	T,T	A,A	1,1	inf,-inf	inf,inf	0.445659,0.00304162	0.00071545	0.00071545
2	chr17:29664571:G:A	29664571	NA,A	NA,G	NA,1	NA,inf	NA,inf	NA,1.59011	0.000711292	0.000711292
2	chr17:29379807:T:C	29379807	C,C	T,T	1,1	inf,-inf	inf,inf	0.448171,0.00305198	0.000708055	0.000708055
2	chr17:29375891:TAC:T	29375891	T,T	TAC,TAC	1,1	inf,-inf	inf,inf	0.450115,0.0109039	0.000705775	0.000705775
2	chr17:28796798:C:T	28796798	T,T	C,C	1,1	inf,inf	inf,inf	2.88672,1.08113	0.000702102	0.000702102
2	chr17:28394876:G:A	28394876	A,A	G,G	1,1	-inf,inf	inf,inf	1.93945,0.00776655	0.000697918	0.000697918
2	chr17:29383617:T:C	29383617	C,C	T,T	1,1	inf,inf	inf,inf	0.44879,0.0090212	0.000697002	0.000697002
2	chr17:29004920:A:G	29004920	NA,G	NA,A	NA,1	NA,-inf	NA,inf	NA,1.63508	0.000694277	0.000694277
2	chr17:29382314:A:G	29382314	G,G	A,A	1,1	inf,-inf	inf,inf	0.45546,0.00396532	0.000685196	0.000685196
2	chr17:29957123:C:A	29957123	NA,A	NA,C	NA,1	NA,-inf	NA,inf	NA,1.59602	0.00067935	0.00067935
2	chr17:29386220:A:T	29386220	T,T	A,A	1,1	inf,-inf	inf,inf	0.45835,0.0120502	0.000677595	0.000677595
2	chr17:28747513:C:T	28747513	NA,T	NA,C	NA,1	NA,-inf	NA,inf	NA,1.66564	0.000669624	0.000669624
2	chr17:28789954:C:T	28789954	NA,T	NA,C	NA,1	NA,-inf	NA,inf	NA,1.65543	0.000657216	0.000657216
2	chr17:29009126:C:T	29009126	NA,T	NA,C	NA,1	NA,-inf	NA,inf	NA,1.60922	0.00065658	0.00065658
2	chr17:28745550:GC:G	28745550	G,G	GC,GC	1,1	inf,inf	inf,inf	2.44359,1.46763	0.000656425	0.000656425
2	chr17:28215100:T:C	28215100	NA,C	NA,T	NA,1	NA,inf	NA,inf	NA,1.62718	0.000654741	0.000654741
2	chr17:28394772:C:A	28394772	A,A	C,C	1,1	-inf,inf	inf,inf	1.91085,0.0141988	0.000654593	0.000654593
2	chr17:28408315:C:T	28408315	T,T	C,C	1,1	-inf,-inf	inf,inf	1.53042,1.25805	0.000653181	0.000653181
2	chr17:29397832:T:C	29397832	NA,C	NA,T	NA,1	NA,-inf	NA,inf	NA,1.42255	0.000652239	0.000652239
2	chr17:29755468:C:A	29755468	NA,A	NA,C	NA,1	NA,inf	NA,inf	NA,1.54228	0.000650434	0.000650434
2	chr17:29797805:T:C	29797805	NA,C	NA,T	NA,1	NA,inf	NA,inf	NA,1.51379	0.000648751	0.000648751
2	chr17:29864261:C:T	29864261	NA,T	NA,C	NA,1	NA,inf	NA,inf	NA,1.53936	0.000641785	0.000641785
2	chr17:29452002:G:A	29452002	A,NA	G,NA	1,NA	-inf,NA	inf,NA	4.70472,NA	0.000641258	0.000641258
2	chr17:28971507:C:T	28971507	T,NA	C,NA	1,NA	inf,NA	inf,NA	1.26021,NA	0.000640568	0.000640568
2	chr17:30017301:G:A	30017301	NA,A	NA,G	NA,1	NA,-inf	NA,inf	NA,1.56254	0.000638972	0.000638972
2	chr17:29059803:T:G	29059803	NA,G	NA,T	NA,1	NA,inf	NA,inf	NA,1.53989	0.000637201	0.000637201
2	chr17:29058792:A:G	29058792	NA,G	NA,A	NA,1	NA,inf	NA,inf	NA,1.53779	0.000634865	0.000634865
2	chr17:28407262:G:A	28407262	A,A	G,G	1,1	-inf,-inf	inf,inf	1.60496,1.2138	0.000631207	0.000631207
2	chr17:29368812:T:C	29368812	C,NA	T,NA	1,NA	inf,NA	inf,NA	0.472739,NA	0.000626947	0.000626947
2	chr17:29982440:CA:C	29982440	NA,C	NA,CA	NA,1	NA,-inf	NA,inf	NA,1.55208	0.000626876	0.000626876
2	chr17:29939746:T:C	29939746	NA,C	NA,T	NA,1	NA,-inf	NA,inf	NA,1.55185	0.000625102	0.000625102
2	chr17:29240379:G:C	29240379	C,C	G,G	1,1	inf,inf	inf,inf	1.23758,1.68107	0.00062321	0.00062321
2	chr17:28264523:A:C	28264523	C,NA	A,NA	1,NA	-inf,NA	inf,NA	2.56732,NA	0.000617735	0.000617735
2	chr17:28825652:T:C	28825652	NA,C	NA,T	NA,1	NA,-inf	NA,inf	NA,1.61828	0.000615612	0.000615612
2	chr17:29397843:A:G	29397843	NA,G	NA,A	NA,1	NA,-inf	NA,inf	NA,1.38908	0.000611994	0.000611994
2	chr17:28770593:CAG:C	28770593	NA,C	NA,CAG	NA,1	NA,-inf	NA,inf	NA,1.60961	0.000604129	0.000604129
2	chr17:28322495:C:T	28322495	NA,T	NA,C	NA,1	NA,-inf	NA,inf	NA,1.46256	0.000597697	0.000597697
2	chr17:28708926:A:G	28708926	G,G	A,A	1,1	inf,inf	inf,inf	3.25871,0.662544	0.000596816	0.000596816
2	chr17:29410316:T:C	29410316	NA,C	NA,T	NA,1	NA,-inf	NA,inf	NA,1.37491	0.000594592	0.000594592
2	chr17:29966332:AT:A	29966332	NA,A	NA,AT	NA,1	NA,-inf	NA,inf	NA,1.51881	0.000589769	0.000589769
2	chr17:29240695:T:C	29240695	C,C	T,T	1,1	inf,inf	inf,inf	1.20917,1.68033	0.000587168	0.000587168
2	chr17:28470538:CT:C	28470538	C,C	CT,CT	1,1	inf,inf	inf,inf	1.23874,0.999316	0.000582363	0.000582363
2	chr17:29971024:G:A	29971024	NA,A	NA,G	NA,1	NA,inf	NA,inf	NA,1.47202	0.000577818	0.000577818
2	chr17:30055235:A:G	30055235	NA,G	NA,A	NA,1	NA,inf	NA,inf	NA,1.46831	0.000572504	0.000572504
2	chr17:28842550:A:G	28842550	NA,G	NA,A	NA,1	NA,-inf	NA,inf	NA,1.57973	0.000570904	0.000570904
2	chr17:30053017:T:G	30053017	NA,G	NA,T	NA,1	NA,inf	NA,inf	NA,1.46614	0.000570271	0.000570271
2	chr17:30043854:T:G	30043854	NA,G	NA,T	NA,1	NA,inf	NA,inf	NA,1.46584	0.000570032	0.000570032
2	chr17:29939198:G:A	29939198	NA,A	NA,G	NA,1	NA,-inf	NA,inf	NA,1.4987	0.000567761	0.000567761
2	chr17:29945119:T:C	29945119	NA,C	NA,T	NA,1	NA,-inf	NA,inf	NA,1.49827	0.000567277	0.000567277
2	chr17:29304494:G:T	29304494	NA,T	NA,G	NA,1	NA,inf	NA,inf	NA,1.33804	0.000566973	0.000566973
2	chr17:28736913:G:A	28736913	NA,A	NA,G	NA,1	NA,-inf	NA,inf	NA,1.56818	0.000566198	0.000566198
2	chr17:29977252:G:A	29977252	NA,A	NA,G	NA,1	NA,inf	NA,inf	NA,1.45937	0.000564169	0.000564169
2	chr17:29978348:T:C	29978348	NA,C	NA,T	NA,1	NA,inf	NA,inf	NA,1.45889	0.000563593	0.000563593
2	chr17:29222330:G:C	29222330	C,NA	G,NA	1,NA	inf,NA	inf,NA	1.22836,NA	0.000560073	0.000560073
2	chr17:29227471:G:A	29227471	A,NA	G,NA	1,NA	-inf,NA	inf,NA	4.70406,NA	0.000552957	0.000552957
2	chr17:28502164:G:A	28502164	A,NA	G,NA	1,NA	-inf,NA	inf,NA	2.43097,NA	0.000548657	0.000548657
2	chr17:29520899:C:T	29520899	NA,T	NA,C	NA,1	NA,inf	NA,inf	NA,1.56025	0.000540746	0.000540746
2	chr17:29730413:T:G	29730413	NA,G	NA,T	NA,1	NA,-inf	NA,inf	NA,1.47004	0.000540595	0.000540595
2	chr17:29726315:A:G	29726315	NA,G	NA,A	NA,1	NA,inf	NA,inf	NA,1.44975	0.000540191	0.000540191
2	chr17:29001386:A:G	29001386	G,G	A,A	1,1	inf,inf	inf,inf	1.77055,0.803757	0.000536978	0.000536978
2	chr17:30035881:G:A	30035881	NA,A	NA,G	NA,1	NA,inf	NA,inf	NA,1.43643	0.000533503	0.000533503
2	chr17:28925694:G:A	28925694	NA,A	NA,G	NA,1	NA,inf	NA,inf	NA,1.51824	0.000533108	0.000533108
2	chr17:29298667:A:C	29298667	NA,C	NA,A	NA,1	NA,inf	NA,inf	NA,1.3059	0.000532758	0.000532758
2	chr17:28946107:C:T	28946107	NA,T	NA,C	NA,1	NA,inf	NA,inf	NA,1.51709	0.00053198	0.00053198
2	chr17:29630921:C:T	29630921	T,NA	C,NA	1,NA	-inf,NA	inf,NA	2.22002,NA	0.000530415	0.000530415
2	chr17:29473373:C:T	29473373	T,NA	C,NA	1,NA	inf,NA	inf,NA	0.731395,NA	0.000528865	0.000528865
2	chr17:30000812:A:G	30000812	NA,G	NA,A	NA,1	NA,inf	NA,inf	NA,1.42572	0.000528084	0.000528084
2	chr17:29795272:A:G	29795272	NA,G	NA,A	NA,1	NA,inf	NA,inf	NA,1.42607	0.000525901	0.000525901
2	chr17:30013120:G:A	30013120	NA,A	NA,G	NA,1	NA,inf	NA,inf	NA,1.42153	0.000525188	0.000525188
2	chr17:30049404:C:T	30049404	NA,T	NA,C	NA,1	NA,inf	NA,inf	NA,1.41959	0.000523316	0.000523316
2	chr17:29487031:C:T	29487031	NA,T	NA,C	NA,1	NA,inf	NA,inf	NA,1.53803	0.000522879	0.000522879
2	chr17:30020013:G:A	30020013	NA,A	NA,G	NA,1	NA,inf	NA,inf	NA,1.4191	0.000522859	0.000522859
2	chr17:28495660:G:A	28495660	NA,A	NA,G	NA,1	NA,-inf	NA,inf	NA,1.38879	0.000522812	0.000522812
2	chr17:29980240:T:G	29980240	NA,G	NA,T	NA,1	NA,inf	NA,inf	NA,1.40909	0.00051419	0.00051419
2	chr17:29980149:A:AC	29980149	NA,AC	NA,A	NA,1	NA,inf	NA,inf	NA,1.40758	0.000512699	0.000512699
2	chr17:29973641:C:T	29973641	NA,T	NA,C	NA,1	NA,inf	NA,inf	NA,1.40303	0.000509075	0.000509075
2	chr17:29348208:C:T	29348208	T,T	C,C	1,1	inf,inf	inf,inf	19.0936,1.04773	0.00050626	0.000743213
2	chr17:28408124:G:A	28408124	A,A	G,G	1,1	-inf,-inf	inf,inf	1.63342,1.10403	0.000502509	0.000502509
2	chr17:28395709:C:T	28395709	T,T	C,C	1,1	-inf,-inf	inf,inf	1.77498,0.0673221	0.000494912	0.000494912
2	chr17:28470397:C:T	28470397	T,T	C,C	1,1	inf,inf	inf,inf	1.21496,0.932985	0.000484061	0.000484061
2	chr17:28820966:T:A	28820966	NA,A	NA,T	NA,1	NA,inf	NA,inf	NA,1.43743	0.000477109	0.000477109
2	chr17:28886852:C:T	28886852	NA,T	NA,C	NA,1	NA,inf	NA,inf	NA,1.4496	0.000477061	0.000477061
2	chr17:28277071:G:A	28277071	NA,A	NA,G	NA,1	NA,inf	NA,inf	NA,1.41698	0.000475836	0.000475836
2	chr17:29733746:A:G	29733746	NA,G	NA,A	NA,1	NA,inf	NA,inf	NA,1.37138	0.000474693	0.000474693
2	chr17:29492573:G:A	29492573	NA,A	NA,G	NA,1	NA,inf	NA,inf	NA,1.48052	0.000472493	0.000472493
2	chr17:29669210:T:C	29669210	C,NA	T,NA	1,NA	-inf,NA	inf,NA	2.01624,NA	0.000470643	0.000470643
2	chr17:28550984:C:A	28550984	NA,A	NA,C	NA,1	NA,-inf	NA,inf	NA,1.45662	0.000469762	0.000469762
2	chr17:29889817:A:C	29889817	NA,C	NA,A	NA,1	NA,inf	NA,inf	NA,1.36502	0.000469557	0.000469557
2	chr17:29721164:A:G	29721164	NA,G	NA,A	NA,1	NA,inf	NA,inf	NA,1.36295	0.000467991	0.000467991
2	chr17:29358204:T:C	29358204	C,NA	T,NA	1,NA	inf,NA	inf,NA	3.98426,NA	0.000467286	0.000467286
2	chr17:29685143:T:C	29685143	NA,C	NA,T	NA,1	NA,inf	NA,inf	NA,1.36126	0.00046672	0.00046672
2	chr17:29682351:A:G	29682351	NA,G	NA,A	NA,1	NA,inf	NA,inf	NA,1.36126	0.00046672	0.00046672
2	chr17:28398249:G:A	28398249	A,A	G,G	1,1	-inf,-inf	inf,inf	1.76175,0.158848	0.000466156	0.000466156
2	chr17:29688451:C:A	29688451	NA,A	NA,C	NA,1	NA,inf	NA,inf	NA,1.35877	0.000464628	0.000464628
2	chr17:29858433:C:T	29858433	NA,T	NA,C	NA,1	NA,inf	NA,inf	NA,1.35795	0.000462878	0.000462878
2	chr17:28395626:G:A	28395626	A,A	G,G	1,1	-inf,-inf	inf,inf	1.73996,0.00801173	0.000454352	0.000454352
2	chr17:28617937:T:C	28617937	C,C	T,T	1,1	-inf,-inf	inf,inf	3.05808,0.701818	0.000448235	0.000448235
2	chr17:29911683:C:T	29911683	NA,T	NA,C	NA,1	NA,inf	NA,inf	NA,1.33932	0.000448186	0.000448186
2	chr17:28757207:T:G	28757207	NA,G	NA,T	NA,1	NA,-inf	NA,inf	NA,1.37849	0.000444757	0.000444757
2	chr17:28991466:A:G	28991466	NA,G	NA,A	NA,1	NA,inf	NA,inf	NA,1.41533	0.000444534	0.000444534
2	chr17:29839969:A:C	29839969	NA,C	NA,A	NA,1	NA,inf	NA,inf	NA,1.33421	0.00044381	0.00044381
2	chr17:29355454:TTTTG:T	29355454	T,T	TTTTG,TTTTG	1,1	inf,inf	inf,inf	18.9985,0.95139	0.000443613	0.000606984
2	chr17:29726940:C:A	29726940	NA,A	NA,C	NA,1	NA,inf	NA,inf	NA,1.33241	0.000442378	0.000442378
2	chr17:29716986:C:T	29716986	NA,T	NA,C	NA,1	NA,inf	NA,inf	NA,1.33241	0.000442378	0.000442378
2	chr17:29761041:C:T	29761041	NA,T	NA,C	NA,1	NA,inf	NA,inf	NA,1.33241	0.000442378	0.000442378
2	chr17:29837785:C:T	29837785	NA,T	NA,C	NA,1	NA,inf	NA,inf	NA,1.33241	0.000442378	0.000442378
2	chr17:29861700:ACTACAGG:A	29861700	NA,A	NA,ACTACAGG	NA,1	NA,inf	NA,inf	NA,1.33237	0.000442354	0.000442354
2	chr17:29827519:A:C	29827519	NA,C	NA,A	NA,1	NA,inf	NA,inf	NA,1.32286	0.00044087	0.00044087
2	chr17:29913157:A:G	29913157	NA,G	NA,A	NA,1	NA,inf	NA,inf	NA,1.32952	0.00044026	0.00044026
2	chr17:29829262:C:T	29829262	NA,T	NA,C	NA,1	NA,inf	NA,inf	NA,1.32947	0.000440021	0.000440021
2	chr17:29849433:C:T	29849433	NA,T	NA,C	NA,1	NA,inf	NA,inf	NA,1.32388	0.000435069	0.000435069
2	chr17:29377591:G:A	29377591	NA,A	NA,G	NA,1	NA,-inf	NA,inf	NA,1.12219	0.000433749	0.000433749
2	chr17:29635341:C:T	29635341	NA,T	NA,C	NA,1	NA,-inf	NA,inf	NA,1.21146	0.000431252	0.000431252
2	chr17:28496064:CA:C	28496064	NA,C	NA,CA	NA,1	NA,-inf	NA,inf	NA,1.28329	0.000430745	0.000430745
2	chr17:29370601:G:A	29370601	A,A	G,G	1,1	inf,inf	inf,inf	18.6732,0.91292	0.000430325	0.00050353
2	chr17:29641953:T:A	29641953	NA,A	NA,T	NA,1	NA,inf	NA,inf	NA,1.30827	0.000428198	0.000428198
2	chr17:28496917:G:C	28496917	NA,C	NA,G	NA,1	NA,-inf	NA,inf	NA,1.27953	0.000427991	0.000427991
2	chr17:29859540:G:A	29859540	NA,A	NA,G	NA,1	NA,inf	NA,inf	NA,1.31389	0.000427608	0.000427608
2	chr17:29642437:C:T	29642437	NA,T	NA,C	NA,1	NA,-inf	NA,inf	NA,1.23161	0.000425183	0.000425183
2	chr17:30033070:G:A	30033070	NA,A	NA,G	NA,1	NA,inf	NA,inf	NA,1.30888	0.000422911	0.000422911
2	chr17:29927636:T:C	29927636	NA,C	NA,T	NA,1	NA,inf	NA,inf	NA,1.30255	0.000419244	0.000419244
2	chr17:28558948:C:G	28558948	NA,G	NA,C	NA,1	NA,-inf	NA,inf	NA,1.30282	0.000416287	0.000416287
2	chr17:29877454:C:A	29877454	NA,A	NA,C	NA,1	NA,inf	NA,inf	NA,1.29632	0.000414776	0.000414776
2	chr17:29859284:T:A	29859284	NA,A	NA,T	NA,1	NA,inf	NA,inf	NA,1.2911	0.000410202	0.000410202
2	chr17:29950694:C:T	29950694	NA,T	NA,C	NA,1	NA,inf	NA,inf	NA,1.28846	0.000409202	0.000409202
2	chr17:29754180:A:C	29754180	NA,C	NA,A	NA,1	NA,inf	NA,inf	NA,1.28736	0.000408242	0.000408242
2	chr17:28730803:G:A	28730803	NA,A	NA,G	NA,1	NA,-inf	NA,inf	NA,1.38078	0.000406905	0.000406905
2	chr17:29953803:G:C	29953803	NA,C	NA,G	NA,1	NA,inf	NA,inf	NA,1.28529	0.000406883	0.000406883
2	chr17:29956558:G:A	29956558	NA,A	NA,G	NA,1	NA,inf	NA,inf	NA,1.2829	0.000405145	0.000405145
2	chr17:28984691:A:G	28984691	NA,G	NA,A	NA,1	NA,inf	NA,inf	NA,1.35678	0.000401466	0.000401466
2	chr17:28595996:T:C	28595996	C,C	T,T	1,1	-inf,-inf	inf,inf	3.06169,0.606974	0.000399695	0.000399695
2	chr17:28975157:C:T	28975157	NA,T	NA,C	NA,1	NA,inf	NA,inf	NA,1.35187	0.000398213	0.000398213
2	chr17:29162415:T:C	29162415	NA,C	NA,T	NA,1	NA,-inf	NA,inf	NA,1.1955	0.000397987	0.000397987
2	chr17:29958237:C:T	29958237	NA,T	NA,C	NA,1	NA,inf	NA,inf	NA,1.27014	0.000395762	0.000395762
2	chr17:29661113:T:C	29661113	C,NA	T,NA	1,NA	-inf,NA	inf,NA	1.85403,NA	0.000395599	0.000395599
2	chr17:29873297:C:T	29873297	NA,T	NA,C	NA,1	NA,-inf	NA,inf	NA,1.29624	0.000395433	0.000395433
2	chr17:29179635:G:A	29179635	NA,A	NA,G	NA,1	NA,-inf	NA,inf	NA,1.19391	0.000394931	0.000394931
2	chr17:29602468:G:A	29602468	NA,A	NA,G	NA,1	NA,-inf	NA,inf	NA,1.2156	0.000394074	0.000394074
2	chr17:28397533:C:G	28397533	NA,G	NA,C	NA,1	NA,-inf	NA,inf	NA,1.20294	0.000392389	0.000392389
2	chr17:29014919:G:A	29014919	NA,A	NA,G	NA,1	NA,-inf	NA,inf	NA,1.25693	0.000386066	0.000386066
2	chr17:28958758:G:A	28958758	NA,A	NA,G	NA,1	NA,-inf	NA,inf	NA,1.18843	0.00038246	0.00038246
2	chr17:29305795:G:A	29305795	NA,A	NA,G	NA,1	NA,inf	NA,inf	NA,1.12467	0.000378658	0.000378658
2	chr17:29330776:T:G	29330776	NA,G	NA,T	NA,1	NA,-inf	NA,inf	NA,1.14213	0.000375858	0.000375858
2	chr17:30008154:GGATGAAAAAA:G	30008154	NA,G	NA,GGATGAAAAAA	NA,1	NA,-inf	NA,inf	NA,1.27136	0.000375673	0.000375673
2	chr17:29923778:C:T	29923778	NA,T	NA,C	NA,1	NA,-inf	NA,inf	NA,1.26567	0.000375111	0.000375111
2	chr17:28593850:C:T	28593850	NA,T	NA,C	NA,1	NA,-inf	NA,inf	NA,1.33062	0.000375054	0.000375054
2	chr17:28817634:G:A	28817634	NA,A	NA,G	NA,1	NA,-inf	NA,inf	NA,1.25809	0.000374761	0.000374761
2	chr17:28791767:G:C	28791767	C,C	G,G	1,1	inf,inf	inf,inf	3.0674,0.712411	0.000371218	0.000371218
2	chr17:28468736:C:T	28468736	T,NA	C,NA	1,NA	inf,NA	inf,NA	1.26507,NA	0.000370909	0.000370909
2	chr17:28663214:G:A	28663214	NA,A	NA,G	NA,1	NA,-inf	NA,inf	NA,1.31934	0.000367826	0.000367826
2	chr17:28946322:C:T	28946322	NA,T	NA,C	NA,1	NA,-inf	NA,inf	NA,1.24206	0.000365576	0.000365576
2	chr17:28847070:C:A	28847070	A,A	C,C	1,1	inf,inf	inf,inf	2.9582,0.841971	0.00036484	0.00036484
2	chr17:28671171:C:T	28671171	NA,T	NA,C	NA,1	NA,-inf	NA,inf	NA,1.31402	0.000364571	0.000364571
2	chr17:28591345:C:T	28591345	NA,T	NA,C	NA,1	NA,-inf	NA,inf	NA,1.31398	0.000364154	0.000364154
2	chr17:29520282:T:C	29520282	NA,C	NA,T	NA,1	NA,-inf	NA,inf	NA,1.10676	0.000363922	0.000363922
2	chr17:28588907:C:A	28588907	NA,A	NA,C	NA,1	NA,-inf	NA,inf	NA,1.30946	0.000361635	0.000361635
2	chr17:28667188:AC:A	28667188	NA,A	NA,AC	NA,1	NA,-inf	NA,inf	NA,1.31197	0.00036149	0.00036149
2	chr17:28659801:C:T	28659801	NA,T	NA,C	NA,1	NA,-inf	NA,inf	NA,1.30703	0.000360333	0.000360333
2	chr17:28881287:T:C	28881287	NA,C	NA,T	NA,1	NA,inf	NA,inf	NA,1.25106	0.000359362	0.000359362
2	chr17:28618096:C:G	28618096	NA,G	NA,C	NA,1	NA,-inf	NA,inf	NA,1.30497	0.000358513	0.000358513
2	chr17:29657973:T:C	29657973	NA,C	NA,T	NA,1	NA,inf	NA,inf	NA,1.32461	0.000358336	0.000358336
2	chr17:29210860:G:A	29210860	A,NA	G,NA	1,NA	inf,NA	inf,NA	1.35764,NA	0.000357569	0.000357569
2	chr17:29716737:TTTA:T	29716737	NA,T	NA,TTTA	NA,1	NA,inf	NA,inf	NA,1.3225	0.000355844	0.000355844
2	chr17:30015204:C:T	30015204	NA,T	NA,C	NA,1	NA,-inf	NA,inf	NA,1.23877	0.000355057	0.000355057
2	chr17:28243574:C:T	28243574	NA,T	NA,C	NA,1	NA,inf	NA,inf	NA,1.22929	0.000353961	0.000353961
2	chr17:29393112:T:C	29393112	NA,C	NA,T	NA,1	NA,-inf	NA,inf	NA,1.09223	0.000353953	0.000353953
2	chr17:28658231:C:T	28658231	NA,T	NA,C	NA,1	NA,-inf	NA,inf	NA,1.29669	0.000353916	0.000353916
2	chr17:28560110:C:T	28560110	NA,T	NA,C	NA,1	NA,-inf	NA,inf	NA,1.29254	0.000351456	0.000351456
2	chr17:29056808:AC:A	29056808	NA,A	NA,AC	NA,1	NA,inf	NA,inf	NA,1.20334	0.000351269	0.000351269
2	chr17:28217275:C:G	28217275	NA,G	NA,C	NA,1	NA,-inf	NA,inf	NA,1.18752	0.000350052	0.000350052
2	chr17:28239348:G:A	28239348	NA,A	NA,G	NA,1	NA,inf	NA,inf	NA,1.22959	0.000349118	0.000349118
2	chr17:29793646:A:T	29793646	NA,T	NA,A	NA,1	NA,inf	NA,inf	NA,1.19922	0.000348614	0.000348614
2	chr17:29056077:C:T	29056077	NA,T	NA,C	NA,1	NA,-inf	NA,inf	NA,1.12419	0.000344557	0.000344557
2	chr17:28558347:G:A	28558347	NA,A	NA,G	NA,1	NA,-inf	NA,inf	NA,1.19074	0.000340501	0.000340501
2	chr17:29399125:T:A	29399125	NA,A	NA,T	NA,1	NA,-inf	NA,inf	NA,1.06558	0.00033708	0.00033708
2	chr17:28289197:T:C	28289197	NA,C	NA,T	NA,1	NA,-inf	NA,inf	NA,1.15533	0.00033696	0.00033696
2	chr17:29734964:GA:G	29734964	NA,G	NA,GA	NA,1	NA,inf	NA,inf	NA,1.28635	0.000335152	0.000335152
2	chr17:29375720:A:G	29375720	G,NA	A,NA	1,NA	inf,NA	inf,NA	0.574615,NA	0.000330957	0.000330957
2	chr17:29597099:A:C	29597099	NA,C	NA,A	NA,1	NA,inf	NA,inf	NA,1.17603	0.000329933	0.000329933
2	chr17:29660953:T:C	29660953	C,NA	T,NA	1,NA	-inf,NA	inf,NA	1.87104,NA	0.000327677	0.000327677
2	chr17:29599062:T:C	29599062	NA,C	NA,T	NA,1	NA,-inf	NA,inf	NA,1.23786	0.000327461	0.000327461
2	chr17:29655192:C:T	29655192	NA,T	NA,C	NA,1	NA,inf	NA,inf	NA,1.158	0.000324968	0.000324968
2	chr17:28802886:A:G	28802886	NA,G	NA,A	NA,1	NA,-inf	NA,inf	NA,1.15948	0.000323372	0.000323372
2	chr17:29048048:A:G	29048048	NA,G	NA,A	NA,1	NA,inf	NA,inf	NA,1.2033	0.000322591	0.000322591
2	chr17:28622624:C:T	28622624	NA,T	NA,C	NA,1	NA,-inf	NA,inf	NA,1.15853	0.000322342	0.000322342
2	chr17:28553897:C:A	28553897	NA,A	NA,C	NA,1	NA,-inf	NA,inf	NA,1.24398	0.000320444	0.000320444
2	chr17:28340200:C:T	28340200	T,T	C,C	1,1	-inf,inf	inf,inf	2.80136,0.192476	0.000319971	0.000319971
2	chr17:28400155:A:G	28400155	NA,G	NA,A	NA,1	NA,-inf	NA,inf	NA,1.08401	0.000319859	0.000319859
2	chr17:29184444:G:T	29184444	T,T	G,G	1,1	inf,inf	inf,inf	1.68874,0.975416	0.000318871	0.000318871
2	chr17:29383230:C:T	29383230	T,T	C,C	1,1	inf,inf	inf,inf	10.0894,2.12584	0.000318841	0.000318841
2	chr17:29231085:C:T	29231085	T,T	C,C	1,1	inf,inf	inf,inf	1.3992,1.17822	0.000318662	0.000318662
2	chr17:28418582:C:T	28418582	T,T	C,C	1,1	inf,inf	inf,inf	1.31973,1.27806	0.000317743	0.000317743
2	chr17:28440373:G:A	28440373	A,A	G,G	1,1	inf,-inf	inf,inf	0.456425,2.21898	0.000316526	0.000316526
2	chr17:29339285:C:T	29339285	T,T	C,C	1,1	-inf,-inf	inf,inf	18.3799,1.04576	0.000315987	0.000364814
2	chr17:28538793:C:T	28538793	NA,T	NA,C	NA,1	NA,inf	NA,inf	NA,1.20445	0.00031553	0.00031553
2	chr17:29357840:C:G	29357840	NA,G	NA,C	NA,1	NA,-inf	NA,inf	NA,1.00075	0.000311626	0.000311626
2	chr17:28177513:G:A	28177513	A,NA	G,NA	1,NA	-inf,NA	inf,NA	0.989028,NA	0.000309366	0.000309366
2	chr17:28325981:C:T	28325981	T,T	C,C	1,1	-inf,inf	inf,inf	2.80852,0.14319	0.000309207	0.000309207
2	chr17:29820155:C:T	29820155	NA,T	NA,C	NA,1	NA,-inf	NA,inf	NA,1.07746	0.000307873	0.000307873
2	chr17:29347274:G:A	29347274	NA,A	NA,G	NA,1	NA,-inf	NA,inf	NA,1.01136	0.000305141	0.000305141
2	chr17:29213726:A:G	29213726	G,G	A,A	1,1	inf,inf	inf,inf	1.4884,1.08627	0.000303242	0.000303242
2	chr17:29236259:G:A	29236259	A,A	G,G	1,1	inf,inf	inf,inf	1.19113,1.35336	0.000302943	0.000302943
2	chr17:29410758:C:T	29410758	T,T	C,C	1,1	inf,inf	inf,inf	18.1261,0.900583	0.000302362	0.000324206
2	chr17:29282028:C:T	29282028	NA,T	NA,C	NA,1	NA,-inf	NA,inf	NA,1.05753	0.000301071	0.000301071
2	chr17:28505283:C:T	28505283	T,NA	C,NA	1,NA	-inf,NA	inf,NA	2.23581,NA	0.000298278	0.000298278
2	chr17:28184145:A:G	28184145	NA,G	NA,A	NA,1	NA,-inf	NA,inf	NA,1.09476	0.000296724	0.000296724
2	chr17:29250690:T:A	29250690	NA,A	NA,T	NA,1	NA,-inf	NA,inf	NA,1.04916	0.00029594	0.00029594
2	chr17:29628398:C:T	29628398	T,T	C,C	1,1	-inf,-inf	inf,inf	2.27845,0.0078733	0.00029434	0.00029434
2	chr17:29617847:T:C	29617847	NA,C	NA,T	NA,1	NA,inf	NA,inf	NA,1.10362	0.000294056	0.000294056
2	chr17:28801191:C:T	28801191	NA,T	NA,C	NA,1	NA,inf	NA,inf	NA,1.1155	0.000290952	0.000290952
2	chr17:29170273:T:C	29170273	C,C	T,T	1,1	inf,inf	inf,inf	1.31864,1.15071	0.000290182	0.000290182
2	chr17:28383551:G:A	28383551	A,A	G,G	1,1	inf,inf	inf,inf	1.54048,0.241299	0.000286889	0.000286889
2	chr17:28285591:T:C	28285591	C,C	T,T	1,1	-inf,inf	inf,inf	2.69492,0.264363	0.000286046	0.000286046
2	chr17:29748609:T:C	29748609	NA,C	NA,T	NA,1	NA,-inf	NA,inf	NA,1.03835	0.000285283	0.000285283
2	chr17:28792005:T:C	28792005	NA,C	NA,T	NA,1	NA,-inf	NA,inf	NA,0.954902	0.000285186	0.000285186
2	chr17:29094583:G:A	29094583	A,NA	G,NA	1,NA	inf,NA	inf,NA	0.639434,NA	0.000284116	0.000284116
2	chr17:29313282:C:T	29313282	NA,T	NA,C	NA,1	NA,-inf	NA,inf	NA,0.989781	0.000283918	0.000283918
2	chr17:29899575:A:T	29899575	NA,T	NA,A	NA,1	NA,-inf	NA,inf	NA,1.03841	0.000282277	0.000282277
2	chr17:29888562:G:A	29888562	NA,A	NA,G	NA,1	NA,-inf	NA,inf	NA,1.03807	0.000282101	0.000282101
2	chr17:28997218:C:T	28997218	NA,T	NA,C	NA,1	NA,-inf	NA,inf	NA,1.08891	0.000280862	0.000280862
2	chr17:29417067:G:A	29417067	NA,A	NA,G	NA,1	NA,-inf	NA,inf	NA,0.895293	0.00028049	0.00028049
2	chr17:29466735:G:A	29466735	NA,A	NA,G	NA,1	NA,-inf	NA,inf	NA,0.888547	0.00027976	0.00027976
2	chr17:28448040:T:C	28448040	C,NA	T,NA	1,NA	inf,NA	inf,NA	1.12582,NA	0.000279758	0.000279758
2	chr17:29308656:C:T	29308656	NA,T	NA,C	NA,1	NA,-inf	NA,inf	NA,1.01435	0.000278946	0.000278946
2	chr17:29528210:G:A	29528210	A,A	G,G	1,1	-inf,-inf	inf,inf	18.8187,0.535015	0.000276452	0.000338662
2	chr17:29766140:A:G	29766140	G,NA	A,NA	1,NA	-inf,NA	inf,NA	1.77113,NA	0.000274296	0.000274296
2	chr17:29215194:G:A	29215194	A,A	G,G	1,1	inf,inf	inf,inf	1.41045,1.16127	0.000273524	0.000273524
2	chr17:29201879:T:C	29201879	C,NA	T,NA	1,NA	inf,NA	inf,NA	1.27239,NA	0.000270155	0.000270155
2	chr17:29718550:G:A	29718550	NA,A	NA,G	NA,1	NA,inf	NA,inf	NA,1.10345	0.000269717	0.000269717
2	chr17:29281997:C:T	29281997	NA,T	NA,C	NA,1	NA,-inf	NA,inf	NA,0.961195	0.000269411	0.000269411
2	chr17:29263845:T:C	29263845	NA,C	NA,T	NA,1	NA,-inf	NA,inf	NA,1.04902	0.00026941	0.00026941
2	chr17:29696638:C:A	29696638	A,NA	C,NA	1,NA	inf,NA	inf,NA	2.88233,NA	0.000267166	0.000267166
2	chr17:29924620:A:T	29924620	NA,T	NA,A	NA,1	NA,-inf	NA,inf	NA,1.0057	0.000266269	0.000266269
2	chr17:29072488:A:T	29072488	T,NA	A,NA	1,NA	inf,NA	inf,NA	0.616732,NA	0.000266138	0.000266138
2	chr17:29880216:C:T	29880216	NA,T	NA,C	NA,1	NA,-inf	NA,inf	NA,0.998347	0.000265991	0.000265991
2	chr17:28752507:A:C	28752507	NA,C	NA,A	NA,1	NA,inf	NA,inf	NA,1.06382	0.000265973	0.000265973
2	chr17:28273904:A:G	28273904	NA,G	NA,A	NA,1	NA,inf	NA,inf	NA,1.07979	0.000265211	0.000265211
2	chr17:29824808:C:T	29824808	NA,T	NA,C	NA,1	NA,inf	NA,inf	NA,1.13958	0.000262722	0.000262722
2	chr17:29564711:G:A	29564711	NA,A	NA,G	NA,1	NA,-inf	NA,inf	NA,1.04265	0.000262165	0.000262165
2	chr17:28150102:T:C	28150102	NA,C	NA,T	NA,1	NA,-inf	NA,inf	NA,1.01432	0.000261678	0.000261678
2	chr17:29565428:G:A	29565428	NA,A	NA,G	NA,1	NA,-inf	NA,inf	NA,1.03793	0.000259616	0.000259616
2	chr17:28514894:A:C	28514894	NA,C	NA,A	NA,1	NA,inf	NA,inf	NA,1.09197	0.000258283	0.000258283
2	chr17:28490519:G:A	28490519	A,A	G,G	1,1	inf,inf	inf,inf	1.08488,0.913458	0.000256755	0.000256755
2	chr17:28718426:TG:T	28718426	NA,T	NA,TG	NA,1	NA,-inf	NA,inf	NA,1.05506	0.00025607	0.00025607
2	chr17:30047095:A:G	30047095	NA,G	NA,A	NA,1	NA,inf	NA,inf	NA,1.12011	0.000255476	0.000255476
2	chr17:29172139:G:GCTCA	29172139	GCTCA,GCTCA	G,G	1,1	inf,inf	inf,inf	1.3319,1.04732	0.00025536	0.00025536
2	chr17:28221992:G:A	28221992	NA,A	NA,G	NA,1	NA,-inf	NA,inf	NA,1.00021	0.000255082	0.000255082
2	chr17:30014099:G:A	30014099	NA,A	NA,G	NA,1	NA,inf	NA,inf	NA,1.11782	0.000253918	0.000253918
2	chr17:28320344:G:A	28320344	A,NA	G,NA	1,NA	-inf,NA	inf,NA	1.94815,NA	0.000252515	0.000252515
2	chr17:28204327:T:C	28204327	C,NA	T,NA	1,NA	inf,NA	inf,NA	1.41249,NA	0.000251295	0.000251295
2	chr17:28133978:T:C	28133978	NA,C	NA,T	NA,1	NA,-inf	NA,inf	NA,1.00211	0.000250381	0.000250381
2	chr17:28466301:G:A	28466301	A,A	G,G	1,1	inf,inf	inf,inf	1.54683,0.11998	0.000250172	0.000250172
2	chr17:28466278:T:C	28466278	C,C	T,T	1,1	inf,-inf	inf,inf	1.5409,0.157448	0.000249737	0.000249737
2	chr17:29767008:G:T	29767008	NA,T	NA,G	NA,1	NA,inf	NA,inf	NA,1.1366	0.000249641	0.000249641
2	chr17:28801151:C:T	28801151	NA,T	NA,C	NA,1	NA,inf	NA,inf	NA,1.02637	0.000249096	0.000249096
2	chr17:30016874:A:C	30016874	NA,C	NA,A	NA,1	NA,inf	NA,inf	NA,1.1045	0.000248312	0.000248312
2	chr17:29177913:C:T	29177913	T,T	C,C	1,1	inf,inf	inf,inf	1.31557,1.05098	0.000247674	0.000247674
2	chr17:29119140:T:C	29119140	C,C	T,T	1,1	inf,inf	inf,inf	1.63919,1.26769	0.000245924	0.000245924
2	chr17:29538592:T:G	29538592	G,NA	T,NA	1,NA	inf,NA	inf,NA	0.472179,NA	0.000245385	0.000245385
2	chr17:28256607:C:T	28256607	NA,T	NA,C	NA,1	NA,-inf	NA,inf	NA,0.943882	0.000245301	0.000245301
2	chr17:29227348:C:T	29227348	NA,T	NA,C	NA,1	NA,-inf	NA,inf	NA,0.909453	0.000245015	0.000245015
2	chr17:29175817:T:C	29175817	C,C	T,T	1,1	inf,inf	inf,inf	1.33085,1.02121	0.00024471	0.00024471
2	chr17:29439173:CCTCAATTTGTCATGATAATTTCTTTCTTTTTTTTTTTTTTTTTTAAGACTGATTCTCACTCCTCTCTTGCCCAGGCTGGAGTGCAGTGGGGTGAT:C	29439173	NA,C	NA,CCTCAATTTGTCATGATAATTTCTTTCTTTTTTTTTTTTTTTTTTAAGACTGATTCTCACTCCTCTCTTGCCCAGGCTGGAGTGCAGTGGGGTGAT	NA,1	NA,-inf	NA,inf	NA,0.81851	0.000244642	0.000244642
2	chr17:29398405:C:G	29398405	G,G	C,C	1,1	inf,inf	inf,inf	18.433,1.17173	0.000244416	0.000313042
2	chr17:28541899:G:A	28541899	NA,A	NA,G	NA,1	NA,-inf	NA,inf	NA,0.913068	0.000244187	0.000244187
2	chr17:29368746:A:G	29368746	G,G	A,A	1,1	inf,inf	inf,inf	10.4181,1.53192	0.000243931	0.000243931
2	chr17:29395177:G:A	29395177	A,A	G,G	1,1	inf,inf	inf,inf	18.3875,0.761874	0.000243918	0.000275731
2	chr17:28762403:G:A	28762403	NA,A	NA,G	NA,1	NA,inf	NA,inf	NA,1.04929	0.000243887	0.000243887
2	chr17:29173035:T:C	29173035	C,C	T,T	1,1	inf,inf	inf,inf	1.30789,1.04689	0.000242767	0.000242767
2	chr17:28539728:G:A	28539728	NA,A	NA,G	NA,1	NA,-inf	NA,inf	NA,0.989904	0.000242588	0.000242588
2	chr17:28513785:G:A	28513785	A,NA	G,NA	1,NA	inf,NA	inf,NA	1.83701,NA	0.000242576	0.000242576
2	chr17:28406680:T:C	28406680	C,C	T,T	1,1	-inf,-inf	inf,inf	1.47465,0.263293	0.000242003	0.000242003
2	chr17:28531977:G:A	28531977	NA,A	NA,G	NA,1	NA,-inf	NA,inf	NA,0.924494	0.00024186	0.00024186
2	chr17:28742624:C:G	28742624	NA,G	NA,C	NA,1	NA,inf	NA,inf	NA,1.04725	0.000241351	0.000241351
2	chr17:28243102:T:C	28243102	NA,C	NA,T	NA,1	NA,inf	NA,inf	NA,1.00641	0.000241142	0.000241142
2	chr17:29494805:A:G	29494805	G,NA	A,NA	1,NA	inf,NA	inf,NA	0.470735,NA	0.000240939	0.000240939
2	chr17:29351245:C:T	29351245	T,T	C,C	1,1	inf,inf	inf,inf	10.4144,1.00547	0.000239536	0.000239536
2	chr17:29003068:C:T	29003068	NA,T	NA,C	NA,1	NA,-inf	NA,inf	NA,0.977625	0.000239433	0.000239433
2	chr17:30023357:C:T	30023357	NA,T	NA,C	NA,1	NA,inf	NA,inf	NA,1.08082	0.000239086	0.000239086
2	chr17:29395179:G:A	29395179	A,A	G,G	1,1	inf,inf	inf,inf	18.3647,0.75385	0.000238921	0.000268797
2	chr17:28754293:T:G	28754293	NA,G	NA,T	NA,1	NA,-inf	NA,inf	NA,0.904911	0.000238569	0.000238569
2	chr17:29494037:C:T	29494037	T,T	C,C	1,1	inf,inf	inf,inf	9.98286,1.64759	0.000238401	0.000238401
2	chr17:28419206:G:A	28419206	A,A	G,G	1,1	inf,inf	inf,inf	0.294272,1.57293	0.000237905	0.000237905
2	chr17:28892729:C:A	28892729	NA,A	NA,C	NA,1	NA,inf	NA,inf	NA,1.01258	0.000237701	0.000237701
2	chr17:29077154:C:T	29077154	T,NA	C,NA	1,NA	inf,NA	inf,NA	0.73839,NA	0.000237587	0.000237587
2	chr17:28247794:G:A	28247794	A,A	G,G	1,1	inf,-inf	inf,inf	1.62017,0.474007	0.000237423	0.000237423
2	chr17:28765776:G:C	28765776	NA,C	NA,G	NA,1	NA,-inf	NA,inf	NA,0.85498	0.000236404	0.000236404
2	chr17:29537648:C:T	29537648	T,T	C,C	1,1	inf,inf	inf,inf	10.0141,1.64404	0.000236085	0.000236085
2	chr17:29557649:T:C	29557649	C,NA	T,NA	1,NA	inf,NA	inf,NA	3.04895,NA	0.000236083	0.000236083
2	chr17:29565791:G:A	29565791	NA,A	NA,G	NA,1	NA,inf	NA,inf	NA,0.965478	0.0002343	0.0002343
2	chr17:30045180:G:A	30045180	NA,A	NA,G	NA,1	NA,inf	NA,inf	NA,1.01924	0.000234265	0.000234265
2	chr17:29281804:G:A	29281804	NA,A	NA,G	NA,1	NA,-inf	NA,inf	NA,0.881615	0.000233917	0.000233917
2	chr17:28111354:T:A	28111354	A,A	T,T	1,1	inf,inf	inf,inf	0.0688811,2.17842	0.000232743	0.000232743
2	chr17:28835436:A:G	28835436	NA,G	NA,A	NA,1	NA,-inf	NA,inf	NA,0.84676	0.000232646	0.000232646
2	chr17:28398728:T:C	28398728	C,C	T,T	1,1	-inf,inf	inf,inf	1.56966,0.00873959	0.000232106	0.000232106
2	chr17:29171187:C:T	29171187	T,T	C,C	1,1	inf,inf	inf,inf	1.26292,1.0799	0.000231987	0.000231987
2	chr17:28396594:G:T	28396594	T,T	G,G	1,1	-inf,inf	inf,inf	1.58441,0.0317688	0.000230932	0.000230932
2	chr17:29889148:A:G	29889148	NA,G	NA,A	NA,1	NA,inf	NA,inf	NA,1.01035	0.000230724	0.000230724
2	chr17:29489668:A:G	29489668	NA,G	NA,A	NA,1	NA,-inf	NA,inf	NA,0.790585	0.000230326	0.000230326
2	chr17:29442157:C:T	29442157	T,T	C,C	1,1	inf,inf	inf,inf	9.94967,1.65099	0.000229623	0.000229623
2	chr17:29002256:T:C	29002256	NA,C	NA,T	NA,1	NA,-inf	NA,inf	NA,0.948033	0.00022902	0.00022902
2	chr17:30009474:T:C	30009474	NA,C	NA,T	NA,1	NA,inf	NA,inf	NA,1.00527	0.000228998	0.000228998
2	chr17:28281654:A:G	28281654	G,G	A,A	1,1	inf,inf	inf,inf	2.00033,0.134072	0.000228657	0.000228657
2	chr17:28393166:A:G	28393166	NA,G	NA,A	NA,1	NA,-inf	NA,inf	NA,0.895658	0.00022864	0.00022864
2	chr17:29127840:A:G	29127840	G,G	A,A	1,1	inf,inf	inf,inf	1.51024,0.817693	0.000228154	0.000228154
2	chr17:28775229:C:G	28775229	NA,G	NA,C	NA,1	NA,-inf	NA,inf	NA,0.835551	0.000228151	0.000228151
2	chr17:29130163:T:C	29130163	C,C	T,T	1,1	inf,inf	inf,inf	1.50448,0.823921	0.000228117	0.000228117
2	chr17:29153243:T:C	29153243	C,NA	T,NA	1,NA	inf,NA	inf,NA	0.475261,NA	0.000228073	0.000228073
2	chr17:29563939:A:G	29563939	NA,G	NA,A	NA,1	NA,inf	NA,inf	NA,1.0599	0.000227982	0.000227982
2	chr17:29564712:G:A	29564712	NA,A	NA,G	NA,1	NA,inf	NA,inf	NA,1.05911	0.000227935	0.000227935
2	chr17:28835162:A:T	28835162	NA,T	NA,A	NA,1	NA,inf	NA,inf	NA,1.00877	0.000227932	0.000227932
2	chr17:29122940:G:C	29122940	NA,C	NA,G	NA,1	NA,-inf	NA,inf	NA,0.901338	0.000227682	0.000227682
2	chr17:28852748:C:T	28852748	NA,T	NA,C	NA,1	NA,inf	NA,inf	NA,1.00679	0.000227334	0.000227334
2	chr17:29473845:G:A	29473845	A,A	G,G	1,1	inf,inf	inf,inf	9.87979,1.67802	0.000227228	0.000227228
2	chr17:28548552:C:G	28548552	NA,G	NA,C	NA,1	NA,-inf	NA,inf	NA,0.93225	0.000226972	0.000226972
2	chr17:29609722:A:G	29609722	NA,G	NA,A	NA,1	NA,inf	NA,inf	NA,0.815472	0.000226477	0.000226477
2	chr17:29419482:G:A	29419482	A,A	G,G	1,1	inf,inf	inf,inf	10.6457,1.54016	0.000225861	0.000225861
2	chr17:29243155:G:A	29243155	NA,A	NA,G	NA,1	NA,-inf	NA,inf	NA,0.811633	0.0002257	0.0002257
2	chr17:29031746:C:T	29031746	NA,T	NA,C	NA,1	NA,-inf	NA,inf	NA,0.884986	0.00022526	0.00022526
2	chr17:28918721:T:C	28918721	NA,C	NA,T	NA,1	NA,inf	NA,inf	NA,0.9597	0.000225204	0.000225204
2	chr17:29385475:A:T	29385475	T,T	A,A	1,1	inf,inf	inf,inf	18.4705,0.905249	0.000224837	0.000272674
2	chr17:29896412:T:C	29896412	C,C	T,T	1,1	-inf,-inf	inf,inf	0.364814,2.26505	0.000224336	0.000224336
2	chr17:28677830:A:G	28677830	NA,G	NA,A	NA,1	NA,-inf	NA,inf	NA,0.930563	0.000224241	0.000224241
2	chr17:29382350:C:T	29382350	T,T	C,C	1,1	inf,inf	inf,inf	10.4125,0.99504	0.000223478	0.000223478
2	chr17:28606136:TCA:T	28606136	NA,T	NA,TCA	NA,1	NA,-inf	NA,inf	NA,0.926099	0.00022337	0.00022337
2	chr17:28570684:A:G	28570684	NA,G	NA,A	NA,1	NA,-inf	NA,inf	NA,0.925864	0.000223191	0.000223191
2	chr17:28466124:A:C	28466124	C,C	A,A	1,1	inf,-inf	inf,inf	1.54256,0.106519	0.000223179	0.000223179
2	chr17:28452076:TG:T	28452076	T,T	TG,TG	1,1	inf,-inf	inf,inf	0.395354,2.01153	0.000223028	0.000223028
2	chr17:28753990:A:G	28753990	NA,G	NA,A	NA,1	NA,-inf	NA,inf	NA,0.821204	0.00022293	0.00022293
2	chr17:29472071:A:G	29472071	G,G	A,A	1,1	inf,inf	inf,inf	9.91165,1.65476	0.000222436	0.000222436
2	chr17:28853325:C:A	28853325	NA,A	NA,C	NA,1	NA,-inf	NA,inf	NA,0.946237	0.000222384	0.000222384
2	chr17:29174577:G:A	29174577	A,A	G,G	1,1	inf,inf	inf,inf	1.24854,1.07158	0.000222129	0.000222129
2	chr17:28654853:A:G	28654853	G,G	A,A	1,1	-inf,-inf	inf,inf	0.289484,1.8787	0.000222105	0.000222105
2	chr17:28466484:T:C	28466484	C,C	T,T	1,1	inf,-inf	inf,inf	1.49557,0.146938	0.000220719	0.000220719
2	chr17:28412109:A:G	28412109	G,G	A,A	1,1	inf,inf	inf,inf	1.32881,0.20107	0.000219503	0.000219503
2	chr17:29327132:A:T	29327132	NA,T	NA,A	NA,1	NA,inf	NA,inf	NA,0.770005	0.000219397	0.000219397
2	chr17:28577039:C:G	28577039	NA,G	NA,C	NA,1	NA,-inf	NA,inf	NA,0.940571	0.000218845	0.000218845
2	chr17:29473433:C:T	29473433	T,T	C,C	1,1	inf,inf	inf,inf	10.2211,1.46952	0.000218572	0.000218572
2	chr17:28766180:C:T	28766180	NA,T	NA,C	NA,1	NA,-inf	NA,inf	NA,0.93644	0.00021817	0.00021817
2	chr17:29087235:G:A	29087235	NA,A	NA,G	NA,1	NA,-inf	NA,inf	NA,0.903692	0.00021752	0.00021752
2	chr17:29168340:T:G	29168340	G,G	T,T	1,1	inf,inf	inf,inf	1.23652,1.07257	0.000217074	0.000217074
2	chr17:28828039:C:A	28828039	NA,A	NA,C	NA,1	NA,-inf	NA,inf	NA,0.97064	0.000216992	0.000216992
2	chr17:29582975:G:A	29582975	NA,A	NA,G	NA,1	NA,inf	NA,inf	NA,1.05527	0.000216759	0.000216759
2	chr17:29760050:T:C	29760050	NA,C	NA,T	NA,1	NA,-inf	NA,inf	NA,0.835405	0.000216619	0.000216619
2	chr17:29168339:C:A	29168339	A,A	C,C	1,1	inf,inf	inf,inf	1.23401,1.07188	0.00021558	0.00021558
2	chr17:29567263:GA:G	29567263	NA,G	NA,GA	NA,1	NA,-inf	NA,inf	NA,0.962373	0.00021456	0.00021456
2	chr17:28540927:A:G	28540927	NA,G	NA,A	NA,1	NA,-inf	NA,inf	NA,0.893672	0.000214246	0.000214246
2	chr17:29567699:G:A	29567699	NA,A	NA,G	NA,1	NA,-inf	NA,inf	NA,0.961253	0.000214157	0.000214157
2	chr17:29413255:A:C	29413255	C,C	A,A	1,1	inf,inf	inf,inf	10.0372,1.54431	0.000213869	0.000213869
2	chr17:28803740:G:T	28803740	NA,T	NA,G	NA,1	NA,-inf	NA,inf	NA,0.803266	0.000212588	0.000212588
2	chr17:29482086:A:G	29482086	G,G	A,A	1,1	inf,inf	inf,inf	9.89451,1.62676	0.000212118	0.000212118
2	chr17:28461431:A:G	28461431	G,G	A,A	1,1	inf,-inf	inf,inf	1.52536,0.044174	0.000211843	0.000211843
2	chr17:29247597:CT:C	29247597	NA,C	NA,CT	NA,1	NA,-inf	NA,inf	NA,0.855652	0.000211718	0.000211718
2	chr17:28802619:A:G	28802619	NA,G	NA,A	NA,1	NA,-inf	NA,inf	NA,0.799106	0.000211098	0.000211098
2	chr17:29001843:C:T	29001843	NA,T	NA,C	NA,1	NA,-inf	NA,inf	NA,0.897104	0.000209872	0.000209872
2	chr17:29001873:C:T	29001873	NA,T	NA,C	NA,1	NA,-inf	NA,inf	NA,0.896974	0.000209829	0.000209829
2	chr17:29442079:G:T	29442079	T,T	G,G	1,1	inf,inf	inf,inf	10.1183,1.4927	0.000209528	0.000209528
2	chr17:30044501:G:A	30044501	NA,A	NA,G	NA,1	NA,inf	NA,inf	NA,1.01813	0.000209455	0.000209455
2	chr17:29293916:G:A	29293916	NA,A	NA,G	NA,1	NA,inf	NA,inf	NA,1.04377	0.000209145	0.000209145
2	chr17:28396803:C:T	28396803	T,T	C,C	1,1	inf,inf	inf,inf	1.07447,0.57652	0.000208831	0.000208831
2	chr17:28865777:G:C	28865777	NA,C	NA,G	NA,1	NA,-inf	NA,inf	NA,0.910507	0.000208771	0.000208771
2	chr17:29042364:C:T	29042364	NA,T	NA,C	NA,1	NA,inf	NA,inf	NA,1.03899	0.000208629	0.000208629
2	chr17:29331514:C:T	29331514	NA,T	NA,C	NA,1	NA,-inf	NA,inf	NA,0.813211	0.000208547	0.000208547
2	chr17:29042849:C:T	29042849	NA,T	NA,C	NA,1	NA,inf	NA,inf	NA,1.01431	0.000208363	0.000208363
2	chr17:28514125:T:C	28514125	NA,C	NA,T	NA,1	NA,inf	NA,inf	NA,0.947003	0.000208186	0.000208186
2	chr17:29039013:A:T	29039013	NA,T	NA,A	NA,1	NA,-inf	NA,inf	NA,0.840201	0.000207375	0.000207375
2	chr17:29534645:G:A	29534645	A,A	G,G	1,1	-inf,-inf	inf,inf	17.4759,0.92064	0.000206676	0.000212022
2	chr17:29014758:G:A	29014758	NA,A	NA,G	NA,1	NA,-inf	NA,inf	NA,1.02599	0.000205592	0.000205592
2	chr17:28629212:T:C	28629212	NA,C	NA,T	NA,1	NA,-inf	NA,inf	NA,0.932622	0.000205272	0.000205272
2	chr17:29247771:A:G	29247771	NA,G	NA,A	NA,1	NA,-inf	NA,inf	NA,0.895963	0.000205238	0.000205238
2	chr17:29296208:C:T	29296208	T,T	C,C	1,1	inf,inf	inf,inf	0.446864,1.21307	0.000203624	0.000203624
2	chr17:29296432:A:G	29296432	NA,G	NA,A	NA,1	NA,inf	NA,inf	NA,0.974798	0.000203581	0.000203581
2	chr17:29710085:G:A	29710085	A,A	G,G	1,1	-inf,-inf	inf,inf	2.03892,0.138652	0.000203066	0.000203066
2	chr17:29298745:T:C	29298745	C,C	T,T	1,1	inf,inf	inf,inf	0.445931,1.2182	0.000203031	0.000203031
2	chr17:29003047:C:T	29003047	NA,T	NA,C	NA,1	NA,-inf	NA,inf	NA,0.893083	0.000202552	0.000202552
2	chr17:28477462:G:A	28477462	NA,A	NA,G	NA,1	NA,-inf	NA,inf	NA,0.873059	0.000202483	0.000202483
2	chr17:29275101:C:T	29275101	T,T	C,C	1,1	inf,inf	inf,inf	1.0526,1.22982	0.00020244	0.00020244
2	chr17:29323710:AAAT:A	29323710	NA,A	NA,AAAT	NA,1	NA,-inf	NA,inf	NA,0.844999	0.000202271	0.000202271
2	chr17:29298818:C:T	29298818	T,T	C,C	1,1	inf,inf	inf,inf	0.404617,1.26258	0.00020177	0.00020177
2	chr17:28143901:C:T	28143901	NA,T	NA,C	NA,1	NA,-inf	NA,inf	NA,0.914493	0.000201664	0.000201664
2	chr17:29323441:G:A	29323441	NA,A	NA,G	NA,1	NA,-inf	NA,inf	NA,0.910416	0.000201229	0.000201229
2	chr17:28433946:C:CAT	28433946	CAT,NA	C,NA	1,NA	inf,NA	inf,NA	0.958433,NA	0.000200957	0.000200957
2	chr17:28520465:C:A	28520465	NA,A	NA,C	NA,1	NA,inf	NA,inf	NA,0.93739	0.000200514	0.000200514
2	chr17:28840048:G:A	28840048	NA,A	NA,G	NA,1	NA,-inf	NA,inf	NA,0.915228	0.000198019	0.000198019
2	chr17:29487156:T:G	29487156	G,G	T,T	1,1	-inf,-inf	inf,inf	17.6122,0.777604	0.000197333	0.000203115
2	chr17:29753544:C:G	29753544	G,G	C,C	1,1	-inf,-inf	inf,inf	2.03556,0.142983	0.000196952	0.000196952
2	chr17:29661480:T:A	29661480	A,A	T,T	1,1	-inf,-inf	inf,inf	2.07415,0.0140383	0.000196842	0.000196842
2	chr17:28857661:G:A	28857661	NA,A	NA,G	NA,1	NA,inf	NA,inf	NA,0.884042	0.000196657	0.000196657
2	chr17:29087186:G:A	29087186	NA,A	NA,G	NA,1	NA,inf	NA,inf	NA,0.882023	0.000196333	0.000196333
2	chr17:28329877:A:G	28329877	G,NA	A,NA	1,NA	-inf,NA	inf,NA	1.37525,NA	0.000195928	0.000195928
2	chr17:29471281:T:C	29471281	NA,C	NA,T	NA,1	NA,inf	NA,inf	NA,0.70046	0.00019582	0.00019582
2	chr17:28416091:G:C	28416091	NA,C	NA,G	NA,1	NA,-inf	NA,inf	NA,0.854882	0.000195815	0.000195815
2	chr17:28520500:A:T	28520500	NA,T	NA,A	NA,1	NA,inf	NA,inf	NA,0.921876	0.000195591	0.000195591
2	chr17:29494778:A:G	29494778	NA,G	NA,A	NA,1	NA,-inf	NA,inf	NA,1.36268	0.000195292	0.000195292
2	chr17:28721452:G:A	28721452	NA,A	NA,G	NA,1	NA,inf	NA,inf	NA,0.913564	0.000195128	0.000195128
2	chr17:28514689:G:A	28514689	NA,A	NA,G	NA,1	NA,inf	NA,inf	NA,0.918371	0.00019507	0.00019507
2	chr17:29461486:A:G	29461486	G,G	A,A	1,1	inf,inf	inf,inf	17.6404,0.747613	0.000194827	0.000200693
2	chr17:29518157:G:T	29518157	T,T	G,G	1,1	-inf,-inf	inf,inf	17.6377,0.758396	0.000194598	0.000200541
2	chr17:28444907:T:G	28444907	NA,G	NA,T	NA,1	NA,inf	NA,inf	NA,0.903703	0.000193189	0.000193189
2	chr17:29201569:A:G	29201569	NA,G	NA,A	NA,1	NA,-inf	NA,inf	NA,0.829297	0.000193013	0.000193013
2	chr17:28236660:T:C	28236660	NA,C	NA,T	NA,1	NA,-inf	NA,inf	NA,0.738807	0.000192936	0.000192936
2	chr17:29297770:G:A	29297770	NA,A	NA,G	NA,1	NA,-inf	NA,inf	NA,0.774543	0.000192875	0.000192875
2	chr17:28345884:G:A	28345884	NA,A	NA,G	NA,1	NA,-inf	NA,inf	NA,0.78922	0.000191099	0.000191099
2	chr17:29429553:G:A	29429553	A,A	G,G	1,1	inf,inf	inf,inf	18.0826,0.705992	0.000190793	0.000205679
2	chr17:28361051:C:G	28361051	NA,G	NA,C	NA,1	NA,-inf	NA,inf	NA,0.78826	0.000190791	0.000190791
2	chr17:28711322:C:T	28711322	NA,T	NA,C	NA,1	NA,inf	NA,inf	NA,0.898849	0.000190781	0.000190781
2	chr17:29049080:GGCATTAGTCGGGCTATA:G	29049080	NA,G	NA,GGCATTAGTCGGGCTATA	NA,1	NA,inf	NA,inf	NA,0.906049	0.000190432	0.000190432
2	chr17:28531343:C:T	28531343	T,NA	C,NA	1,NA	-inf,NA	inf,NA	1.32063,NA	0.0001901	0.0001901
2	chr17:29155908:C:A	29155908	NA,A	NA,C	NA,1	NA,inf	NA,inf	NA,0.868663	0.000190013	0.000190013
2	chr17:29032675:C:A	29032675	NA,A	NA,C	NA,1	NA,-inf	NA,inf	NA,0.789067	0.000189544	0.000189544
2	chr17:29013325:C:T	29013325	NA,T	NA,C	NA,1	NA,-inf	NA,inf	NA,0.887652	0.000188926	0.000188926
2	chr17:28674704:C:G	28674704	G,NA	C,NA	1,NA	inf,NA	inf,NA	1.82521,NA	0.000188806	0.000188806
2	chr17:29729257:A:G	29729257	G,G	A,A	1,1	-inf,-inf	inf,inf	2.0145,0.121675	0.000188107	0.000188107
2	chr17:29002453:A:T	29002453	NA,T	NA,A	NA,1	NA,-inf	NA,inf	NA,0.832604	0.000188103	0.000188103
2	chr17:29663571:C:G	29663571	NA,G	NA,C	NA,1	NA,inf	NA,inf	NA,0.893481	0.00018797	0.00018797
2	chr17:29272794:G:A	29272794	A,A	G,G	1,1	inf,inf	inf,inf	1.04055,1.20074	0.000187517	0.000187517
2	chr17:29767660:C:T	29767660	T,T	C,C	1,1	-inf,-inf	inf,inf	1.98985,0.203475	0.000187433	0.000187433
2	chr17:28420906:C:T	28420906	NA,T	NA,C	NA,1	NA,inf	NA,inf	NA,0.884439	0.000187427	0.000187427
2	chr17:28685730:T:A	28685730	A,NA	T,NA	1,NA	inf,NA	inf,NA	1.59711,NA	0.000187253	0.000187253
2	chr17:29147194:G:C	29147194	C,C	G,G	1,1	inf,inf	inf,inf	1.42044,0.781687	0.000187144	0.000187144
2	chr17:29212439:ATT:A	29212439	NA,A	NA,ATT	NA,1	NA,-inf	NA,inf	NA,0.824269	0.000186985	0.000186985
2	chr17:29060748:C:T	29060748	NA,T	NA,C	NA,1	NA,-inf	NA,inf	NA,0.811518	0.000186811	0.000186811
2	chr17:29215477:T:C	29215477	NA,C	NA,T	NA,1	NA,-inf	NA,inf	NA,0.835283	0.000186763	0.000186763
2	chr17:29417523:A:T	29417523	T,NA	A,NA	1,NA	-inf,NA	inf,NA	0.416646,NA	0.000186697	0.000186697
2	chr17:28542288:C:G	28542288	NA,G	NA,C	NA,1	NA,-inf	NA,inf	NA,0.869164	0.000186029	0.000186029
2	chr17:28996146:G:A	28996146	NA,A	NA,G	NA,1	NA,inf	NA,inf	NA,0.895941	0.000185975	0.000185975
2	chr17:28253262:G:A	28253262	NA,A	NA,G	NA,1	NA,-inf	NA,inf	NA,0.781	0.000185923	0.000185923
2	chr17:29044392:T:C	29044392	NA,C	NA,T	NA,1	NA,inf	NA,inf	NA,0.890426	0.000185803	0.000185803
2	chr17:29304391:C:A	29304391	NA,A	NA,C	NA,1	NA,-inf	NA,inf	NA,0.703171	0.000185751	0.000185751
2	chr17:28647292:C:T	28647292	NA,T	NA,C	NA,1	NA,-inf	NA,inf	NA,0.783632	0.000185605	0.000185605
2	chr17:28121207:GAGCCTA:G	28121207	NA,G	NA,GAGCCTA	NA,1	NA,-inf	NA,inf	NA,0.873058	0.000185468	0.000185468
2	chr17:29702427:G:A	29702427	A,A	G,G	1,1	-inf,-inf	inf,inf	1.97969,0.165224	0.000185447	0.000185447
2	chr17:29652391:G:A	29652391	NA,A	NA,G	NA,1	NA,-inf	NA,inf	NA,0.851358	0.000185423	0.000185423
2	chr17:28140914:GATAAGT:AATAAGT	28140914	NA,AATAAGT	NA,GATAAGT	NA,1	NA,-inf	NA,inf	NA,0.862727	0.000185338	0.000185338
2	chr17:28237338:G:C	28237338	NA,C	NA,G	NA,1	NA,-inf	NA,inf	NA,0.872828	0.000185172	0.000185172
2	chr17:28540788:A:T	28540788	T,NA	A,NA	1,NA	inf,NA	inf,NA	1.23059,NA	0.000185117	0.000185117
2	chr17:29382691:C:T	29382691	T,NA	C,NA	1,NA	-inf,NA	inf,NA	0.371765,NA	0.000184954	0.000184954
2	chr17:28253473:C:T	28253473	NA,T	NA,C	NA,1	NA,inf	NA,inf	NA,0.869705	0.00018482	0.00018482
2	chr17:28947492:C:T	28947492	NA,T	NA,C	NA,1	NA,inf	NA,inf	NA,0.885445	0.00018481	0.00018481
2	chr17:29433642:A:G	29433642	G,G	A,A	1,1	inf,inf	inf,inf	18.0173,0.718542	0.000184582	0.000197714
2	chr17:28704052:C:T	28704052	NA,T	NA,C	NA,1	NA,inf	NA,inf	NA,0.878078	0.000184346	0.000184346
2	chr17:29745989:T:C	29745989	C,C	T,T	1,1	-inf,-inf	inf,inf	1.98414,0.175291	0.00018417	0.00018417
2	chr17:29335773:AT:A	29335773	A,A	AT,AT	1,1	inf,inf	inf,inf	9.49333,1.72336	0.000183714	0.000183714
2	chr17:29232869:C:T	29232869	NA,T	NA,C	NA,1	NA,inf	NA,inf	NA,0.761959	0.000182807	0.000182807
2	chr17:28529108:T:C	28529108	NA,C	NA,T	NA,1	NA,-inf	NA,inf	NA,0.76162	0.000181903	0.000181903
2	chr17:29458554:A:G	29458554	G,NA	A,NA	1,NA	-inf,NA	inf,NA	0.405606,NA	0.000181444	0.000181444
2	chr17:29155456:T:C	29155456	NA,C	NA,T	NA,1	NA,-inf	NA,inf	NA,0.849579	0.000181367	0.000181367
2	chr17:29473523:C:T	29473523	NA,T	NA,C	NA,1	NA,inf	NA,inf	NA,0.938187	0.000181054	0.000181054
2	chr17:28234614:C:T	28234614	NA,T	NA,C	NA,1	NA,-inf	NA,inf	NA,0.764685	0.00018099	0.00018099
2	chr17:28448415:A:G	28448415	G,NA	A,NA	1,NA	-inf,NA	inf,NA	1.90461,NA	0.000180867	0.000180867
2	chr17:29226230:T:C	29226230	NA,C	NA,T	NA,1	NA,inf	NA,inf	NA,0.943407	0.000179741	0.000179741
2	chr17:29141445:A:G	29141445	NA,G	NA,A	NA,1	NA,inf	NA,inf	NA,0.876149	0.000179441	0.000179441
2	chr17:29150248:T:C	29150248	NA,C	NA,T	NA,1	NA,-inf	NA,inf	NA,0.839608	0.000179288	0.000179288
2	chr17:29149730:G:GC	29149730	NA,GC	NA,G	NA,1	NA,-inf	NA,inf	NA,0.839608	0.000179288	0.000179288
2	chr17:29742025:C:T	29742025	T,T	C,C	1,1	-inf,-inf	inf,inf	1.99619,0.0994207	0.000179158	0.000179158
2	chr17:28437458:G:A	28437458	A,NA	G,NA	1,NA	-inf,NA	inf,NA	1.98138,NA	0.000178772	0.000178772
2	chr17:29287200:T:C	29287200	NA,C	NA,T	NA,1	NA,inf	NA,inf	NA,0.679694	0.000178134	0.000178134
2	chr17:29260006:G:A	29260006	NA,A	NA,G	NA,1	NA,inf	NA,inf	NA,0.678592	0.000177797	0.000177797
2	chr17:29261078:T:C	29261078	NA,C	NA,T	NA,1	NA,inf	NA,inf	NA,0.678021	0.000177606	0.000177606
2	chr17:29287671:A:G	29287671	NA,G	NA,A	NA,1	NA,inf	NA,inf	NA,0.677924	0.000177573	0.000177573
2	chr17:29688039:C:T	29688039	T,T	C,C	1,1	-inf,-inf	inf,inf	1.71336,0.986143	0.000177492	0.000177492
2	chr17:29268798:G:C	29268798	NA,C	NA,G	NA,1	NA,inf	NA,inf	NA,0.677544	0.000177457	0.000177457
2	chr17:29282750:T:TA	29282750	NA,TA	NA,T	NA,1	NA,inf	NA,inf	NA,0.677531	0.00017745	0.00017745
2	chr17:29248698:G:A	29248698	NA,A	NA,G	NA,1	NA,-inf	NA,inf	NA,0.724417	0.000177267	0.000177267
2	chr17:29736876:G:A	29736876	A,A	G,G	1,1	-inf,-inf	inf,inf	2.0058,0.108426	0.000177224	0.000177224
2	chr17:28707106:G:A	28707106	A,NA	G,NA	1,NA	inf,NA	inf,NA	0.709636,NA	0.000177137	0.000177137
2	chr17:30047867:C:A	30047867	NA,A	NA,C	NA,1	NA,-inf	NA,inf	NA,0.845461	0.000177054	0.000177054
2	chr17:29766393:G:A	29766393	NA,A	NA,G	NA,1	NA,inf	NA,inf	NA,0.910044	0.000176715	0.000176715
2	chr17:28848979:C:T	28848979	NA,T	NA,C	NA,1	NA,-inf	NA,inf	NA,0.846685	0.000176667	0.000176667
2	chr17:29675862:A:G	29675862	G,G	A,A	1,1	-inf,inf	inf,inf	2.01656,0.00972654	0.000176629	0.000176629
2	chr17:28373451:G:A	28373451	A,A	G,G	1,1	-inf,inf	inf,inf	2.38791,0.295655	0.000176392	0.000176392
2	chr17:28890940:T:A	28890940	NA,A	NA,T	NA,1	NA,inf	NA,inf	NA,0.848831	0.000176289	0.000176289
2	chr17:29227654:A:G	29227654	NA,G	NA,A	NA,1	NA,-inf	NA,inf	NA,0.801028	0.000176231	0.000176231
2	chr17:29043808:T:G	29043808	NA,G	NA,T	NA,1	NA,inf	NA,inf	NA,0.906797	0.000175839	0.000175839
2	chr17:29051982:G:A	29051982	NA,A	NA,G	NA,1	NA,inf	NA,inf	NA,0.892396	0.00017569	0.00017569
2	chr17:28705479:C:T	28705479	NA,T	NA,C	NA,1	NA,-inf	NA,inf	NA,0.837338	0.000175317	0.000175317
2	chr17:30039493:ACT:A	30039493	NA,A	NA,ACT	NA,1	NA,inf	NA,inf	NA,0.844793	0.00017523	0.00017523
2	chr17:29487008:G:T	29487008	NA,T	NA,G	NA,1	NA,inf	NA,inf	NA,0.905123	0.000174901	0.000174901
2	chr17:28847631:A:G	28847631	NA,G	NA,A	NA,1	NA,-inf	NA,inf	NA,0.725427	0.00017485	0.00017485
2	chr17:29192701:A:G	29192701	NA,G	NA,A	NA,1	NA,inf	NA,inf	NA,0.646196	0.000174708	0.000174708
2	chr17:29765358:T:C	29765358	C,C	T,T	1,1	-inf,-inf	inf,inf	1.96694,0.15821	0.000174525	0.000174525
2	chr17:28470847:C:G	28470847	NA,G	NA,C	NA,1	NA,-inf	NA,inf	NA,0.727476	0.000173915	0.000173915
2	chr17:29280805:G:C	29280805	NA,C	NA,G	NA,1	NA,inf	NA,inf	NA,0.665577	0.000173792	0.000173792
2	chr17:28461653:A:G	28461653	G,G	A,A	1,1	inf,-inf	inf,inf	1.35979,0.113517	0.000173595	0.000173595
2	chr17:29398672:G:A	29398672	NA,A	NA,G	NA,1	NA,inf	NA,inf	NA,0.418232	0.00017353	0.00017353
2	chr17:29058119:C:T	29058119	NA,T	NA,C	NA,1	NA,inf	NA,inf	NA,0.846586	0.000173183	0.000173183
2	chr17:28543150:C:G	28543150	G,G	C,C	1,1	-inf,-inf	inf,inf	1.71846,0.976341	0.000173046	0.000173046
2	chr17:28746889:G:GGT	28746889	NA,GGT	NA,G	NA,1	NA,inf	NA,inf	NA,0.8391	0.000172627	0.000172627
2	chr17:29273084:G:C	29273084	NA,C	NA,G	NA,1	NA,-inf	NA,inf	NA,0.759696	0.000172569	0.000172569
2	chr17:29116234:A:G	29116234	G,G	A,A	1,1	inf,inf	inf,inf	1.38918,0.772625	0.000172488	0.000172488
2	chr17:28622820:T:C	28622820	NA,C	NA,T	NA,1	NA,-inf	NA,inf	NA,0.894407	0.000172398	0.000172398
2	chr17:28597536:G:T	28597536	NA,T	NA,G	NA,1	NA,-inf	NA,inf	NA,0.716948	0.000171982	0.000171982
2	chr17:29292321:T:G	29292321	NA,G	NA,T	NA,1	NA,inf	NA,inf	NA,0.658695	0.000171722	0.000171722
2	chr17:28989583:C:T	28989583	NA,T	NA,C	NA,1	NA,-inf	NA,inf	NA,0.757267	0.000171482	0.000171482
2	chr17:29267943:G:A	29267943	NA,A	NA,G	NA,1	NA,-inf	NA,inf	NA,0.732571	0.000171447	0.000171447
2	chr17:29630497:A:C	29630497	NA,C	NA,A	NA,1	NA,-inf	NA,inf	NA,0.801188	0.000171358	0.000171358
2	chr17:28439831:A:C	28439831	C,NA	A,NA	1,NA	inf,NA	inf,NA	1.21012,NA	0.000171244	0.000171244
2	chr17:29156845:G:A	29156845	NA,A	NA,G	NA,1	NA,-inf	NA,inf	NA,0.812922	0.000171225	0.000171225
2	chr17:29956376:T:C	29956376	C,NA	T,NA	1,NA	inf,NA	inf,NA	2.17966,NA	0.000171091	0.000171091
2	chr17:29157639:T:C	29157639	NA,C	NA,T	NA,1	NA,-inf	NA,inf	NA,0.811026	0.000170709	0.000170709
2	chr17:29029767:T:A	29029767	NA,A	NA,T	NA,1	NA,-inf	NA,inf	NA,0.786595	0.000170014	0.000170014
2	chr17:29173064:G:A	29173064	NA,A	NA,G	NA,1	NA,-inf	NA,inf	NA,0.807756	0.000170013	0.000170013
2	chr17:29177061:G:A	29177061	NA,A	NA,G	NA,1	NA,-inf	NA,inf	NA,0.725273	0.000169964	0.000169964
2	chr17:29824602:C:A	29824602	NA,A	NA,C	NA,1	NA,-inf	NA,inf	NA,0.694352	0.00016991	0.00016991
2	chr17:28338742:C:A	28338742	A,A	C,C	1,1	inf,-inf	inf,inf	1.09848,0.222121	0.000169629	0.000169629
2	chr17:29168187:A:G	29168187	G,G	A,A	1,1	inf,inf	inf,inf	1.15333,1.02813	0.000169477	0.000169477
2	chr17:28544703:G:A	28544703	NA,A	NA,G	NA,1	NA,inf	NA,inf	NA,0.787012	0.000169462	0.000169462
2	chr17:29563459:C:T	29563459	T,NA	C,NA	1,NA	inf,NA	inf,NA	1.29538,NA	0.000169345	0.000169345
2	chr17:28469379:C:T	28469379	NA,T	NA,C	NA,1	NA,inf	NA,inf	NA,0.831276	0.000169195	0.000169195
2	chr17:28463610:G:A	28463610	A,A	G,G	1,1	inf,-inf	inf,inf	1.33443,0.158439	0.00016917	0.00016917
2	chr17:28466559:G:A	28466559	A,A	G,G	1,1	inf,-inf	inf,inf	1.47557,0.135987	0.000169091	0.000169091
2	chr17:29663623:A:T	29663623	NA,T	NA,A	NA,1	NA,inf	NA,inf	NA,0.797525	0.000169032	0.000169032
2	chr17:29284177:A:T	29284177	NA,T	NA,A	NA,1	NA,inf	NA,inf	NA,0.649739	0.000168983	0.000168983
2	chr17:29321770:C:T	29321770	NA,T	NA,C	NA,1	NA,inf	NA,inf	NA,0.655531	0.00016887	0.00016887
2	chr17:29718249:T:G	29718249	NA,G	NA,T	NA,1	NA,inf	NA,inf	NA,0.81276	0.00016871	0.00016871
2	chr17:29465009:C:T	29465009	T,T	C,C	1,1	inf,inf	inf,inf	17.5945,0.613392	0.000168622	0.000172969
2	chr17:29050834:A:AG	29050834	NA,AG	NA,A	NA,1	NA,inf	NA,inf	NA,0.867973	0.000168577	0.000168577
2	chr17:28959135:C:T	28959135	NA,T	NA,C	NA,1	NA,inf	NA,inf	NA,0.82201	0.000168373	0.000168373
2	chr17:29200581:G:A	29200581	NA,A	NA,G	NA,1	NA,-inf	NA,inf	NA,0.701772	0.000168364	0.000168364
2	chr17:28175288:A:T	28175288	NA,T	NA,A	NA,1	NA,-inf	NA,inf	NA,0.717107	0.000168353	0.000168353
2	chr17:29959167:T:C	29959167	NA,C	NA,T	NA,1	NA,inf	NA,inf	NA,0.876585	0.000168284	0.000168284
2	chr17:29381370:G:C	29381370	NA,C	NA,G	NA,1	NA,inf	NA,inf	NA,0.851523	0.000168056	0.000168056
2	chr17:28539840:C:T	28539840	NA,T	NA,C	NA,1	NA,-inf	NA,inf	NA,0.811252	0.00016758	0.00016758
2	chr17:29250005:C:T	29250005	NA,T	NA,C	NA,1	NA,inf	NA,inf	NA,0.6439	0.00016741	0.00016741
2	chr17:29030707:G:A	29030707	NA,A	NA,G	NA,1	NA,-inf	NA,inf	NA,0.714416	0.000167007	0.000167007
2	chr17:28733437:T:C	28733437	NA,C	NA,T	NA,1	NA,-inf	NA,inf	NA,0.665982	0.000166933	0.000166933
2	chr17:29894496:G:A	29894496	NA,A	NA,G	NA,1	NA,inf	NA,inf	NA,0.855917	0.000166907	0.000166907
2	chr17:28400944:C:T	28400944	T,NA	C,NA	1,NA	-inf,NA	inf,NA	1.7211,NA	0.000166814	0.000166814
2	chr17:28495854:C:T	28495854	T,T	C,C	1,1	-inf,-inf	inf,inf	0.223018,1.65077	0.000166603	0.000166603
2	chr17:28672599:A:G	28672599	NA,G	NA,A	NA,1	NA,-inf	NA,inf	NA,0.719397	0.000166576	0.000166576
2	chr17:28556295:A:G	28556295	G,G	A,A	1,1	-inf,-inf	inf,inf	0.658381,1.45893	0.000166527	0.000166527
2	chr17:28282102:C:T	28282102	T,NA	C,NA	1,NA	inf,NA	inf,NA	1.36212,NA	0.00016608	0.00016608
2	chr17:28727825:G:A	28727825	NA,A	NA,G	NA,1	NA,-inf	NA,inf	NA,0.660914	0.000165655	0.000165655
2	chr17:28461595:T:C	28461595	C,C	T,T	1,1	inf,-inf	inf,inf	1.33639,0.114266	0.000165621	0.000165621
2	chr17:29712414:T:C	29712414	NA,C	NA,T	NA,1	NA,-inf	NA,inf	NA,0.799331	0.000165207	0.000165207
2	chr17:28540665:G:A	28540665	NA,A	NA,G	NA,1	NA,inf	NA,inf	NA,0.771253	0.000165176	0.000165176
2	chr17:28497767:G:C	28497767	NA,C	NA,G	NA,1	NA,inf	NA,inf	NA,0.793806	0.000164571	0.000164571
2	chr17:29061602:G:A	29061602	NA,A	NA,G	NA,1	NA,inf	NA,inf	NA,0.614322	0.000164558	0.000164558
2	chr17:28389972:G:A	28389972	A,NA	G,NA	1,NA	-inf,NA	inf,NA	1.80345,NA	0.000164327	0.000164327
2	chr17:29026851:C:CA	29026851	NA,CA	NA,C	NA,1	NA,-inf	NA,inf	NA,0.839617	0.000164294	0.000164294
2	chr17:29570559:G:A	29570559	A,NA	G,NA	1,NA	-inf,NA	inf,NA	0.709997,NA	0.000164169	0.000164169
2	chr17:29318205:T:G	29318205	NA,G	NA,T	NA,1	NA,inf	NA,inf	NA,0.638818	0.000164026	0.000164026
2	chr17:28222826:TC:T	28222826	NA,T	NA,TC	NA,1	NA,-inf	NA,inf	NA,0.783099	0.000163835	0.000163835
2	chr17:28286650:C:T	28286650	NA,T	NA,C	NA,1	NA,-inf	NA,inf	NA,0.715969	0.000163825	0.000163825
2	chr17:28936927:CCTCATCCAG:C	28936927	NA,C	NA,CCTCATCCAG	NA,1	NA,-inf	NA,inf	NA,0.799017	0.000163561	0.000163561
2	chr17:29281532:A:T	29281532	T,T	A,A	1,1	inf,inf	inf,inf	1.02012,1.14512	0.000163396	0.000163396
2	chr17:28656889:G:A	28656889	NA,A	NA,G	NA,1	NA,inf	NA,inf	NA,0.805099	0.000163249	0.000163249
2	chr17:28502775:C:G	28502775	NA,G	NA,C	NA,1	NA,inf	NA,inf	NA,0.794609	0.000163092	0.000163092
2	chr17:29427950:T:G	29427950	NA,G	NA,T	NA,1	NA,-inf	NA,inf	NA,1.14336	0.000163087	0.000163087
2	chr17:28109392:T:G	28109392	NA,G	NA,T	NA,1	NA,inf	NA,inf	NA,0.774068	0.000162863	0.000162863
2	chr17:28673355:T:G	28673355	NA,G	NA,T	NA,1	NA,-inf	NA,inf	NA,0.739819	0.000162839	0.000162839
2	chr17:29666078:C:A	29666078	NA,A	NA,C	NA,1	NA,inf	NA,inf	NA,0.73605	0.000162395	0.000162395
2	chr17:29002316:G:C	29002316	NA,C	NA,G	NA,1	NA,inf	NA,inf	NA,0.807664	0.000162338	0.000162338
2	chr17:28463646:A:G	28463646	G,G	A,A	1,1	inf,-inf	inf,inf	1.32992,0.113358	0.000162327	0.000162327
2	chr17:28542709:A:AC	28542709	NA,AC	NA,A	NA,1	NA,inf	NA,inf	NA,0.76011	0.000162248	0.000162248
2	chr17:29971006:C:T	29971006	NA,T	NA,C	NA,1	NA,inf	NA,inf	NA,0.761114	0.000162076	0.000162076
2	chr17:28337961:A:C	28337961	NA,C	NA,A	NA,1	NA,-inf	NA,inf	NA,0.688741	0.000161643	0.000161643
2	chr17:28535640:A:G	28535640	NA,G	NA,A	NA,1	NA,-inf	NA,inf	NA,0.794744	0.000161643	0.000161643
2	chr17:30051188:T:G	30051188	NA,G	NA,T	NA,1	NA,-inf	NA,inf	NA,0.785995	0.00016125	0.00016125
2	chr17:29003094:G:C	29003094	NA,C	NA,G	NA,1	NA,-inf	NA,inf	NA,0.681062	0.000161071	0.000161071
2	chr17:28527846:C:T	28527846	T,NA	C,NA	1,NA	-inf,NA	inf,NA	1.87579,NA	0.000160857	0.000160857
2	chr17:30050963:A:G	30050963	NA,G	NA,A	NA,1	NA,-inf	NA,inf	NA,0.784116	0.000160782	0.000160782
2	chr17:29621821:A:C	29621821	C,NA	A,NA	1,NA	-inf,NA	inf,NA	2.52965,NA	0.000160546	0.000160546
2	chr17:29516813:G:T	29516813	NA,T	NA,G	NA,1	NA,inf	NA,inf	NA,0.813235	0.000160205	0.000160205
2	chr17:30040276:T:C	30040276	NA,C	NA,T	NA,1	NA,inf	NA,inf	NA,0.75626	0.000159748	0.000159748
2	chr17:29575746:ACCCACACTGCCCCTAG:A	29575746	NA,A	NA,ACCCACACTGCCCCTAG	NA,1	NA,-inf	NA,inf	NA,0.806063	0.000159672	0.000159672
2	chr17:29659792:T:C	29659792	NA,C	NA,T	NA,1	NA,inf	NA,inf	NA,0.723432	0.000159566	0.000159566
2	chr17:29732892:A:G	29732892	NA,G	NA,A	NA,1	NA,inf	NA,inf	NA,0.77714	0.000159475	0.000159475
2	chr17:30030293:T:C	30030293	C,NA	T,NA	1,NA	inf,NA	inf,NA	0.686209,NA	0.000159389	0.000159389
2	chr17:30025337:A:C	30025337	NA,C	NA,A	NA,1	NA,inf	NA,inf	NA,0.824615	0.000159206	0.000159206
2	chr17:29186102:G:A	29186102	NA,A	NA,G	NA,1	NA,inf	NA,inf	NA,0.590121	0.00015909	0.00015909
2	chr17:28464110:T:C	28464110	C,C	T,T	1,1	inf,-inf	inf,inf	1.30765,0.159918	0.000159048	0.000159048
2	chr17:28622880:G:A	28622880	A,NA	G,NA	1,NA	inf,NA	inf,NA	1.72326,NA	0.000158968	0.000158968
2	chr17:29099130:A:G	29099130	NA,G	NA,A	NA,1	NA,inf	NA,inf	NA,0.793217	0.000158816	0.000158816
2	chr17:29260277:G:A	29260277	NA,A	NA,G	NA,1	NA,inf	NA,inf	NA,0.612494	0.00015881	0.00015881
2	chr17:28430405:G:A	28430405	A,NA	G,NA	1,NA	inf,NA	inf,NA	0.782694,NA	0.000158575	0.000158575
2	chr17:30030950:C:A	30030950	NA,A	NA,C	NA,1	NA,inf	NA,inf	NA,0.750177	0.000158307	0.000158307
2	chr17:29195075:T:A	29195075	NA,A	NA,T	NA,1	NA,-inf	NA,inf	NA,0.664711	0.000158139	0.000158139
2	chr17:29180815:C:A	29180815	NA,A	NA,C	NA,1	NA,-inf	NA,inf	NA,0.664505	0.000158001	0.000158001
2	chr17:28198969:C:G	28198969	NA,G	NA,C	NA,1	NA,-inf	NA,inf	NA,0.718699	0.000157935	0.000157935
2	chr17:29110327:C:T	29110327	T,T	C,C	1,1	inf,inf	inf,inf	1.39048,0.717404	0.000157599	0.000157599
2	chr17:28296741:C:T	28296741	NA,T	NA,C	NA,1	NA,-inf	NA,inf	NA,0.671832	0.000157597	0.000157597
2	chr17:30048377:C:CA	30048377	NA,CA	NA,C	NA,1	NA,inf	NA,inf	NA,0.747	0.000157496	0.000157496
2	chr17:28462810:A:G	28462810	G,G	A,A	1,1	inf,-inf	inf,inf	1.33991,0.00756936	0.000157349	0.000157349
2	chr17:29184760:C:T	29184760	NA,T	NA,C	NA,1	NA,-inf	NA,inf	NA,0.757782	0.000157251	0.000157251
2	chr17:29973388:T:C	29973388	NA,C	NA,T	NA,1	NA,inf	NA,inf	NA,0.741591	0.000157157	0.000157157
2	chr17:29342783:G:A	29342783	NA,A	NA,G	NA,1	NA,-inf	NA,inf	NA,0.649251	0.000157153	0.000157153
2	chr17:29164190:C:T	29164190	NA,T	NA,C	NA,1	NA,-inf	NA,inf	NA,0.757021	0.000157064	0.000157064
2	chr17:29162518:C:T	29162518	NA,T	NA,C	NA,1	NA,-inf	NA,inf	NA,0.757021	0.000157064	0.000157064
2	chr17:29140469:C:T	29140469	T,T	C,C	1,1	inf,inf	inf,inf	1.39303,0.719126	0.00015688	0.00015688
2	chr17:28323555:C:T	28323555	NA,T	NA,C	NA,1	NA,inf	NA,inf	NA,0.779749	0.000156869	0.000156869
2	chr17:29181236:G:GAGAA	29181236	NA,GAGAA	NA,G	NA,1	NA,-inf	NA,inf	NA,0.755707	0.000156744	0.000156744
2	chr17:28919624:C:T	28919624	NA,T	NA,C	NA,1	NA,-inf	NA,inf	NA,0.681427	0.000156533	0.000156533
2	chr17:29563512:T:C	29563512	NA,C	NA,T	NA,1	NA,-inf	NA,inf	NA,0.77496	0.000156411	0.000156411
2	chr17:28464060:A:G	28464060	G,G	A,A	1,1	inf,-inf	inf,inf	1.30829,0.135073	0.000156307	0.000156307
2	chr17:28804482:G:A	28804482	NA,A	NA,G	NA,1	NA,inf	NA,inf	NA,0.74083	0.000156168	0.000156168
2	chr17:29992520:G:A	29992520	NA,A	NA,G	NA,1	NA,-inf	NA,inf	NA,0.764731	0.000155995	0.000155995
2	chr17:28463338:C:T	28463338	T,T	C,C	1,1	inf,-inf	inf,inf	1.30284,0.149041	0.000155975	0.000155975
2	chr17:28429861:T:C	28429861	C,C	T,T	1,1	inf,-inf	inf,inf	0.384633,1.87464	0.000155774	0.000155774
2	chr17:29977316:G:A	29977316	NA,A	NA,G	NA,1	NA,inf	NA,inf	NA,0.73488	0.000155555	0.000155555
2	chr17:30004139:G:C	30004139	NA,C	NA,G	NA,1	NA,-inf	NA,inf	NA,0.762804	0.000155545	0.000155545
2	chr17:29987465:G:A	29987465	NA,A	NA,G	NA,1	NA,-inf	NA,inf	NA,0.762804	0.000155545	0.000155545
2	chr17:30011376:A:G	30011376	NA,G	NA,A	NA,1	NA,-inf	NA,inf	NA,0.762804	0.000155545	0.000155545
2	chr17:29978833:G:C	29978833	NA,C	NA,G	NA,1	NA,inf	NA,inf	NA,0.734433	0.00015545	0.00015545
2	chr17:29872652:C:T	29872652	T,T	C,C	1,1	-inf,-inf	inf,inf	1.29939,1.28837	0.000155442	0.000155442
2	chr17:29597457:T:TA	29597457	NA,TA	NA,T	NA,1	NA,-inf	NA,inf	NA,0.667931	0.000155377	0.000155377
2	chr17:28322028:C:G	28322028	NA,G	NA,C	NA,1	NA,inf	NA,inf	NA,0.772999	0.000155265	0.000155265
2	chr17:28466928:A:G	28466928	G,G	A,A	1,1	inf,-inf	inf,inf	1.41591,0.205456	0.000155238	0.000155238
2	chr17:28165848:TCTTTC:T	28165848	NA,T	NA,TCTTTC	NA,1	NA,-inf	NA,inf	NA,0.709412	0.000155213	0.000155213
2	chr17:28321923:C:T	28321923	NA,T	NA,C	NA,1	NA,inf	NA,inf	NA,0.772553	0.000155145	0.000155145
2	chr17:29763834:A:G	29763834	G,NA	A,NA	1,NA	inf,NA	inf,NA	2.0833,NA	0.000155074	0.000155074
2	chr17:28532397:C:A	28532397	NA,A	NA,C	NA,1	NA,-inf	NA,inf	NA,0.760949	0.000154936	0.000154936
2	chr17:28527041:GGGACTGCT:G	28527041	NA,G	NA,GGGACTGCT	NA,1	NA,-inf	NA,inf	NA,0.763673	0.000154824	0.000154824
2	chr17:28564070:T:C	28564070	NA,C	NA,T	NA,1	NA,-inf	NA,inf	NA,0.708083	0.00015479	0.00015479
2	chr17:29060607:G:A	29060607	A,NA	G,NA	1,NA	inf,NA	inf,NA	0.360232,NA	0.000154767	0.000154767
2	chr17:29993960:A:G	29993960	NA,G	NA,A	NA,1	NA,inf	NA,inf	NA,0.795115	0.000154179	0.000154179
2	chr17:29364446:C:T	29364446	T,T	C,C	1,1	inf,inf	inf,inf	10.7809,1.26327	0.000154054	0.000154054
2	chr17:29161312:G:A	29161312	NA,A	NA,G	NA,1	NA,-inf	NA,inf	NA,0.744669	0.000154008	0.000154008
2	chr17:30023880:T:C	30023880	NA,C	NA,T	NA,1	NA,-inf	NA,inf	NA,0.754543	0.000153764	0.000153764
2	chr17:29689851:TA:T	29689851	NA,T	NA,TA	NA,1	NA,-inf	NA,inf	NA,0.73324	0.000153697	0.000153697
2	chr17:30008615:T:C	30008615	NA,C	NA,T	NA,1	NA,-inf	NA,inf	NA,0.753832	0.000153586	0.000153586
2	chr17:29969517:C:T	29969517	NA,T	NA,C	NA,1	NA,-inf	NA,inf	NA,0.753178	0.000153248	0.000153248
2	chr17:29615380:A:G	29615380	G,G	A,A	1,1	-inf,inf	inf,inf	1.81275,0.17	0.000153109	0.000153109
2	chr17:28865804:G:A	28865804	A,NA	G,NA	1,NA	inf,NA	inf,NA	1.56461,NA	0.000153042	0.000153042
2	chr17:28537199:G:A	28537199	NA,A	NA,G	NA,1	NA,inf	NA,inf	NA,0.68915	0.000152928	0.000152928
2	chr17:29180997:C:T	29180997	NA,T	NA,C	NA,1	NA,-inf	NA,inf	NA,0.644916	0.00015291	0.00015291
2	chr17:29754699:C:T	29754699	T,T	C,C	1,1	-inf,-inf	inf,inf	1.92459,0.0793097	0.000152868	0.000152868
2	chr17:28540122:G:A	28540122	NA,A	NA,G	NA,1	NA,inf	NA,inf	NA,0.723688	0.00015283	0.00015283
2	chr17:29261771:A:T	29261771	NA,T	NA,A	NA,1	NA,-inf	NA,inf	NA,0.661009	0.000152734	0.000152734
2	chr17:29117335:C:T	29117335	T,T	C,C	1,1	inf,inf	inf,inf	1.36545,0.719253	0.000152534	0.000152534
2	chr17:30049119:C:T	30049119	NA,T	NA,C	NA,1	NA,-inf	NA,inf	NA,0.748353	0.000152356	0.000152356
2	chr17:29002652:A:G	29002652	NA,G	NA,A	NA,1	NA,inf	NA,inf	NA,0.765047	0.000152313	0.000152313
2	chr17:29151365:T:C	29151365	NA,C	NA,T	NA,1	NA,inf	NA,inf	NA,0.567322	0.000152287	0.000152287
2	chr17:28331654:G:A	28331654	NA,A	NA,G	NA,1	NA,-inf	NA,inf	NA,0.653412	0.000152058	0.000152058
2	chr17:28141946:C:T	28141946	T,T	C,C	1,1	inf,inf	inf,inf	0.0265343,1.99185	0.000151981	0.000151981
2	chr17:28275301:C:T	28275301	NA,T	NA,C	NA,1	NA,-inf	NA,inf	NA,0.648017	0.000151718	0.000151718
2	chr17:28804116:T:C	28804116	NA,C	NA,T	NA,1	NA,-inf	NA,inf	NA,0.64149	0.000151556	0.000151556
2	chr17:29795421:G:A	29795421	A,NA	G,NA	1,NA	-inf,NA	inf,NA	1.36566,NA	0.000151517	0.000151517
2	chr17:29221538:ATTTTAT:A	29221538	NA,A	NA,ATTTTAT	NA,1	NA,-inf	NA,inf	NA,0.704731	0.000151294	0.000151294
2	chr17:29221464:G:A	29221464	NA,A	NA,G	NA,1	NA,inf	NA,inf	NA,0.827259	0.00015124	0.00015124
2	chr17:29913835:C:T	29913835	T,T	C,C	1,1	-inf,-inf	inf,inf	1.25153,1.32059	0.000151223	0.000151223
2	chr17:29893852:A:G	29893852	NA,G	NA,A	NA,1	NA,inf	NA,inf	NA,0.780693	0.000150829	0.000150829
2	chr17:29096694:G:A	29096694	NA,A	NA,G	NA,1	NA,-inf	NA,inf	NA,0.658567	0.000150291	0.000150291
2	chr17:29084609:A:T	29084609	NA,T	NA,A	NA,1	NA,-inf	NA,inf	NA,0.653305	0.000150277	0.000150277
2	chr17:29565488:C:T	29565488	NA,T	NA,C	NA,1	NA,-inf	NA,inf	NA,0.638672	0.000150125	0.000150125
2	chr17:28126906:T:C	28126906	NA,C	NA,T	NA,1	NA,inf	NA,inf	NA,0.697459	0.000149999	0.000149999
2	chr17:30010888:T:C	30010888	NA,C	NA,T	NA,1	NA,inf	NA,inf	NA,0.71287	0.00014978	0.00014978
2	chr17:28525374:T:A	28525374	NA,A	NA,T	NA,1	NA,-inf	NA,inf	NA,0.74265	0.000149565	0.000149565
2	chr17:29016327:C:G	29016327	NA,G	NA,C	NA,1	NA,inf	NA,inf	NA,0.804502	0.000149535	0.000149535
2	chr17:29987232:C:T	29987232	NA,T	NA,C	NA,1	NA,-inf	NA,inf	NA,0.736529	0.000149399	0.000149399
2	chr17:28253020:A:G	28253020	NA,G	NA,A	NA,1	NA,-inf	NA,inf	NA,0.650718	0.000149202	0.000149202
2	chr17:29597718:G:A	29597718	NA,A	NA,G	NA,1	NA,-inf	NA,inf	NA,0.643004	0.000149114	0.000149114
2	chr17:29605800:T:C	29605800	NA,C	NA,T	NA,1	NA,inf	NA,inf	NA,0.74489	0.00014909	0.00014909
2	chr17:29963320:C:T	29963320	NA,T	NA,C	NA,1	NA,-inf	NA,inf	NA,0.733395	0.00014884	0.00014884
2	chr17:29966090:A:C	29966090	NA,C	NA,A	NA,1	NA,inf	NA,inf	NA,0.706515	0.00014878	0.00014878
2	chr17:28464468:C:T	28464468	T,T	C,C	1,1	inf,-inf	inf,inf	1.29268,0.115917	0.000148685	0.000148685
2	chr17:29991058:T:C	29991058	NA,C	NA,T	NA,1	NA,-inf	NA,inf	NA,0.732473	0.000148638	0.000148638
2	chr17:29982742:A:G	29982742	NA,G	NA,A	NA,1	NA,inf	NA,inf	NA,0.705819	0.000148621	0.000148621
2	chr17:29997377:TAA:T	29997377	NA,T	NA,TAA	NA,1	NA,-inf	NA,inf	NA,0.732313	0.000148593	0.000148593
2	chr17:28164636:G:A	28164636	NA,A	NA,G	NA,1	NA,-inf	NA,inf	NA,0.681813	0.000148589	0.000148589
2	chr17:29546898:A:G	29546898	NA,G	NA,A	NA,1	NA,-inf	NA,inf	NA,1.11306	0.000148575	0.000148575
2	chr17:28462724:C:T	28462724	T,T	C,C	1,1	inf,-inf	inf,inf	1.28168,0.148347	0.000148537	0.000148537
2	chr17:29736516:G:A	29736516	NA,A	NA,G	NA,1	NA,inf	NA,inf	NA,0.730401	0.000148432	0.000148432
2	chr17:29061566:T:C	29061566	NA,C	NA,T	NA,1	NA,inf	NA,inf	NA,0.745772	0.000148212	0.000148212
2	chr17:28210065:G:A	28210065	NA,A	NA,G	NA,1	NA,-inf	NA,inf	NA,0.675685	0.000148125	0.000148125
2	chr17:29647178:C:T	29647178	T,NA	C,NA	1,NA	-inf,NA	inf,NA	0.738218,NA	0.000148075	0.000148075
2	chr17:28803271:G:A	28803271	NA,A	NA,G	NA,1	NA,inf	NA,inf	NA,0.706944	0.000147898	0.000147898
2	chr17:28464307:C:T	28464307	T,T	C,C	1,1	inf,-inf	inf,inf	1.28041,0.148708	0.000147868	0.000147868
2	chr17:29344174:C:T	29344174	NA,T	NA,C	NA,1	NA,-inf	NA,inf	NA,0.624711	0.000147787	0.000147787
2	chr17:29973929:G:A	29973929	NA,A	NA,G	NA,1	NA,-inf	NA,inf	NA,0.728682	0.000147763	0.000147763
2	chr17:30033058:C:T	30033058	NA,T	NA,C	NA,1	NA,inf	NA,inf	NA,0.706061	0.000147706	0.000147706
2	chr17:30011613:T:C	30011613	NA,C	NA,T	NA,1	NA,inf	NA,inf	NA,0.70351	0.000147612	0.000147612
2	chr17:28563288:G:A	28563288	NA,A	NA,G	NA,1	NA,-inf	NA,inf	NA,0.623973	0.000147513	0.000147513
2	chr17:30032731:C:T	30032731	NA,T	NA,C	NA,1	NA,inf	NA,inf	NA,0.704948	0.000147458	0.000147458
2	chr17:28418861:T:A	28418861	NA,A	NA,T	NA,1	NA,-inf	NA,inf	NA,0.687258	0.000147196	0.000147196
2	chr17:30015879:A:G	30015879	NA,G	NA,A	NA,1	NA,-inf	NA,inf	NA,0.725932	0.000147186	0.000147186
2	chr17:29805958:T:C	29805958	NA,C	NA,T	NA,1	NA,-inf	NA,inf	NA,0.633131	0.000147121	0.000147121
2	chr17:28201693:TCAC:T	28201693	NA,T	NA,TCAC	NA,1	NA,-inf	NA,inf	NA,0.67824	0.000147058	0.000147058
2	chr17:28462650:A:G	28462650	G,G	A,A	1,1	inf,-inf	inf,inf	1.33359,0.0148176	0.000147053	0.000147053
2	chr17:29362933:G:A	29362933	A,NA	G,NA	1,NA	-inf,NA	inf,NA	0.340031,NA	0.000146933	0.000146933
2	chr17:28528502:T:C	28528502	C,C	T,T	1,1	-inf,-inf	inf,inf	1.26137,0.707332	0.000146799	0.000146799
2	chr17:30008330:C:T	30008330	T,NA	C,NA	1,NA	-inf,NA	inf,NA	2.15686,NA	0.000146603	0.000146603
2	chr17:29481067:A:T	29481067	T,T	A,A	1,1	-inf,-inf	inf,inf	4.55693,1.54514	0.000146553	0.000146553
2	chr17:28362690:C:G	28362690	G,G	C,C	1,1	inf,inf	inf,inf	0.998809,0.294339	0.000146423	0.000146423
2	chr17:28465528:G:T	28465528	T,T	G,G	1,1	inf,-inf	inf,inf	1.29238,0.101669	0.000146303	0.000146303
2	chr17:29137212:T:C	29137212	NA,C	NA,T	NA,1	NA,inf	NA,inf	NA,0.511932	0.000146081	0.000146081
2	chr17:28462898:T:C	28462898	C,C	T,T	1,1	inf,-inf	inf,inf	1.27672,0.141654	0.000146066	0.000146066
2	chr17:29394778:T:C	29394778	NA,C	NA,T	NA,1	NA,-inf	NA,inf	NA,1.10328	0.000145943	0.000145943
2	chr17:28462518:T:C	28462518	C,C	T,T	1,1	inf,-inf	inf,inf	1.28759,0.121206	0.000145783	0.000145783
2	chr17:29661536:T:TA	29661536	NA,TA	NA,T	NA,1	NA,-inf	NA,inf	NA,0.727092	0.000145746	0.000145746
2	chr17:29510197:C:T	29510197	T,NA	C,NA	1,NA	inf,NA	inf,NA	2.47213,NA	0.0001455	0.0001455
2	chr17:28498876:T:G	28498876	G,G	T,T	1,1	-inf,-inf	inf,inf	1.51809,0.020427	0.000145407	0.000145407
2	chr17:29057976:C:T	29057976	NA,T	NA,C	NA,1	NA,inf	NA,inf	NA,0.744746	0.000145314	0.000145314
2	chr17:29649013:T:C	29649013	C,C	T,T	1,1	-inf,-inf	inf,inf	2.0222,0.0119833	0.000144889	0.000144889
2	chr17:29584806:G:A	29584806	A,NA	G,NA	1,NA	-inf,NA	inf,NA	0.731086,NA	0.000144761	0.000144761
2	chr17:29855822:G:A	29855822	A,NA	G,NA	1,NA	-inf,NA	inf,NA	1.33733,NA	0.000144698	0.000144698
2	chr17:29082563:C:T	29082563	NA,T	NA,C	NA,1	NA,inf	NA,inf	NA,0.527202	0.000144576	0.000144576
2	chr17:28422251:T:G	28422251	NA,G	NA,T	NA,1	NA,-inf	NA,inf	NA,0.689658	0.000144569	0.000144569
2	chr17:28479062:A:T	28479062	NA,T	NA,A	NA,1	NA,inf	NA,inf	NA,0.734556	0.000144503	0.000144503
2	chr17:29932258:C:A	29932258	NA,A	NA,C	NA,1	NA,-inf	NA,inf	NA,0.714396	0.000144486	0.000144486
2	chr17:29246370:A:G	29246370	G,G	A,A	1,1	inf,inf	inf,inf	1.02936,1.06313	0.000144346	0.000144346
2	chr17:28751082:A:C	28751082	NA,C	NA,A	NA,1	NA,-inf	NA,inf	NA,0.612889	0.00014434	0.00014434
2	chr17:29494281:A:G	29494281	NA,G	NA,A	NA,1	NA,-inf	NA,inf	NA,1.08869	0.000144075	0.000144075
2	chr17:29428824:C:T	29428824	T,NA	C,NA	1,NA	inf,NA	inf,NA	0.194692,NA	0.00014398	0.00014398
2	chr17:29818168:T:A	29818168	A,NA	T,NA	1,NA	-inf,NA	inf,NA	1.33468,NA	0.00014378	0.00014378
2	chr17:29792194:C:T	29792194	T,NA	C,NA	1,NA	-inf,NA	inf,NA	1.39248,NA	0.000143555	0.000143555
2	chr17:28961981:TG:T	28961981	NA,T	NA,TG	NA,1	NA,inf	NA,inf	NA,0.714888	0.00014319	0.00014319
2	chr17:29318240:G:A	29318240	A,A	G,G	1,1	inf,inf	inf,inf	3.98961,0.52804	0.000143034	0.000143034
2	chr17:29055394:T:C	29055394	NA,C	NA,T	NA,1	NA,inf	NA,inf	NA,0.733962	0.000142982	0.000142982
2	chr17:29754939:G:A	29754939	NA,A	NA,G	NA,1	NA,-inf	NA,inf	NA,0.587618	0.00014296	0.00014296
2	chr17:28178729:C:T	28178729	NA,T	NA,C	NA,1	NA,inf	NA,inf	NA,0.693922	0.000142904	0.000142904
2	chr17:28462361:T:G	28462361	G,G	T,T	1,1	inf,-inf	inf,inf	1.27845,0.124224	0.000142892	0.000142892
2	chr17:28463850:A:G	28463850	G,G	A,A	1,1	inf,-inf	inf,inf	1.26217,0.16297	0.000142873	0.000142873
2	chr17:29049117:C:T	29049117	NA,T	NA,C	NA,1	NA,-inf	NA,inf	NA,0.651804	0.000142806	0.000142806
2	chr17:28398147:AG:A	28398147	NA,A	NA,AG	NA,1	NA,-inf	NA,inf	NA,0.648847	0.0001428	0.0001428
2	chr17:29388799:G:A	29388799	NA,A	NA,G	NA,1	NA,-inf	NA,inf	NA,1.04653	0.000142797	0.000142797
2	chr17:29058794:G:A	29058794	NA,A	NA,G	NA,1	NA,-inf	NA,inf	NA,0.678235	0.000142781	0.000142781
2	chr17:28465269:G:A	28465269	NA,A	NA,G	NA,1	NA,-inf	NA,inf	NA,0.613674	0.000142723	0.000142723
2	chr17:29750832:G:A	29750832	NA,A	NA,G	NA,1	NA,-inf	NA,inf	NA,0.586362	0.000142688	0.000142688
2	chr17:29236306:G:A	29236306	A,NA	G,NA	1,NA	inf,NA	inf,NA	3.05234,NA	0.000142611	0.000142611
2	chr17:29762628:T:C	29762628	NA,C	NA,T	NA,1	NA,-inf	NA,inf	NA,0.585823	0.000142545	0.000142545
2	chr17:29110932:C:T	29110932	T,T	C,C	1,1	inf,inf	inf,inf	1.33936,0.718933	0.000142544	0.000142544
2	chr17:29643481:A:G	29643481	NA,G	NA,A	NA,1	NA,inf	NA,inf	NA,0.569122	0.000142299	0.000142299
2	chr17:28740894:C:T	28740894	NA,T	NA,C	NA,1	NA,-inf	NA,inf	NA,0.602342	0.000142245	0.000142245
2	chr17:29784835:C:T	29784835	NA,T	NA,C	NA,1	NA,-inf	NA,inf	NA,0.611652	0.000142179	0.000142179
2	chr17:29624304:C:T	29624304	NA,T	NA,C	NA,1	NA,inf	NA,inf	NA,0.652937	0.000142144	0.000142144
2	chr17:28207005:T:G	28207005	NA,G	NA,T	NA,1	NA,-inf	NA,inf	NA,0.649238	0.000142078	0.000142078
2	chr17:28464567:A:G	28464567	G,G	A,A	1,1	inf,-inf	inf,inf	1.26428,0.147778	0.000141989	0.000141989
2	chr17:28772295:C:T	28772295	NA,T	NA,C	NA,1	NA,-inf	NA,inf	NA,0.619831	0.000141832	0.000141832
2	chr17:29034365:C:T	29034365	T,NA	C,NA	1,NA	inf,NA	inf,NA	0.357098,NA	0.000141817	0.000141817
2	chr17:29045229:G:C	29045229	NA,C	NA,G	NA,1	NA,inf	NA,inf	NA,0.494771	0.000141771	0.000141771
2	chr17:28278851:T:C	28278851	C,NA	T,NA	1,NA	-inf,NA	inf,NA	0.672835,NA	0.000141735	0.000141735
2	chr17:29965153:T:A	29965153	NA,A	NA,T	NA,1	NA,-inf	NA,inf	NA,0.700761	0.000141614	0.000141614
2	chr17:28461826:C:T	28461826	T,T	C,C	1,1	inf,-inf	inf,inf	1.27079,0.130979	0.000141584	0.000141584
2	chr17:29182097:G:A	29182097	NA,A	NA,G	NA,1	NA,-inf	NA,inf	NA,0.651376	0.000141536	0.000141536
2	chr17:28464509:A:G	28464509	G,G	A,A	1,1	inf,-inf	inf,inf	1.32062,0.00996901	0.000141483	0.000141483
2	chr17:29172877:A:G	29172877	NA,G	NA,A	NA,1	NA,inf	NA,inf	NA,0.679313	0.00014144	0.00014144
2	chr17:29684975:G:A	29684975	NA,A	NA,G	NA,1	NA,inf	NA,inf	NA,0.641552	0.000141346	0.000141346
2	chr17:29466748:T:C	29466748	NA,C	NA,T	NA,1	NA,-inf	NA,inf	NA,0.6099	0.000141296	0.000141296
2	chr17:29467076:G:A	29467076	NA,A	NA,G	NA,1	NA,-inf	NA,inf	NA,0.609814	0.000141275	0.000141275
2	chr17:29986109:G:A	29986109	NA,A	NA,G	NA,1	NA,-inf	NA,inf	NA,0.699047	0.000141253	0.000141253
2	chr17:28525133:C:T	28525133	NA,T	NA,C	NA,1	NA,-inf	NA,inf	NA,0.703375	0.000141124	0.000141124
2	chr17:29398196:A:G	29398196	NA,G	NA,A	NA,1	NA,-inf	NA,inf	NA,1.07604	0.000141046	0.000141046
2	chr17:30022453:A:G	30022453	NA,G	NA,A	NA,1	NA,inf	NA,inf	NA,0.675354	0.000140995	0.000140995
2	chr17:28547225:G:A	28547225	NA,A	NA,G	NA,1	NA,-inf	NA,inf	NA,0.696678	0.000140951	0.000140951
2	chr17:28464723:C:T	28464723	T,T	C,C	1,1	inf,-inf	inf,inf	1.26152,0.148415	0.000140915	0.000140915
2	chr17:28743836:G:A	28743836	NA,A	NA,G	NA,1	NA,inf	NA,inf	NA,0.687514	0.000140537	0.000140537
2	chr17:28461026:G:A	28461026	NA,A	NA,G	NA,1	NA,-inf	NA,inf	NA,0.590654	0.000140403	0.000140403
2	chr17:28178620:C:G	28178620	NA,G	NA,C	NA,1	NA,-inf	NA,inf	NA,0.642837	0.000140387	0.000140387
2	chr17:29365672:C:T	29365672	NA,T	NA,C	NA,1	NA,inf	NA,inf	NA,0.411108	0.000140379	0.000140379
2	chr17:29752094:T:C	29752094	NA,C	NA,T	NA,1	NA,-inf	NA,inf	NA,0.575567	0.000140207	0.000140207
2	chr17:29601473:C:T	29601473	NA,T	NA,C	NA,1	NA,-inf	NA,inf	NA,0.718265	0.000140034	0.000140034
2	chr17:29002165:C:T	29002165	NA,T	NA,C	NA,1	NA,inf	NA,inf	NA,0.69708	0.000139775	0.000139775
2	chr17:29726958:C:T	29726958	T,NA	C,NA	1,NA	-inf,NA	inf,NA	0.71361,NA	0.000139637	0.000139637
2	chr17:30037742:T:G	30037742	NA,G	NA,T	NA,1	NA,inf	NA,inf	NA,0.720506	0.000139498	0.000139498
2	chr17:28466758:T:C	28466758	C,C	T,T	1,1	inf,-inf	inf,inf	1.40469,0.163398	0.000138341	0.000138341
2	chr17:29468859:A:C	29468859	NA,C	NA,A	NA,1	NA,-inf	NA,inf	NA,0.560311	0.000138184	0.000138184
2	chr17:29038752:T:C	29038752	NA,C	NA,T	NA,1	NA,-inf	NA,inf	NA,0.71642	0.000138151	0.000138151
2	chr17:29994208:G:A	29994208	A,A	G,G	1,1	-inf,-inf	inf,inf	0.318318,0.67853	0.000138096	0.000138096
2	chr17:29975282:G:A	29975282	NA,A	NA,G	NA,1	NA,-inf	NA,inf	NA,0.683918	0.000138092	0.000138092
2	chr17:28484871:A:G	28484871	NA,G	NA,A	NA,1	NA,-inf	NA,inf	NA,0.636865	0.000137909	0.000137909
2	chr17:29524246:C:CAGAAT	29524246	NA,CAGAAT	NA,C	NA,1	NA,inf	NA,inf	NA,0.293093	0.000137849	0.000137849
2	chr17:29603299:T:G	29603299	NA,G	NA,T	NA,1	NA,-inf	NA,inf	NA,0.706299	0.000137438	0.000137438
2	chr17:28513394:A:T	28513394	NA,T	NA,A	NA,1	NA,inf	NA,inf	NA,0.708527	0.000137289	0.000137289
2	chr17:29222663:A:G	29222663	NA,G	NA,A	NA,1	NA,inf	NA,inf	NA,0.681789	0.000137018	0.000137018
2	chr17:28438840:T:C	28438840	NA,C	NA,T	NA,1	NA,-inf	NA,inf	NA,0.587537	0.000136888	0.000136888
2	chr17:29357815:T:C	29357815	C,C	T,T	1,1	inf,inf	inf,inf	10.8359,1.12952	0.000136871	0.000136871
2	chr17:28424824:G:A	28424824	NA,A	NA,G	NA,1	NA,-inf	NA,inf	NA,0.575472	0.000136526	0.000136526
2	chr17:29776363:C:A	29776363	NA,A	NA,C	NA,1	NA,inf	NA,inf	NA,0.759945	0.000136395	0.000136395
2	chr17:28467550:A:G	28467550	G,G	A,A	1,1	inf,-inf	inf,inf	1.3483,0.243525	0.000136225	0.000136225
2	chr17:28527645:G:A	28527645	NA,A	NA,G	NA,1	NA,-inf	NA,inf	NA,0.589118	0.000136057	0.000136057
2	chr17:28332263:A:T	28332263	NA,T	NA,A	NA,1	NA,-inf	NA,inf	NA,0.581316	0.000135767	0.000135767
2	chr17:29627791:G:A	29627791	NA,A	NA,G	NA,1	NA,-inf	NA,inf	NA,0.678407	0.000135703	0.000135703
2	chr17:29792414:C:T	29792414	NA,T	NA,C	NA,1	NA,-inf	NA,inf	NA,0.689331	0.000134522	0.000134522
2	chr17:28525343:C:A	28525343	NA,A	NA,C	NA,1	NA,-inf	NA,inf	NA,0.612189	0.000134506	0.000134506
2	chr17:29020778:A:G	29020778	NA,G	NA,A	NA,1	NA,-inf	NA,inf	NA,0.602076	0.000134482	0.000134482
2	chr17:30038348:C:T	30038348	NA,T	NA,C	NA,1	NA,-inf	NA,inf	NA,0.631754	0.000134394	0.000134394
2	chr17:29435135:C:T	29435135	T,T	C,C	1,1	inf,inf	inf,inf	9.81855,1.37262	0.000134363	0.000134363
2	chr17:29707518:A:G	29707518	NA,G	NA,A	NA,1	NA,inf	NA,inf	NA,0.747496	0.000134259	0.000134259
2	chr17:29276136:G:C	29276136	NA,C	NA,G	NA,1	NA,-inf	NA,inf	NA,0.511859	0.000133901	0.000133901
2	chr17:28968132:C:A	28968132	NA,A	NA,C	NA,1	NA,-inf	NA,inf	NA,0.573361	0.000133686	0.000133686
2	chr17:29597945:A:G	29597945	NA,G	NA,A	NA,1	NA,inf	NA,inf	NA,0.721295	0.000133607	0.000133607
2	chr17:29667347:T:C	29667347	NA,C	NA,T	NA,1	NA,inf	NA,inf	NA,0.614078	0.000133456	0.000133456
2	chr17:29696626:C:A	29696626	NA,A	NA,C	NA,1	NA,inf	NA,inf	NA,0.747185	0.00013344	0.00013344
2	chr17:29933473:A:G	29933473	NA,G	NA,A	NA,1	NA,-inf	NA,inf	NA,0.659844	0.000133372	0.000133372
2	chr17:28418149:T:C	28418149	NA,C	NA,T	NA,1	NA,-inf	NA,inf	NA,0.622797	0.0001333	0.0001333
2	chr17:29932828:A:G	29932828	NA,G	NA,A	NA,1	NA,-inf	NA,inf	NA,0.658921	0.000133182	0.000133182
2	chr17:29678114:G:A	29678114	NA,A	NA,G	NA,1	NA,-inf	NA,inf	NA,0.650343	0.000133107	0.000133107
2	chr17:29644500:T:C	29644500	NA,C	NA,T	NA,1	NA,-inf	NA,inf	NA,0.611025	0.000132931	0.000132931
2	chr17:28564371:T:C	28564371	NA,C	NA,T	NA,1	NA,inf	NA,inf	NA,0.646296	0.00013277	0.00013277
2	chr17:29221699:C:G	29221699	NA,G	NA,C	NA,1	NA,inf	NA,inf	NA,0.66042	0.000132676	0.000132676
2	chr17:28984623:C:T	28984623	NA,T	NA,C	NA,1	NA,-inf	NA,inf	NA,0.610673	0.000132592	0.000132592
2	chr17:29202517:T:C	29202517	NA,C	NA,T	NA,1	NA,-inf	NA,inf	NA,0.706337	0.000132168	0.000132168
2	chr17:30007756:G:T	30007756	NA,T	NA,G	NA,1	NA,-inf	NA,inf	NA,0.621194	0.000132135	0.000132135
2	chr17:29306037:G:C	29306037	NA,C	NA,G	NA,1	NA,-inf	NA,inf	NA,0.617733	0.000131966	0.000131966
2	chr17:29636919:A:G	29636919	NA,G	NA,A	NA,1	NA,-inf	NA,inf	NA,0.627439	0.000131956	0.000131956
2	chr17:29326464:A:G	29326464	NA,G	NA,A	NA,1	NA,inf	NA,inf	NA,0.345159	0.000131941	0.000131941
2	chr17:28366935:A:G	28366935	NA,G	NA,A	NA,1	NA,-inf	NA,inf	NA,0.562022	0.000131788	0.000131788
2	chr17:30013672:G:A	30013672	A,NA	G,NA	1,NA	-inf,NA	inf,NA	1.88409,NA	0.000131517	0.000131517
2	chr17:28893594:C:A	28893594	NA,A	NA,C	NA,1	NA,inf	NA,inf	NA,0.668628	0.000131343	0.000131343
2	chr17:29659441:G:A	29659441	NA,A	NA,G	NA,1	NA,-inf	NA,inf	NA,0.656875	0.000131305	0.000131305
2	chr17:29041729:G:C	29041729	NA,C	NA,G	NA,1	NA,inf	NA,inf	NA,0.449552	0.00013128	0.00013128
2	chr17:29383377:CA:C	29383377	NA,C	NA,CA	NA,1	NA,inf	NA,inf	NA,0.699753	0.00013118	0.00013118
2	chr17:29288153:C:T	29288153	NA,T	NA,C	NA,1	NA,-inf	NA,inf	NA,0.552796	0.000131111	0.000131111
2	chr17:28908181:A:G	28908181	NA,G	NA,A	NA,1	NA,inf	NA,inf	NA,0.655978	0.000131082	0.000131082
2	chr17:28435710:G:A	28435710	NA,A	NA,G	NA,1	NA,inf	NA,inf	NA,0.624409	0.000131041	0.000131041
2	chr17:29101809:C:T	29101809	NA,T	NA,C	NA,1	NA,inf	NA,inf	NA,0.484143	0.000131014	0.000131014
2	chr17:28242526:G:A	28242526	A,A	G,G	1,1	-inf,inf	inf,inf	2.23003,0.0242841	0.000130858	0.000130858
2	chr17:28443772:G:A	28443772	NA,A	NA,G	NA,1	NA,inf	NA,inf	NA,0.664837	0.000130667	0.000130667
2	chr17:29866924:C:T	29866924	T,NA	C,NA	1,NA	inf,NA	inf,NA	2.06185,NA	0.000130655	0.000130655
2	chr17:28444660:A:C	28444660	NA,C	NA,A	NA,1	NA,inf	NA,inf	NA,0.663403	0.000130394	0.000130394
2	chr17:29145016:G:C	29145016	NA,C	NA,G	NA,1	NA,-inf	NA,inf	NA,0.588116	0.000130034	0.000130034
2	chr17:28199113:C:T	28199113	NA,T	NA,C	NA,1	NA,-inf	NA,inf	NA,0.591192	0.000129986	0.000129986
2	chr17:29630850:A:G	29630850	NA,G	NA,A	NA,1	NA,inf	NA,inf	NA,0.595419	0.000129973	0.000129973
2	chr17:29027874:T:C	29027874	NA,C	NA,T	NA,1	NA,-inf	NA,inf	NA,0.680519	0.000129928	0.000129928
2	chr17:29485568:G:A	29485568	NA,A	NA,G	NA,1	NA,inf	NA,inf	NA,0.692428	0.000129878	0.000129878
2	chr17:29968617:A:G	29968617	G,NA	A,NA	1,NA	-inf,NA	inf,NA	1.29027,NA	0.000129796	0.000129796
2	chr17:28470380:G:A	28470380	A,NA	G,NA	1,NA	inf,NA	inf,NA	1.64293,NA	0.000129569	0.000129569
2	chr17:29475439:C:T	29475439	NA,T	NA,C	NA,1	NA,-inf	NA,inf	NA,1.00306	0.000129423	0.000129423
2	chr17:28438457:G:A	28438457	A,A	G,G	1,1	inf,-inf	inf,inf	0.453932,1.71672	0.000129215	0.000129215
2	chr17:29922160:A:G	29922160	NA,G	NA,A	NA,1	NA,inf	NA,inf	NA,0.71969	0.000129158	0.000129158
2	chr17:29471426:C:T	29471426	NA,T	NA,C	NA,1	NA,-inf	NA,inf	NA,1.00132	0.000129153	0.000129153
2	chr17:29535741:C:T	29535741	NA,T	NA,C	NA,1	NA,inf	NA,inf	NA,0.733858	0.000129138	0.000129138
2	chr17:28442861:C:T	28442861	T,T	C,C	1,1	inf,-inf	inf,inf	0.540347,1.68703	0.000129081	0.000129081
2	chr17:28843140:T:G	28843140	NA,G	NA,T	NA,1	NA,-inf	NA,inf	NA,0.558097	0.000128927	0.000128927
2	chr17:29611164:A:G	29611164	G,NA	A,NA	1,NA	inf,NA	inf,NA	0.554514,NA	0.000128778	0.000128778
2	chr17:29434580:A:G	29434580	NA,G	NA,A	NA,1	NA,-inf	NA,inf	NA,0.997907	0.000128657	0.000128657
2	chr17:29443489:G:A	29443489	NA,A	NA,G	NA,1	NA,-inf	NA,inf	NA,0.99746	0.000128587	0.000128587
2	chr17:29472653:A:C	29472653	NA,C	NA,A	NA,1	NA,-inf	NA,inf	NA,0.997209	0.000128504	0.000128504
2	chr17:29675097:G:T	29675097	NA,T	NA,G	NA,1	NA,-inf	NA,inf	NA,0.716218	0.000128262	0.000128262
2	chr17:29406816:C:T	29406816	NA,T	NA,C	NA,1	NA,-inf	NA,inf	NA,0.527282	0.000128257	0.000128257
2	chr17:28358960:T:C	28358960	NA,C	NA,T	NA,1	NA,-inf	NA,inf	NA,0.546617	0.000128219	0.000128219
2	chr17:29907300:G:A	29907300	NA,A	NA,G	NA,1	NA,-inf	NA,inf	NA,0.518588	0.000128064	0.000128064
2	chr17:28463952:A:T	28463952	NA,T	NA,A	NA,1	NA,-inf	NA,inf	NA,0.544218	0.000128023	0.000128023
2	chr17:29823405:G:T	29823405	NA,T	NA,G	NA,1	NA,-inf	NA,inf	NA,0.517965	0.00012786	0.00012786
2	chr17:28546236:A:G	28546236	NA,G	NA,A	NA,1	NA,inf	NA,inf	NA,0.608082	0.000127831	0.000127831
2	chr17:29525232:C:A	29525232	NA,A	NA,C	NA,1	NA,-inf	NA,inf	NA,0.992103	0.000127816	0.000127816
2	chr17:29905800:A:G	29905800	NA,G	NA,A	NA,1	NA,-inf	NA,inf	NA,0.516774	0.000127704	0.000127704
2	chr17:29170410:G:T	29170410	NA,T	NA,G	NA,1	NA,-inf	NA,inf	NA,0.589797	0.000127546	0.000127546
2	chr17:29674758:C:T	29674758	NA,T	NA,C	NA,1	NA,-inf	NA,inf	NA,0.63671	0.000127473	0.000127473
2	chr17:29413753:G:A	29413753	NA,A	NA,G	NA,1	NA,-inf	NA,inf	NA,0.988667	0.000127371	0.000127371
2	chr17:29487678:A:G	29487678	NA,G	NA,A	NA,1	NA,-inf	NA,inf	NA,0.988168	0.000127234	0.000127234
2	chr17:29838044:T:C	29838044	C,NA	T,NA	1,NA	-inf,NA	inf,NA	1.31836,NA	0.000126928	0.000126928
2	chr17:29706614:T:G	29706614	NA,G	NA,T	NA,1	NA,-inf	NA,inf	NA,0.633223	0.000126827	0.000126827
2	chr17:29142999:G:C	29142999	NA,C	NA,G	NA,1	NA,inf	NA,inf	NA,0.676419	0.00012674	0.00012674
2	chr17:29898754:G:C	29898754	NA,C	NA,G	NA,1	NA,-inf	NA,inf	NA,0.511885	0.00012672	0.00012672
2	chr17:29429313:T:C	29429313	NA,C	NA,T	NA,1	NA,-inf	NA,inf	NA,0.984157	0.000126566	0.000126566
2	chr17:29538182:G:A	29538182	NA,A	NA,G	NA,1	NA,inf	NA,inf	NA,0.351592	0.000126347	0.000126347
2	chr17:29160435:G:T	29160435	T,T	G,G	1,1	inf,inf	inf,inf	1.28201,0.717347	0.000126325	0.000126325
2	chr17:29196614:C:T	29196614	NA,T	NA,C	NA,1	NA,inf	NA,inf	NA,0.425918	0.000126248	0.000126248
2	chr17:28415042:G:A	28415042	A,A	G,G	1,1	-inf,-inf	inf,inf	1.44249,0.694931	0.000126143	0.000126143
2	chr17:29919229:AG:A	29919229	NA,A	NA,AG	NA,1	NA,-inf	NA,inf	NA,0.628292	0.000126085	0.000126085
2	chr17:29928639:G:T	29928639	NA,T	NA,G	NA,1	NA,-inf	NA,inf	NA,0.628228	0.000126073	0.000126073
2	chr17:29927667:G:A	29927667	NA,A	NA,G	NA,1	NA,-inf	NA,inf	NA,0.628228	0.000126073	0.000126073
2	chr17:29928021:C:T	29928021	NA,T	NA,C	NA,1	NA,-inf	NA,inf	NA,0.628228	0.000126073	0.000126073
2	chr17:29825075:ACCTTAAATTTATC:A	29825075	NA,A	NA,ACCTTAAATTTATC	NA,1	NA,-inf	NA,inf	NA,0.627607	0.00012605	0.00012605
2	chr17:29905908:G:A	29905908	NA,A	NA,G	NA,1	NA,-inf	NA,inf	NA,0.628082	0.000126048	0.000126048
2	chr17:29891292:C:T	29891292	NA,T	NA,C	NA,1	NA,inf	NA,inf	NA,0.623987	0.000125986	0.000125986
2	chr17:29820708:C:A	29820708	NA,A	NA,C	NA,1	NA,-inf	NA,inf	NA,0.626908	0.000125922	0.000125922
2	chr17:28461912:C:G	28461912	G,G	C,C	1,1	inf,-inf	inf,inf	0.513142,1.68133	0.000125909	0.000125909
2	chr17:29583652:A:G	29583652	NA,G	NA,A	NA,1	NA,-inf	NA,inf	NA,0.589392	0.000125841	0.000125841
2	chr17:28460623:T:C	28460623	NA,C	NA,T	NA,1	NA,inf	NA,inf	NA,0.635762	0.000125829	0.000125829
2	chr17:29956938:T:G	29956938	NA,G	NA,T	NA,1	NA,-inf	NA,inf	NA,0.619459	0.000125771	0.000125771
2	chr17:29474784:A:G	29474784	NA,G	NA,A	NA,1	NA,-inf	NA,inf	NA,0.978685	0.000125762	0.000125762
2	chr17:29051360:G:A	29051360	NA,A	NA,G	NA,1	NA,-inf	NA,inf	NA,0.564446	0.000125761	0.000125761
2	chr17:29041249:TC:T	29041249	NA,T	NA,TC	NA,1	NA,inf	NA,inf	NA,0.425532	0.000125685	0.000125685
2	chr17:29225604:A:G	29225604	NA,G	NA,A	NA,1	NA,inf	NA,inf	NA,0.622443	0.000125585	0.000125585
2	chr17:28443592:T:C	28443592	NA,C	NA,T	NA,1	NA,inf	NA,inf	NA,0.637126	0.000125565	0.000125565
2	chr17:29536319:G:A	29536319	NA,A	NA,G	NA,1	NA,-inf	NA,inf	NA,0.534253	0.000125552	0.000125552
2	chr17:29403179:A:T	29403179	NA,T	NA,A	NA,1	NA,-inf	NA,inf	NA,0.412161	0.000125548	0.000125548
2	chr17:29067627:G:A	29067627	NA,A	NA,G	NA,1	NA,inf	NA,inf	NA,0.424732	0.000125428	0.000125428
2	chr17:29297286:A:C	29297286	C,C	A,A	1,1	inf,inf	inf,inf	0.92202,1.12897	0.00012521	0.00012521
2	chr17:29809189:G:C	29809189	NA,C	NA,G	NA,1	NA,inf	NA,inf	NA,0.690246	0.000125127	0.000125127
2	chr17:28512097:C:T	28512097	NA,T	NA,C	NA,1	NA,-inf	NA,inf	NA,0.548674	0.000125113	0.000125113
2	chr17:29329482:G:A	29329482	NA,A	NA,G	NA,1	NA,-inf	NA,inf	NA,0.60268	0.00012511	0.00012511
2	chr17:28574176:C:T	28574176	NA,T	NA,C	NA,1	NA,-inf	NA,inf	NA,0.520141	0.000125061	0.000125061
2	chr17:29086942:G:A	29086942	NA,A	NA,G	NA,1	NA,inf	NA,inf	NA,0.421763	0.000125017	0.000125017
2	chr17:29174488:G:A	29174488	NA,A	NA,G	NA,1	NA,inf	NA,inf	NA,0.445686	0.000124811	0.000124811
2	chr17:28443705:A:G	28443705	G,G	A,A	1,1	inf,-inf	inf,inf	0.512317,1.67959	0.000124724	0.000124724
2	chr17:28531377:G:A	28531377	A,A	G,G	1,1	-inf,-inf	inf,inf	1.01506,0.981535	0.000124668	0.000124668
2	chr17:29505439:C:T	29505439	NA,T	NA,C	NA,1	NA,-inf	NA,inf	NA,0.971224	0.000124663	0.000124663
2	chr17:30053395:C:G	30053395	NA,G	NA,C	NA,1	NA,-inf	NA,inf	NA,0.581462	0.000124571	0.000124571
2	chr17:28680385:G:A	28680385	NA,A	NA,G	NA,1	NA,-inf	NA,inf	NA,0.535839	0.000124527	0.000124527
2	chr17:29699473:C:T	29699473	NA,T	NA,C	NA,1	NA,-inf	NA,inf	NA,0.619418	0.000124421	0.000124421
2	chr17:29499444:C:T	29499444	T,NA	C,NA	1,NA	inf,NA	inf,NA	2.47627,NA	0.000124176	0.000124176
2	chr17:28462054:G:A	28462054	A,A	G,G	1,1	inf,-inf	inf,inf	1.23254,0.0847177	0.000124126	0.000124126
2	chr17:29226878:A:G	29226878	NA,G	NA,A	NA,1	NA,inf	NA,inf	NA,0.412193	0.000124101	0.000124101
2	chr17:29937781:T:C	29937781	NA,C	NA,T	NA,1	NA,-inf	NA,inf	NA,0.52222	0.000124099	0.000124099
2	chr17:28139799:G:A	28139799	NA,A	NA,G	NA,1	NA,-inf	NA,inf	NA,0.569863	0.000124072	0.000124072
2	chr17:29506863:G:A	29506863	NA,A	NA,G	NA,1	NA,inf	NA,inf	NA,0.704093	0.00012404	0.00012404
2	chr17:29577640:C:G	29577640	NA,G	NA,C	NA,1	NA,-inf	NA,inf	NA,0.537443	0.000124035	0.000124035
2	chr17:29868288:A:G	29868288	NA,G	NA,A	NA,1	NA,-inf	NA,inf	NA,0.588899	0.000124033	0.000124033
2	chr17:29710562:T:C	29710562	NA,C	NA,T	NA,1	NA,-inf	NA,inf	NA,0.617627	0.00012402	0.00012402
2	chr17:29473531:A:G	29473531	NA,G	NA,A	NA,1	NA,-inf	NA,inf	NA,0.967636	0.000123981	0.000123981
2	chr17:29326876:T:C	29326876	NA,C	NA,T	NA,1	NA,inf	NA,inf	NA,0.312656	0.000123974	0.000123974
2	chr17:28714470:G:A	28714470	NA,A	NA,G	NA,1	NA,-inf	NA,inf	NA,0.531718	0.000123799	0.000123799
2	chr17:28374838:G:A	28374838	NA,A	NA,G	NA,1	NA,-inf	NA,inf	NA,0.523729	0.000123709	0.000123709
2	chr17:29849783:T:C	29849783	NA,C	NA,T	NA,1	NA,-inf	NA,inf	NA,0.584293	0.00012349	0.00012349
2	chr17:29947955:AG:A	29947955	NA,A	NA,AG	NA,1	NA,-inf	NA,inf	NA,0.575621	0.000123481	0.000123481
2	chr17:28634568:G:C	28634568	NA,C	NA,G	NA,1	NA,inf	NA,inf	NA,0.601362	0.000123333	0.000123333
2	chr17:29581454:C:T	29581454	NA,T	NA,C	NA,1	NA,-inf	NA,inf	NA,0.577132	0.000123168	0.000123168
2	chr17:28100085:A:G	28100085	NA,G	NA,A	NA,1	NA,-inf	NA,inf	NA,0.527842	0.00012307	0.00012307
2	chr17:29485207:T:C	29485207	NA,C	NA,T	NA,1	NA,-inf	NA,inf	NA,0.960301	0.00012306	0.00012306
2	chr17:29392411:T:G	29392411	NA,G	NA,T	NA,1	NA,inf	NA,inf	NA,0.698033	0.000123	0.000123
2	chr17:28528793:G:A	28528793	NA,A	NA,G	NA,1	NA,-inf	NA,inf	NA,0.524879	0.000122943	0.000122943
2	chr17:29517951:G:T	29517951	NA,T	NA,G	NA,1	NA,-inf	NA,inf	NA,0.435281	0.000122803	0.000122803
2	chr17:29952684:A:G	29952684	NA,G	NA,A	NA,1	NA,-inf	NA,inf	NA,0.571794	0.000122771	0.000122771
2	chr17:29517895:G:A	29517895	NA,A	NA,G	NA,1	NA,-inf	NA,inf	NA,0.956604	0.000122505	0.000122505
2	chr17:28208953:A:G	28208953	NA,G	NA,A	NA,1	NA,inf	NA,inf	NA,0.599522	0.000122391	0.000122391
2	chr17:29734485:C:T	29734485	NA,T	NA,C	NA,1	NA,-inf	NA,inf	NA,0.607577	0.000122376	0.000122376
2	chr17:29276068:C:T	29276068	T,T	C,C	1,1	inf,inf	inf,inf	3.70594,0.479927	0.000122315	0.000122315
2	chr17:29956648:A:T	29956648	NA,T	NA,A	NA,1	NA,-inf	NA,inf	NA,0.600113	0.000122315	0.000122315
2	chr17:29918359:T:A	29918359	NA,A	NA,T	NA,1	NA,-inf	NA,inf	NA,0.512455	0.000122166	0.000122166
2	chr17:29050338:C:T	29050338	NA,T	NA,C	NA,1	NA,inf	NA,inf	NA,0.62468	0.000122138	0.000122138
2	chr17:28304313:C:A	28304313	NA,A	NA,C	NA,1	NA,-inf	NA,inf	NA,0.527316	0.000122138	0.000122138
2	chr17:29874294:A:C	29874294	NA,C	NA,A	NA,1	NA,-inf	NA,inf	NA,0.575175	0.000122115	0.000122115
2	chr17:29328821:A:G	29328821	G,G	A,A	1,1	inf,inf	inf,inf	7.01796,0.203781	0.000122092	0.000122092
2	chr17:29801006:C:G	29801006	NA,G	NA,C	NA,1	NA,-inf	NA,inf	NA,0.604639	0.000122044	0.000122044
2	chr17:29697737:G:C	29697737	NA,C	NA,G	NA,1	NA,-inf	NA,inf	NA,0.60421	0.000121702	0.000121702
2	chr17:29428233:G:A	29428233	NA,A	NA,G	NA,1	NA,-inf	NA,inf	NA,0.393257	0.000121558	0.000121558
2	chr17:29573423:T:C	29573423	NA,C	NA,T	NA,1	NA,inf	NA,inf	NA,0.650256	0.000121286	0.000121286
2	chr17:29719080:AC:A	29719080	NA,A	NA,AC	NA,1	NA,-inf	NA,inf	NA,0.601651	0.000121253	0.000121253
2	chr17:29850980:A:G	29850980	NA,G	NA,A	NA,1	NA,-inf	NA,inf	NA,0.601247	0.000121233	0.000121233
2	chr17:28501479:A:G	28501479	G,G	A,A	1,1	-inf,-inf	inf,inf	1.39461,0.774028	0.000121221	0.000121221
2	chr17:29964583:G:A	29964583	NA,A	NA,G	NA,1	NA,-inf	NA,inf	NA,0.562985	0.00012122	0.00012122
2	chr17:29790204:C:T	29790204	NA,T	NA,C	NA,1	NA,-inf	NA,inf	NA,0.570251	0.000121172	0.000121172
2	chr17:29936256:T:C	29936256	NA,C	NA,T	NA,1	NA,-inf	NA,inf	NA,0.562746	0.000121073	0.000121073
2	chr17:29543974:G:A	29543974	NA,A	NA,G	NA,1	NA,-inf	NA,inf	NA,0.498428	0.00012106	0.00012106
2	chr17:29261579:C:T	29261579	NA,T	NA,C	NA,1	NA,-inf	NA,inf	NA,0.505646	0.000120999	0.000120999
2	chr17:28284043:C:T	28284043	NA,T	NA,C	NA,1	NA,-inf	NA,inf	NA,0.533423	0.000120984	0.000120984
2	chr17:29346425:G:C	29346425	NA,C	NA,G	NA,1	NA,-inf	NA,inf	NA,0.495794	0.000120746	0.000120746
2	chr17:29749948:A:G	29749948	NA,G	NA,A	NA,1	NA,-inf	NA,inf	NA,0.596734	0.000120744	0.000120744
2	chr17:29165739:G:T	29165739	NA,T	NA,G	NA,1	NA,inf	NA,inf	NA,0.430743	0.000120697	0.000120697
2	chr17:28306582:G:A	28306582	NA,A	NA,G	NA,1	NA,-inf	NA,inf	NA,0.560962	0.00012061	0.00012061
2	chr17:28565845:C:T	28565845	NA,T	NA,C	NA,1	NA,inf	NA,inf	NA,0.590715	0.000120463	0.000120463
2	chr17:29951101:AC:A	29951101	NA,A	NA,AC	NA,1	NA,-inf	NA,inf	NA,0.557633	0.000120279	0.000120279
2	chr17:29064580:A:G	29064580	NA,G	NA,A	NA,1	NA,inf	NA,inf	NA,0.447708	0.000120224	0.000120224
2	chr17:29958565:T:C	29958565	NA,C	NA,T	NA,1	NA,-inf	NA,inf	NA,0.556677	0.000120142	0.000120142
2	chr17:28888347:C:T	28888347	NA,T	NA,C	NA,1	NA,inf	NA,inf	NA,0.57942	0.000120131	0.000120131
2	chr17:29608561:T:C	29608561	NA,C	NA,T	NA,1	NA,inf	NA,inf	NA,0.537349	0.000120061	0.000120061
2	chr17:29642838:T:C	29642838	NA,C	NA,T	NA,1	NA,inf	NA,inf	NA,0.539029	0.000119875	0.000119875
2	chr17:29803766:A:G	29803766	NA,G	NA,A	NA,1	NA,-inf	NA,inf	NA,0.475528	0.000119745	0.000119745
2	chr17:29784364:G:A	29784364	NA,A	NA,G	NA,1	NA,-inf	NA,inf	NA,0.592512	0.000119698	0.000119698
2	chr17:28389756:C:T	28389756	NA,T	NA,C	NA,1	NA,inf	NA,inf	NA,0.591195	0.000119663	0.000119663
2	chr17:28951821:A:G	28951821	G,NA	A,NA	1,NA	inf,NA	inf,NA	0.538522,NA	0.000119617	0.000119617
2	chr17:29499441:AG:A	29499441	A,NA	AG,NA	1,NA	inf,NA	inf,NA	2.44626,NA	0.000119551	0.000119551
2	chr17:29144243:A:T	29144243	NA,T	NA,A	NA,1	NA,inf	NA,inf	NA,0.425665	0.000119542	0.000119542
2	chr17:29687188:G:C	29687188	NA,C	NA,G	NA,1	NA,inf	NA,inf	NA,0.645317	0.000119494	0.000119494
2	chr17:29481143:C:T	29481143	NA,T	NA,C	NA,1	NA,-inf	NA,inf	NA,0.933552	0.000119458	0.000119458
2	chr17:29385613:G:A	29385613	NA,A	NA,G	NA,1	NA,-inf	NA,inf	NA,0.418037	0.000119441	0.000119441
2	chr17:29657049:C:T	29657049	NA,T	NA,C	NA,1	NA,inf	NA,inf	NA,0.539203	0.000119416	0.000119416
2	chr17:29384783:T:C	29384783	NA,C	NA,T	NA,1	NA,-inf	NA,inf	NA,0.416833	0.000119209	0.000119209
2	chr17:29577408:G:A	29577408	NA,A	NA,G	NA,1	NA,inf	NA,inf	NA,0.638142	0.000119101	0.000119101
2	chr17:29706363:A:G	29706363	NA,G	NA,A	NA,1	NA,-inf	NA,inf	NA,0.472485	0.00011904	0.00011904
2	chr17:29866687:C:A	29866687	NA,A	NA,C	NA,1	NA,-inf	NA,inf	NA,0.5884	0.000119015	0.000119015
2	chr17:29197216:C:T	29197216	NA,T	NA,C	NA,1	NA,-inf	NA,inf	NA,0.53169	0.000118989	0.000118989
2	chr17:28754922:G:A	28754922	NA,A	NA,G	NA,1	NA,inf	NA,inf	NA,0.585913	0.000118975	0.000118975
2	chr17:29051987:A:G	29051987	NA,G	NA,A	NA,1	NA,inf	NA,inf	NA,0.602865	0.000118444	0.000118444
2	chr17:29382727:G:A	29382727	NA,A	NA,G	NA,1	NA,-inf	NA,inf	NA,0.418483	0.000118338	0.000118338
2	chr17:29920516:C:T	29920516	NA,T	NA,C	NA,1	NA,-inf	NA,inf	NA,0.583524	0.000118302	0.000118302
2	chr17:29552163:A:G	29552163	NA,G	NA,A	NA,1	NA,inf	NA,inf	NA,0.669081	0.000118289	0.000118289
2	chr17:29052812:A:G	29052812	NA,G	NA,A	NA,1	NA,inf	NA,inf	NA,0.601673	0.000118251	0.000118251
2	chr17:29053181:T:C	29053181	NA,C	NA,T	NA,1	NA,inf	NA,inf	NA,0.601123	0.000118162	0.000118162
2	chr17:28450133:C:T	28450133	T,T	C,C	1,1	inf,-inf	inf,inf	0.502905,1.65506	0.000118136	0.000118136
2	chr17:28514129:C:T	28514129	NA,T	NA,C	NA,1	NA,-inf	NA,inf	NA,0.537547	0.00011811	0.00011811
2	chr17:28928714:G:A	28928714	NA,A	NA,G	NA,1	NA,-inf	NA,inf	NA,0.483039	0.000117954	0.000117954
2	chr17:28103517:A:G	28103517	NA,G	NA,A	NA,1	NA,-inf	NA,inf	NA,0.534423	0.000117792	0.000117792
2	chr17:28448412:G:A	28448412	A,A	G,G	1,1	inf,-inf	inf,inf	0.520597,1.64681	0.00011772	0.00011772
2	chr17:29514504:C:T	29514504	NA,T	NA,C	NA,1	NA,-inf	NA,inf	NA,0.474384	0.000117718	0.000117718
2	chr17:29444707:T:C	29444707	NA,C	NA,T	NA,1	NA,inf	NA,inf	NA,0.620897	0.000117577	0.000117577
2	chr17:29272546:TTG:T	29272546	NA,T	NA,TTG	NA,1	NA,inf	NA,inf	NA,0.481597	0.000117539	0.000117539
2	chr17:30051475:A:T	30051475	T,NA	A,NA	1,NA	-inf,NA	inf,NA	0.662726,NA	0.00011751	0.00011751
2	chr17:29512946:T:G	29512946	NA,G	NA,T	NA,1	NA,-inf	NA,inf	NA,0.476067	0.000117409	0.000117409
2	chr17:30000027:A:G	30000027	NA,G	NA,A	NA,1	NA,-inf	NA,inf	NA,0.546813	0.000117251	0.000117251
2	chr17:29391486:T:G	29391486	NA,G	NA,T	NA,1	NA,-inf	NA,inf	NA,0.862935	0.000117237	0.000117237
2	chr17:28566251:C:G	28566251	NA,G	NA,C	NA,1	NA,-inf	NA,inf	NA,0.495912	0.000117156	0.000117156
2	chr17:29868926:T:C	29868926	NA,C	NA,T	NA,1	NA,-inf	NA,inf	NA,0.576598	0.000117156	0.000117156
2	chr17:29966860:C:T	29966860	NA,T	NA,C	NA,1	NA,-inf	NA,inf	NA,0.54619	0.000117142	0.000117142
2	chr17:28433439:G:A	28433439	NA,A	NA,G	NA,1	NA,inf	NA,inf	NA,0.584289	0.000117116	0.000117116
2	chr17:29986509:C:A	29986509	NA,A	NA,C	NA,1	NA,-inf	NA,inf	NA,0.545928	0.000117101	0.000117101
2	chr17:29058997:GA:G	29058997	NA,G	NA,GA	NA,1	NA,inf	NA,inf	NA,0.432143	0.000117088	0.000117088
2	chr17:29051332:C:T	29051332	NA,T	NA,C	NA,1	NA,inf	NA,inf	NA,0.594274	0.000117075	0.000117075
2	chr17:28470073:T:C	28470073	C,C	T,T	1,1	inf,-inf	inf,inf	1.42855,0.0829796	0.00011702	0.00011702
2	chr17:29950638:C:T	29950638	NA,T	NA,C	NA,1	NA,-inf	NA,inf	NA,0.569184	0.000117019	0.000117019
2	chr17:29917662:G:A	29917662	NA,A	NA,G	NA,1	NA,-inf	NA,inf	NA,0.460361	0.000117014	0.000117014
2	chr17:29663947:A:G	29663947	NA,G	NA,A	NA,1	NA,-inf	NA,inf	NA,0.482837	0.000116958	0.000116958
2	chr17:29356252:G:T	29356252	NA,T	NA,G	NA,1	NA,-inf	NA,inf	NA,0.473374	0.000116839	0.000116839
2	chr17:29656454:G:C	29656454	NA,C	NA,G	NA,1	NA,inf	NA,inf	NA,0.523548	0.000116727	0.000116727
2	chr17:29013324:C:T	29013324	T,T	C,C	1,1	inf,inf	inf,inf	0.274245,1.73467	0.000116541	0.000116541
2	chr17:28425603:G:C	28425603	NA,C	NA,G	NA,1	NA,-inf	NA,inf	NA,0.481888	0.000116527	0.000116527
2	chr17:29738841:A:G	29738841	G,NA	A,NA	1,NA	-inf,NA	inf,NA	1.77346,NA	0.000116457	0.000116457
2	chr17:29753797:A:C	29753797	NA,C	NA,A	NA,1	NA,-inf	NA,inf	NA,0.571298	0.000116326	0.000116326
2	chr17:28992152:C:A	28992152	A,A	C,C	1,1	-inf,-inf	inf,inf	3.78038,0.0809552	0.000116127	0.000116127
2	chr17:28394059:G:A	28394059	NA,A	NA,G	NA,1	NA,-inf	NA,inf	NA,0.528738	0.000116108	0.000116108
2	chr17:28468295:G:T	28468295	T,T	G,G	1,1	inf,-inf	inf,inf	1.29082,0.213677	0.000116037	0.000116037
2	chr17:28581078:T:C	28581078	NA,C	NA,T	NA,1	NA,inf	NA,inf	NA,0.543664	0.000115902	0.000115902
2	chr17:29957200:G:A	29957200	A,A	G,G	1,1	-inf,-inf	inf,inf	1.24001,1.18535	0.000115765	0.000115765
2	chr17:29152649:C:T	29152649	NA,T	NA,C	NA,1	NA,inf	NA,inf	NA,0.40448	0.000115685	0.000115685
2	chr17:28398858:T:G	28398858	NA,G	NA,T	NA,1	NA,-inf	NA,inf	NA,0.539938	0.000115589	0.000115589
2	chr17:28346073:T:C	28346073	NA,C	NA,T	NA,1	NA,inf	NA,inf	NA,0.569605	0.000115477	0.000115477
2	chr17:29517753:T:C	29517753	NA,C	NA,T	NA,1	NA,-inf	NA,inf	NA,0.459704	0.000115415	0.000115415
2	chr17:29219252:C:T	29219252	T,NA	C,NA	1,NA	inf,NA	inf,NA	0.578471,NA	0.000115338	0.000115338
2	chr17:29990546:A:G	29990546	G,G	A,A	1,1	-inf,-inf	inf,inf	1.17918,0.713059	0.000115254	0.000115254
2	chr17:29920134:G:A	29920134	NA,A	NA,G	NA,1	NA,inf	NA,inf	NA,0.570885	0.000115203	0.000115203
2	chr17:29950109:T:C	29950109	NA,C	NA,T	NA,1	NA,inf	NA,inf	NA,0.575747	0.000115194	0.000115194
2	chr17:28447324:A:T	28447324	NA,T	NA,A	NA,1	NA,-inf	NA,inf	NA,0.49073	0.000115119	0.000115119
2	chr17:29319418:C:G	29319418	NA,G	NA,C	NA,1	NA,-inf	NA,inf	NA,0.477515	0.000114998	0.000114998
2	chr17:28441131:G:T	28441131	NA,T	NA,G	NA,1	NA,inf	NA,inf	NA,0.506078	0.000114948	0.000114948
2	chr17:29333506:C:A	29333506	NA,A	NA,C	NA,1	NA,-inf	NA,inf	NA,0.396671	0.000114816	0.000114816
2	chr17:28503216:G:A	28503216	A,A	G,G	1,1	-inf,-inf	inf,inf	0.34098,0.973264	0.000114777	0.000114777
2	chr17:29251724:T:C	29251724	NA,C	NA,T	NA,1	NA,inf	NA,inf	NA,0.361882	0.00011472	0.00011472
2	chr17:29782295:A:C	29782295	NA,C	NA,A	NA,1	NA,-inf	NA,inf	NA,0.561231	0.000114691	0.000114691
2	chr17:29350250:A:C	29350250	NA,C	NA,A	NA,1	NA,-inf	NA,inf	NA,0.455566	0.000114634	0.000114634
2	chr17:29930635:C:G	29930635	NA,G	NA,C	NA,1	NA,inf	NA,inf	NA,0.538744	0.000114613	0.000114613
2	chr17:29722144:C:T	29722144	NA,T	NA,C	NA,1	NA,-inf	NA,inf	NA,0.561054	0.000114587	0.000114587
2	chr17:29333691:G:A	29333691	NA,A	NA,G	NA,1	NA,-inf	NA,inf	NA,0.395348	0.000114564	0.000114564
2	chr17:29840248:C:T	29840248	NA,T	NA,C	NA,1	NA,-inf	NA,inf	NA,0.531525	0.000114488	0.000114488
2	chr17:28412745:T:C	28412745	NA,C	NA,T	NA,1	NA,-inf	NA,inf	NA,0.471226	0.000114478	0.000114478
2	chr17:28823010:C:G	28823010	NA,G	NA,C	NA,1	NA,-inf	NA,inf	NA,0.475218	0.000114425	0.000114425
2	chr17:29031570:G:A	29031570	NA,A	NA,G	NA,1	NA,-inf	NA,inf	NA,0.50575	0.000114383	0.000114383
2	chr17:29061422:G:A	29061422	NA,A	NA,G	NA,1	NA,-inf	NA,inf	NA,0.626118	0.000114264	0.000114264
2	chr17:28182600:T:G	28182600	NA,G	NA,T	NA,1	NA,inf	NA,inf	NA,0.53154	0.00011426	0.00011426
2	chr17:29261041:G:A	29261041	NA,A	NA,G	NA,1	NA,inf	NA,inf	NA,0.358992	0.000114162	0.000114162
2	chr17:29681702:G:A	29681702	NA,A	NA,G	NA,1	NA,-inf	NA,inf	NA,0.527494	0.000114085	0.000114085
2	chr17:29185327:G:A	29185327	A,A	G,G	1,1	inf,inf	inf,inf	1.65493,0.320288	0.000114085	0.000114085
2	chr17:28104499:C:A	28104499	NA,A	NA,C	NA,1	NA,inf	NA,inf	NA,0.529588	0.000113946	0.000113946
2	chr17:29065501:T:G	29065501	NA,G	NA,T	NA,1	NA,inf	NA,inf	NA,0.568458	0.000113895	0.000113895
2	chr17:28528980:G:A	28528980	A,A	G,G	1,1	-inf,-inf	inf,inf	1.12115,0.771954	0.000113802	0.000113802
2	chr17:29351993:C:T	29351993	NA,T	NA,C	NA,1	NA,-inf	NA,inf	NA,0.454902	0.000113624	0.000113624
2	chr17:28988947:T:G	28988947	G,G	T,T	1,1	inf,inf	inf,inf	1.36978,0.423456	0.000113464	0.000113464
2	chr17:29152911:C:G	29152911	NA,G	NA,C	NA,1	NA,inf	NA,inf	NA,0.415529	0.00011343	0.00011343
2	chr17:29412318:C:T	29412318	NA,T	NA,C	NA,1	NA,inf	NA,inf	NA,0.712324	0.000113369	0.000113369
2	chr17:29331227:C:A	29331227	NA,A	NA,C	NA,1	NA,inf	NA,inf	NA,0.361405	0.000113359	0.000113359
2	chr17:28751930:A:G	28751930	NA,G	NA,A	NA,1	NA,inf	NA,inf	NA,0.590861	0.000113265	0.000113265
2	chr17:28915224:T:C	28915224	NA,C	NA,T	NA,1	NA,-inf	NA,inf	NA,0.455811	0.000113244	0.000113244
2	chr17:28460146:T:C	28460146	NA,C	NA,T	NA,1	NA,inf	NA,inf	NA,0.526451	0.00011323	0.00011323
2	chr17:29595040:T:C	29595040	NA,C	NA,T	NA,1	NA,-inf	NA,inf	NA,0.464976	0.000113153	0.000113153
2	chr17:28130266:C:T	28130266	NA,T	NA,C	NA,1	NA,-inf	NA,inf	NA,0.486798	0.000113129	0.000113129
2	chr17:29635565:A:G	29635565	NA,G	NA,A	NA,1	NA,-inf	NA,inf	NA,0.520694	0.000113097	0.000113097
2	chr17:28462275:T:C	28462275	NA,C	NA,T	NA,1	NA,inf	NA,inf	NA,0.525219	0.00011303	0.00011303
2	chr17:29042157:T:C	29042157	NA,C	NA,T	NA,1	NA,inf	NA,inf	NA,0.625652	0.000113014	0.000113014
2	chr17:29619309:G:A	29619309	NA,A	NA,G	NA,1	NA,-inf	NA,inf	NA,0.521006	0.000113001	0.000113001
2	chr17:28165594:G:A	28165594	NA,A	NA,G	NA,1	NA,inf	NA,inf	NA,0.542158	0.000112979	0.000112979
2	chr17:28457174:A:G	28457174	NA,G	NA,A	NA,1	NA,inf	NA,inf	NA,0.524728	0.000112952	0.000112952
2	chr17:28443680:ACT:A	28443680	NA,A	NA,ACT	NA,1	NA,inf	NA,inf	NA,0.524622	0.000112942	0.000112942
2	chr17:28159646:T:G	28159646	NA,G	NA,T	NA,1	NA,inf	NA,inf	NA,0.509783	0.000112916	0.000112916
2	chr17:28916770:C:T	28916770	NA,T	NA,C	NA,1	NA,-inf	NA,inf	NA,0.542435	0.000112911	0.000112911
2	chr17:29509201:C:T	29509201	NA,T	NA,C	NA,1	NA,-inf	NA,inf	NA,0.45601	0.000112908	0.000112908
2	chr17:28358099:C:T	28358099	NA,T	NA,C	NA,1	NA,inf	NA,inf	NA,0.549283	0.000112696	0.000112696
2	chr17:28992879:C:G	28992879	G,NA	C,NA	1,NA	-inf,NA	inf,NA	1.32322,NA	0.00011262	0.00011262
2	chr17:29266227:A:G	29266227	G,G	A,A	1,1	inf,inf	inf,inf	3.85992,0.164853	0.000112333	0.000112333
2	chr17:29838567:A:T	29838567	NA,T	NA,A	NA,1	NA,inf	NA,inf	NA,0.618051	0.000112328	0.000112328
2	chr17:28396910:C:T	28396910	NA,T	NA,C	NA,1	NA,inf	NA,inf	NA,0.543775	0.000112312	0.000112312
2	chr17:29771766:T:C	29771766	NA,C	NA,T	NA,1	NA,-inf	NA,inf	NA,0.515254	0.000112301	0.000112301
2	chr17:29032422:A:G	29032422	NA,G	NA,A	NA,1	NA,inf	NA,inf	NA,0.516094	0.000112196	0.000112196
2	chr17:28417273:A:G	28417273	NA,G	NA,A	NA,1	NA,-inf	NA,inf	NA,0.49571	0.000112151	0.000112151
2	chr17:29381960:A:G	29381960	NA,G	NA,A	NA,1	NA,-inf	NA,inf	NA,0.878625	0.000112116	0.000112116
2	chr17:29653669:C:T	29653669	NA,T	NA,C	NA,1	NA,-inf	NA,inf	NA,0.514648	0.000112069	0.000112069
2	chr17:29381397:C:A	29381397	NA,A	NA,C	NA,1	NA,-inf	NA,inf	NA,0.877302	0.000111958	0.000111958
2	chr17:28342240:T:G	28342240	NA,G	NA,T	NA,1	NA,inf	NA,inf	NA,0.545224	0.000111936	0.000111936
2	chr17:28335953:C:T	28335953	NA,T	NA,C	NA,1	NA,inf	NA,inf	NA,0.548597	0.000111917	0.000111917
2	chr17:29688151:C:T	29688151	NA,T	NA,C	NA,1	NA,-inf	NA,inf	NA,0.513248	0.000111855	0.000111855
2	chr17:28989751:C:T	28989751	NA,T	NA,C	NA,1	NA,inf	NA,inf	NA,0.522831	0.000111807	0.000111807
2	chr17:29418206:C:T	29418206	NA,T	NA,C	NA,1	NA,-inf	NA,inf	NA,0.404273	0.000111649	0.000111649
2	chr17:28895522:C:T	28895522	NA,T	NA,C	NA,1	NA,inf	NA,inf	NA,0.530843	0.000111614	0.000111614
2	chr17:28334133:G:A	28334133	A,NA	G,NA	1,NA	inf,NA	inf,NA	0.973855,NA	0.000111596	0.000111596
2	chr17:28397439:T:C	28397439	NA,C	NA,T	NA,1	NA,inf	NA,inf	NA,0.53867	0.000111581	0.000111581
2	chr17:28112236:G:C	28112236	NA,C	NA,G	NA,1	NA,-inf	NA,inf	NA,0.49672	0.000111552	0.000111552
2	chr17:28110495:T:C	28110495	NA,C	NA,T	NA,1	NA,-inf	NA,inf	NA,0.496412	0.000111503	0.000111503
2	chr17:29650276:C:T	29650276	NA,T	NA,C	NA,1	NA,inf	NA,inf	NA,0.488604	0.000111488	0.000111488
2	chr17:28587739:AAG:A	28587739	NA,A	NA,AAG	NA,1	NA,inf	NA,inf	NA,0.571583	0.000111361	0.000111361
2	chr17:29578463:G:A	29578463	NA,A	NA,G	NA,1	NA,-inf	NA,inf	NA,0.45562	0.000111303	0.000111303
2	chr17:28671351:C:T	28671351	NA,T	NA,C	NA,1	NA,inf	NA,inf	NA,0.513721	0.000111192	0.000111192
2	chr17:29376597:G:A	29376597	NA,A	NA,G	NA,1	NA,-inf	NA,inf	NA,0.373177	0.000111149	0.000111149
2	chr17:29051765:G:A	29051765	NA,A	NA,G	NA,1	NA,inf	NA,inf	NA,0.398133	0.000111021	0.000111021
2	chr17:28145481:T:C	28145481	NA,C	NA,T	NA,1	NA,-inf	NA,inf	NA,0.44659	0.000111021	0.000111021
2	chr17:28670545:T:C	28670545	NA,C	NA,T	NA,1	NA,inf	NA,inf	NA,0.511627	0.000110983	0.000110983
```
