## Supplementary material for "Characterization of shared and ancestry-specific signals driving complex traits using multi-ancestry fine-mapping": susiex_nc2.cs80.snp

```
BP	SNP	PIP(CS1)	LogBF(CS1,Pop1)	LogBF(CS1,Pop2)	PIP(CS2)	LogBF(CS2,Pop1)	LogBF(CS2,Pop2)
28096662	chr17:28096662:T:C	3.93817e-21	-4.62694e-10	-1.22178	7.71384e-05	-4.62694e-10	-1.22873
28096687	chr17:28096687:C:G	6.42738e-22	-2.19873	-0.835784	1.55217e-05	-2.02791	-0.804184
28096893	chr17:28096893:A:G	3.77107e-21	-4.62694e-10	-1.26513	7.44488e-05	-4.62694e-10	-1.26422
28097649	chr17:28097649:C:T	3.91084e-21	-4.62694e-10	-1.22874	7.65996e-05	-4.62694e-10	-1.23574
28097991	chr17:28097991:C:G	1.57606e-21	-2.13756	-3.32541e-10	2.74342e-05	-2.26254	-3.32541e-10
28098058	chr17:28098058:A:G	3.91653e-21	-4.62694e-10	-1.22729	7.67074e-05	-4.62694e-10	-1.23434
28098545	chr17:28098545:G:A	3.86155e-21	-4.62694e-10	-1.24142	7.49639e-05	-4.62694e-10	-1.25733
28098660	chr17:28098660:T:C	3.93277e-21	-4.62694e-10	-1.22315	7.70131e-05	-4.62694e-10	-1.23036
28098763	chr17:28098763:C:A	3.70559e-21	-4.62694e-10	-1.28265	7.31676e-05	-4.62694e-10	-1.28158
28098837	chr17:28098837:G:A	3.73763e-21	-4.62694e-10	-1.27404	7.14257e-05	-4.62694e-10	-1.30568
28100030	chr17:28100030:A:G	3.85108e-21	-4.62694e-10	-1.24414	7.31288e-05	-4.62694e-10	-1.28211
28100085	chr17:28100085:A:G	5.96036e-21	-4.62694e-10	-0.807361	0.00012307	-4.62694e-10	-0.761582
28100603	chr17:28100603:A:G	4.14347e-21	-4.62694e-10	-1.17096	8.0985e-05	-4.62694e-10	-1.18007
28100868	chr17:28100868:G:A	3.83303e-21	-4.62694e-10	-1.24884	7.63092e-05	-4.62694e-10	-1.23954
28101786	chr17:28101786:T:G	1.45992e-21	-2.21411	-3.32541e-10	2.94267e-05	-2.19243	-3.32541e-10
28101954	chr17:28101954:C:A	3.95438e-21	-4.62694e-10	-1.21767	7.74237e-05	-4.62694e-10	-1.22504
28102993	chr17:28102993:A:G	3.903e-21	-4.62694e-10	-1.23075	7.36513e-05	-4.62694e-10	-1.27499
28103517	chr17:28103517:A:G	5.81795e-21	-4.62694e-10	-0.831544	0.000117792	-4.62694e-10	-0.805412
28104366	chr17:28104366:C:T	4.1119e-21	-4.62694e-10	-1.17861	8.04624e-05	-4.62694e-10	-1.18654
28104499	chr17:28104499:C:A	5.82052e-21	-4.62694e-10	-0.831103	0.000113946	-4.62694e-10	-0.838607
28104554	chr17:28104554:G:A	2.3995e-21	-1.71723	-3.32541e-10	9.32935e-05	-1.03858	-3.32541e-10
28104633	chr17:28104633:C:T	4.08237e-21	-4.62694e-10	-1.18581	8.513e-05	-4.62694e-10	-1.13016
28105606	chr17:28105606:T:G	4.02343e-21	-4.62694e-10	-1.20036	7.83832e-05	-4.62694e-10	-1.21273
28105684	chr17:28105684:A:G	1.45161e-21	-2.21982	-3.32541e-10	2.75701e-05	-2.2576	-3.32541e-10
28106624	chr17:28106624:A:T	3.88077e-21	-4.62694e-10	-1.23646	7.60328e-05	-4.62694e-10	-1.24317
28107415	chr17:28107415:C:T	1.39103e-21	-2.26245	-3.32541e-10	2.79792e-05	-2.24287	-3.32541e-10
28107449	chr17:28107449:AAAG:A	3.91504e-21	-4.62694e-10	-1.22767	7.66795e-05	-4.62694e-10	-1.2347
28107677	chr17:28107677:G:A	3.87528e-21	-4.62694e-10	-1.23787	7.59294e-05	-4.62694e-10	-1.24453
28108372	chr17:28108372:G:A	3.77864e-21	-4.62694e-10	-1.26313	7.40881e-05	-4.62694e-10	-1.26908
28108530	chr17:28108530:TTTAAG:T	4.03659e-21	-4.62694e-10	-1.19709	8.39854e-05	-4.62694e-10	-1.14369
28108685	chr17:28108685:G:C	5.06683e-21	-4.62694e-10	-0.969777	9.46776e-05	-4.62694e-10	-1.02386
28108748	chr17:28108748:C:T	3.91063e-21	-4.62694e-10	-1.22879	7.65965e-05	-4.62694e-10	-1.23578
28108986	chr17:28108986:G:C	3.54387e-21	-4.62694e-10	-1.32727	7.06141e-05	-4.62694e-10	-1.3171
28109095	chr17:28109095:T:C	3.95146e-21	-4.62694e-10	-1.21841	7.73699e-05	-4.62694e-10	-1.22574
28109158	chr17:28109158:G:A	4.98382e-21	-4.62694e-10	-0.986295	9.64701e-05	-4.62694e-10	-1.0051
28109385	chr17:28109385:G:A	3.90757e-21	-4.62694e-10	-1.22958	7.65382e-05	-4.62694e-10	-1.23655
28109392	chr17:28109392:T:G	8.20953e-21	-4.62694e-10	-0.487197	0.000162863	-4.62694e-10	-0.481423
28109659	chr17:28109659:A:G	4.11503e-21	-4.62694e-10	-1.17785	8.05204e-05	-4.62694e-10	-1.18582
28109827	chr17:28109827:C:T	4.03904e-21	-4.62694e-10	-1.19648	8.06315e-05	-4.62694e-10	-1.18445
28109972	chr17:28109972:G:C	4.21566e-21	-4.62694e-10	-1.15369	8.19448e-05	-4.62694e-10	-1.16829
28110083	chr17:28110083:C:G	6.19106e-21	-0.769385	-3.32541e-10	8.98837e-05	-1.07582	-3.32541e-10
28110097	chr17:28110097:G:A	1.41505e-21	-2.24532	-3.32541e-10	2.80351e-05	-2.24088	-3.32541e-10
28110495	chr17:28110495:T:C	5.51747e-21	-4.62694e-10	-0.884573	0.000111503	-4.62694e-10	-0.860281
28110862	chr17:28110862:T:TG	3.91485e-21	-4.62694e-10	-1.22772	7.66757e-05	-4.62694e-10	-1.23475
28110875	chr17:28110875:C:T	4.21094e-21	-4.62694e-10	-1.15481	8.18532e-05	-4.62694e-10	-1.16941
28111086	chr17:28111086:C:T	3.63242e-21	-4.62694e-10	-1.30259	7.14994e-05	-4.62694e-10	-1.30465
28111354	chr17:28111354:T:A	1.15175e-20	-2.2321	2.08347	0.000232743	-2.21341	2.08901
28112236	chr17:28112236:G:C	5.5198e-21	-4.62694e-10	-0.88415	0.000111552	-4.62694e-10	-0.859846
28112542	chr17:28112542:C:G	4.0001e-21	-4.62694e-10	-1.20617	7.8254e-05	-4.62694e-10	-1.21438
28112720	chr17:28112720:A:G	4.73718e-21	-4.62694e-10	-1.03705	9.95212e-05	-4.62694e-10	-0.973965
28113585	chr17:28113585:G:A	3.87003e-21	-4.62694e-10	-1.23923	7.58296e-05	-4.62694e-10	-1.24585
28114145	chr17:28114145:T:G	5.70369e-21	0.477915	-1.32929	6.00722e-05	-0.156097	-1.32269
28114401	chr17:28114401:T:G	4.97178e-21	-4.62694e-10	-0.988715	9.58194e-05	-4.62694e-10	-1.01187
28114461	chr17:28114461:G:A	4.21855e-21	-4.62694e-10	-1.153	8.19964e-05	-4.62694e-10	-1.16766
28115229	chr17:28115229:C:T	3.70561e-21	-4.62694e-10	-1.28264	7.2517e-05	-4.62694e-10	-1.29051
28115279	chr17:28115279:G:T	3.94524e-21	-4.62694e-10	-1.21998	7.72664e-05	-4.62694e-10	-1.22708
28115989	chr17:28115989:T:G	4.20039e-21	-4.62694e-10	-1.15731	8.16927e-05	-4.62694e-10	-1.17137
28116239	chr17:28116239:G:A	9.10966e-22	-2.24886	-0.436884	1.7337e-05	-2.18347	-0.538024
28116334	chr17:28116334:A:T	3.58579e-21	-4.62694e-10	-1.31551	7.07562e-05	-4.62694e-10	-1.3151
28116767	chr17:28116767:C:G	3.91535e-21	-4.62694e-10	-1.22759	7.66855e-05	-4.62694e-10	-1.23462
28116844	chr17:28116844:G:A	4.54792e-22	-2.23688	-1.14353	9.13502e-06	-2.20218	-1.16004
28117549	chr17:28117549:C:A	3.88872e-21	-4.62694e-10	-1.23441	7.61901e-05	-4.62694e-10	-1.2411
28117652	chr17:28117652:G:A	9.99083e-20	-4.62694e-10	2.01176	0.00166513	-4.62694e-10	1.84333
28118549	chr17:28118549:A:G	4.13224e-21	-4.62694e-10	-1.17367	8.07703e-05	-4.62694e-10	-1.18273
28119163	chr17:28119163:C:A	1.90462e-21	-1.94821	-3.32541e-10	4.76874e-05	-1.70967	-3.32541e-10
28119665	chr17:28119665:G:T	3.9126e-21	-4.62694e-10	-1.22829	7.66341e-05	-4.62694e-10	-1.23529
28119683	chr17:28119683:G:T	4.88496e-21	-4.62694e-10	-1.00633	9.89403e-05	-4.62694e-10	-0.979818
28120319	chr17:28120319:A:G	4.03228e-21	-4.62694e-10	-1.19816	7.79833e-05	-4.62694e-10	-1.21784
28120379	chr17:28120379:T:A	3.9852e-21	-4.62694e-10	-1.2099	7.80015e-05	-4.62694e-10	-1.21761
28121207	chr17:28121207:GAGCCTA:G	8.80509e-21	-4.62694e-10	-0.417162	0.000185468	-4.62694e-10	-0.351453
28122027	chr17:28122027:G:T	3.89304e-21	-4.62694e-10	-1.2333	7.64592e-05	-4.62694e-10	-1.23758
28122378	chr17:28122378:T:G	3.56628e-21	-4.62694e-10	-1.32097	6.987e-05	-4.62694e-10	-1.3277
28122790	chr17:28122790:T:C	3.53917e-21	-4.62694e-10	-1.3286	7.01907e-05	-4.62694e-10	-1.32312
28122908	chr17:28122908:T:C	4.51682e-21	-4.62694e-10	-1.08468	8.76181e-05	-4.62694e-10	-1.10135
28123554	chr17:28123554:A:G	3.89905e-21	-4.62694e-10	-1.23176	7.63774e-05	-4.62694e-10	-1.23865
28123631	chr17:28123631:G:T	3.5845e-21	-4.62694e-10	-1.31587	6.99248e-05	-4.62694e-10	-1.32691
28124658	chr17:28124658:T:C	4.08002e-21	-4.62694e-10	-1.18639	7.97851e-05	-4.62694e-10	-1.195
28124683	chr17:28124683:C:A	3.62495e-21	-4.62694e-10	-1.30465	7.14715e-05	-4.62694e-10	-1.30504
28124689	chr17:28124689:T:C	1.40996e-21	-2.24893	-3.32541e-10	2.75735e-05	-2.25748	-3.32541e-10
28124815	chr17:28124815:C:A	3.95756e-21	-4.62694e-10	-1.21686	7.75349e-05	-4.62694e-10	-1.22361
28125424	chr17:28125424:A:G	4.07796e-21	-4.62694e-10	-1.1869	7.9745e-05	-4.62694e-10	-1.1955
28126049	chr17:28126049:T:C	4.08751e-21	-4.62694e-10	-1.18455	7.99273e-05	-4.62694e-10	-1.19322
28126365	chr17:28126365:A:G	4.07963e-21	-4.62694e-10	-1.18649	7.97768e-05	-4.62694e-10	-1.1951
28126906	chr17:28126906:T:C	7.8241e-21	-4.62694e-10	-0.535283	0.000149999	-4.62694e-10	-0.563708
28127381	chr17:28127381:G:A	7.03501e-22	-2.19908	-0.745094	2.09135e-05	-1.70233	-0.831608
28128628	chr17:28128628:T:C	4.2277e-21	-4.62694e-10	-1.15083	8.14602e-05	-4.62694e-10	-1.17422
28128709	chr17:28128709:G:A	3.89189e-21	-4.62694e-10	-1.2336	7.75525e-05	-4.62694e-10	-1.22338
28129721	chr17:28129721:C:T	3.58826e-21	-4.62694e-10	-1.31483	7.00903e-05	-4.62694e-10	-1.32455
28129731	chr17:28129731:T:C	3.92019e-21	-4.62694e-10	-1.22635	7.81282e-05	-4.62694e-10	-1.21598
28129874	chr17:28129874:C:T	4.13382e-21	-4.62694e-10	-1.17329	8.08009e-05	-4.62694e-10	-1.18235
28129969	chr17:28129969:A:G	4.14573e-21	-4.62694e-10	-1.17041	8.0015e-05	-4.62694e-10	-1.19212
28129980	chr17:28129980:C:T	3.9076e-21	-4.62694e-10	-1.22957	7.65378e-05	-4.62694e-10	-1.23655
28130257	chr17:28130257:G:A	1.67205e-21	-2.07844	-3.32541e-10	3.8903e-05	-1.91326	-3.32541e-10
28130266	chr17:28130266:C:T	5.61841e-21	-4.62694e-10	-0.866443	0.000113129	-4.62694e-10	-0.845806
28130577	chr17:28130577:T:C	3.85415e-21	-4.62694e-10	-1.24334	7.55311e-05	-4.62694e-10	-1.24979
28130588	chr17:28130588:T:A	4.16629e-21	-4.62694e-10	-1.16547	8.03838e-05	-4.62694e-10	-1.18752
28132186	chr17:28132186:C:T	3.95826e-21	-4.62694e-10	-1.21669	7.81404e-05	-4.62694e-10	-1.21583
28133845	chr17:28133845:G:A	3.32636e-21	-1.39061	-3.32541e-10	5.16668e-05	-1.62952	-3.32541e-10
28133934	chr17:28133934:G:C	3.65199e-21	-4.62694e-10	-1.29722	7.27179e-05	-4.62694e-10	-1.28775
28133950	chr17:28133950:C:A	1.4184e-21	-2.24296	-3.32541e-10	2.81591e-05	-2.23646	-3.32541e-10
28133978	chr17:28133978:T:C	1.23639e-20	-4.62694e-10	-0.0777086	0.000250381	-4.62694e-10	-0.0513515
28134074	chr17:28134074:A:G	5.07411e-21	-4.62694e-10	-0.968341	9.48023e-05	-4.62694e-10	-1.02254
28134640	chr17:28134640:T:C	5.09024e-21	-4.62694e-10	-0.965167	9.85273e-05	-4.62694e-10	-0.984002
28134810	chr17:28134810:C:T	4.11584e-21	-4.62694e-10	-1.17765	8.59003e-05	-4.62694e-10	-1.12115
28134835	chr17:28134835:T:TA	1.20544e-21	-1.09066	-1.31499	1.61543e-05	-1.46413	-1.32802
28135863	chr17:28135863:A:G	2.58451e-21	-0.467075	-1.17588	3.12021e-05	-0.857732	-1.27612
28136409	chr17:28136409:A:G	3.66361e-21	-4.62694e-10	-1.29404	7.41353e-05	-4.62694e-10	-1.26844
28136539	chr17:28136539:C:T	4.28518e-21	-4.62694e-10	-1.13733	9.0043e-05	-4.62694e-10	-1.07405
28137091	chr17:28137091:A:G	1.41182e-21	-2.24761	-3.32541e-10	2.8108e-05	-2.23828	-3.32541e-10
28137422	chr17:28137422:C:T	1.39119e-21	-2.26233	-3.32541e-10	2.75106e-05	-2.25976	-3.32541e-10
28137906	chr17:28137906:C:CT	3.91611e-21	-4.62694e-10	-1.22739	7.66997e-05	-4.62694e-10	-1.23444
28138362	chr17:28138362:G:A	4.33661e-21	-4.62694e-10	-1.1254	8.68142e-05	-4.62694e-10	-1.11056
28138765	chr17:28138765:T:G	3.68174e-21	-4.62694e-10	-1.28911	7.26506e-05	-4.62694e-10	-1.28867
28138908	chr17:28138908:A:G	3.60678e-21	-4.62694e-10	-1.30968	7.15652e-05	-4.62694e-10	-1.30373
28139799	chr17:28139799:G:A	6.12024e-21	-4.62694e-10	-0.780891	0.000124072	-4.62694e-10	-0.753475
28140887	chr17:28140887:C:T	4.22067e-21	-4.62694e-10	-1.1525	8.20371e-05	-4.62694e-10	-1.16716
28140914	chr17:28140914:GATAAGT:AATAAGT	8.71549e-21	-4.62694e-10	-0.42739	0.000185338	-4.62694e-10	-0.352154
28140947	chr17:28140947:T:C	3.70503e-21	-4.62694e-10	-1.2828	7.159e-05	-4.62694e-10	-1.30338
28141946	chr17:28141946:C:T	7.82458e-21	-2.25425	1.71903	0.000151981	-2.24753	1.69695
28142717	chr17:28142717:T:G	3.96996e-21	-4.62694e-10	-1.21373	7.77027e-05	-4.62694e-10	-1.22145
28143478	chr17:28143478:AG:A	3.97266e-21	-4.62694e-10	-1.21306	7.77538e-05	-4.62694e-10	-1.22079
28143901	chr17:28143901:C:T	9.44592e-21	-4.62694e-10	-0.346909	0.000201664	-4.62694e-10	-0.267732
28145384	chr17:28145384:T:C	3.97474e-21	-4.62694e-10	-1.21253	7.7793e-05	-4.62694e-10	-1.22028
28145406	chr17:28145406:T:C	4.35642e-21	-4.62694e-10	-1.12084	8.37789e-05	-4.62694e-10	-1.14615
28145481	chr17:28145481:T:C	5.17969e-21	-4.62694e-10	-0.947747	0.000111021	-4.62694e-10	-0.864617
28145597	chr17:28145597:C:G	3.73525e-22	-2.2566	-1.32067	7.39266e-06	-2.24467	-1.32918
28145739	chr17:28145739:T:TCTGTCA	4.39272e-21	-1.11254	-3.32541e-10	6.88705e-05	-1.34211	-3.32541e-10
28146028	chr17:28146028:T:C	3.59857e-21	-4.62694e-10	-1.31196	7.13829e-05	-4.62694e-10	-1.30628
28146101	chr17:28146101:T:A	3.96292e-21	-4.62694e-10	-1.21551	7.75682e-05	-4.62694e-10	-1.22318
28146240	chr17:28146240:A:G	3.53712e-21	-4.62694e-10	-1.32918	6.98287e-05	-4.62694e-10	-1.32829
28146437	chr17:28146437:C:T	4.0166e-21	-4.62694e-10	-1.20206	7.86142e-05	-4.62694e-10	-1.20978
28146582	chr17:28146582:A:G	1.37466e-21	-1.2454	-1.02889	4.44055e-05	-0.622831	-1.15814
28146674	chr17:28146674:C:A	5.93053e-22	-2.10178	-1.01319	2.05412e-05	-1.54085	-1.01106
28147181	chr17:28147181:A:G	4.17894e-21	-4.62694e-10	-1.16243	8.35471e-05	-4.62694e-10	-1.14893
28147872	chr17:28147872:A:G	3.97474e-21	-4.62694e-10	-1.21253	7.7793e-05	-4.62694e-10	-1.22028
28148024	chr17:28148024:C:A	3.79073e-21	-4.62694e-10	-1.25993	7.21126e-05	-4.62694e-10	-1.29611
28148334	chr17:28148334:CTT:C	5.19088e-21	-4.62694e-10	-0.94559	0.000100085	-4.62694e-10	-0.968312
28148361	chr17:28148361:TATG:T	4.78035e-21	-4.62694e-10	-1.02798	9.25417e-05	-4.62694e-10	-1.04668
28148771	chr17:28148771:A:AT	3.58446e-21	-4.62694e-10	-1.31589	7.10625e-05	-4.62694e-10	-1.31078
28149424	chr17:28149424:C:T	3.72345e-21	-4.62694e-10	-1.27784	7.12638e-05	-4.62694e-10	-1.30795
28149600	chr17:28149600:A:G	1.93396e-21	-1.93292	-3.32541e-10	3.17684e-05	-2.11586	-3.32541e-10
28149984	chr17:28149984:A:G	4.56605e-21	-4.62694e-10	-1.07384	8.61324e-05	-4.62694e-10	-1.11845
28150078	chr17:28150078:A:G	4.18383e-21	-4.62694e-10	-1.16126	8.36498e-05	-4.62694e-10	-1.1477
28150102	chr17:28150102:T:C	1.20316e-20	-4.62694e-10	-0.104959	0.000261678	-4.62694e-10	-0.00722117
28150599	chr17:28150599:G:C	4.33923e-21	-4.62694e-10	-1.12479	8.42295e-05	-4.62694e-10	-1.14079
28150603	chr17:28150603:T:TC	4.19226e-21	-4.62694e-10	-1.15925	8.19309e-05	-4.62694e-10	-1.16846
28151387	chr17:28151387:T:C	4.0828e-21	-4.62694e-10	-1.18571	7.98212e-05	-4.62694e-10	-1.19455
28152190	chr17:28152190:A:G	3.61097e-21	-4.62694e-10	-1.30852	7.2363e-05	-4.62694e-10	-1.29264
28152651	chr17:28152651:C:T	4.11316e-21	-4.62694e-10	-1.1783	8.04872e-05	-4.62694e-10	-1.18624
28152803	chr17:28152803:T:C	1.36962e-21	-2.23106	-0.0469058	2.39726e-05	-2.14977	-0.247651
28154888	chr17:28154888:C:T	4.0211e-21	-4.62694e-10	-1.20094	7.86489e-05	-4.62694e-10	-1.20934
28155463	chr17:28155463:A:G	4.24262e-21	-4.62694e-10	-1.14731	8.25064e-05	-4.62694e-10	-1.16146
28155754	chr17:28155754:G:A	4.11692e-21	-4.62694e-10	-1.17739	8.05591e-05	-4.62694e-10	-1.18534
28156086	chr17:28156086:T:A	3.82816e-21	-4.62694e-10	-1.25011	7.50282e-05	-4.62694e-10	-1.25647
28156484	chr17:28156484:G:A	1.60538e-21	-2.11913	-3.32541e-10	3.0765e-05	-2.14796	-3.32541e-10
28156567	chr17:28156567:T:TGGGAGG	4.95815e-21	-4.62694e-10	-0.99146	0.000107241	-4.62694e-10	-0.899253
28156867	chr17:28156867:G:A	4.22755e-21	-4.62694e-10	-1.15087	8.26814e-05	-4.62694e-10	-1.15934
28157148	chr17:28157148:C:T	1.41624e-21	-2.24448	-3.32541e-10	2.74297e-05	-2.26271	-3.32541e-10
28157178	chr17:28157178:ACCTATTTCTTAAAAAAAAAAT:A	4.09065e-21	-4.62694e-10	-1.18379	7.99833e-05	-4.62694e-10	-1.19252
28158043	chr17:28158043:C:T	1.01303e-21	-2.13118	-0.448373	2.06721e-05	-2.19986	-0.345694
28158355	chr17:28158355:C:T	3.85139e-21	-4.62694e-10	-1.24406	7.51771e-05	-4.62694e-10	-1.25449
28158694	chr17:28158694:A:G	3.97665e-21	-4.62694e-10	-1.21205	7.78309e-05	-4.62694e-10	-1.2198
28158938	chr17:28158938:C:G	4.88977e-21	-4.62694e-10	-1.00535	9.91674e-05	-4.62694e-10	-0.977526
28159646	chr17:28159646:T:G	5.85267e-21	-4.62694e-10	-0.825595	0.000112916	-4.62694e-10	-0.847693
28160097	chr17:28160097:T:A	3.97479e-21	-4.62694e-10	-1.21252	7.77937e-05	-4.62694e-10	-1.22027
28160140	chr17:28160140:A:G	4.2143e-21	-4.62694e-10	-1.15401	8.83319e-05	-4.62694e-10	-1.09323
28163800	chr17:28163800:T:G	4.20242e-21	-4.62694e-10	-1.15683	8.79556e-05	-4.62694e-10	-1.0975
28164636	chr17:28164636:G:A	7.22565e-21	-4.62694e-10	-0.614855	0.000148589	-4.62694e-10	-0.573148
28164885	chr17:28164885:A:G	2.53008e-21	-1.66424	-3.32541e-10	5.5345e-05	-1.56075	-3.32541e-10
28165113	chr17:28165113:C:G	3.56894e-21	-4.62694e-10	-1.32022	6.98958e-05	-4.62694e-10	-1.32733
28165239	chr17:28165239:C:T	3.6536e-21	-4.62694e-10	-1.29678	7.13376e-05	-4.62694e-10	-1.30691
28165244	chr17:28165244:G:C	4.57637e-21	-4.62694e-10	-1.07159	9.70427e-05	-4.62694e-10	-0.999185
28165362	chr17:28165362:G:A	3.8927e-21	-4.62694e-10	-1.23339	7.82027e-05	-4.62694e-10	-1.21503
28165594	chr17:28165594:G:A	5.98462e-21	-4.62694e-10	-0.803299	0.000112979	-4.62694e-10	-0.847133
28165848	chr17:28165848:TCTTTC:T	7.53895e-21	-4.62694e-10	-0.572409	0.000155213	-4.62694e-10	-0.529535
28166219	chr17:28166219:T:A	3.57147e-21	-4.62694e-10	-1.31951	6.98888e-05	-4.62694e-10	-1.32743
28167313	chr17:28167313:T:G	4.47465e-21	-4.62694e-10	-1.09406	9.02453e-05	-4.62694e-10	-1.0718
28167516	chr17:28167516:A:G	3.97987e-21	-4.62694e-10	-1.21124	7.78876e-05	-4.62694e-10	-1.21907
28169545	chr17:28169545:A:G	4.23803e-21	-4.62694e-10	-1.14839	8.31633e-05	-4.62694e-10	-1.15353
28169770	chr17:28169770:A:G	3.56471e-21	-4.62694e-10	-1.32141	6.98432e-05	-4.62694e-10	-1.32808
28170948	chr17:28170948:C:T	3.87093e-21	-4.62694e-10	-1.239	7.50159e-05	-4.62694e-10	-1.25663
28171022	chr17:28171022:T:C	1.56919e-21	-2.10462	-0.0373107	2.60243e-05	-2.1555	-0.159802
28171311	chr17:28171311:A:G	3.9745e-21	-4.62694e-10	-1.21259	7.77882e-05	-4.62694e-10	-1.22035
28171565	chr17:28171565:C:T	3.98169e-21	-4.62694e-10	-1.21079	7.79236e-05	-4.62694e-10	-1.21861
28171586	chr17:28171586:C:T	3.62993e-21	-4.62694e-10	-1.30328	7.136e-05	-4.62694e-10	-1.3066
28171981	chr17:28171981:A:G	3.97021e-21	-4.62694e-10	-1.21367	7.77148e-05	-4.62694e-10	-1.22129
28173391	chr17:28173391:A:C	4.13784e-21	-4.62694e-10	-1.17232	7.88732e-05	-4.62694e-10	-1.20649
28174134	chr17:28174134:G:A	4.71413e-21	-4.62694e-10	-1.04193	9.50782e-05	-4.62694e-10	-1.01964
28174345	chr17:28174345:C:A	3.99749e-21	-4.62694e-10	-1.20683	7.87597e-05	-4.62694e-10	-1.20793
28174433	chr17:28174433:C:G	3.91709e-21	-4.62694e-10	-1.22714	7.67039e-05	-4.62694e-10	-1.23438
28174447	chr17:28174447:A:G	4.96478e-21	-4.62694e-10	-0.990122	9.29526e-05	-4.62694e-10	-1.04225
28174865	chr17:28174865:G:A	3.67684e-21	-4.62694e-10	-1.29044	7.11438e-05	-4.62694e-10	-1.30963
28174902	chr17:28174902:G:A	3.66076e-21	-4.62694e-10	-1.29482	7.1839e-05	-4.62694e-10	-1.29991
28175202	chr17:28175202:T:C	3.54359e-21	-4.62694e-10	-1.32735	6.97625e-05	-4.62694e-10	-1.32924
28175288	chr17:28175288:A:T	7.95622e-21	-4.62694e-10	-0.518538	0.000168353	-4.62694e-10	-0.448274
28176869	chr17:28176869:C:T	1.27616e-21	-1.52309	-0.825543	1.57962e-05	-1.93376	-0.880801
28176930	chr17:28176930:C:T	4.51071e-21	-4.62694e-10	-1.08604	8.77412e-05	-4.62694e-10	-1.09994
28177513	chr17:28177513:G:A	4.99478e-21	-0.984099	-3.32541e-10	0.000309366	0.160189	-3.32541e-10
28177799	chr17:28177799:C:T	4.03609e-21	-4.62694e-10	-1.19722	7.92827e-05	-4.62694e-10	-1.20131
28178620	chr17:28178620:C:G	6.81074e-21	-4.62694e-10	-0.673991	0.000140387	-4.62694e-10	-0.629932
28178729	chr17:28178729:C:T	7.58091e-21	-4.62694e-10	-0.566859	0.000142904	-4.62694e-10	-0.612161
28179835	chr17:28179835:C:T	3.58371e-21	-4.62694e-10	-1.31609	7.08045e-05	-4.62694e-10	-1.31441
28179960	chr17:28179960:T:C	4.25353e-21	-4.62694e-10	-1.14474	8.26502e-05	-4.62694e-10	-1.15972
28181193	chr17:28181193:G:A	3.75299e-21	-4.62694e-10	-1.26994	7.36435e-05	-4.62694e-10	-1.2751
28181227	chr17:28181227:C:T	4.18441e-21	-4.62694e-10	-1.16113	8.23801e-05	-4.62694e-10	-1.16299
28181975	chr17:28181975:G:A	4.33102e-21	-4.62694e-10	-1.12669	8.40942e-05	-4.62694e-10	-1.1424
28182600	chr17:28182600:T:G	5.83667e-21	-4.62694e-10	-0.828331	0.00011426	-4.62694e-10	-0.835857
28182788	chr17:28182788:A:G	9.19083e-22	-1.90301	-0.773861	6.28372e-05	-0.905863	-0.527924
28182906	chr17:28182906:T:A	3.74547e-21	-4.62694e-10	-1.27194	7.35135e-05	-4.62694e-10	-1.27687
28182955	chr17:28182955:T:C	2.51337e-21	-1.67087	-3.32541e-10	5.17833e-05	-1.62727	-3.32541e-10
28184145	chr17:28184145:A:G	1.38424e-20	-4.62694e-10	0.0352409	0.000296724	-4.62694e-10	0.118468
28184674	chr17:28184674:G:A	2.01252e-21	-1.89311	-3.32541e-10	3.33409e-05	-2.06755	-3.32541e-10
28184777	chr17:28184777:T:A	4.25883e-21	-4.62694e-10	-1.1435	8.38426e-05	-4.62694e-10	-1.14539
28185375	chr17:28185375:T:C	4.27275e-21	-4.62694e-10	-1.14023	8.41143e-05	-4.62694e-10	-1.14216
28185413	chr17:28185413:G:A	3.56866e-21	-4.62694e-10	-1.3203	7.08654e-05	-4.62694e-10	-1.31355
28186537	chr17:28186537:G:A	3.34506e-21	-1.38501	-3.32541e-10	5.19603e-05	-1.62386	-3.32541e-10
28186622	chr17:28186622:C:CT	4.05824e-21	-4.62694e-10	-1.19174	7.58064e-05	-4.62694e-10	-1.24615
28187362	chr17:28187362:A:G	4.27238e-21	-4.62694e-10	-1.14032	8.41077e-05	-4.62694e-10	-1.14224
28189047	chr17:28189047:A:G	4.8839e-21	-4.62694e-10	-1.00655	9.15774e-05	-4.62694e-10	-1.05715
28189182	chr17:28189182:G:A	1.00311e-21	-1.61686	-0.97253	4.42392e-05	-0.811683	-0.973041
28189264	chr17:28189264:G:A	4.53992e-21	-4.62694e-10	-1.07958	8.93642e-05	-4.62694e-10	-1.08162
28189471	chr17:28189471:G:A	4.26101e-21	-4.62694e-10	-1.14299	8.28159e-05	-4.62694e-10	-1.15771
28189599	chr17:28189599:A:G	4.96322e-21	-4.62694e-10	-0.990437	9.29279e-05	-4.62694e-10	-1.04251
28190645	chr17:28190645:A:G	3.73924e-21	-4.62694e-10	-1.27361	7.36587e-05	-4.62694e-10	-1.27489
28191081	chr17:28191081:C:A	4.55028e-21	-4.62694e-10	-1.0773	9.63461e-05	-4.62694e-10	-1.00639
28191695	chr17:28191695:C:T	7.41117e-22	-1.77741	-1.11468	2.73682e-05	-1.14948	-1.11547
28191739	chr17:28191739:A:G	4.44762e-21	-4.62694e-10	-1.10012	8.38859e-05	-4.62694e-10	-1.14488
28191766	chr17:28191766:C:A	4.25837e-21	-4.62694e-10	-1.1436	8.38327e-05	-4.62694e-10	-1.14551
28191905	chr17:28191905:G:A	3.72646e-21	-4.62694e-10	-1.27703	7.29018e-05	-4.62694e-10	-1.28522
28192178	chr17:28192178:C:T	1.00847e-20	1.04687	-1.32834	0.000101048	0.35766	-1.3164
28193276	chr17:28193276:T:TC	4.57763e-21	-4.62694e-10	-1.07131	9.03356e-05	-4.62694e-10	-1.0708
28193453	chr17:28193453:G:A	4.54339e-21	-4.62694e-10	-1.07882	8.95989e-05	-4.62694e-10	-1.07899
28193508	chr17:28193508:C:T	3.8359e-21	-4.62694e-10	-1.24809	7.50967e-05	-4.62694e-10	-1.25556
28194143	chr17:28194143:T:C	3.64102e-21	-4.62694e-10	-1.30023	7.33804e-05	-4.62694e-10	-1.27868
28194922	chr17:28194922:CA:C	1.5093e-21	-2.18085	-3.32541e-10	2.93867e-05	-2.19379	-3.32541e-10
28196958	chr17:28196958:A:G	3.7176e-21	-4.62694e-10	-1.27941	7.32332e-05	-4.62694e-10	-1.28069
28197108	chr17:28197108:T:C	4.25628e-21	-4.62694e-10	-1.1441	8.37911e-05	-4.62694e-10	-1.14601
28197455	chr17:28197455:T:C	3.80174e-21	-4.62694e-10	-1.25703	7.30215e-05	-4.62694e-10	-1.28358
28198384	chr17:28198384:C:T	4.31556e-21	-4.62694e-10	-1.13027	8.16431e-05	-4.62694e-10	-1.17198
28198568	chr17:28198568:A:G	3.64462e-21	-4.62694e-10	-1.29924	7.15709e-05	-4.62694e-10	-1.30365
28198726	chr17:28198726:T:C	3.87908e-21	-4.62694e-10	-1.23689	7.43645e-05	-4.62694e-10	-1.26536
28198969	chr17:28198969:C:G	7.65088e-21	-4.62694e-10	-0.557671	0.000157935	-4.62694e-10	-0.512152
28199113	chr17:28199113:C:T	6.30854e-21	-4.62694e-10	-0.750588	0.000129986	-4.62694e-10	-0.706909
28199114	chr17:28199114:G:A	9.71674e-22	-2.26241	-0.358822	1.76438e-05	-2.24086	-0.463088
28199404	chr17:28199404:A:G	4.54952e-21	-4.62694e-10	-1.07747	8.81817e-05	-4.62694e-10	-1.09494
28199407	chr17:28199407:T:C	3.66745e-21	-4.62694e-10	-1.293	7.19708e-05	-4.62694e-10	-1.29807
28199979	chr17:28199979:T:C	3.71485e-21	-4.62694e-10	-1.28015	7.48495e-05	-4.62694e-10	-1.25886
28200042	chr17:28200042:A:G	4.49632e-21	-4.62694e-10	-1.08923	8.71929e-05	-4.62694e-10	-1.10621
28200199	chr17:28200199:T:A	4.25475e-21	-4.62694e-10	-1.14446	8.37609e-05	-4.62694e-10	-1.14637
28200228	chr17:28200228:C:CTT	4.25837e-21	-4.62694e-10	-1.1436	8.38327e-05	-4.62694e-10	-1.14551
28200704	chr17:28200704:G:A	4.67678e-21	-4.62694e-10	-1.04988	9.03855e-05	-4.62694e-10	-1.07025
28200839	chr17:28200839:T:C	4.25839e-21	-4.62694e-10	-1.1436	8.38339e-05	-4.62694e-10	-1.1455
28201022	chr17:28201022:C:T	4.25172e-21	-4.62694e-10	-1.14517	8.37021e-05	-4.62694e-10	-1.14707
28201680	chr17:28201680:C:CA	4.25502e-21	-4.62694e-10	-1.14439	8.37683e-05	-4.62694e-10	-1.14628
28201693	chr17:28201693:TCAC:T	7.28547e-21	-4.62694e-10	-0.60661	0.000147058	-4.62694e-10	-0.583508
28201745	chr17:28201745:G:A	4.25837e-21	-4.62694e-10	-1.1436	8.38327e-05	-4.62694e-10	-1.14551
28201973	chr17:28201973:G:A	4.08122e-21	-4.62694e-10	-1.1861	8.51445e-05	-4.62694e-10	-1.12999
28202041	chr17:28202041:A:G	4.31207e-21	-4.62694e-10	-1.13107	8.48994e-05	-4.62694e-10	-1.13287
28202162	chr17:28202162:A:G	4.0562e-21	-4.62694e-10	-1.19225	7.98746e-05	-4.62694e-10	-1.19388
28202246	chr17:28202246:A:T	3.78896e-21	-4.62694e-10	-1.2604	7.71246e-05	-4.62694e-10	-1.22891
28203250	chr17:28203250:T:G	4.15115e-21	-4.62694e-10	-1.16911	8.20065e-05	-4.62694e-10	-1.16754
28203552	chr17:28203552:T:C	4.31486e-21	-0.406279	-0.724149	4.71027e-05	-0.785875	-0.93613
28203854	chr17:28203854:C:T	3.85576e-21	-4.62694e-10	-1.24292	7.93019e-05	-4.62694e-10	-1.20107
28204029	chr17:28204029:C:G	3.71945e-21	-4.62694e-10	-1.27892	7.29003e-05	-4.62694e-10	-1.28524
28204327	chr17:28204327:T:C	1.0283e-20	-0.262	-3.32541e-10	0.000251295	-0.0477083	-3.32541e-10
28204491	chr17:28204491:T:C	3.96198e-21	-4.62694e-10	-1.21575	7.70888e-05	-4.62694e-10	-1.22938
28204595	chr17:28204595:C:T	5.49231e-21	-4.62694e-10	-0.889143	0.000106194	-4.62694e-10	-0.909072
28204712	chr17:28204712:A:G	4.54394e-21	-4.62694e-10	-1.0787	9.27508e-05	-4.62694e-10	-1.04442
28205652	chr17:28205652:A:T	6.26951e-22	-2.01475	-1.04463	3.30932e-05	-1.12421	-0.950797
28206276	chr17:28206276:A:G	7.02069e-22	-1.70678	-1.23944	2.91543e-05	-0.957864	-1.24387
28206703	chr17:28206703:TG:T	3.61023e-21	-4.62694e-10	-1.30872	7.0945e-05	-4.62694e-10	-1.31243
28206826	chr17:28206826:C:A	4.33846e-21	-4.62694e-10	-1.12497	8.53675e-05	-4.62694e-10	-1.12737
28207005	chr17:28207005:T:G	6.87275e-21	-4.62694e-10	-0.664928	0.000142078	-4.62694e-10	-0.617962
28207035	chr17:28207035:A:G	5.35557e-21	-4.62694e-10	-0.914354	0.000103341	-4.62694e-10	-0.9363
28207071	chr17:28207071:G:T	4.39797e-21	-4.62694e-10	-1.11135	8.57977e-05	-4.62694e-10	-1.12234
28207557	chr17:28207557:T:A	3.82234e-21	-4.62694e-10	-1.25163	7.83661e-05	-4.62694e-10	-1.21294
28207783	chr17:28207783:C:A	4.09024e-21	-4.62694e-10	-1.18389	7.78298e-05	-4.62694e-10	-1.21981
28208214	chr17:28208214:T:C	5.42409e-21	-4.62694e-10	-0.901643	0.000104968	-4.62694e-10	-0.920682
28208307	chr17:28208307:C:T	3.55737e-21	-4.62694e-10	-1.32347	6.98192e-05	-4.62694e-10	-1.32843
28208308	chr17:28208308:G:A	1.41607e-21	-2.2446	-3.32541e-10	2.87332e-05	-2.21628	-3.32541e-10
28208331	chr17:28208331:T:C	4.41456e-21	-4.62694e-10	-1.10758	8.93174e-05	-4.62694e-10	-1.08214
28208638	chr17:28208638:A:T	5.43508e-21	-4.62694e-10	-0.899617	0.000105115	-4.62694e-10	-0.919281
28208953	chr17:28208953:A:G	6.4921e-21	-4.62694e-10	-0.721905	0.000122391	-4.62694e-10	-0.767112
28209175	chr17:28209175:G:C	5.51251e-21	-4.62694e-10	-0.885472	0.000106288	-4.62694e-10	-0.908179
28209967	chr17:28209967:G:A	4.87573e-21	-4.62694e-10	-1.00822	9.84853e-05	-4.62694e-10	-0.984428
28210065	chr17:28210065:G:A	7.15888e-21	-4.62694e-10	-0.624139	0.000148125	-4.62694e-10	-0.576279
28210537	chr17:28210537:T:G	7.64283e-22	-2.24968	-0.611625	4.45097e-05	-1.45716	-0.321472
28210785	chr17:28210785:T:C	4.49421e-21	-4.62694e-10	-1.0897	8.83972e-05	-4.62694e-10	-1.09249
28211284	chr17:28211284:T:C	3.59163e-21	-4.62694e-10	-1.31389	7.08732e-05	-4.62694e-10	-1.31344
28211334	chr17:28211334:G:A	5.02417e-22	-2.2622	-1.01862	1.13594e-05	-2.25264	-0.891654
28211432	chr17:28211432:A:C	4.54183e-21	-4.62694e-10	-1.07916	8.81478e-05	-4.62694e-10	-1.09532
28211592	chr17:28211592:G:A	3.78335e-21	-4.62694e-10	-1.26188	7.78697e-05	-4.62694e-10	-1.2193
28211739	chr17:28211739:C:T	5.08252e-21	-4.62694e-10	-0.966685	9.8308e-05	-4.62694e-10	-0.98623
28212411	chr17:28212411:A:G	1.40466e-21	-2.2527	-3.32541e-10	3.32039e-05	-2.07167	-3.32541e-10
28212710	chr17:28212710:AGTTTGATGAACTCATTCT:A	3.56341e-21	-4.62694e-10	-1.32177	7.11637e-05	-4.62694e-10	-1.30935
28212962	chr17:28212962:G:A	5.01571e-21	-4.62694e-10	-0.979917	9.38769e-05	-4.62694e-10	-1.03235
28213006	chr17:28213006:G:C	5.01416e-21	-4.62694e-10	-0.980227	9.38496e-05	-4.62694e-10	-1.03264
28213028	chr17:28213028:A:C	5.30315e-21	-4.62694e-10	-0.92419	0.000102587	-4.62694e-10	-0.943623
28213467	chr17:28213467:A:G	4.55133e-21	-4.62694e-10	-1.07707	8.58715e-05	-4.62694e-10	-1.12148
28213763	chr17:28213763:T:A	4.13527e-21	-4.62694e-10	-1.17294	8.14235e-05	-4.62694e-10	-1.17467
28214330	chr17:28214330:T:C	4.1043e-21	-4.62694e-10	-1.18046	7.80345e-05	-4.62694e-10	-1.21718
28214455	chr17:28214455:A:G	2.46854e-21	-1.68886	-3.32541e-10	4.49257e-05	-1.76933	-3.32541e-10
28214626	chr17:28214626:G:T	3.54424e-21	-4.62694e-10	-1.32717	7.06383e-05	-4.62694e-10	-1.31676
28215100	chr17:28215100:T:C	3.80745e-20	-4.62694e-10	1.04705	0.000654741	-4.62694e-10	0.909905
28215724	chr17:28215724:G:A	4.28839e-21	-4.62694e-10	-1.13658	8.11402e-05	-4.62694e-10	-1.17816
28215748	chr17:28215748:CAGA:C	6.42971e-22	-1.76066	-1.27349	4.35985e-05	-0.572088	-1.22723
28217183	chr17:28217183:T:C	3.92305e-21	-1.22562	-3.32541e-10	4.70625e-05	-1.72286	-3.32541e-10
28217275	chr17:28217275:C:G	1.62222e-20	-4.62694e-10	0.193887	0.000350052	-4.62694e-10	0.283747
28217995	chr17:28217995:T:C	4.23077e-21	-4.62694e-10	-1.15011	8.91634e-05	-4.62694e-10	-1.08386
28218236	chr17:28218236:C:T	3.92265e-21	-4.62694e-10	-1.22573	7.49325e-05	-4.62694e-10	-1.25775
28218434	chr17:28218434:CA:C	4.26336e-21	-4.62694e-10	-1.14244	8.06581e-05	-4.62694e-10	-1.18412
28218462	chr17:28218462:C:A	5.221e-22	-2.0343	-1.20809	1.17721e-05	-1.85083	-1.25777
28218650	chr17:28218650:G:T	1.03714e-20	1.07017	-1.32361	0.000103249	0.366552	-1.30374
28218694	chr17:28218694:A:G	3.60055e-21	-4.62694e-10	-1.31141	7.07664e-05	-4.62694e-10	-1.31495
28218879	chr17:28218879:G:A	4.23015e-21	-4.62694e-10	-1.15026	8.01055e-05	-4.62694e-10	-1.19099
28219727	chr17:28219727:T:C	5.01889e-21	-4.62694e-10	-0.979283	0.000107235	-4.62694e-10	-0.899316
28220701	chr17:28220701:G:A	1.29158e-21	-2.16015	-0.176479	3.44516e-05	-2.13957	0.104793
28221263	chr17:28221263:A:G	4.21239e-21	-4.62694e-10	-1.15446	7.98058e-05	-4.62694e-10	-1.19474
28221752	chr17:28221752:G:T	3.67426e-21	-4.62694e-10	-1.29114	7.10031e-05	-4.62694e-10	-1.31161
28221992	chr17:28221992:G:A	1.17278e-20	-4.62694e-10	-0.130528	0.000255082	-4.62694e-10	-0.0327499
28222064	chr17:28222064:A:G	4.2432e-21	-4.62694e-10	-1.14718	8.89476e-05	-4.62694e-10	-1.08629
28222378	chr17:28222378:C:G	4.16946e-21	-4.62694e-10	-1.16471	8.71977e-05	-4.62694e-10	-1.10616
28222826	chr17:28222826:TC:T	7.70553e-21	-4.62694e-10	-0.550554	0.000163835	-4.62694e-10	-0.475475
28222969	chr17:28222969:A:G	4.33549e-21	-4.62694e-10	-1.12566	8.20059e-05	-4.62694e-10	-1.16754
28225601	chr17:28225601:A:G	3.80418e-21	-4.62694e-10	-1.25639	7.30631e-05	-4.62694e-10	-1.28301
28226187	chr17:28226187:G:A	5.01013e-21	-4.62694e-10	-0.98103	9.76266e-05	-4.62694e-10	-0.993185
28227381	chr17:28227381:G:A	5.01013e-21	-4.62694e-10	-0.98103	9.76266e-05	-4.62694e-10	-0.993185
28227548	chr17:28227548:G:A	4.18935e-21	-4.62694e-10	-1.15995	8.76718e-05	-4.62694e-10	-1.10074
28227749	chr17:28227749:C:T	6.67484e-22	-1.78649	-1.21024	4.33992e-05	-0.648035	-1.15586
28227772	chr17:28227772:C:G	5.29999e-21	-4.62694e-10	-0.924786	0.00010236	-4.62694e-10	-0.945838
28228324	chr17:28228324:T:G	3.76238e-21	-4.62694e-10	-1.26744	7.18716e-05	-4.62694e-10	-1.29945
28228944	chr17:28228944:T:C	8.01097e-22	-1.81383	-1.00043	6.1092e-05	-0.619633	-0.842322
28229519	chr17:28229519:A:G	4.7342e-21	-4.62694e-10	-1.03768	8.69427e-05	-4.62694e-10	-1.10909
28229612	chr17:28229612:G:C	5.62838e-21	-4.62694e-10	-0.86467	0.000104812	-4.62694e-10	-0.922171
28229916	chr17:28229916:C:G	2.14079e-21	-1.0439	-0.787416	3.0121e-05	-1.20071	-0.968402
28230149	chr17:28230149:T:C	4.33198e-21	-4.62694e-10	-1.12647	8.19784e-05	-4.62694e-10	-1.16788
28230227	chr17:28230227:C:G	4.47336e-21	-4.62694e-10	-1.09435	8.77157e-05	-4.62694e-10	-1.10023
28230298	chr17:28230298:T:G	5.72038e-21	-4.62694e-10	-0.848457	0.000105296	-4.62694e-10	-0.917561
28230728	chr17:28230728:T:G	3.77309e-21	-4.62694e-10	-1.2646	7.38879e-05	-4.62694e-10	-1.27179
28230751	chr17:28230751:C:G	6.06797e-22	-2.25359	-0.83846	1.34902e-05	-2.06693	-0.905442
28230843	chr17:28230843:T:C	2.97413e-21	-1.87794	0.375397	5.68476e-05	-1.89885	0.364893
28230963	chr17:28230963:G:T	4.14626e-21	-4.62694e-10	-1.17028	8.08335e-05	-4.62694e-10	-1.18194
28230998	chr17:28230998:G:A	4.66834e-21	-4.62694e-10	-1.05169	9.93109e-05	-4.62694e-10	-0.97608
28231396	chr17:28231396:A:C	1.19663e-21	-1.96158	-0.451401	2.34704e-05	-1.96734	-0.451255
28232201	chr17:28232201:AG:A	3.57331e-21	-4.62694e-10	-1.319	7.14519e-05	-4.62694e-10	-1.30531
28232265	chr17:28232265:G:A	4.15117e-21	-4.62694e-10	-1.1691	7.89573e-05	-4.62694e-10	-1.20543
28232527	chr17:28232527:T:G	1.48768e-21	-2.19527	-3.32541e-10	3.06837e-05	-2.1506	-3.32541e-10
28232599	chr17:28232599:CAT:C	1.15732e-21	-1.15297	-1.29341	7.55523e-05	0.0115347	-1.26104
28232714	chr17:28232714:G:A	8.57453e-22	-2.23875	-0.507536	1.52848e-05	-2.19173	-0.655742
28232838	chr17:28232838:G:C	2.34997e-21	-2.17672	0.438628	4.24371e-05	-2.25649	0.430181
28232860	chr17:28232860:C:A	3.69207e-21	-4.62694e-10	-1.28631	7.23392e-05	-4.62694e-10	-1.29297
28233411	chr17:28233411:G:A	3.56119e-21	-4.62694e-10	-1.3224	6.98828e-05	-4.62694e-10	-1.32752
28234614	chr17:28234614:C:T	8.46591e-21	-4.62694e-10	-0.456444	0.00018099	-4.62694e-10	-0.375895
28234856	chr17:28234856:C:G	3.5561e-21	-4.62694e-10	-1.32383	6.99535e-05	-4.62694e-10	-1.3265
28235138	chr17:28235138:A:G	3.55686e-21	-4.62694e-10	-1.32361	7.03849e-05	-4.62694e-10	-1.32036
28235156	chr17:28235156:A:G	7.9413e-22	-1.97906	-0.843936	1.09735e-05	-2.26227	-0.916586
28235459	chr17:28235459:T:C	4.30795e-21	-4.62694e-10	-1.13203	8.92274e-05	-4.62694e-10	-1.08315
28235501	chr17:28235501:C:G	3.56066e-21	-4.62694e-10	-1.32255	7.00779e-05	-4.62694e-10	-1.32473
28236035	chr17:28236035:A:G	3.54238e-21	-4.62694e-10	-1.32769	6.99993e-05	-4.62694e-10	-1.32585
28236535	chr17:28236535:G:A	1.43471e-21	-2.23153	-3.32541e-10	2.91984e-05	-2.20022	-3.32541e-10
28236660	chr17:28236660:T:C	7.86209e-21	-4.62694e-10	-0.53044	0.000192936	-4.62694e-10	-0.311974
28236974	chr17:28236974:C:T	3.57849e-21	-4.62694e-10	-1.31755	7.03721e-05	-4.62694e-10	-1.32054
28237314	chr17:28237314:C:G	4.17397e-21	-4.62694e-10	-1.16363	8.0533e-05	-4.62694e-10	-1.18567
28237338	chr17:28237338:G:C	8.72249e-21	-4.62694e-10	-0.426588	0.000185172	-4.62694e-10	-0.353049
28237657	chr17:28237657:A:T	7.79087e-22	-1.83208	-1.01004	9.6044e-06	-2.24248	-1.06964
28239010	chr17:28239010:G:C	5.34486e-22	-1.89005	-1.32889	2.59965e-05	-0.999862	-1.31651
28239193	chr17:28239193:G:A	5.52599e-21	-0.88303	-3.32541e-10	6.19797e-05	-1.44753	-3.32541e-10
28239219	chr17:28239219:A:T	5.09421e-22	-2.05718	-1.20979	1.853e-05	-1.45773	-1.19721
28239284	chr17:28239284:G:A	1.39958e-21	-2.25632	-3.32541e-10	4.29282e-05	-1.81481	-3.32541e-10
28239302	chr17:28239302:G:A	8.13899e-22	-1.99526	-0.803155	3.71804e-05	-1.26248	-0.696075
28239348	chr17:28239348:G:A	1.79516e-20	-4.62694e-10	0.295186	0.000349118	-4.62694e-10	0.281074
28239655	chr17:28239655:A:G	5.00173e-22	-1.99343	-1.29187	2.1475e-05	-1.23845	-1.269
28240029	chr17:28240029:G:A	5.02261e-22	-1.99357	-1.28756	2.2027e-05	-1.23986	-1.2422
28241876	chr17:28241876:A:T	4.59348e-22	-2.04948	-1.32096	1.82604e-05	-1.34133	-1.32827
28242194	chr17:28242194:C:T	3.96217e-21	-4.62694e-10	-1.2157	8.2073e-05	-4.62694e-10	-1.16673
28242250	chr17:28242250:A:C	4.08859e-21	-4.62694e-10	-1.18429	8.27924e-05	-4.62694e-10	-1.158
28242526	chr17:28242526:G:A	1.20741e-20	1.22726	-1.32869	0.000130858	0.608533	-1.30875
28242549	chr17:28242549:C:T	3.59016e-21	-4.62694e-10	-1.3143	7.11101e-05	-4.62694e-10	-1.31011
28243102	chr17:28243102:T:C	1.22602e-20	-4.62694e-10	-0.0861323	0.000241142	-4.62694e-10	-0.0889502
28243239	chr17:28243239:C:T	4.49815e-21	-4.62694e-10	-1.08883	8.50221e-05	-4.62694e-10	-1.13142
28243574	chr17:28243574:C:T	1.81436e-20	-4.62694e-10	0.305828	0.000353961	-4.62694e-10	0.294851
28244288	chr17:28244288:C:T	6.34701e-22	-1.98026	-1.06683	2.76258e-05	-1.29195	-0.963629
28244579	chr17:28244579:G:A	1.99874e-21	-1.89997	-3.32541e-10	6.24325e-05	-1.44025	-3.32541e-10
28244819	chr17:28244819:T:C	4.45124e-21	-4.62694e-10	-1.09931	8.75502e-05	-4.62694e-10	-1.10212
28247274	chr17:28247274:G:A	3.55869e-21	-4.62694e-10	-1.3231	6.99351e-05	-4.62694e-10	-1.32677
28247721	chr17:28247721:AAGCCCCATCTCC:A	4.81867e-21	-4.62694e-10	-1.01999	9.01041e-05	-4.62694e-10	-1.07337
28247794	chr17:28247794:G:A	5.95985e-21	0.0538265	-0.861274	0.000237423	0.864351	-0.968844
28248354	chr17:28248354:G:A	5.6916e-22	-1.87268	-1.28341	1.1842e-05	-1.82379	-1.27889
28249946	chr17:28249946:T:C	3.54292e-21	-4.62694e-10	-1.32754	6.99936e-05	-4.62694e-10	-1.32593
28250126	chr17:28250126:A:G	5.55572e-21	-4.62694e-10	-0.877664	0.000105896	-4.62694e-10	-0.911874
28251133	chr17:28251133:T:C	5.79721e-22	-1.88316	-1.25454	1.004e-05	-1.98073	-1.28703
28252107	chr17:28252107:T:C	5.27674e-22	-2.0927	-1.13907	1.88465e-05	-1.46174	-1.17627
28253020	chr17:28253020:A:G	7.07271e-21	-4.62694e-10	-0.636248	0.000149202	-4.62694e-10	-0.569033
28253194	chr17:28253194:C:A	4.48074e-22	-2.06897	-1.32632	8.89624e-06	-2.06213	-1.32657
28253262	chr17:28253262:G:A	8.67877e-21	-4.62694e-10	-0.431612	0.000185923	-4.62694e-10	-0.349004
28253473	chr17:28253473:C:T	9.89033e-21	-4.62694e-10	-0.300935	0.00018482	-4.62694e-10	-0.35495
28253690	chr17:28253690:G:A	3.77656e-21	-4.62694e-10	-1.26368	7.42927e-05	-4.62694e-10	-1.26632
28254379	chr17:28254379:T:C	3.94465e-21	-4.62694e-10	-1.22013	7.69473e-05	-4.62694e-10	-1.23121
28256607	chr17:28256607:C:T	1.13608e-20	-4.62694e-10	-0.162326	0.000245301	-4.62694e-10	-0.0718478
28257661	chr17:28257661:G:A	4.11424e-22	-2.22233	-1.25829	8.3151e-06	-2.20985	-1.24641
28259043	chr17:28259043:C:T	4.25708e-21	-4.62694e-10	-1.14391	8.38577e-05	-4.62694e-10	-1.14521
28260092	chr17:28260092:A:G	4.12413e-21	-4.62694e-10	-1.17564	7.95297e-05	-4.62694e-10	-1.19821
28261947	chr17:28261947:A:C	3.94421e-21	-4.62694e-10	-1.22024	8.18082e-05	-4.62694e-10	-1.16996
28263530	chr17:28263530:G:A	3.61514e-21	-4.62694e-10	-1.30736	7.17979e-05	-4.62694e-10	-1.30048
28264235	chr17:28264235:A:C	5.09471e-21	-4.62694e-10	-0.964289	9.47143e-05	-4.62694e-10	-1.02347
28264523	chr17:28264523:A:C	1.00514e-19	2.0178	-3.32541e-10	0.000617735	0.851724	-3.32541e-10
28265655	chr17:28265655:G:T	3.77309e-22	-2.24359	-1.32359	1.25663e-05	-1.73934	-1.30397
28266770	chr17:28266770:C:T	4.82645e-21	-4.62694e-10	-1.01838	9.46753e-05	-4.62694e-10	-1.02388
28266849	chr17:28266849:C:A	3.60321e-21	-4.62694e-10	-1.31067	7.23421e-05	-4.62694e-10	-1.29293
28267614	chr17:28267614:T:G	1.05193e-21	-1.3008	-1.24107	2.85348e-05	-0.956388	-1.26682
28267728	chr17:28267728:A:C	3.85224e-21	-4.62694e-10	-1.24384	7.93932e-05	-4.62694e-10	-1.19992
28268079	chr17:28268079:T:G	3.77268e-21	-4.62694e-10	-1.26471	7.29195e-05	-4.62694e-10	-1.28498
28269102	chr17:28269102:C:T	5.3632e-22	-2.1667	-1.04882	1.09834e-05	-2.14809	-1.02986
28270327	chr17:28270327:T:C	4.72317e-21	-4.62694e-10	-1.04001	9.93946e-05	-4.62694e-10	-0.975238
28271549	chr17:28271549:G:C	1.99298e-21	-1.90286	-3.32541e-10	4.50384e-05	-1.76682	-3.32541e-10
28272538	chr17:28272538:G:A	3.62497e-21	-4.62694e-10	-1.30465	7.15139e-05	-4.62694e-10	-1.30444
28273618	chr17:28273618:G:A	4.69761e-22	-2.06359	-1.28444	2.00706e-05	-1.33408	-1.241
28273904	chr17:28273904:A:G	1.41142e-20	-4.62694e-10	0.0546921	0.000265211	-4.62694e-10	0.00619095
28275170	chr17:28275170:G:A	3.84556e-21	-4.62694e-10	-1.24557	7.9121e-05	-4.62694e-10	-1.20336
28275301	chr17:28275301:C:T	6.90743e-21	-4.62694e-10	-0.659895	0.000151718	-4.62694e-10	-0.552314
28276003	chr17:28276003:T:C	5.27583e-21	-4.62694e-10	-0.929355	0.000108594	-4.62694e-10	-0.886719
28276111	chr17:28276111:G:C	3.55977e-21	-4.62694e-10	-1.3228	7.01068e-05	-4.62694e-10	-1.32432
28276448	chr17:28276448:C:T	3.64632e-21	-4.62694e-10	-1.29877	7.27738e-05	-4.62694e-10	-1.28698
28277071	chr17:28277071:G:A	2.53934e-20	-4.62694e-10	0.641998	0.000475836	-4.62694e-10	0.590737
28277074	chr17:28277074:G:A	3.75748e-21	-4.62694e-10	-1.26874	7.69491e-05	-4.62694e-10	-1.23119
28277449	chr17:28277449:T:C	1.50335e-21	-2.18479	-3.32541e-10	3.46633e-05	-2.02865	-3.32541e-10
28278364	chr17:28278364:A:G	4.06594e-21	-4.62694e-10	-1.18985	8.08675e-05	-4.62694e-10	-1.18152
28278851	chr17:28278851:T:C	2.88578e-21	-1.5327	-3.32541e-10	0.000141735	-0.62038	-3.32541e-10
28279534	chr17:28279534:T:C	4.11537e-21	-4.62694e-10	-1.17776	8.18637e-05	-4.62694e-10	-1.16928
28280694	chr17:28280694:T:C	4.18115e-22	-2.18657	-1.27792	1.19577e-05	-1.85028	-1.24268
28281271	chr17:28281271:A:G	4.06655e-21	-4.62694e-10	-1.1897	8.09346e-05	-4.62694e-10	-1.18069
28281654	chr17:28281654:A:G	1.13858e-20	1.11753	-1.27766	0.000228657	1.126	-1.26811
28282102	chr17:28282102:C:T	9.41989e-21	-0.349669	-3.32541e-10	0.00016608	-0.461867	-3.32541e-10
28282436	chr17:28282436:C:T	3.53799e-21	-4.62694e-10	-1.32893	7.00989e-05	-4.62694e-10	-1.32443
28282716	chr17:28282716:A:G	3.80702e-21	-4.62694e-10	-1.25564	7.47975e-05	-4.62694e-10	-1.25955
28283194	chr17:28283194:C:T	3.99684e-22	-2.18376	-1.32581	1.01436e-05	-1.93731	-1.32018
28283226	chr17:28283226:C:T	6.39934e-22	-1.87129	-1.1676	3.03499e-05	-1.08197	-1.07958
28283311	chr17:28283311:C:T	3.56242e-21	-4.62694e-10	-1.32205	7.02539e-05	-4.62694e-10	-1.32222
28283487	chr17:28283487:T:C	1.00071e-21	-1.30269	-1.2891	6.99031e-05	-0.0420385	-1.28519
28283754	chr17:28283754:A:G	3.82168e-21	-4.62694e-10	-1.2518	7.41989e-05	-4.62694e-10	-1.26759
28284043	chr17:28284043:C:T	5.93113e-21	-4.62694e-10	-0.812277	0.000120984	-4.62694e-10	-0.778676
28284248	chr17:28284248:T:C	5.67257e-21	-4.62694e-10	-0.856849	0.000109343	-4.62694e-10	-0.879842
28284468	chr17:28284468:T:C	1.92713e-19	2.66871	-3.32541e-10	0.000848125	1.16869	-3.32541e-10
28284977	chr17:28284977:C:T	1.63846e-21	-2.09874	-3.32541e-10	4.62418e-05	-1.74045	-3.32541e-10
28285519	chr17:28285519:G:A	3.7682e-21	-1.26589	-3.32541e-10	6.12188e-05	-1.45988	-3.32541e-10
28285591	chr17:28285591:T:C	4.01962e-20	2.27178	-1.1705	0.000286046	1.16988	-1.08806
28285970	chr17:28285970:C:T	1.49423e-20	1.44064	-1.32893	0.00387026	4.01055	-1.32381
28286213	chr17:28286213:C:G	3.54943e-21	-4.62694e-10	-1.3257	7.05823e-05	-4.62694e-10	-1.31756
28286528	chr17:28286528:G:A	5.44651e-22	-1.88661	-1.3135	2.20909e-05	-1.18144	-1.29773
28286650	chr17:28286650:C:T	7.84906e-21	-4.62694e-10	-0.532098	0.000163825	-4.62694e-10	-0.475538
28286814	chr17:28286814:C:T	3.58348e-21	-4.62694e-10	-1.31616	7.0003e-05	-4.62694e-10	-1.3258
28287225	chr17:28287225:G:T	4.64932e-21	-4.62694e-10	-1.05577	9.11099e-05	-4.62694e-10	-1.06227
28287322	chr17:28287322:T:C	4.31936e-21	-4.62694e-10	-1.12939	8.96997e-05	-4.62694e-10	-1.07787
28287816	chr17:28287816:G:A	4.11733e-21	-4.62694e-10	-1.17729	7.79774e-05	-4.62694e-10	-1.21792
28289197	chr17:28289197:T:C	1.52739e-20	-4.62694e-10	0.133654	0.00033696	-4.62694e-10	0.245629
28290843	chr17:28290843:A:C	4.37773e-21	-4.62694e-10	-1.11596	8.85003e-05	-4.62694e-10	-1.09133
28291761	chr17:28291761:C:T	4.23114e-21	-4.62694e-10	-1.15002	8.62051e-05	-4.62694e-10	-1.11761
28292157	chr17:28292157:A:G	3.56299e-21	-4.62694e-10	-1.32189	7.08216e-05	-4.62694e-10	-1.31417
28292763	chr17:28292763:C:T	4.72841e-22	-2.01891	-1.32258	1.7442e-05	-1.40418	-1.31127
28293459	chr17:28293459:A:T	4.38353e-21	-4.62694e-10	-1.11464	8.86237e-05	-4.62694e-10	-1.08994
28294105	chr17:28294105:T:TA	4.38266e-21	-4.62694e-10	-1.11484	8.86041e-05	-4.62694e-10	-1.09016
28294599	chr17:28294599:T:TGATTGTACTTTAAAGTCTCTGATGCTTA	5.5446e-21	-4.62694e-10	-0.879667	0.00010981	-4.62694e-10	-0.875583
28294913	chr17:28294913:C:G	4.6785e-21	-4.62694e-10	-1.04951	9.16915e-05	-4.62694e-10	-1.05591
28295089	chr17:28295089:G:A	6.61544e-22	-1.93607	-1.0696	2.4453e-05	-1.38914	-0.988441
28295206	chr17:28295206:A:G	4.38083e-21	-4.62694e-10	-1.11525	8.85677e-05	-4.62694e-10	-1.09057
28296741	chr17:28296741:C:T	7.14257e-21	-4.62694e-10	-0.626419	0.000157597	-4.62694e-10	-0.514296
28296746	chr17:28296746:C:A	9.75237e-22	-1.84844	-0.769125	2.05275e-05	-1.83476	-0.717812
28296747	chr17:28296747:C:T	1.63775e-21	-2.09917	-3.32541e-10	5.01481e-05	-1.65935	-3.32541e-10
28297165	chr17:28297165:C:T	4.60153e-22	-2.14123	-1.22746	9.08265e-06	-2.14997	-1.218
28297315	chr17:28297315:A:C	6.89158e-22	-1.77865	-1.18612	1.35831e-05	-1.78875	-1.17676
28298292	chr17:28298292:T:C	3.80445e-21	-4.62694e-10	-1.25632	7.75067e-05	-4.62694e-10	-1.22397
28299140	chr17:28299140:A:C	7.98555e-20	1.78773	-3.32541e-10	0.00138969	1.6625	-3.32541e-10
28299145	chr17:28299145:A:AT	4.37195e-21	-4.62694e-10	-1.11728	8.83733e-05	-4.62694e-10	-1.09277
28299859	chr17:28299859:A:G	4.35427e-21	-4.62694e-10	-1.12134	8.80256e-05	-4.62694e-10	-1.09671
28300286	chr17:28300286:G:T	5.00955e-21	-4.62694e-10	-0.981147	0.000107321	-4.62694e-10	-0.898513
28300838	chr17:28300838:C:A	5.78967e-22	-1.8129	-1.3261	1.08187e-05	-1.87296	-1.3201
28303453	chr17:28303453:C:T	5.44586e-22	-1.87492	-1.3253	1.01958e-05	-1.93362	-1.31874
28304297	chr17:28304297:G:A	4.15369e-21	-4.62694e-10	-1.1685	8.36478e-05	-4.62694e-10	-1.14772
28304310	chr17:28304310:C:A	1.43225e-20	1.34365	-1.27431	0.00336838	3.79181	-1.24396
28304313	chr17:28304313:C:A	5.86888e-21	-4.62694e-10	-0.822828	0.000122138	-4.62694e-10	-0.769188
28304319	chr17:28304319:C:A	4.00832e-21	-4.62694e-10	-1.20412	8.05233e-05	-4.62694e-10	-1.18579
28305072	chr17:28305072:G:T	3.574e-21	-4.62694e-10	-1.31881	7.08079e-05	-4.62694e-10	-1.31436
28305557	chr17:28305557:T:C	4.21119e-21	-4.62694e-10	-1.15475	8.49044e-05	-4.62694e-10	-1.13281
28306582	chr17:28306582:G:A	6.18552e-21	-4.62694e-10	-0.770282	0.00012061	-4.62694e-10	-0.781775
28306590	chr17:28306590:C:T	9.8967e-21	0.855748	-1.15604	0.00102904	2.53863	-1.17658
28307072	chr17:28307072:C:G	4.82899e-21	-4.62694e-10	-1.01786	0.000103115	-4.62694e-10	-0.938495
28307130	chr17:28307130:T:C	5.47031e-22	-1.87103	-1.32471	1.02349e-05	-1.93066	-1.31787
28307669	chr17:28307669:C:T	2.27826e-21	-1.76908	-3.32541e-10	4.06429e-05	-1.86951	-3.32541e-10
28307823	chr17:28307823:C:T	3.54327e-21	-4.62694e-10	-1.32744	7.03502e-05	-4.62694e-10	-1.32085
28308375	chr17:28308375:G:A	4.66909e-21	-4.62694e-10	-1.05153	9.48201e-05	-4.62694e-10	-1.02235
28310058	chr17:28310058:C:T	4.6435e-21	-4.62694e-10	-1.05702	9.43473e-05	-4.62694e-10	-1.02735
28310241	chr17:28310241:C:T	8.89862e-22	-1.39836	-1.31082	1.49525e-05	-1.54972	-1.31974
28311355	chr17:28311355:G:A	2.543e-21	-1.65915	-3.32541e-10	3.15941e-05	-2.12136	-3.32541e-10
28311744	chr17:28311744:C:T	3.53927e-21	-4.62694e-10	-1.32857	6.98927e-05	-4.62694e-10	-1.32737
28312399	chr17:28312399:A:G	4.42215e-21	-4.62694e-10	-1.10587	8.93806e-05	-4.62694e-10	-1.08143
28312825	chr17:28312825:C:G	4.48355e-21	-4.62694e-10	-1.09208	9.06914e-05	-4.62694e-10	-1.06687
28313186	chr17:28313186:C:T	9.40904e-22	-1.87649	-0.776917	1.97735e-05	-1.86436	-0.725637
28314230	chr17:28314230:C:T	4.15009e-21	-4.62694e-10	-1.16936	7.83338e-05	-4.62694e-10	-1.21336
28314492	chr17:28314492:T:C	3.79098e-21	-4.62694e-10	-1.25987	7.72061e-05	-4.62694e-10	-1.22786
28315150	chr17:28315150:T:G	4.04637e-21	-4.62694e-10	-1.19467	8.20529e-05	-4.62694e-10	-1.16697
28315788	chr17:28315788:C:T	3.68685e-21	-4.62694e-10	-1.28772	7.3298e-05	-4.62694e-10	-1.2798
28315803	chr17:28315803:T:C	4.62307e-21	-4.62694e-10	-1.06143	9.82628e-05	-4.62694e-10	-0.98669
28316019	chr17:28316019:C:G	4.50501e-21	-4.62694e-10	-1.0873	9.11464e-05	-4.62694e-10	-1.06187
28316586	chr17:28316586:G:C	4.76053e-21	-4.62694e-10	-1.03213	9.65168e-05	-4.62694e-10	-1.00462
28317123	chr17:28317123:C:T	3.67411e-21	-4.62694e-10	-1.29118	7.179e-05	-4.62694e-10	-1.30059
28317282	chr17:28317282:C:T	9.6144e-21	0.94518	-1.27441	0.00290853	3.6117	-1.21063
28317642	chr17:28317642:C:T	3.68532e-20	2.34359	-1.32914	0.0123003	5.16815	-1.32511
28317678	chr17:28317678:A:G	3.65401e-21	-4.62694e-10	-1.29667	7.07875e-05	-4.62694e-10	-1.31465
28318007	chr17:28318007:G:A	5.01147e-22	-2.13217	-1.15118	8.65348e-06	-2.24551	-1.17086
28318534	chr17:28318534:G:C	4.45866e-22	-2.14703	-1.2532	7.81084e-06	-2.25157	-1.26725
28319471	chr17:28319471:T:C	4.28085e-21	-4.62694e-10	-1.13834	8.1639e-05	-4.62694e-10	-1.17203
28319934	chr17:28319934:T:A	3.89646e-21	-4.62694e-10	-1.23242	7.66966e-05	-4.62694e-10	-1.23448
28319947	chr17:28319947:A:G	3.72561e-21	-4.62694e-10	-1.27726	7.35036e-05	-4.62694e-10	-1.277
28320076	chr17:28320076:TGAG:T	3.65663e-21	-4.62694e-10	-1.29595	7.19462e-05	-4.62694e-10	-1.29842
28320344	chr17:28320344:G:A	2.93518e-20	0.78686	-3.32541e-10	0.000252515	-0.0428653	-3.32541e-10
28320984	chr17:28320984:C:T	5.64312e-22	-2.0521	-1.11254	9.85737e-06	-2.19795	-1.08816
28321020	chr17:28321020:G:A	3.74507e-21	-4.62694e-10	-1.27205	7.38851e-05	-4.62694e-10	-1.27182
28321536	chr17:28321536:A:G	5.0938e-22	-1.99101	-1.27604	8.34452e-06	-2.17096	-1.28177
28321923	chr17:28321923:C:T	8.44973e-21	-4.62694e-10	-0.458358	0.000155145	-4.62694e-10	-0.529974
28322028	chr17:28322028:C:G	8.45582e-21	-4.62694e-10	-0.457638	0.000155265	-4.62694e-10	-0.529202
28322232	chr17:28322232:T:C	5.49957e-21	-4.62694e-10	-0.887822	0.000107998	-4.62694e-10	-0.89222
28322495	chr17:28322495:C:T	2.73359e-20	-4.62694e-10	0.715709	0.000597697	-4.62694e-10	0.818749
28323019	chr17:28323019:C:T	1.50137e-21	-2.18611	-3.32541e-10	2.99476e-05	-2.17488	-3.32541e-10
28323555	chr17:28323555:C:T	8.54758e-21	-4.62694e-10	-0.446844	0.000156869	-4.62694e-10	-0.518926
28323619	chr17:28323619:A:G	3.76633e-21	-4.62694e-10	-1.26639	7.2915e-05	-4.62694e-10	-1.28504
28325150	chr17:28325150:G:A	3.91574e-21	-4.62694e-10	-1.22749	7.47318e-05	-4.62694e-10	-1.26043
28325981	chr17:28325981:C:T	4.56263e-20	2.50433	-1.27634	0.000309207	1.38503	-1.22535
28326181	chr17:28326181:T:C	5.23472e-22	-2.02157	-1.2182	8.52043e-06	-2.19571	-1.23616
28327546	chr17:28327546:G:C	5.30079e-21	-4.62694e-10	-0.924637	0.000103887	-4.62694e-10	-0.931029
28327965	chr17:28327965:A:C	5.57164e-22	-2.10324	-1.07415	9.95738e-06	-2.22706	-1.04896
28328421	chr17:28328421:A:G	3.95831e-21	-4.62694e-10	-1.21668	7.80442e-05	-4.62694e-10	-1.21706
28328682	chr17:28328682:T:C	3.55682e-21	-4.62694e-10	-1.32362	6.98758e-05	-4.62694e-10	-1.32762
28328852	chr17:28328852:GAAGA:G	1.07034e-21	-1.73876	-0.785747	2.28229e-05	-1.71568	-0.730888
28329877	chr17:28329877:A:G	1.11303e-20	-0.182821	-3.32541e-10	0.000195928	-0.296589	-3.32541e-10
28330046	chr17:28330046:G:A	1.40037e-21	-2.25576	-3.32541e-10	3.05217e-05	-2.1559	-3.32541e-10
28331136	chr17:28331136:A:G	1.43377e-21	-2.04331	-0.188871	2.71811e-05	-2.18636	-0.0854524
28331550	chr17:28331550:A:G	3.53878e-21	-4.62694e-10	-1.32871	6.98834e-05	-4.62694e-10	-1.32751
28331632	chr17:28331632:G:A	5.14532e-22	-2.01662	-1.24037	8.40621e-06	-2.189	-1.25637
28331653	chr17:28331653:C:T	2.77672e-21	-1.57122	-3.32541e-10	5.63614e-05	-1.54255	-3.32541e-10
28331654	chr17:28331654:G:A	6.95363e-21	-4.62694e-10	-0.653228	0.000152058	-4.62694e-10	-0.550075
28332130	chr17:28332130:CCT:C	3.57063e-21	-4.62694e-10	-1.31975	7.0017e-05	-4.62694e-10	-1.3256
28332263	chr17:28332263:A:T	6.23147e-21	-4.62694e-10	-0.76288	0.000135767	-4.62694e-10	-0.663398
28332423	chr17:28332423:G:A	3.85623e-21	-4.62694e-10	-1.2428	7.75111e-05	-4.62694e-10	-1.22391
28333454	chr17:28333454:C:T	1.48336e-21	-2.19819	-3.32541e-10	2.80769e-05	-2.23939	-3.32541e-10
28333520	chr17:28333520:T:C	3.80254e-21	-4.62694e-10	-1.25682	7.34817e-05	-4.62694e-10	-1.2773
28334133	chr17:28334133:G:A	5.43931e-21	-0.89884	-3.32541e-10	0.000111596	-0.859448	-3.32541e-10
28334149	chr17:28334149:C:A	5.00401e-21	-4.62694e-10	-0.982253	9.4413e-05	-4.62694e-10	-1.02666
28335953	chr17:28335953:C:T	6.00222e-21	-4.62694e-10	-0.800363	0.000111917	-4.62694e-10	-0.85658
28337189	chr17:28337189:G:A	8.4434e-22	-2.01005	-0.751637	1.46596e-05	-2.17201	-0.717234
28337278	chr17:28337278:G:A	3.53683e-21	-4.62694e-10	-1.32926	6.98228e-05	-4.62694e-10	-1.32838
28337780	chr17:28337780:T:C	1.20607e-20	1.07115	-1.17369	0.0037963	3.7418	-1.07436
28337941	chr17:28337941:A:G	3.75609e-21	-4.62694e-10	-1.26911	7.40703e-05	-4.62694e-10	-1.26932
28337961	chr17:28337961:A:C	7.30407e-21	-4.62694e-10	-0.604061	0.000161643	-4.62694e-10	-0.488943
28338473	chr17:28338473:GGAAGCCCCAGCC:G	5.87017e-22	-1.97073	-1.15446	9.49191e-06	-2.15604	-1.16786
28338742	chr17:28338742:C:A	1.56151e-21	-0.969622	-1.17722	0.000169629	0.832237	-1.27296
28338956	chr17:28338956:C:T	9.88771e-22	-2.00049	-0.603294	1.71107e-05	-2.16938	-0.565248
28339350	chr17:28339350:G:T	3.63069e-21	-4.62694e-10	-1.30307	7.10813e-05	-4.62694e-10	-1.31051
28339365	chr17:28339365:G:C	3.54296e-21	-4.62694e-10	-1.32753	6.97586e-05	-4.62694e-10	-1.32929
28339821	chr17:28339821:T:C	3.61197e-21	-4.62694e-10	-1.30824	7.05607e-05	-4.62694e-10	-1.31786
28339858	chr17:28339858:G:A	3.64035e-21	-4.62694e-10	-1.30041	7.30983e-05	-4.62694e-10	-1.28253
28339920	chr17:28339920:G:A	3.61691e-21	-4.62694e-10	-1.30687	7.06054e-05	-4.62694e-10	-1.31723
28340075	chr17:28340075:G:A	1.44456e-21	-2.22469	-3.32541e-10	2.74701e-05	-2.26124	-3.32541e-10
28340200	chr17:28340200:C:T	4.66963e-20	2.48921	-1.23804	0.000319971	1.36845	-1.17455
28341534	chr17:28341534:C:T	8.0434e-22	-2.06716	-0.743063	1.381e-05	-2.21108	-0.737861
28342060	chr17:28342060:T:C	1.14999e-20	-0.150156	-3.32541e-10	0.00082702	1.14349	-3.32541e-10
28342240	chr17:28342240:T:G	5.97852e-21	-4.62694e-10	-0.80432	0.000111936	-4.62694e-10	-0.856412
28342744	chr17:28342744:T:C	3.92909e-21	-4.62694e-10	-1.22408	7.68136e-05	-4.62694e-10	-1.23295
28342851	chr17:28342851:T:TA	3.79209e-21	-4.62694e-10	-1.25957	7.57981e-05	-4.62694e-10	-1.24626
28343074	chr17:28343074:C:A	3.98612e-21	-4.62694e-10	-1.20967	7.788e-05	-4.62694e-10	-1.21917
28343162	chr17:28343162:A:G	3.67939e-21	-4.62694e-10	-1.28974	7.15401e-05	-4.62694e-10	-1.30408
28343272	chr17:28343272:G:C	3.54646e-21	-4.62694e-10	-1.32654	6.97688e-05	-4.62694e-10	-1.32915
28343601	chr17:28343601:G:A	3.92382e-20	2.04619	-0.969035	0.00703923	4.17835	-0.893427
28343607	chr17:28343607:C:T	3.59698e-21	-4.62694e-10	-1.3124	7.03248e-05	-4.62694e-10	-1.32121
28343689	chr17:28343689:C:G	2.15215e-21	-1.82602	-3.32541e-10	3.4449e-05	-2.03485	-3.32541e-10
28343983	chr17:28343983:C:T	3.60619e-21	-4.62694e-10	-1.30984	7.04512e-05	-4.62694e-10	-1.31942
28344174	chr17:28344174:G:T	5.92054e-22	-1.86716	-1.24949	9.19986e-06	-2.0964	-1.25875
28344307	chr17:28344307:G:A	3.60823e-21	-4.62694e-10	-1.30927	7.19941e-05	-4.62694e-10	-1.29775
28344800	chr17:28344800:T:C	3.71139e-21	-4.62694e-10	-1.28109	7.31996e-05	-4.62694e-10	-1.28114
28344995	chr17:28344995:C:T	3.57e-21	-4.62694e-10	-1.31993	6.99848e-05	-4.62694e-10	-1.32606
28345239	chr17:28345239:T:C	3.60411e-21	-4.62694e-10	-1.31042	7.21478e-05	-4.62694e-10	-1.29562
28345730	chr17:28345730:G:C	3.59736e-21	-4.62694e-10	-1.31229	7.033e-05	-4.62694e-10	-1.32114
28345884	chr17:28345884:G:A	8.58474e-21	-4.62694e-10	-0.442506	0.000191099	-4.62694e-10	-0.321542
28346073	chr17:28346073:T:C	6.19283e-21	-4.62694e-10	-0.7691	0.000115477	-4.62694e-10	-0.825262
28346156	chr17:28346156:A:G	5.08067e-21	-4.62694e-10	-0.96705	0.00010846	-4.62694e-10	-0.887952
28346290	chr17:28346290:A:T	6.40118e-22	-1.8859	-1.1527	9.96998e-06	-2.10827	-1.16649
28346338	chr17:28346338:A:G	3.59838e-21	-4.62694e-10	-1.31201	7.0344e-05	-4.62694e-10	-1.32094
28346865	chr17:28346865:G:A	3.94749e-21	-4.62694e-10	-1.21941	8.10291e-05	-4.62694e-10	-1.17953
28347068	chr17:28347068:G:A	4.0721e-21	-4.62694e-10	-1.18833	7.72851e-05	-4.62694e-10	-1.22683
28347105	chr17:28347105:TAGCCAGGTCGTA:T	5.38049e-22	-1.91643	-1.29587	8.52322e-06	-2.12907	-1.30247
28347125	chr17:28347125:CTG:C	6.56595e-22	-1.83685	-1.17633	1.00612e-05	-2.07646	-1.18919
28347726	chr17:28347726:G:A	3.98612e-21	-4.62694e-10	-1.20967	7.788e-05	-4.62694e-10	-1.21917
28347735	chr17:28347735:G:A	3.60305e-21	-4.62694e-10	-1.31071	7.10765e-05	-4.62694e-10	-1.31058
28348080	chr17:28348080:C:T	3.58528e-21	-4.62694e-10	-1.31566	7.01893e-05	-4.62694e-10	-1.32314
28348446	chr17:28348446:A:T	3.57207e-21	-4.62694e-10	-1.31935	7.00195e-05	-4.62694e-10	-1.32556
28348502	chr17:28348502:G:C	3.57283e-21	-4.62694e-10	-1.31913	7.00287e-05	-4.62694e-10	-1.32543
28349109	chr17:28349109:C:T	2.60132e-20	1.53545	-0.869342	0.00295161	3.3142	-0.898433
28349133	chr17:28349133:C:T	3.5736e-21	-4.62694e-10	-1.31892	7.0038e-05	-4.62694e-10	-1.3253
28349157	chr17:28349157:T:C	3.57466e-21	-4.62694e-10	-1.31862	7.00512e-05	-4.62694e-10	-1.32511
28349704	chr17:28349704:C:T	5.86827e-21	-4.62694e-10	-0.822933	0.000109949	-4.62694e-10	-0.874319
28349905	chr17:28349905:T:C	9.35122e-22	-1.74373	-0.915843	4.04079e-05	-1.06516	-0.810148
28350117	chr17:28350117:A:G	3.58691e-21	-4.62694e-10	-1.3152	7.02075e-05	-4.62694e-10	-1.32288
28350681	chr17:28350681:T:C	3.5383e-21	-4.62694e-10	-1.32885	6.97806e-05	-4.62694e-10	-1.32898
28350926	chr17:28350926:G:A	3.57355e-21	-4.62694e-10	-1.31893	7.00374e-05	-4.62694e-10	-1.32531
28351102	chr17:28351102:C:T	3.82201e-21	-4.62694e-10	-1.25171	7.53683e-05	-4.62694e-10	-1.25195
28351252	chr17:28351252:G:A	3.55902e-21	-4.62694e-10	-1.32301	6.98741e-05	-4.62694e-10	-1.32764
28351360	chr17:28351360:T:C	6.88161e-22	-1.80616	-1.16007	1.04165e-05	-2.05681	-1.17413
28351402	chr17:28351402:A:T	1.39365e-21	-2.26056	-3.32541e-10	2.98469e-05	-2.17825	-3.32541e-10
28351592	chr17:28351592:G:A	4.86974e-21	-4.62694e-10	-1.00945	9.55387e-05	-4.62694e-10	-1.0148
28351837	chr17:28351837:T:C	3.57427e-21	-4.62694e-10	-1.31873	7.00464e-05	-4.62694e-10	-1.32518
28352032	chr17:28352032:G:A	3.6368e-21	-4.62694e-10	-1.30139	7.17464e-05	-4.62694e-10	-1.3012
28352424	chr17:28352424:A:G	3.55539e-21	-4.62694e-10	-1.32403	6.9839e-05	-4.62694e-10	-1.32814
28352988	chr17:28352988:G:C	3.57264e-21	-4.62694e-10	-1.31919	7.00265e-05	-4.62694e-10	-1.32546
28353596	chr17:28353596:C:T	3.71655e-21	-4.62694e-10	-1.2797	7.20995e-05	-4.62694e-10	-1.29629
28353795	chr17:28353795:T:C	3.55028e-21	-4.62694e-10	-1.32547	6.9897e-05	-4.62694e-10	-1.32731
28353923	chr17:28353923:C:T	3.5736e-21	-4.62694e-10	-1.31892	7.0038e-05	-4.62694e-10	-1.3253
28354214	chr17:28354214:A:G	5.72482e-21	-4.62694e-10	-0.84768	0.000107406	-4.62694e-10	-0.897721
28354399	chr17:28354399:G:A	3.61836e-21	-4.62694e-10	-1.30647	7.06462e-05	-4.62694e-10	-1.31665
28354401	chr17:28354401:C:T	1.46936e-21	-2.20767	-3.32541e-10	2.76327e-05	-2.25534	-3.32541e-10
28354837	chr17:28354837:C:T	4.09913e-21	-4.62694e-10	-1.18172	8.23545e-05	-4.62694e-10	-1.1633
28354990	chr17:28354990:C:G	3.53748e-21	-4.62694e-10	-1.32908	6.98539e-05	-4.62694e-10	-1.32793
28355512	chr17:28355512:T:C	3.55807e-21	-4.62694e-10	-1.32327	6.98647e-05	-4.62694e-10	-1.32777
28355526	chr17:28355526:A:G	3.57743e-21	-4.62694e-10	-1.31785	7.01808e-05	-4.62694e-10	-1.32326
28356103	chr17:28356103:T:C	5.79861e-21	-4.62694e-10	-0.834875	0.000108773	-4.62694e-10	-0.885076
28357155	chr17:28357155:T:A	9.73297e-22	-1.92526	-0.6943	1.61236e-05	-2.1219	-0.672147
28357921	chr17:28357921:C:T	3.5598e-21	-4.62694e-10	-1.32279	6.98832e-05	-4.62694e-10	-1.32751
28357991	chr17:28357991:T:C	3.54805e-21	-4.62694e-10	-1.32609	6.97816e-05	-4.62694e-10	-1.32897
28358099	chr17:28358099:C:T	6.01399e-21	-4.62694e-10	-0.798404	0.000112696	-4.62694e-10	-0.849642
28358225	chr17:28358225:G:A	3.55092e-21	-4.62694e-10	-1.32529	6.98018e-05	-4.62694e-10	-1.32867
28358729	chr17:28358729:G:C	3.54491e-21	-4.62694e-10	-1.32698	6.97651e-05	-4.62694e-10	-1.3292
28358960	chr17:28358960:T:C	5.9404e-21	-4.62694e-10	-0.810716	0.000128219	-4.62694e-10	-0.720595
28359393	chr17:28359393:G:A	1.46335e-21	-2.21176	-3.32541e-10	3.91412e-05	-1.90716	-3.32541e-10
28359422	chr17:28359422:A:G	3.50217e-21	-1.33911	-3.32541e-10	6.48694e-05	-1.40196	-3.32541e-10
28359462	chr17:28359462:G:C	3.55088e-21	-4.62694e-10	-1.3253	6.98016e-05	-4.62694e-10	-1.32868
28359529	chr17:28359529:G:A	1.52796e-21	-2.16856	-3.32541e-10	2.86375e-05	-2.21962	-3.32541e-10
28359734	chr17:28359734:G:A	3.63767e-21	-4.62694e-10	-1.30115	7.14545e-05	-4.62694e-10	-1.30528
28359742	chr17:28359742:A:G	3.55225e-21	-4.62694e-10	-1.32491	6.98125e-05	-4.62694e-10	-1.32852
28359901	chr17:28359901:G:A	4.83504e-21	-4.62694e-10	-1.0166	9.79805e-05	-4.62694e-10	-0.989567
28360128	chr17:28360128:A:G	3.53686e-21	-4.62694e-10	-1.32925	6.9901e-05	-4.62694e-10	-1.32725
28360188	chr17:28360188:G:A	3.56689e-21	-4.62694e-10	-1.3208	6.99604e-05	-4.62694e-10	-1.32641
28360295	chr17:28360295:C:A	5.13625e-20	-4.62694e-10	1.34642	0.00114147	-4.62694e-10	1.46574
28360598	chr17:28360598:A:G	3.54618e-21	-4.62694e-10	-1.32662	6.97716e-05	-4.62694e-10	-1.32911
28361043	chr17:28361043:C:T	2.63567e-21	-1.62335	-3.32541e-10	4.69726e-05	-1.72477	-3.32541e-10
28361051	chr17:28361051:C:G	8.57172e-21	-4.62694e-10	-0.444023	0.000190791	-4.62694e-10	-0.323158
28361086	chr17:28361086:CATT:C	3.55104e-21	-4.62694e-10	-1.32525	6.98027e-05	-4.62694e-10	-1.32866
28361256	chr17:28361256:G:T	3.55092e-21	-4.62694e-10	-1.32529	6.98018e-05	-4.62694e-10	-1.32867
28361427	chr17:28361427:G:A	3.54318e-21	-4.62694e-10	-1.32747	6.97599e-05	-4.62694e-10	-1.32928
28361641	chr17:28361641:G:A	3.59941e-20	1.9312	-0.940336	0.00661188	4.08113	-0.85884
28362478	chr17:28362478:A:T	5.67151e-21	-4.62694e-10	-0.857037	0.000106546	-4.62694e-10	-0.905763
28362619	chr17:28362619:A:G	1.46342e-21	-2.21172	-3.32541e-10	2.85825e-05	-2.22154	-3.32541e-10
28362646	chr17:28362646:G:A	3.53701e-21	-4.62694e-10	-1.32921	6.99186e-05	-4.62694e-10	-1.327
28362690	chr17:28362690:C:G	1.3465e-21	-1.13716	-1.15782	0.000146423	0.462187	-1.05002
28363411	chr17:28363411:G:A	4.00764e-21	-4.62694e-10	-1.20429	8.24856e-05	-4.62694e-10	-1.16171
28363733	chr17:28363733:G:A	3.57155e-21	-4.62694e-10	-1.31949	7.0017e-05	-4.62694e-10	-1.3256
28364002	chr17:28364002:C:G	3.58564e-21	-4.62694e-10	-1.31555	7.06314e-05	-4.62694e-10	-1.31686
28364561	chr17:28364561:A:T	3.78613e-21	-4.62694e-10	-1.26115	7.61928e-05	-4.62694e-10	-1.24107
28364630	chr17:28364630:A:G	3.54475e-21	-4.62694e-10	-1.32703	6.97645e-05	-4.62694e-10	-1.32921
28364738	chr17:28364738:G:C	7.10708e-22	-1.79688	-1.13711	1.07272e-05	-2.05125	-1.1503
28364894	chr17:28364894:T:C	6.38431e-22	-1.87537	-1.16586	9.70355e-06	-2.11272	-1.18913
28365056	chr17:28365056:C:T	3.55092e-21	-4.62694e-10	-1.32529	6.98018e-05	-4.62694e-10	-1.32867
28365551	chr17:28365551:GC:G	4.76693e-21	-4.62694e-10	-1.03079	0.000101751	-4.62694e-10	-0.95181
28365594	chr17:28365594:G:T	1.56358e-21	-2.14552	-3.32541e-10	2.7441e-05	-2.2623	-3.32541e-10
28366125	chr17:28366125:C:T	3.57879e-21	-4.62694e-10	-1.31747	7.01122e-05	-4.62694e-10	-1.32424
28366191	chr17:28366191:C:T	3.63661e-21	-4.62694e-10	-1.30144	7.03675e-05	-4.62694e-10	-1.3206
28366237	chr17:28366237:C:T	9.72046e-21	0.751252	-1.06951	0.00285009	3.32532	-0.944552
28366377	chr17:28366377:A:G	3.62063e-21	-4.62694e-10	-1.30584	7.29064e-05	-4.62694e-10	-1.28516
28366697	chr17:28366697:G:A	3.56113e-21	-4.62694e-10	-1.32241	6.98954e-05	-4.62694e-10	-1.32734
28366766	chr17:28366766:A:G	3.78486e-21	-4.62694e-10	-1.26148	7.61638e-05	-4.62694e-10	-1.24145
28366825	chr17:28366825:G:A	1.72295e-21	-2.04845	-3.32541e-10	3.31737e-05	-2.07258	-3.32541e-10
28366935	chr17:28366935:A:G	6.07444e-21	-4.62694e-10	-0.788402	0.000131788	-4.62694e-10	-0.693144
28367075	chr17:28367075:T:C	3.56683e-21	-4.62694e-10	-1.32082	6.99654e-05	-4.62694e-10	-1.32633
28367275	chr17:28367275:A:G	6.344e-22	-1.8845	-1.16306	9.68701e-06	-2.1171	-1.18645
28367308	chr17:28367308:G:A	3.56683e-21	-4.62694e-10	-1.32082	6.99654e-05	-4.62694e-10	-1.32633
28367462	chr17:28367462:A:G	6.7469e-22	-1.8536	-1.1324	1.03661e-05	-2.08995	-1.14585
28367507	chr17:28367507:C:T	3.76223e-21	-4.62694e-10	-1.26748	7.29335e-05	-4.62694e-10	-1.28479
28367640	chr17:28367640:G:A	6.75693e-22	-1.81682	-1.16769	1.03183e-05	-2.05865	-1.18177
28367840	chr17:28367840:G:A	7.14948e-20	2.6338	-0.956668	0.013355	4.78891	-0.863602
28368446	chr17:28368446:G:A	1.48355e-21	-2.19805	-3.32541e-10	2.94102e-05	-2.19299	-3.32541e-10
28368811	chr17:28368811:A:G	6.80349e-21	0.499234	-1.17429	0.00182966	2.99431	-1.05676
28369456	chr17:28369456:A:G	6.43645e-22	-1.89177	-1.14133	9.72539e-06	-2.13393	-1.16567
28369461	chr17:28369461:C:T	6.79473e-22	-1.92059	-1.05834	1.03764e-05	-2.14912	-1.08568
28370542	chr17:28370542:C:G	3.53676e-21	-4.62694e-10	-1.32928	6.99613e-05	-4.62694e-10	-1.32639
28371449	chr17:28371449:T:C	6.14934e-22	-1.99201	-1.08672	9.68379e-06	-2.19028	-1.1136
28371575	chr17:28371575:CCCGGGGACCACTGCTCCTCCGGGGCGTGGCTGCAGGAGGCTGGAGGAGCCCCGCGGGACCCAGAGGCGGGGCGTCGG:C	7.52198e-22	-1.93592	-0.941326	1.15239e-05	-2.15427	-0.975648
28371952	chr17:28371952:G:A	4.23911e-21	-4.62694e-10	-1.14814	8.25412e-05	-4.62694e-10	-1.16104
28371968	chr17:28371968:A:G	5.00414e-21	-4.62694e-10	-0.982226	9.45855e-05	-4.62694e-10	-1.02483
28373451	chr17:28373451:G:A	2.21942e-20	1.64447	-1.13713	0.000176392	0.646439	-1.04806
28374084	chr17:28374084:T:G	2.60066e-21	-1.63673	-3.32541e-10	3.35297e-05	-2.0619	-3.32541e-10
28374424	chr17:28374424:C:T	1.45245e-21	-2.21924	-3.32541e-10	2.74308e-05	-2.26267	-3.32541e-10
28374838	chr17:28374838:G:A	5.75031e-21	-4.62694e-10	-0.843238	0.000123709	-4.62694e-10	-0.756406
28374905	chr17:28374905:G:A	5.06623e-21	-4.62694e-10	-0.969895	9.57619e-05	-4.62694e-10	-1.01247
28375442	chr17:28375442:C:CA	6.65858e-22	-1.85134	-1.14783	9.94852e-06	-2.10559	-1.17132
28375451	chr17:28375451:A:C	3.54701e-21	-4.62694e-10	-1.32639	7.01591e-05	-4.62694e-10	-1.32357
28375832	chr17:28375832:A:C	6.88356e-22	-1.89989	-1.06605	1.04441e-05	-2.13439	-1.09391
28375940	chr17:28375940:C:T	5.07841e-21	-4.62694e-10	-0.967493	0.00010327	-4.62694e-10	-0.936993
28376278	chr17:28376278:G:A	3.54278e-21	-4.62694e-10	-1.32758	7.00361e-05	-4.62694e-10	-1.32533
28376663	chr17:28376663:T:A	2.96493e-20	1.75822	-0.961271	0.00534675	3.88386	-0.873954
28377264	chr17:28377264:C:A	5.79678e-22	-1.92657	-1.2112	8.93775e-06	-2.15371	-1.23034
28377573	chr17:28377573:G:A	5.92961e-22	-1.91195	-1.20316	9.12583e-06	-2.1403	-1.22292
28377810	chr17:28377810:A:G	6.12853e-22	-1.89669	-1.18544	9.3164e-06	-2.13602	-1.20654
28379590	chr17:28379590:G:A	5.01889e-21	-0.979282	-3.32541e-10	5.46626e-05	-1.57315	-3.32541e-10
28379927	chr17:28379927:G:T	2.74126e-20	1.78739	-1.06888	0.00298512	3.52444	-1.09738
28381056	chr17:28381056:A:G	6.23709e-22	-1.89107	-1.17349	9.47132e-06	-2.13117	-1.1949
28382426	chr17:28382426:G:A	6.08178e-22	-1.91851	-1.17126	9.34697e-06	-2.14688	-1.1924
28382894	chr17:28382894:A:G	5.48201e-22	-1.97184	-1.22176	8.7143e-06	-2.17201	-1.23736
28383292	chr17:28383292:G:T	5.18444e-22	-1.98204	-1.26738	8.30952e-06	-2.17782	-1.27912
28383512	chr17:28383512:G:A	3.57018e-21	-4.62694e-10	-1.31988	7.01408e-05	-4.62694e-10	-1.32383
28383551	chr17:28383551:G:A	3.14168e-21	-0.233845	-1.21389	0.000286889	1.19684	-1.11208
28385032	chr17:28385032:G:T	5.04903e-21	-4.62694e-10	-0.973297	9.5443e-05	-4.62694e-10	-1.01581
28385268	chr17:28385268:G:A	3.91607e-21	-4.62694e-10	-1.2274	7.65226e-05	-4.62694e-10	-1.23675
28385370	chr17:28385370:G:A	5.18872e-22	-1.92017	-1.32842	8.24266e-06	-2.13602	-1.329
28385378	chr17:28385378:T:G	4.22348e-21	-4.62694e-10	-1.15183	8.22016e-05	-4.62694e-10	-1.16516
28385576	chr17:28385576:C:T	5.9579e-22	-1.85519	-1.25517	9.19545e-06	-2.09419	-1.26143
28385785	chr17:28385785:A:T	5.64954e-22	-1.87903	-1.28447	8.82024e-06	-2.10857	-1.28872
28386048	chr17:28386048:C:T	4.1997e-21	-4.62694e-10	-1.15748	8.3479e-05	-4.62694e-10	-1.14974
28386191	chr17:28386191:G:A	5.73603e-22	-1.88453	-1.26378	8.97816e-06	-2.11114	-1.2684
28386951	chr17:28386951:C:T	1.14963e-20	0.870595	-1.02106	0.00113915	2.50634	-1.04264
28387397	chr17:28387397:A:C	5.46248e-22	-1.92598	-1.2712	8.67648e-06	-2.13775	-1.27597
28388851	chr17:28388851:A:G	1.55299e-21	-2.15231	-3.32541e-10	2.8733e-05	-2.21629	-3.32541e-10
28389627	chr17:28389627:C:T	8.1288e-22	-1.94289	-0.856778	1.3525e-05	-2.14474	-0.825057
28389756	chr17:28389756:C:T	6.39204e-21	-4.62694e-10	-0.737439	0.000119663	-4.62694e-10	-0.789655
28389802	chr17:28389802:C:T	1.56439e-20	1.19239	-1.03481	0.00271119	3.24298	-0.912172
28389898	chr17:28389898:G:T	1.39147e-20	0.975746	-0.935292	0.00218107	2.92446	-0.811221
28389972	chr17:28389972:G:A	2.1927e-20	0.495228	-3.32541e-10	0.000164327	-0.472476	-3.32541e-10
28390030	chr17:28390030:G:A	1.47569e-21	-2.20337	-3.32541e-10	2.82236e-05	-2.23418	-3.32541e-10
28390249	chr17:28390249:G:A	1.29147e-20	1.05804	-1.09216	0.00209947	3.05557	-0.980463
28391158	chr17:28391158:T:A	1.37935e-20	1.13677	-1.10507	0.00226406	3.14699	-0.996408
28391325	chr17:28391325:G:A	3.55879e-21	-4.62694e-10	-1.32307	6.99739e-05	-4.62694e-10	-1.32621
28391573	chr17:28391573:C:T	9.00764e-21	0.750599	-1.14502	0.00131783	2.65486	-1.04545
28392052	chr17:28392052:G:A	4.10566e-21	-4.62694e-10	-1.18013	7.88272e-05	-4.62694e-10	-1.20708
28392153	chr17:28392153:G:A	4.73461e-21	-4.62694e-10	-1.03759	9.3077e-05	-4.62694e-10	-1.04091
28392486	chr17:28392486:T:C	4.97068e-21	-4.62694e-10	-0.988936	0.000103757	-4.62694e-10	-0.932287
28392606	chr17:28392606:T:C	6.74371e-22	-1.68895	-1.29752	9.72071e-06	-1.99048	-1.3096
28393166	chr17:28393166:A:G	1.01894e-20	-4.62694e-10	-0.271148	0.00022864	-4.62694e-10	-0.142185
28394059	chr17:28394059:G:A	5.55082e-21	-4.62694e-10	-0.878547	0.000116108	-4.62694e-10	-0.819813
28394772	chr17:28394772:C:A	4.25902e-21	0.181974	-1.32543	0.000654593	2.23845	-1.32877
28394876	chr17:28394876:G:A	4.47716e-21	0.233304	-1.32681	0.000697918	2.30181	-1.32804
28395626	chr17:28395626:G:A	3.13592e-21	-0.120655	-1.32891	0.000454352	1.87028	-1.32574
28395709	chr17:28395709:C:T	3.35547e-21	-0.0602809	-1.32162	0.000494912	1.93298	-1.30293
28396390	chr17:28396390:C:T	3.65281e-21	-4.62694e-10	-1.297	7.57972e-05	-4.62694e-10	-1.24627
28396594	chr17:28396594:G:T	2.41894e-21	-0.386408	-1.32275	0.000230932	1.17942	-1.31164
28396803	chr17:28396803:C:T	2.05089e-21	-1.05571	-0.818506	0.000208831	0.368147	-0.600959
28396910	chr17:28396910:C:T	5.96243e-21	-4.62694e-10	-0.807015	0.000112312	-4.62694e-10	-0.853051
28397408	chr17:28397408:A:G	5.28052e-21	-4.62694e-10	-0.928467	0.000104064	-4.62694e-10	-0.929332
28397439	chr17:28397439:T:C	5.91857e-21	-4.62694e-10	-0.814397	0.000111581	-4.62694e-10	-0.859585
28397533	chr17:28397533:C:G	1.73761e-20	-4.62694e-10	0.262604	0.000392389	-4.62694e-10	0.397918
28398147	chr17:28398147:AG:A	7.04093e-21	-4.62694e-10	-0.640751	0.0001428	-4.62694e-10	-0.612891
28398249	chr17:28398249:G:A	3.43745e-21	-0.082628	-1.27514	0.000466156	1.8138	-1.24362
28398728	chr17:28398728:T:C	2.34721e-21	-0.411444	-1.32782	0.000232106	1.19768	-1.32483
28398858	chr17:28398858:T:G	5.79374e-21	-4.62694e-10	-0.835714	0.000115589	-4.62694e-10	-0.824295
28398927	chr17:28398927:C:T	4.32367e-21	-4.62694e-10	-1.12839	8.52183e-05	-4.62694e-10	-1.12912
28398964	chr17:28398964:T:A	3.53795e-21	-4.62694e-10	-1.32894	6.97606e-05	-4.62694e-10	-1.32927
28400155	chr17:28400155:A:G	1.40756e-20	-4.62694e-10	0.0519542	0.000319859	-4.62694e-10	0.193545
28400944	chr17:28400944:C:T	1.93511e-20	0.370258	-3.32541e-10	0.000166814	-0.457454	-3.32541e-10
28402060	chr17:28402060:T:C	3.58325e-21	-4.62694e-10	-1.31622	7.23572e-05	-4.62694e-10	-1.29272
28402109	chr17:28402109:T:C	5.75783e-21	-4.62694e-10	-0.841931	0.000109164	-4.62694e-10	-0.881488
28402410	chr17:28402410:C:T	3.78621e-22	-2.26266	-1.30105	7.85397e-06	-2.22119	-1.29213
28402435	chr17:28402435:A:G	3.93115e-22	-2.23455	-1.29159	1.48937e-05	-1.54697	-1.32643
28403014	chr17:28403014:T:G	4.48016e-21	-4.62694e-10	-1.09283	8.61284e-05	-4.62694e-10	-1.1185
28403427	chr17:28403427:C:A	4.82391e-21	-4.62694e-10	-1.01891	9.35806e-05	-4.62694e-10	-1.03551
28406680	chr17:28406680:T:C	2.29106e-21	-0.573968	-1.18951	0.000242003	1.07507	-1.16046
28406685	chr17:28406685:G:A	4.0189e-22	-2.26227	-1.2418	8.49772e-06	-2.20859	-1.22595
28407251	chr17:28407251:G:A	3.75283e-21	-1.26998	-3.32541e-10	8.38001e-05	-1.1459	-3.32541e-10
28407262	chr17:28407262:G:A	1.28861e-20	-0.190941	0.154595	0.000631207	0.40917	0.464128
28408001	chr17:28408001:C:T	4.30873e-21	-4.62694e-10	-1.13185	8.12986e-05	-4.62694e-10	-1.17621
28408124	chr17:28408124:G:A	1.23444e-20	-0.140556	0.0612685	0.000502509	0.385408	0.25987
28408315	chr17:28408315:C:T	1.34767e-20	-0.321254	0.329725	0.000653181	0.279451	0.628068
28408475	chr17:28408475:T:C	3.86718e-21	-4.62694e-10	-1.23997	7.78185e-05	-4.62694e-10	-1.21996
28411532	chr17:28411532:C:A	1.56413e-21	-2.14516	-3.32541e-10	4.66162e-05	-1.73239	-3.32541e-10
28412109	chr17:28412109:A:G	1.81511e-21	-0.74657	-1.24978	0.000219503	1.00381	-1.18678
28412530	chr17:28412530:A:G	1.50211e-21	-2.18562	-3.32541e-10	2.83686e-05	-2.22905	-3.32541e-10
28412745	chr17:28412745:T:C	5.34565e-21	-4.62694e-10	-0.916209	0.000114478	-4.62694e-10	-0.833949
28413345	chr17:28413345:G:A	3.54626e-21	-4.62694e-10	-1.3266	6.97635e-05	-4.62694e-10	-1.32922
28414075	chr17:28414075:G:A	2.39408e-21	-1.71949	-3.32541e-10	3.69552e-05	-1.96463	-3.32541e-10
28414292	chr17:28414292:T:C	1.63344e-21	-2.1018	-3.32541e-10	2.79071e-05	-2.24545	-3.32541e-10
28414358	chr17:28414358:G:A	3.67832e-21	-4.62694e-10	-1.29004	7.46774e-05	-4.62694e-10	-1.26116
28414756	chr17:28414756:T:A	3.68798e-21	-4.62694e-10	-1.28741	7.16197e-05	-4.62694e-10	-1.30296
28414786	chr17:28414786:T:C	3.53937e-21	-4.62694e-10	-1.32854	7.00423e-05	-4.62694e-10	-1.32524
28415042	chr17:28415042:G:A	4.761e-21	-0.437157	-0.594877	0.000126143	-0.226829	-0.510088
28416091	chr17:28416091:G:C	9.78636e-21	-4.62694e-10	-0.311502	0.000195815	-4.62694e-10	-0.297164
28416190	chr17:28416190:A:G	4.53279e-21	-4.62694e-10	-1.08115	8.34822e-05	-4.62694e-10	-1.1497
28416775	chr17:28416775:T:C	2.02695e-21	-0.590344	-1.29561	2.08618e-05	-1.21205	-1.32437
28417209	chr17:28417209:AG:A	1.9831e-21	-2.02682	0.118985	5.57105e-05	-1.88127	0.327101
28417273	chr17:28417273:A:G	5.45624e-21	-4.62694e-10	-0.895733	0.000112151	-4.62694e-10	-0.854488
28417661	chr17:28417661:G:A	8.59803e-21	-1.11911	0.678153	0.00113102	0.180679	1.27586
28418149	chr17:28418149:T:C	5.87132e-21	-4.62694e-10	-0.822412	0.0001333	-4.62694e-10	-0.681735
28418504	chr17:28418504:A:G	1.39618e-21	-2.25875	-3.32541e-10	3.65082e-05	-1.9768	-3.32541e-10
28418582	chr17:28418582:C:T	1.01571e-20	-0.544624	0.270306	0.000317743	-0.285255	0.472163
28418789	chr17:28418789:G:C	5.11898e-21	-4.62694e-10	-0.959536	9.46983e-05	-4.62694e-10	-1.02364
28418861	chr17:28418861:T:A	6.40602e-21	-4.62694e-10	-0.735255	0.000147196	-4.62694e-10	-0.582572
28419014	chr17:28419014:T:C	3.72601e-21	-0.493943	-0.783211	8.76542e-05	-0.345566	-0.755369
28419206	chr17:28419206:G:A	3.55499e-21	-2.11223	0.788092	0.000237905	-1.34276	1.24029
28419439	chr17:28419439:G:T	3.55806e-21	-4.62694e-10	-1.32328	6.98371e-05	-4.62694e-10	-1.32817
28419598	chr17:28419598:G:A	4.13614e-21	-0.276871	-0.895859	9.88672e-05	-0.111182	-0.869376
28419742	chr17:28419742:T:C	3.41467e-20	-4.62694e-10	0.938173	0.000889588	-4.62694e-10	1.21642
28419783	chr17:28419783:G:A	1.13167e-19	-4.62694e-10	2.13637	0.0031694	-4.62694e-10	2.48696
28419875	chr17:28419875:C:T	1.10244e-21	-1.63757	-0.857389	3.1605e-05	-1.25356	-0.86746
28419910	chr17:28419910:G:A	3.60577e-21	-4.62694e-10	-1.30996	7.18221e-05	-4.62694e-10	-1.30014
28419977	chr17:28419977:A:G	3.42187e-20	-4.62694e-10	0.940281	0.000891547	-4.62694e-10	1.21862
28420139	chr17:28420139:A:G	9.71567e-20	-4.62694e-10	1.98383	0.00269723	-4.62694e-10	2.32564
28420152	chr17:28420152:C:T	3.54428e-21	-4.62694e-10	-1.32716	6.9759e-05	-4.62694e-10	-1.32929
28420433	chr17:28420433:T:C	3.15217e-20	-4.62694e-10	0.858183	0.000817252	-4.62694e-10	1.13161
28420462	chr17:28420462:T:C	3.54031e-21	-4.62694e-10	-1.32828	6.97675e-05	-4.62694e-10	-1.32917
28420745	chr17:28420745:C:A	3.83932e-21	-4.62694e-10	-1.2472	7.54143e-05	-4.62694e-10	-1.25134
28420887	chr17:28420887:G:A	2.7697e-20	-0.969411	1.69824	0.0045331	0.398387	2.44644
28420906	chr17:28420906:C:T	9.90738e-21	-4.62694e-10	-0.299212	0.000187427	-4.62694e-10	-0.340948
28421355	chr17:28421355:A:G	8.83858e-22	-1.77037	-0.945576	1.62288e-05	-1.92398	-0.863567
28422251	chr17:28422251:T:G	6.37897e-21	-4.62694e-10	-0.739486	0.000144569	-4.62694e-10	-0.600581
28422300	chr17:28422300:T:C	3.53956e-21	-4.62694e-10	-1.32849	7.003e-05	-4.62694e-10	-1.32541
28422753	chr17:28422753:G:A	4.57487e-20	-4.62694e-10	1.23067	0.00122558	-4.62694e-10	1.53683
28422923	chr17:28422923:G:A	1.09465e-21	-1.33523	-1.16682	1.49082e-05	-1.80427	-1.06815
28423076	chr17:28423076:T:C	3.83896e-21	-4.62694e-10	-1.24729	7.48028e-05	-4.62694e-10	-1.25948
28424413	chr17:28424413:G:A	2.82723e-20	-0.960956	1.71035	0.00460646	0.403075	2.4578
28424824	chr17:28424824:G:A	6.17025e-21	-4.62694e-10	-0.772753	0.000136526	-4.62694e-10	-0.657824
28425053	chr17:28425053:T:A	3.9909e-21	-4.62694e-10	-1.20848	7.63166e-05	-4.62694e-10	-1.23945
28425078	chr17:28425078:T:C	4.53292e-20	-4.62694e-10	1.22146	0.00121375	-4.62694e-10	1.52713
28425378	chr17:28425378:T:C	3.22353e-21	-1.42202	-3.32541e-10	3.99931e-05	-1.88563	-3.32541e-10
28425603	chr17:28425603:G:C	5.41038e-21	-4.62694e-10	-0.904173	0.000116527	-4.62694e-10	-0.816213
28425810	chr17:28425810:C:G	5.49362e-20	-4.62694e-10	1.41368	0.00148673	-4.62694e-10	1.73
28425994	chr17:28425994:C:T	5.14571e-21	-4.62694e-10	-0.954328	0.000103389	-4.62694e-10	-0.935838
28425995	chr17:28425995:A:G	1.51936e-21	-0.845192	-1.32901	8.27975e-05	0.171234	-1.32917
28426547	chr17:28426547:G:C	5.59779e-21	-4.62694e-10	-0.870121	0.000102754	-4.62694e-10	-0.941997
28426580	chr17:28426580:T:G	1.39267e-21	-2.26127	-3.32541e-10	3.04976e-05	-2.15669	-3.32541e-10
28427083	chr17:28427083:A:T	5.55067e-20	-4.62694e-10	1.42401	0.0015016	-4.62694e-10	1.73995
28427100	chr17:28427100:G:A	4.91624e-21	-4.62694e-10	-0.999948	0.000100259	-4.62694e-10	-0.966583
28427342	chr17:28427342:C:T	1.0704e-21	-2.20658	-0.317876	2.50886e-05	-2.22754	-0.12438
28427679	chr17:28427679:G:A	5.40468e-21	-4.62694e-10	-0.905227	0.00010877	-4.62694e-10	-0.885096
28427893	chr17:28427893:T:C	3.38161e-20	-4.62694e-10	0.928445	0.000883123	-4.62694e-10	1.20913
28428035	chr17:28428035:A:G	1.53468e-21	-0.867729	-1.29644	7.92331e-05	0.0928676	-1.29481
28428141	chr17:28428141:G:C	3.537e-21	-4.62694e-10	-1.32921	6.9759e-05	-4.62694e-10	-1.32929
28428146	chr17:28428146:A:G	3.61475e-21	-4.62694e-10	-1.30747	7.22247e-05	-4.62694e-10	-1.29455
28428451	chr17:28428451:T:G	3.75638e-21	-4.62694e-10	-1.26904	7.2347e-05	-4.62694e-10	-1.29286
28428766	chr17:28428766:G:A	3.9604e-21	-4.62694e-10	-1.21615	7.55914e-05	-4.62694e-10	-1.24899
28429541	chr17:28429541:T:A	2.20068e-20	-0.988016	1.48688	0.00344913	0.362112	2.20943
28429750	chr17:28429750:T:C	1.52437e-21	-2.25042	0.0795128	8.51892e-05	-1.57293	0.443465
28429861	chr17:28429861:T:C	7.00656e-21	-1.93394	1.28829	0.000155774	-2.23585	1.70993
28430140	chr17:28430140:C:G	1.77543e-21	-0.71991	-1.29854	9.92289e-05	0.319207	-1.29611
28430405	chr17:28430405:G:A	2.83558e-21	-1.55025	-3.32541e-10	0.000158575	-0.508109	-3.32541e-10
28430651	chr17:28430651:C:T	2.88731e-21	-0.731604	-0.800564	6.95487e-05	-0.738502	-0.593807
28430817	chr17:28430817:T:C	2.34903e-20	-0.939521	1.50362	0.00370201	0.419086	2.22321
28431043	chr17:28431043:TC:T	5.38625e-21	-4.62694e-10	-0.908643	9.90503e-05	-4.62694e-10	-0.978707
28431053	chr17:28431053:C:T	1.11267e-21	-2.02243	-0.463295	2.04287e-05	-2.24579	-0.311605
28431748	chr17:28431748:C:A	4.09266e-20	-4.62694e-10	1.11929	0.00108401	-4.62694e-10	1.41409
28432141	chr17:28432141:G:A	3.5561e-21	-4.62694e-10	-1.32383	7.06046e-05	-4.62694e-10	-1.31724
28432463	chr17:28432463:C:T	1.12854e-21	-1.6996	-0.771971	3.16995e-05	-1.33661	-0.781425
28432729	chr17:28432729:A:AC	4.07806e-20	-4.62694e-10	1.11572	0.0010799	-4.62694e-10	1.41029
28432972	chr17:28432972:C:A	1.02242e-21	-2.09744	-0.472878	1.99174e-05	-2.26057	-0.322168
28433248	chr17:28433248:G:A	3.78826e-21	-4.62694e-10	-1.26059	7.23706e-05	-4.62694e-10	-1.29253
28433314	chr17:28433314:G:A	3.54309e-21	-4.62694e-10	-1.32749	7.01898e-05	-4.62694e-10	-1.32313
28433377	chr17:28433377:C:T	4.23562e-21	-4.62694e-10	-1.14896	8.02244e-05	-4.62694e-10	-1.18951
28433439	chr17:28433439:G:A	6.44661e-21	-4.62694e-10	-0.728938	0.000117116	-4.62694e-10	-0.811172
28433476	chr17:28433476:C:T	1.35572e-21	-2.05952	-0.228643	2.64225e-05	-2.25666	-0.0434613
28433478	chr17:28433478:C:T	9.74474e-20	-4.62694e-10	1.98682	0.00270661	-4.62694e-10	2.32912
28433946	chr17:28433946:C:CAT	4.55818e-21	-1.07557	-3.32541e-10	0.000200957	-0.271242	-3.32541e-10
28434371	chr17:28434371:G:A	3.53966e-21	-4.62694e-10	-1.32846	6.97809e-05	-4.62694e-10	-1.32897
28434738	chr17:28434738:C:T	1.47754e-21	-2.20211	-3.32541e-10	2.86388e-05	-2.21957	-3.32541e-10
28434804	chr17:28434804:A:G	1.38591e-21	-2.08614	-0.179997	2.77401e-05	-2.2605	0.00903981
28435271	chr17:28435271:G:A	3.92765e-21	-4.62694e-10	-1.22445	7.93527e-05	-4.62694e-10	-1.20043
28435606	chr17:28435606:C:T	1.40797e-21	-2.25034	-3.32541e-10	2.93344e-05	-2.19558	-3.32541e-10
28435672	chr17:28435672:A:G	4.26278e-21	-4.62694e-10	-1.14257	8.77443e-05	-4.62694e-10	-1.09991
28435710	chr17:28435710:G:A	6.77786e-21	-4.62694e-10	-0.678831	0.000131041	-4.62694e-10	-0.698823
28436675	chr17:28436675:G:A	5.53742e-21	-4.62694e-10	-0.880964	0.000107319	-4.62694e-10	-0.898533
28436705	chr17:28436705:G:A	1.78283e-21	-0.688816	-1.32547	9.86243e-05	0.343364	-1.32638
28437040	chr17:28437040:G:C	3.84745e-20	-4.62694e-10	1.0575	0.00101556	-4.62694e-10	1.34886
28437121	chr17:28437121:G:A	4.06887e-20	-4.62694e-10	1.11346	0.00107726	-4.62694e-10	1.40784
28437321	chr17:28437321:C:A	3.9548e-20	-4.62694e-10	1.08502	0.00104595	-4.62694e-10	1.37834
28437328	chr17:28437328:A:G	4.25019e-20	-4.62694e-10	1.15706	0.00112953	-4.62694e-10	1.45522
28437458	chr17:28437458:G:A	3.32153e-20	0.910517	-3.32541e-10	0.000178772	-0.388225	-3.32541e-10
28437652	chr17:28437652:A:C	4.55043e-20	-4.62694e-10	1.22531	0.00121776	-4.62694e-10	1.53043
28437923	chr17:28437923:G:A	1.82188e-20	-0.593857	0.903821	0.00302462	0.917075	1.52313
28438079	chr17:28438079:G:A	3.45473e-21	-0.0880578	-1.26469	3.6512e-05	-0.708191	-1.2685
28438441	chr17:28438441:T:TATG	4.17048e-21	-4.62694e-10	-1.16446	8.57909e-05	-4.62694e-10	-1.12242
28438457	chr17:28438457:G:A	6.56511e-21	-1.83909	1.12837	0.000129215	-2.19042	1.47757
28438513	chr17:28438513:G:A	3.60446e-21	-4.62694e-10	-1.31032	7.1735e-05	-4.62694e-10	-1.30136
28438776	chr17:28438776:C:T	1.41844e-21	-2.24294	-3.32541e-10	2.77578e-05	-2.25082	-3.32541e-10
28438840	chr17:28438840:T:C	6.28654e-21	-4.62694e-10	-0.754081	0.000136888	-4.62694e-10	-0.655172
28439190	chr17:28439190:A:C	2.41538e-21	-2.03644	0.325808	5.69415e-05	-2.26272	0.730407
28439831	chr17:28439831:A:C	8.00689e-21	-0.51219	-3.32541e-10	0.000171244	-0.431249	-3.32541e-10
28440373	chr17:28440373:G:A	1.44742e-20	-1.83394	1.91381	0.000316526	-2.20431	2.38738
28440410	chr17:28440410:T:G	7.21495e-21	-0.616337	-3.32541e-10	6.1484e-05	-1.45556	-3.32541e-10
28440559	chr17:28440559:G:A	3.54298e-21	-4.62694e-10	-1.32752	6.99556e-05	-4.62694e-10	-1.32648
28440862	chr17:28440862:G:T	5.79143e-21	-4.62694e-10	-0.836113	0.000108779	-4.62694e-10	-0.885019
28441104	chr17:28441104:A:C	3.82826e-21	-4.62694e-10	-1.25008	7.77517e-05	-4.62694e-10	-1.22081
28441131	chr17:28441131:G:T	5.67149e-21	-4.62694e-10	-0.85704	0.000114948	-4.62694e-10	-0.829854
28441185	chr17:28441185:T:C	1.41069e-21	-2.24841	-3.32541e-10	2.75389e-05	-2.25873	-3.32541e-10
28441220	chr17:28441220:C:T	3.54128e-21	-4.62694e-10	-1.328	6.99102e-05	-4.62694e-10	-1.32712
28441251	chr17:28441251:C:T	3.53932e-21	-4.62694e-10	-1.32856	6.98598e-05	-4.62694e-10	-1.32784
28442464	chr17:28442464:G:A	3.68807e-21	-4.62694e-10	-1.28739	7.39557e-05	-4.62694e-10	-1.27087
28442615	chr17:28442615:C:T	3.6441e-21	-4.62694e-10	-1.29938	7.2716e-05	-4.62694e-10	-1.28777
28442657	chr17:28442657:G:A	4.05806e-22	-2.17999	-1.31439	7.93949e-06	-2.21356	-1.28893
28442807	chr17:28442807:T:C	5.64705e-21	-4.62694e-10	-0.861359	0.000106185	-4.62694e-10	-0.909156
28442861	chr17:28442861:C:T	7.07526e-21	-1.71103	1.07514	0.000129081	-2.13172	1.41783
28443592	chr17:28443592:T:C	6.946e-21	-4.62694e-10	-0.654326	0.000125565	-4.62694e-10	-0.741511
28443638	chr17:28443638:T:A	4.30906e-21	-4.62694e-10	-1.13177	8.74338e-05	-4.62694e-10	-1.10345
28443680	chr17:28443680:ACT:A	5.81716e-21	-4.62694e-10	-0.83168	0.000112942	-4.62694e-10	-0.847462
28443705	chr17:28443705:A:G	6.68699e-21	-1.7534	1.06107	0.000124724	-2.15154	1.40331
28443744	chr17:28443744:C:T	3.68737e-21	-4.62694e-10	-1.28758	7.37282e-05	-4.62694e-10	-1.27395
28443772	chr17:28443772:G:A	7.24872e-21	-4.62694e-10	-0.611667	0.000130667	-4.62694e-10	-0.701684
28444660	chr17:28444660:A:C	7.23254e-21	-4.62694e-10	-0.613902	0.000130394	-4.62694e-10	-0.703772
28444907	chr17:28444907:T:G	1.02273e-20	-4.62694e-10	-0.267433	0.000193189	-4.62694e-10	-0.310668
28446359	chr17:28446359:C:T	3.84921e-21	-4.62694e-10	-1.24462	7.74049e-05	-4.62694e-10	-1.22529
28446604	chr17:28446604:A:AT	2.29092e-21	-1.98423	0.220692	5.07831e-05	-2.26024	0.613468
28446761	chr17:28446761:C:G	3.73954e-21	-4.62694e-10	-1.27353	7.49127e-05	-4.62694e-10	-1.25801
28446777	chr17:28446777:C:T	4.98906e-21	-4.62694e-10	-0.985244	9.26174e-05	-4.62694e-10	-1.04586
28446993	chr17:28446993:G:A	3.72167e-21	-4.62694e-10	-1.27832	7.27338e-05	-4.62694e-10	-1.28753
28447322	chr17:28447322:G:A	3.5372e-21	-4.62694e-10	-1.32916	6.97949e-05	-4.62694e-10	-1.32877
28447324	chr17:28447324:A:T	5.61601e-21	-4.62694e-10	-0.866871	0.000115119	-4.62694e-10	-0.828373
28447625	chr17:28447625:G:A	3.72869e-21	-4.62694e-10	-1.27644	7.28451e-05	-4.62694e-10	-1.286
28447746	chr17:28447746:T:C	3.69935e-21	-4.62694e-10	-1.28434	7.40184e-05	-4.62694e-10	-1.27002
28448040	chr17:28448040:T:C	6.14939e-21	-0.776139	-3.32541e-10	0.000279758	0.0595891	-3.32541e-10
28448285	chr17:28448285:G:A	3.61472e-21	-4.62694e-10	-1.30748	7.10516e-05	-4.62694e-10	-1.31093
28448412	chr17:28448412:G:A	6.37702e-21	-1.74099	1.0012	0.00011772	-2.14562	1.33959
28448415	chr17:28448415:A:G	2.66166e-20	0.689042	-3.32541e-10	0.000180867	-0.376575	-3.32541e-10
28448723	chr17:28448723:C:A	1.39474e-21	-0.938688	-1.3211	9.4664e-05	0.297074	-1.32108
28448837	chr17:28448837:A:G	3.5571e-21	-4.62694e-10	-1.32355	7.02941e-05	-4.62694e-10	-1.32165
28449040	chr17:28449040:C:T	4.96399e-21	-4.62694e-10	-0.990282	9.22029e-05	-4.62694e-10	-1.05034
28449677	chr17:28449677:C:T	1.19581e-20	-1.22863	1.11755	0.00217962	0.289895	1.82267
28450005	chr17:28450005:C:G	4.8572e-21	-4.62694e-10	-1.01203	0.000100544	-4.62694e-10	-0.963743
28450108	chr17:28450108:ATTT:A	3.91795e-21	-4.62694e-10	-1.22692	7.94677e-05	-4.62694e-10	-1.19898
28450118	chr17:28450118:A:G	3.95913e-21	-4.62694e-10	-1.21647	8.0411e-05	-4.62694e-10	-1.18718
28450133	chr17:28450133:C:T	6.30401e-21	-1.76746	1.01615	0.000118136	-2.15814	1.35564
28450262	chr17:28450262:A:G	3.53849e-21	-4.62694e-10	-1.32879	6.98353e-05	-4.62694e-10	-1.3282
28451292	chr17:28451292:C:T	4.36e-21	-4.62694e-10	-1.12002	8.57464e-05	-4.62694e-10	-1.12294
28451293	chr17:28451293:G:A	2.10091e-21	-1.97998	0.129859	4.37117e-05	-2.24634	0.449621
28451707	chr17:28451707:T:C	2.38792e-21	-1.99883	0.276756	5.10981e-05	-2.25077	0.610177
28451911	chr17:28451911:G:T	3.66975e-21	-4.62694e-10	-1.29237	7.41104e-05	-4.62694e-10	-1.26878
28452019	chr17:28452019:C:T	2.11995e-21	-2.07823	0.237128	5.13425e-05	-2.26003	0.624217
28452076	chr17:28452076:TG:T	1.04795e-20	-1.92043	1.67735	0.000223028	-2.21761	2.05058
28452104	chr17:28452104:A:G	4.68584e-21	-4.62694e-10	-1.04795	8.7248e-05	-4.62694e-10	-1.10558
28452207	chr17:28452207:C:G	1.82761e-21	-2.11744	0.12796	4.58635e-05	-2.25163	0.502964
28452327	chr17:28452327:G:A	2.51677e-21	-1.97161	0.302099	5.30049e-05	-2.24225	0.638303
28452421	chr17:28452421:G:T	2.31211e-21	-2.00551	0.251176	4.96408e-05	-2.25215	0.582623
28452497	chr17:28452497:A:G	2.32149e-21	-2.01457	0.264282	5.02466e-05	-2.25392	0.596528
28452569	chr17:28452569:C:T	2.53059e-21	-1.9307	0.266659	5.14435e-05	-2.23322	0.599371
28452806	chr17:28452806:A:G	6.81697e-20	-4.62694e-10	1.62951	0.00180938	-4.62694e-10	1.9264
28452904	chr17:28452904:T:C	1.91115e-21	-2.0977	0.152916	4.51746e-05	-2.26249	0.49869
28453227	chr17:28453227:C:T	2.27408e-21	-1.99983	0.228916	4.84607e-05	-2.25097	0.557388
28453257	chr17:28453257:A:G	3.91602e-21	-4.62694e-10	-1.22742	7.94331e-05	-4.62694e-10	-1.19942
28453357	chr17:28453357:C:T	2.14742e-21	-2.05728	0.229053	4.80196e-05	-2.26031	0.557586
28454443	chr17:28454443:C:T	9.4842e-20	-4.62694e-10	1.95972	0.00244902	-4.62694e-10	2.22911
28456891	chr17:28456891:C:T	3.72563e-21	-4.62694e-10	-1.27726	7.49171e-05	-4.62694e-10	-1.25795
28456933	chr17:28456933:T:C	1.46311e-21	-2.02711	-0.184817	3.04145e-05	-2.25828	0.0988623
28457108	chr17:28457108:T:C	2.27185e-21	-2.05319	0.281296	5.08908e-05	-2.25999	0.61534
28457174	chr17:28457174:A:G	5.81806e-21	-4.62694e-10	-0.831526	0.000112952	-4.62694e-10	-0.847372
28457391	chr17:28457391:G:T	2.23443e-21	-2.00013	0.211626	4.7582e-05	-2.25095	0.539069
28457555	chr17:28457555:G:A	2.25347e-21	-2.02334	0.243322	4.90112e-05	-2.25551	0.573224
28457699	chr17:28457699:A:C	2.11208e-21	-2.00327	0.158448	4.47956e-05	-2.25204	0.479817
28457707	chr17:28457707:G:A	2.25276e-21	-2.00128	0.220943	4.80047e-05	-2.2513	0.548266
28457812	chr17:28457812:G:A	2.18453e-21	-1.99535	0.184262	4.61893e-05	-2.25051	0.508921
28457866	chr17:28457866:AAAG:A	3.62345e-21	-4.62694e-10	-1.30507	7.13897e-05	-4.62694e-10	-1.30618
28457905	chr17:28457905:A:G	2.32902e-21	-1.99678	0.249732	4.95272e-05	-2.25099	0.579173
28458031	chr17:28458031:T:C	2.30769e-21	-1.99902	0.242779	4.92137e-05	-2.2508	0.572638
28458331	chr17:28458331:C:T	2.84394e-21	-1.87975	0.332452	5.62379e-05	-2.2164	0.671661
28458444	chr17:28458444:T:C	1.64368e-21	-2.16543	0.0698767	4.05235e-05	-2.25475	0.382299
28458464	chr17:28458464:T:C	1.77871e-21	-2.22261	0.206008	4.86681e-05	-2.22226	0.532952
28458489	chr17:28458489:A:G	3.70383e-21	-4.62694e-10	-1.28312	7.44481e-05	-4.62694e-10	-1.26423
28458516	chr17:28458516:G:A	3.83117e-21	-4.62694e-10	-1.24932	7.74894e-05	-4.62694e-10	-1.22419
28458637	chr17:28458637:G:T	1.38446e-21	-1.12155	-1.14563	4.03509e-05	-0.872132	-1.00459
28459365	chr17:28459365:T:C	4.04143e-21	-4.62694e-10	-1.19589	8.30819e-05	-4.62694e-10	-1.15451
28459747	chr17:28459747:C:A	1.63276e-21	-2.10222	-3.32541e-10	2.97178e-05	-2.18259	-3.32541e-10
28459765	chr17:28459765:T:A	1.82468e-21	-2.04121	0.0501228	3.90998e-05	-2.25758	0.349361
28459844	chr17:28459844:G:A	2.33724e-21	-1.99578	0.252265	4.9758e-05	-2.25007	0.582903
28459884	chr17:28459884:C:T	2.22773e-21	-2.01782	0.226312	4.81469e-05	-2.25451	0.554437
28459961	chr17:28459961:C:A	1.30744e-21	-1.31674	-1.00769	3.87365e-05	-1.09009	-0.827467
28460000	chr17:28460000:C:T	2.33413e-21	-1.99808	0.253224	4.97653e-05	-2.25066	0.583638
28460007	chr17:28460007:G:A	2.33026e-21	-1.99705	0.250533	4.96321e-05	-2.25044	0.580744
28460146	chr17:28460146:T:C	5.83235e-21	-4.62694e-10	-0.829072	0.00011323	-4.62694e-10	-0.844911
28460412	chr17:28460412:C:G	2.17433e-21	-2.02904	0.213267	4.73558e-05	-2.25659	0.53994
28460623	chr17:28460623:T:C	6.92842e-21	-4.62694e-10	-0.65686	0.000125829	-4.62694e-10	-0.739413
28460668	chr17:28460668:C:T	4.37184e-20	-4.62694e-10	1.18528	0.00101552	-4.62694e-10	1.34882
28460882	chr17:28460882:GTTTAC:G	2.32172e-21	-1.99997	0.249791	4.95767e-05	-2.251	0.580183
28461026	chr17:28461026:G:A	6.35886e-21	-4.62694e-10	-0.742642	0.000140403	-4.62694e-10	-0.62982
28461052	chr17:28461052:G:A	4.06237e-21	-4.62694e-10	-1.19073	7.85397e-05	-4.62694e-10	-1.21073
28461151	chr17:28461151:T:C	6.21925e-22	-1.81395	-1.25348	1.21329e-05	-1.87253	-1.20589
28461431	chr17:28461431:A:G	2.68587e-21	-0.287602	-1.31689	0.000211843	1.10594	-1.32443
28461509	chr17:28461509:A:C	3.57435e-21	-4.62694e-10	-1.31871	7.03314e-05	-4.62694e-10	-1.32112
28461595	chr17:28461595:T:C	1.95423e-21	-0.64584	-1.27665	0.000165621	0.824315	-1.28895
28461653	chr17:28461653:A:G	2.03494e-21	-0.604853	-1.27717	0.000173595	0.872183	-1.28979
28461826	chr17:28461826:C:T	1.76764e-21	-0.75882	-1.26403	0.000141584	0.656411	-1.27785
28461912	chr17:28461912:C:G	6.71487e-21	-1.75222	1.06405	0.000125909	-2.15068	1.4119
28461915	chr17:28461915:G:A	1.16029e-19	-4.62694e-10	2.16135	0.00352201	-4.62694e-10	2.59245
28462054	chr17:28462054:G:A	1.60363e-21	-0.823946	-1.29627	0.000124126	0.553332	-1.30637
28462253	chr17:28462253:A:G	1.02051e-20	-0.989226	0.71962	0.00195262	0.634654	1.36794
28462275	chr17:28462275:T:C	5.82211e-21	-4.62694e-10	-0.830829	0.00011303	-4.62694e-10	-0.846681
28462361	chr17:28462361:T:G	1.78193e-21	-0.745552	-1.26924	0.000142892	0.670572	-1.28282
28462515	chr17:28462515:C:T	4.33427e-21	-4.62694e-10	-1.12594	8.18521e-05	-4.62694e-10	-1.16942
28462518	chr17:28462518:T:C	1.806e-21	-0.729866	-1.27151	0.000145783	0.692521	-1.28474
28462650	chr17:28462650:A:G	1.85432e-21	-0.649544	-1.32543	0.000147053	0.74404	-1.32758
28462724	chr17:28462724:C:T	1.82777e-21	-0.739513	-1.24988	0.000148537	0.692146	-1.26565
28462810	chr17:28462810:A:G	1.87136e-21	-0.638618	-1.32721	0.000157349	0.813002	-1.32887
28462898	chr17:28462898:T:C	1.80214e-21	-0.748068	-1.25545	0.000146066	0.680383	-1.27066
28462940	chr17:28462940:A:G	3.85629e-21	-4.62694e-10	-1.24279	7.54306e-05	-4.62694e-10	-1.25112
28463338	chr17:28463338:C:T	1.89685e-21	-0.703006	-1.24929	0.000155975	0.740533	-1.26517
28463591	chr17:28463591:G:A	3.53941e-21	-4.62694e-10	-1.32853	6.98583e-05	-4.62694e-10	-1.32787
28463598	chr17:28463598:G:A	3.74171e-21	-4.62694e-10	-1.27295	7.17519e-05	-4.62694e-10	-1.30112
28463610	chr17:28463610:G:A	2.01992e-21	-0.648245	-1.24119	0.00016917	0.814386	-1.25782
28463646	chr17:28463646:A:G	1.93324e-21	-0.656	-1.27729	0.000162327	0.805436	-1.29016
28463850	chr17:28463850:A:G	1.78994e-21	-0.773125	-1.23718	0.000142873	0.641892	-1.25427
28463952	chr17:28463952:A:T	5.90382e-21	-4.62694e-10	-0.816893	0.000128023	-4.62694e-10	-0.722128
28464060	chr17:28464060:A:G	1.89303e-21	-0.69362	-1.26069	0.000156307	0.752651	-1.27517
28464110	chr17:28464110:T:C	1.93084e-21	-0.694748	-1.23979	0.000159048	0.751235	-1.25636
28464166	chr17:28464166:A:G	1.44582e-21	-2.22382	-3.32541e-10	2.87354e-05	-2.21621	-3.32541e-10
28464193	chr17:28464193:G:C	3.5397e-21	-4.62694e-10	-1.32845	6.98687e-05	-4.62694e-10	-1.32772
28464233	chr17:28464233:T:C	5.51147e-21	-4.62694e-10	-0.885661	0.000106966	-4.62694e-10	-0.901826
28464307	chr17:28464307:C:T	1.82434e-21	-0.741708	-1.24957	0.000147868	0.687386	-1.2654
28464468	chr17:28464468:C:T	1.81612e-21	-0.720362	-1.27543	0.000148685	0.716068	-1.28857
28464509	chr17:28464509:A:G	1.81124e-21	-0.671997	-1.32649	0.000141483	0.706018	-1.32817
28464567	chr17:28464567:A:G	1.77329e-21	-0.769283	-1.25037	0.000141989	0.647395	-1.26598
28464580	chr17:28464580:G:T	3.77097e-21	-4.62694e-10	-1.26516	7.21677e-05	-4.62694e-10	-1.29534
28464723	chr17:28464723:C:T	1.76581e-21	-0.774072	-1.24981	0.000140915	0.639456	-1.26563
28465269	chr17:28465269:G:A	6.52759e-21	-4.62694e-10	-0.716454	0.000142723	-4.62694e-10	-0.613431
28465528	chr17:28465528:G:T	1.79694e-21	-0.720932	-1.28548	0.000146303	0.70848	-1.29714
28465533	chr17:28465533:T:C	5.42411e-21	-4.62694e-10	-0.901638	0.000100679	-4.62694e-10	-0.962401
28465603	chr17:28465603:G:A	6.85979e-21	-1.0017	0.334882	0.0012399	0.623144	0.925304
28466124	chr17:28466124:A:C	2.82557e-21	-0.272366	-1.28142	0.000223179	1.12842	-1.29478
28466278	chr17:28466278:T:C	2.91066e-21	-0.282043	-1.24207	0.000249737	1.20454	-1.25846
28466301	chr17:28466301:G:A	2.7705e-21	-0.271067	-1.3024	0.000250172	1.22806	-1.28024
28466484	chr17:28466484:T:C	2.66156e-21	-0.362748	-1.25083	0.000220719	1.09017	-1.26762
28466559	chr17:28466559:G:A	2.58768e-21	-0.382237	-1.25949	0.000169091	0.82829	-1.27219
28466739	chr17:28466739:G:A	5.44738e-21	-1.841	0.943648	0.000105499	-2.19038	1.27475
28466758	chr17:28466758:T:C	2.33681e-21	-0.504384	-1.23932	0.000138341	0.602161	-1.24677
28466928	chr17:28466928:A:G	2.47777e-21	-0.487873	-1.19726	0.000155238	0.68535	-1.21472
28467068	chr17:28467068:A:G	3.7536e-21	-4.62694e-10	-1.26978	7.29317e-05	-4.62694e-10	-1.28481
28467336	chr17:28467336:C:T	5.37566e-21	-4.62694e-10	-0.910611	0.000103685	-4.62694e-10	-0.932982
28467550	chr17:28467550:A:G	2.29507e-21	-0.603811	-1.15792	0.000136225	0.516495	-1.17653
28468063	chr17:28468063:G:A	6.3474e-21	-0.820575	0.0761288	0.000819556	0.538191	0.596237
28468138	chr17:28468138:G:A	1.86118e-21	-0.733499	-1.23778	0.000102339	0.284231	-1.23028
28468295	chr17:28468295:G:T	2.01196e-21	-0.703949	-1.18943	0.000116037	0.386143	-1.20657
28468530	chr17:28468530:G:C	3.63262e-21	-4.62694e-10	-1.30254	7.10103e-05	-4.62694e-10	-1.31151
28468715	chr17:28468715:A:G	4.46942e-21	-4.62694e-10	-1.09523	8.51447e-05	-4.62694e-10	-1.12998
28468736	chr17:28468736:C:T	7.95157e-21	-0.519123	-3.32541e-10	0.000370909	0.341622	-3.32541e-10
28468757	chr17:28468757:A:T	3.59109e-21	-4.62694e-10	-1.31404	7.03688e-05	-4.62694e-10	-1.32059
28469040	chr17:28469040:T:C	3.70351e-21	-4.62694e-10	-1.28321	7.1254e-05	-4.62694e-10	-1.30808
28469313	chr17:28469313:T:C	3.54012e-21	-4.62694e-10	-1.32833	7.01122e-05	-4.62694e-10	-1.32424
28469379	chr17:28469379:C:T	9.45247e-21	-4.62694e-10	-0.346216	0.000169195	-4.62694e-10	-0.443282
28469854	chr17:28469854:G:C	3.56566e-21	-4.62694e-10	-1.32114	7.05218e-05	-4.62694e-10	-1.31841
28469882	chr17:28469882:G:A	5.96013e-21	-0.795953	-0.011447	0.000767729	0.57507	0.494031
28470073	chr17:28470073:T:C	2.27799e-21	-0.458627	-1.31057	0.00011702	0.487842	-1.29983
28470380	chr17:28470380:G:A	2.06973e-20	0.437512	-3.32541e-10	0.000129569	-0.710125	-3.32541e-10
28470397	chr17:28470397:C:T	4.12697e-21	-0.829643	-0.345305	0.000484061	0.512895	0.0949801
28470538	chr17:28470538:CT:C	4.77083e-21	-0.78899	-0.240981	0.000582363	0.573058	0.219701
28470847	chr17:28470847:C:G	7.74903e-21	-4.62694e-10	-0.544925	0.000173915	-4.62694e-10	-0.415768
28471206	chr17:28471206:C:T	1.07033e-21	-1.97444	-0.550087	1.96366e-05	-2.2245	-0.372446
28471942	chr17:28471942:T:C	3.7871e-21	-4.62694e-10	-1.26089	7.21255e-05	-4.62694e-10	-1.29593
28472227	chr17:28472227:A:G	3.59432e-21	-4.62694e-10	-1.31314	7.02394e-05	-4.62694e-10	-1.32243
28472384	chr17:28472384:C:T	1.91873e-21	-2.24008	0.299251	5.1649e-05	-2.2123	0.582434
28472398	chr17:28472398:C:T	3.57637e-21	-4.62694e-10	-1.31814	7.02639e-05	-4.62694e-10	-1.32208
28472484	chr17:28472484:A:G	3.54498e-21	-4.62694e-10	-1.32696	6.97626e-05	-4.62694e-10	-1.32924
28473186	chr17:28473186:A:G	3.82859e-22	-2.22918	-1.3234	1.09649e-05	-1.86293	-1.3167
28473228	chr17:28473228:G:A	3.64776e-21	-4.62694e-10	-1.29838	7.06156e-05	-4.62694e-10	-1.31708
28473291	chr17:28473291:T:G	3.57353e-21	-4.62694e-10	-1.31894	7.00284e-05	-4.62694e-10	-1.32543
28473325	chr17:28473325:G:A	5.6276e-21	-4.62694e-10	-0.864809	0.000104656	-4.62694e-10	-0.923656
28474619	chr17:28474619:G:A	6.40934e-21	-0.734735	-3.32541e-10	0.000109704	-0.876553	-3.32541e-10
28475046	chr17:28475046:G:A	3.56749e-21	-4.62694e-10	-1.32063	7.01281e-05	-4.62694e-10	-1.32401
28475184	chr17:28475184:A:G	1.48981e-21	-2.19384	-3.32541e-10	3.06558e-05	-2.15151	-3.32541e-10
28475330	chr17:28475330:T:C	1.48436e-21	-2.19751	-3.32541e-10	2.86969e-05	-2.21755	-3.32541e-10
28475430	chr17:28475430:A:G	3.5624e-21	-4.62694e-10	-1.32206	7.10723e-05	-4.62694e-10	-1.31064
28476253	chr17:28476253:C:T	3.54864e-21	-4.62694e-10	-1.32593	6.98591e-05	-4.62694e-10	-1.32786
28476886	chr17:28476886:G:A	2.62041e-21	-1.62916	-3.32541e-10	3.44451e-05	-2.03497	-3.32541e-10
28476926	chr17:28476926:G:T	7.19468e-22	-2.25871	-0.663022	1.68512e-05	-2.26228	-0.487634
28476955	chr17:28476955:GAGACCAGCC:G	3.54204e-21	-4.62694e-10	-1.32779	6.97831e-05	-4.62694e-10	-1.32894
28477200	chr17:28477200:T:G	4.09978e-21	-4.62694e-10	-1.18156	8.07949e-05	-4.62694e-10	-1.18242
28477342	chr17:28477342:T:C	5.00909e-21	-4.62694e-10	-0.981238	9.74127e-05	-4.62694e-10	-0.995379
28477414	chr17:28477414:T:A	4.13121e-21	-4.62694e-10	-1.17392	7.89243e-05	-4.62694e-10	-1.20585
28477462	chr17:28477462:G:A	1.01969e-20	-4.62694e-10	-0.27041	0.000202483	-4.62694e-10	-0.263677
28477862	chr17:28477862:A:G	3.56665e-21	-4.62694e-10	-1.32087	6.97649e-05	-4.62694e-10	-1.3292
28478759	chr17:28478759:A:T	4.30183e-21	-4.62694e-10	-1.13345	8.11719e-05	-4.62694e-10	-1.17777
28479062	chr17:28479062:A:T	8.06936e-21	-4.62694e-10	-0.504417	0.000144503	-4.62694e-10	-0.601034
28479214	chr17:28479214:A:G	5.373e-21	-4.62694e-10	-0.911105	0.000110566	-4.62694e-10	-0.868725
28480031	chr17:28480031:G:A	4.11983e-21	-4.62694e-10	-1.17668	7.64779e-05	-4.62694e-10	-1.23733
28480047	chr17:28480047:G:A	4.50456e-21	-4.62694e-10	-1.0874	8.54541e-05	-4.62694e-10	-1.12636
28480149	chr17:28480149:G:T	4.88802e-21	-4.62694e-10	-1.0057	9.08591e-05	-4.62694e-10	-1.06503
28480586	chr17:28480586:C:T	1.45453e-21	-2.21781	-3.32541e-10	2.82421e-05	-2.23352	-3.32541e-10
28481950	chr17:28481950:C:A	1.55416e-21	-1.85531	-0.296247	6.37142e-05	-1.20633	-0.213601
28482779	chr17:28482779:T:G	1.15842e-21	-1.63601	-0.809428	5.61768e-05	-0.785161	-0.760671
28482974	chr17:28482974:G:A	3.81527e-21	-4.62694e-10	-1.25348	7.26618e-05	-4.62694e-10	-1.28852
28483451	chr17:28483451:G:A	5.21039e-22	-2.25936	-0.985064	1.16145e-05	-2.24826	-0.87382
28484871	chr17:28484871:A:G	6.5756e-21	-4.62694e-10	-0.709127	0.000137909	-4.62694e-10	-0.647744
28484904	chr17:28484904:G:A	4.00261e-21	-4.62694e-10	-1.20555	8.06741e-05	-4.62694e-10	-1.18392
28485142	chr17:28485142:A:C	3.98965e-21	-4.62694e-10	-1.20879	8.04512e-05	-4.62694e-10	-1.18668
28485177	chr17:28485177:G:A	4.43074e-21	-4.62694e-10	-1.10393	8.55354e-05	-4.62694e-10	-1.12541
28487118	chr17:28487118:C:T	4.2894e-21	-4.62694e-10	-1.13635	8.02744e-05	-4.62694e-10	-1.18888
28487860	chr17:28487860:C:T	3.60323e-21	-4.62694e-10	-1.31066	7.0696e-05	-4.62694e-10	-1.31595
28488033	chr17:28488033:T:C	1.07738e-21	-1.76067	-0.757289	2.59753e-05	-1.68296	-0.634233
28488731	chr17:28488731:G:A	4.14593e-21	-4.62694e-10	-1.17036	7.75009e-05	-4.62694e-10	-1.22405
28490025	chr17:28490025:G:C	1.96056e-21	-1.91926	-3.32541e-10	3.27592e-05	-2.08515	-3.32541e-10
28490097	chr17:28490097:A:C	1.41483e-21	-2.24548	-3.32541e-10	2.99754e-05	-2.17396	-3.32541e-10
28490498	chr17:28490498:G:A	4.11642e-21	-4.62694e-10	-1.17751	8.56011e-05	-4.62694e-10	-1.12464
28490519	chr17:28490519:G:A	4.90845e-21	-0.760571	-0.240962	0.000256755	0.181231	-0.207444
28491286	chr17:28491286:C:T	2.52913e-21	-1.66462	-3.32541e-10	2.83196e-05	-2.23078	-3.32541e-10
28491429	chr17:28491429:G:T	3.56842e-21	-4.62694e-10	-1.32037	7.09025e-05	-4.62694e-10	-1.31303
28491648	chr17:28491648:G:A	9.36169e-20	-4.62694e-10	1.94672	0.00248561	-4.62694e-10	2.24394
28491996	chr17:28491996:C:T	7.08098e-20	-4.62694e-10	1.6675	0.00186933	-4.62694e-10	1.959
28492047	chr17:28492047:G:A	8.80388e-22	-1.50412	-1.21577	4.21744e-05	-0.645776	-1.18675
28492308	chr17:28492308:T:TG	4.10564e-21	-4.62694e-10	-1.18013	8.57498e-05	-4.62694e-10	-1.1229
28492313	chr17:28492313:T:C	4.09342e-21	-4.62694e-10	-1.18311	8.54535e-05	-4.62694e-10	-1.12636
28493160	chr17:28493160:A:G	5.5115e-22	-1.87961	-1.30863	3.10846e-05	-0.818055	-1.31957
28493193	chr17:28493193:G:C	4.14262e-21	-4.62694e-10	-1.17116	8.64446e-05	-4.62694e-10	-1.11483
28493290	chr17:28493290:C:T	3.56929e-21	-4.62694e-10	-1.32013	7.09185e-05	-4.62694e-10	-1.3128
28493453	chr17:28493453:G:A	1.4242e-21	-2.23888	-3.32541e-10	2.89526e-05	-2.20868	-3.32541e-10
28493979	chr17:28493979:G:A	3.37383e-21	-1.37644	-3.32541e-10	3.77716e-05	-1.94278	-3.32541e-10
28494326	chr17:28494326:G:A	4.07669e-21	-4.62694e-10	-1.18721	8.50731e-05	-4.62694e-10	-1.13082
28494552	chr17:28494552:T:A	1.50371e-21	-2.2532	0.0686398	4.41774e-05	-2.03488	0.248757
28494629	chr17:28494629:C:T	4.67279e-21	-4.62694e-10	-1.05074	8.87835e-05	-4.62694e-10	-1.08813
28494781	chr17:28494781:C:T	1.48465e-21	-2.19732	-3.32541e-10	2.7494e-05	-2.26037	-3.32541e-10
28494950	chr17:28494950:C:T	1.41595e-21	-2.25533	0.0106338	4.101e-05	-2.04327	0.182748
28495038	chr17:28495038:G:A	3.54797e-21	-4.62694e-10	-1.32612	7.08308e-05	-4.62694e-10	-1.31404
28495054	chr17:28495054:G:T	5.80083e-22	-1.93161	-1.20546	2.52695e-05	-1.10815	-1.23659
28495173	chr17:28495173:C:T	3.53714e-21	-4.62694e-10	-1.32917	6.99794e-05	-4.62694e-10	-1.32614
28495500	chr17:28495500:T:C	8.5167e-22	-2.04533	-0.707714	3.79302e-05	-1.31938	-0.619207
28495506	chr17:28495506:T:C	6.00766e-22	-1.94034	-1.16171	2.34989e-05	-1.2203	-1.19708
28495538	chr17:28495538:T:G	2.31125e-21	-2.25743	0.502729	7.20477e-05	-2.05244	0.755429
28495642	chr17:28495642:C:T	3.64716e-21	-1.29854	-3.32541e-10	6.7403e-05	-1.36365	-3.32541e-10
28495660	chr17:28495660:G:A	2.47405e-20	-4.62694e-10	0.615951	0.000522812	-4.62694e-10	0.684886
28495854	chr17:28495854:C:T	4.42642e-21	-2.15283	1.04793	0.000166603	-1.74398	1.28525
28496064	chr17:28496064:CA:C	2.04541e-20	-4.62694e-10	0.42569	0.000430745	-4.62694e-10	0.491182
28496135	chr17:28496135:G:A	3.64751e-21	-4.62694e-10	-1.29845	7.12631e-05	-4.62694e-10	-1.30796
28496239	chr17:28496239:C:T	4.27204e-21	-4.62694e-10	-1.1404	8.74868e-05	-4.62694e-10	-1.10285
28496917	chr17:28496917:G:C	2.03221e-20	-4.62694e-10	0.419219	0.000427991	-4.62694e-10	0.484766
28497014	chr17:28497014:GC:G	3.84763e-21	-4.62694e-10	-1.24504	7.5839e-05	-4.62694e-10	-1.24572
28497138	chr17:28497138:A:G	6.57443e-22	-2.25721	-0.754678	1.58433e-05	-2.20469	-0.606895
28497767	chr17:28497767:G:C	7.73144e-21	-4.62694e-10	-0.547197	0.000164571	-4.62694e-10	-0.470993
28497879	chr17:28497879:T:C	3.54029e-21	-4.62694e-10	-1.32828	6.98458e-05	-4.62694e-10	-1.32804
28497974	chr17:28497974:T:G	3.67799e-21	-4.62694e-10	-1.29013	7.17625e-05	-4.62694e-10	-1.30097
28498174	chr17:28498174:T:C	3.53688e-21	-4.62694e-10	-1.32925	7.01336e-05	-4.62694e-10	-1.32393
28498259	chr17:28498259:G:A	3.53676e-21	-4.62694e-10	-1.32928	7.01164e-05	-4.62694e-10	-1.32418
28498381	chr17:28498381:G:C	2.34595e-21	-1.7398	-3.32541e-10	4.8253e-05	-1.69788	-3.32541e-10
28498488	chr17:28498488:G:T	6.71722e-22	-1.92236	-1.06804	2.86602e-05	-1.10399	-1.11484
28498676	chr17:28498676:G:A	3.97669e-21	-4.62694e-10	-1.21204	7.83666e-05	-4.62694e-10	-1.21294
28498683	chr17:28498683:C:T	4.8126e-20	-4.62694e-10	1.28133	0.000841891	-4.62694e-10	1.16132
28498737	chr17:28498737:C:T	3.57671e-21	-4.62694e-10	-1.31805	7.19548e-05	-4.62694e-10	-1.2983
28498876	chr17:28498876:T:G	3.00934e-21	-0.163879	-1.32689	0.000145407	0.731676	-1.32647
28498998	chr17:28498998:C:T	4.41164e-21	-4.62694e-10	-1.10825	9.32018e-05	-4.62694e-10	-1.03957
28499201	chr17:28499201:A:C	4.14056e-21	-4.62694e-10	-1.17166	8.68929e-05	-4.62694e-10	-1.10966
28499505	chr17:28499505:A:G	3.58611e-21	-4.62694e-10	-1.31542	7.02408e-05	-4.62694e-10	-1.32241
28500254	chr17:28500254:A:G	7.01412e-22	-2.06179	-0.885365	2.90984e-05	-1.352	-0.851657
28500477	chr17:28500477:G:A	8.36748e-22	-1.7305	-1.04023	1.94622e-05	-1.46118	-1.14468
28500592	chr17:28500592:G:A	1.37668e-21	-1.74758	-0.525236	1.67974e-05	-2.1885	-0.564611
28500755	chr17:28500755:G:A	4.06201e-21	-4.62694e-10	-1.19082	8.00237e-05	-4.62694e-10	-1.19201
28500820	chr17:28500820:C:T	4.71095e-21	-4.62694e-10	-1.0426	0.000100426	-4.62694e-10	-0.964915
28501019	chr17:28501019:T:C	7.02045e-22	-1.6212	-1.32505	8.12178e-06	-2.18526	-1.29452
28501220	chr17:28501220:C:T	1.35058e-20	0.01063	-3.32541e-10	8.02349e-05	-1.18938	-3.32541e-10
28501479	chr17:28501479:A:G	6.64539e-21	-0.222916	-0.475653	0.000121221	-0.264639	-0.512083
28501503	chr17:28501503:T:C	4.16955e-21	-4.62694e-10	-1.16468	8.20901e-05	-4.62694e-10	-1.16652
28502164	chr17:28502164:G:A	8.24561e-20	1.81977	-3.32541e-10	0.000548657	0.733138	-3.32541e-10
28502199	chr17:28502199:T:G	3.66362e-21	-4.62694e-10	-1.29404	7.38983e-05	-4.62694e-10	-1.27165
28502775	chr17:28502775:C:G	7.61266e-21	-4.62694e-10	-0.562679	0.000163092	-4.62694e-10	-0.480023
28502981	chr17:28502981:T:TCCTGC	4.38048e-21	-4.62694e-10	-1.11533	9.4828e-05	-4.62694e-10	-1.02227
28503216	chr17:28503216:G:A	1.40375e-21	-2.03994	-0.213406	0.000114777	-0.855488	0.0241428
28503917	chr17:28503917:G:A	3.755e-20	-4.62694e-10	1.03318	0.000995798	-4.62694e-10	1.32921
28504092	chr17:28504092:C:T	3.74953e-21	-4.62694e-10	-1.27086	7.33339e-05	-4.62694e-10	-1.27931
28504368	chr17:28504368:C:G	3.57965e-21	-4.62694e-10	-1.31723	7.20847e-05	-4.62694e-10	-1.29649
28504514	chr17:28504514:C:T	3.70846e-21	-4.62694e-10	-1.28188	7.25864e-05	-4.62694e-10	-1.28956
28504890	chr17:28504890:T:C	1.51266e-21	-2.17862	-3.32541e-10	3.03999e-05	-2.15989	-3.32541e-10
28505283	chr17:28505283:C:T	5.40697e-20	1.39778	-3.32541e-10	0.000298278	0.12369	-3.32541e-10
28505724	chr17:28505724:C:T	3.61195e-21	-4.62694e-10	-1.30824	7.08612e-05	-4.62694e-10	-1.31361
28505816	chr17:28505816:G:A	3.70985e-21	-4.62694e-10	-1.2815	7.26064e-05	-4.62694e-10	-1.28928
28506077	chr17:28506077:C:T	6.58742e-22	-1.98322	-1.02669	3.02226e-05	-1.06969	-1.09606
28506830	chr17:28506830:C:T	2.36517e-21	-1.73164	-3.32541e-10	4.40383e-05	-1.78928	-3.32541e-10
28506835	chr17:28506835:A:G	9.9928e-21	-0.290627	-3.32541e-10	6.57349e-05	-1.38871	-3.32541e-10
28506915	chr17:28506915:C:T	3.72612e-21	-4.62694e-10	-1.27712	7.39513e-05	-4.62694e-10	-1.27093
28507007	chr17:28507007:G:A	4.27091e-21	-4.62694e-10	-1.14067	8.24265e-05	-4.62694e-10	-1.16243
28507123	chr17:28507123:T:C	4.10337e-21	-4.62694e-10	-1.18068	8.07475e-05	-4.62694e-10	-1.18301
28507836	chr17:28507836:G:C	5.90668e-22	-2.02338	-1.09561	3.04102e-05	-1.06924	-1.09031
28507860	chr17:28507860:C:T	5.67465e-22	-1.95837	-1.2007	2.84457e-05	-0.997653	-1.22868
28507885	chr17:28507885:G:A	3.79337e-21	-4.62694e-10	-1.25924	7.70319e-05	-4.62694e-10	-1.23012
28508680	chr17:28508680:T:C	3.80593e-21	-4.62694e-10	-1.25593	7.73076e-05	-4.62694e-10	-1.22654
28508757	chr17:28508757:A:G	7.4319e-22	-1.56408	-1.32522	1.63937e-05	-1.45865	-1.31879
28509168	chr17:28509168:T:C	5.87847e-22	-2.01157	-1.11222	3.04076e-05	-1.05346	-1.10619
28509447	chr17:28509447:G:A	4.53528e-21	-4.62694e-10	-1.08061	8.71455e-05	-4.62694e-10	-1.10676
28509902	chr17:28509902:G:A	4.08759e-21	-4.62694e-10	-1.18454	8.04878e-05	-4.62694e-10	-1.18623
28510365	chr17:28510365:GAGAGACACACAC:G	5.08436e-20	-4.62694e-10	1.33626	0.00137849	-4.62694e-10	1.65441
28510504	chr17:28510504:G:A	5.37767e-22	-2.26027	-0.952553	1.21233e-05	-2.25005	-0.82915
28510967	chr17:28510967:G:A	1.46648e-21	-2.20963	-3.32541e-10	3.68766e-05	-1.96676	-3.32541e-10
28511046	chr17:28511046:C:T	5.26437e-21	-4.62694e-10	-0.931531	9.92939e-05	-4.62694e-10	-0.976251
28511274	chr17:28511274:G:A	7.47364e-22	-2.0354	-0.8483	3.32614e-05	-1.25804	-0.811898
28511652	chr17:28511652:CAGATGAGGTATGTAGGGCAA:C	4.59981e-21	-4.62694e-10	-1.06648	9.78959e-05	-4.62694e-10	-0.99043
28511733	chr17:28511733:C:T	6.24338e-22	-2.00209	-1.06147	4.0712e-05	-0.881254	-0.986558
28511776	chr17:28511776:G:A	3.62348e-21	-4.62694e-10	-1.30506	7.09577e-05	-4.62694e-10	-1.31225
28512018	chr17:28512018:G:A	3.96682e-21	-4.62694e-10	-1.21453	7.72844e-05	-4.62694e-10	-1.22684
28512097	chr17:28512097:C:T	6.07239e-21	-4.62694e-10	-0.788739	0.000125113	-4.62694e-10	-0.745121
28512502	chr17:28512502:G:A	3.53961e-21	-4.62694e-10	-1.32848	6.9806e-05	-4.62694e-10	-1.32861
28512968	chr17:28512968:T:C	3.63748e-21	-4.62694e-10	-1.3012	7.39317e-05	-4.62694e-10	-1.27119
28513204	chr17:28513204:G:A	3.57073e-21	-4.62694e-10	-1.31972	7.0114e-05	-4.62694e-10	-1.32421
28513289	chr17:28513289:C:A	4.47664e-22	-2.08984	-1.30636	1.75598e-05	-1.39671	-1.31202
28513305	chr17:28513305:C:T	4.096e-22	-2.26097	-1.2241	8.67595e-06	-2.25468	-1.1591
28513394	chr17:28513394:A:T	7.69768e-21	-4.62694e-10	-0.551573	0.000137289	-4.62694e-10	-0.652246
28513400	chr17:28513400:AT:A	4.63208e-21	-4.62694e-10	-1.05949	9.71251e-05	-4.62694e-10	-0.998336
28513541	chr17:28513541:C:T	3.95296e-22	-2.26146	-1.25916	8.3293e-06	-2.25204	-1.20252
28513785	chr17:28513785:G:A	2.72655e-20	0.713132	-3.32541e-10	0.000242576	-0.0830216	-3.32541e-10
28513905	chr17:28513905:AG:A	3.53922e-21	-4.62694e-10	-1.32859	7.01511e-05	-4.62694e-10	-1.32368
28514125	chr17:28514125:T:C	1.12535e-20	-4.62694e-10	-0.171813	0.000208186	-4.62694e-10	-0.235902
28514129	chr17:28514129:C:T	5.95429e-21	-4.62694e-10	-0.80838	0.00011811	-4.62694e-10	-0.802723
28514397	chr17:28514397:T:C	3.92148e-21	-4.62694e-10	-1.22602	7.75921e-05	-4.62694e-10	-1.22287
28514568	chr17:28514568:G:A	9.24851e-22	-1.70884	-0.961777	6.08067e-05	-0.530988	-0.935647
28514689	chr17:28514689:G:A	9.89363e-21	-4.62694e-10	-0.300601	0.00019507	-4.62694e-10	-0.300978
28514894	chr17:28514894:A:C	1.31807e-20	-4.62694e-10	-0.01374	0.000258283	-4.62694e-10	-0.0202807
28514948	chr17:28514948:C:T	3.55497e-21	-4.62694e-10	-1.32415	7.16284e-05	-4.62694e-10	-1.30284
28514990	chr17:28514990:C:A	5.38386e-21	-4.62694e-10	-0.909087	0.000107016	-4.62694e-10	-0.901358
28515157	chr17:28515157:G:A	1.39073e-21	-2.26266	-3.32541e-10	3.22898e-05	-2.09958	-3.32541e-10
28515518	chr17:28515518:C:A	3.54523e-21	-4.62694e-10	-1.32689	6.97894e-05	-4.62694e-10	-1.32885
28515610	chr17:28515610:C:T	4.46582e-21	-4.62694e-10	-1.09604	8.58892e-05	-4.62694e-10	-1.12128
28516305	chr17:28516305:C:T	3.74823e-22	-2.2445	-1.32929	1.12916e-05	-1.82101	-1.32926
28518233	chr17:28518233:C:G	4.38882e-21	-4.62694e-10	-1.11343	8.33051e-05	-4.62694e-10	-1.15183
28518448	chr17:28518448:A:T	4.91952e-21	-4.62694e-10	-0.99928	0.000102532	-4.62694e-10	-0.944163
28518967	chr17:28518967:G:T	4.2187e-22	-2.26264	-1.19291	1.13234e-05	-1.97192	-1.17554
28519267	chr17:28519267:G:A	3.63071e-21	-4.62694e-10	-1.30306	7.29203e-05	-4.62694e-10	-1.28497
28519720	chr17:28519720:G:C	1.28128e-21	-1.12063	-1.22401	7.25604e-05	-0.0804096	-1.20951
28520188	chr17:28520188:G:A	4.12417e-21	-4.62694e-10	-1.17563	8.40216e-05	-4.62694e-10	-1.14326
28520465	chr17:28520465:C:A	1.01778e-20	-4.62694e-10	-0.272286	0.000200514	-4.62694e-10	-0.273451
28520500	chr17:28520500:A:T	9.92653e-21	-4.62694e-10	-0.297281	0.000195591	-4.62694e-10	-0.298309
28520651	chr17:28520651:C:T	1.95048e-21	-1.92442	-3.32541e-10	3.15198e-05	-2.12372	-3.32541e-10
28520751	chr17:28520751:C:T	3.72933e-22	-2.25806	-1.32079	1.03738e-05	-1.91568	-1.31937
28520808	chr17:28520808:T:C	9.20657e-22	-1.35384	-1.32132	5.42904e-05	-0.253177	-1.32681
28520822	chr17:28520822:C:T	4.9608e-21	-4.62694e-10	-0.990924	0.000106494	-4.62694e-10	-0.906244
28521060	chr17:28521060:G:A	3.99991e-21	-4.62694e-10	-1.20622	8.23e-05	-4.62694e-10	-1.16396
28521317	chr17:28521317:G:A	4.50216e-21	-4.62694e-10	-1.08793	8.85322e-05	-4.62694e-10	-1.09097
28521778	chr17:28521778:A:C	1.27606e-21	-1.06297	-1.28575	7.08427e-05	-0.0272341	-1.28664
28522076	chr17:28522076:C:T	5.42841e-21	-4.62694e-10	-0.900846	0.000101023	-4.62694e-10	-0.958991
28523177	chr17:28523177:G:C	1.32813e-21	-1.27731	-1.03141	1.35506e-05	-2.03687	-0.93103
28523426	chr17:28523426:AG:A	3.54258e-21	-4.62694e-10	-1.32764	7.0059e-05	-4.62694e-10	-1.325
28523887	chr17:28523887:G:T	3.54557e-21	-4.62694e-10	-1.32679	6.97658e-05	-4.62694e-10	-1.32919
28524483	chr17:28524483:G:A	7.40528e-22	-1.87383	-1.01906	1.92999e-05	-1.70014	-0.914091
28524584	chr17:28524584:C:T	1.98732e-21	-0.634637	-1.27107	6.53779e-05	-0.0858895	-1.30826
28525133	chr17:28525133:C:T	6.43287e-21	-4.62694e-10	-0.731072	0.000141124	-4.62694e-10	-0.624695
28525343	chr17:28525343:C:A	6.32623e-21	-4.62694e-10	-0.747788	0.000134506	-4.62694e-10	-0.672727
28525374	chr17:28525374:T:A	6.79364e-21	-4.62694e-10	-0.676505	0.000149565	-4.62694e-10	-0.566602
28526049	chr17:28526049:A:G	3.57724e-20	-4.62694e-10	0.984685	0.000831467	-4.62694e-10	1.14886
28526205	chr17:28526205:A:G	3.7575e-22	-2.25945	-1.31188	8.97632e-06	-2.06766	-1.31209
28526449	chr17:28526449:C:T	6.63634e-22	-1.91252	-1.09	1.67377e-05	-1.76366	-0.993013
28526615	chr17:28526615:C:T	3.54393e-21	-4.62694e-10	-1.32726	7.02881e-05	-4.62694e-10	-1.32173
28526872	chr17:28526872:G:A	6.52751e-20	-4.62694e-10	1.58612	0.00156566	-4.62694e-10	1.78172
28527041	chr17:28527041:GGGACTGCT:G	6.99882e-21	-4.62694e-10	-0.64675	0.000154824	-4.62694e-10	-0.532048
28527383	chr17:28527383:C:A	4.99913e-21	-4.62694e-10	-0.983229	0.000102117	-4.62694e-10	-0.948216
28527545	chr17:28527545:T:G	4.53625e-21	-4.62694e-10	-1.08039	8.35467e-05	-4.62694e-10	-1.14893
28527645	chr17:28527645:G:A	6.37972e-21	-4.62694e-10	-0.739368	0.000136057	-4.62694e-10	-0.661263
28527846	chr17:28527846:C:T	2.61908e-20	0.672915	-3.32541e-10	0.000160857	-0.493821	-3.32541e-10
28528055	chr17:28528055:C:T	1.0675e-19	-4.62694e-10	2.078	0.0025729	-4.62694e-10	2.27845
28528297	chr17:28528297:A:G	1.43611e-21	-2.23055	-3.32541e-10	3.78097e-05	-1.94177	-3.32541e-10
28528502	chr17:28528502:T:C	4.12415e-21	-0.612225	-0.563408	0.000146799	0.0578401	-0.643114
28528730	chr17:28528730:G:A	3.9147e-21	-1.22775	-3.32541e-10	3.81113e-05	-1.93382	-3.32541e-10
28528793	chr17:28528793:G:A	5.72405e-21	-4.62694e-10	-0.847816	0.000122943	-4.62694e-10	-0.762614
28528962	chr17:28528962:G:A	9.30293e-22	-1.83238	-0.832365	1.46712e-05	-2.09101	-0.797443
28528980	chr17:28528980:G:A	3.55755e-21	-0.86253	-0.460891	0.000113802	-0.289043	-0.550829
28529108	chr17:28529108:T:C	8.19316e-21	-4.62694e-10	-0.489192	0.000181903	-4.62694e-10	-0.370861
28529243	chr17:28529243:A:G	5.23527e-22	-1.98885	-1.25081	8.684e-06	-2.15729	-1.25557
28529574	chr17:28529574:C:T	1.41186e-21	-2.24758	-3.32541e-10	3.9656e-05	-1.89409	-3.32541e-10
28529747	chr17:28529747:A:G	3.82145e-21	-4.62694e-10	-1.25186	7.60668e-05	-4.62694e-10	-1.24272
28529952	chr17:28529952:C:T	5.30959e-22	-1.96282	-1.26274	9.04401e-06	-2.13818	-1.23405
28530770	chr17:28530770:T:C	3.18959e-21	-1.01165	-0.420953	9.89216e-05	-0.471442	-0.508566
28531343	chr17:28531343:C:T	9.56237e-21	-0.334656	-3.32541e-10	0.0001901	-0.326787	-3.32541e-10
28531377	chr17:28531377:G:A	4.173e-21	-1.04793	-0.115922	0.000124668	-0.515381	-0.233299
28531977	chr17:28531977:G:A	1.06253e-20	-4.62694e-10	-0.229252	0.00024186	-4.62694e-10	-0.0859747
28532159	chr17:28532159:G:A	1.9822e-21	-1.09275	-0.81553	5.70238e-05	-0.594487	-0.93638
28532397	chr17:28532397:C:A	7.05907e-21	-4.62694e-10	-0.638178	0.000154936	-4.62694e-10	-0.531326
28532539	chr17:28532539:G:A	2.63054e-21	-1.12008	-0.505222	7.91058e-05	-0.611638	-0.591911
28532892	chr17:28532892:T:C	4.87359e-22	-2.25403	-1.05722	1.27929e-05	-1.97286	-1.05259
28533340	chr17:28533340:G:A	4.37987e-21	-4.62694e-10	-1.11547	8.3293e-05	-4.62694e-10	-1.15197
28533378	chr17:28533378:A:G	2.86107e-21	-1.5413	-3.32541e-10	4.00097e-05	-1.88521	-3.32541e-10
28534134	chr17:28534134:T:C	1.08597e-21	-1.21979	-1.29023	1.55295e-05	-1.53173	-1.29986
28534546	chr17:28534546:C:T	1.48731e-21	-1.28525	-0.910271	4.33439e-05	-0.8264	-0.97877
28534786	chr17:28534786:C:T	5.83427e-19	-4.62694e-10	3.77643	0.0153301	-4.62694e-10	4.06324
28534859	chr17:28534859:C:T	1.75156e-21	-2.03199	-3.32541e-10	2.96836e-05	-2.18374	-3.32541e-10
28534996	chr17:28534996:G:A	9.87176e-19	-4.62694e-10	4.30236	0.026247	-4.62694e-10	4.60097
28535487	chr17:28535487:C:T	2.54089e-19	-4.62694e-10	2.94519	0.00634669	-4.62694e-10	3.18135
28535640	chr17:28535640:A:G	7.29844e-21	-4.62694e-10	-0.604831	0.000161643	-4.62694e-10	-0.488943
28536905	chr17:28536905:C:T	1.41718e-21	-1.02654	-1.21728	1.45568e-05	-1.68381	-1.21247
28537199	chr17:28537199:G:A	7.45611e-21	-4.62694e-10	-0.583459	0.000152928	-4.62694e-10	-0.544367
28537284	chr17:28537284:G:C	4.52586e-22	-2.07666	-1.30861	7.88227e-06	-2.21742	-1.2923
28537690	chr17:28537690:G:A	3.77739e-21	-0.25231	-1.01115	7.00638e-05	-0.319247	-1.00568
28538268	chr17:28538268:C:T	1.39067e-21	-2.26271	-3.32541e-10	3.06587e-05	-2.15142	-3.32541e-10
28538488	chr17:28538488:G:A	7.6485e-22	-1.84571	-1.01486	1.60451e-05	-1.75568	-1.04325
28538510	chr17:28538510:C:T	3.70449e-21	-4.62694e-10	-1.28295	7.58523e-05	-4.62694e-10	-1.24555
28538614	chr17:28538614:A:G	1.13541e-21	-1.25857	-1.20693	1.38891e-05	-1.74933	-1.1939
28538793	chr17:28538793:C:T	1.51014e-20	-4.62694e-10	0.122298	0.00031553	-4.62694e-10	0.179919
28539354	chr17:28539354:A:G	3.7604e-21	-4.62694e-10	-1.26797	7.4583e-05	-4.62694e-10	-1.26242
28539464	chr17:28539464:G:A	9.43021e-22	-1.80792	-0.843241	1.54324e-05	-1.888	-0.949865
28539728	chr17:28539728:G:A	1.01804e-20	-4.62694e-10	-0.272023	0.000242588	-4.62694e-10	-0.0829706
28539840	chr17:28539840:C:T	7.52944e-21	-4.62694e-10	-0.573671	0.00016758	-4.62694e-10	-0.452873
28540122	chr17:28540122:G:A	7.786e-21	-4.62694e-10	-0.540164	0.00015283	-4.62694e-10	-0.545008
28540665	chr17:28540665:G:A	8.37531e-21	-4.62694e-10	-0.467204	0.000165176	-4.62694e-10	-0.467321
28540788	chr17:28540788:A:T	8.34114e-21	-0.471292	-3.32541e-10	0.000185117	-0.353345	-3.32541e-10
28540790	chr17:28540790:A:T	1.26893e-21	-1.14327	-1.21105	2.84834e-05	-0.996655	-1.22836
28540927	chr17:28540927:A:G	9.87862e-21	-4.62694e-10	-0.302119	0.000214246	-4.62694e-10	-0.207212
28541694	chr17:28541694:C:T	3.6901e-21	-4.62694e-10	-1.28684	7.54432e-05	-4.62694e-10	-1.25096
28541899	chr17:28541899:G:A	1.05145e-20	-4.62694e-10	-0.239734	0.000244187	-4.62694e-10	-0.0764004
28542288	chr17:28542288:C:G	8.44216e-21	-4.62694e-10	-0.459254	0.000186029	-4.62694e-10	-0.34843
28542589	chr17:28542589:G:A	4.80111e-21	-4.62694e-10	-1.02364	9.12114e-05	-4.62694e-10	-1.06116
28542651	chr17:28542651:T:C	6.58062e-22	-1.85095	-1.15999	8.67115e-06	-2.19058	-1.22375
28542673	chr17:28542673:T:A	3.57999e-21	-4.62694e-10	-1.31713	7.15846e-05	-4.62694e-10	-1.30346
28542709	chr17:28542709:A:AC	8.23093e-21	-4.62694e-10	-0.484593	0.000162248	-4.62694e-10	-0.485208
28543150	chr17:28543150:C:G	1.48792e-20	0.33196	-0.224486	0.000173046	-0.355707	-0.0650699
28543346	chr17:28543346:G:A	3.58792e-21	-4.62694e-10	-1.31492	7.0153e-05	-4.62694e-10	-1.32366
28544411	chr17:28544411:C:A	3.6427e-21	-4.62694e-10	-1.29977	7.36635e-05	-4.62694e-10	-1.27483
28544547	chr17:28544547:A:G	3.95269e-21	-4.62694e-10	-1.2181	8.1514e-05	-4.62694e-10	-1.17356
28544703	chr17:28544703:G:A	8.58979e-21	-4.62694e-10	-0.441918	0.000169462	-4.62694e-10	-0.441706
28546236	chr17:28546236:A:G	6.50837e-21	-4.62694e-10	-0.719403	0.000127831	-4.62694e-10	-0.723628
28546935	chr17:28546935:G:C	3.59065e-21	-4.62694e-10	-1.31416	7.02333e-05	-4.62694e-10	-1.32251
28547225	chr17:28547225:G:A	6.39765e-21	-4.62694e-10	-0.736561	0.000140951	-4.62694e-10	-0.625926
28547296	chr17:28547296:G:A	6.79496e-22	-1.73073	-1.24816	2.49846e-05	-1.2273	-1.12878
28548552	chr17:28548552:C:G	9.38268e-21	-4.62694e-10	-0.353627	0.000226972	-4.62694e-10	-0.149507
28549153	chr17:28549153:G:A	3.58159e-21	-4.62694e-10	-1.31668	7.14133e-05	-4.62694e-10	-1.30585
28549557	chr17:28549557:A:G	3.54213e-21	-4.62694e-10	-1.32776	7.0173e-05	-4.62694e-10	-1.32337
28549862	chr17:28549862:A:AG	4.34251e-21	-4.62694e-10	-1.12404	8.84754e-05	-4.62694e-10	-1.09161
28550984	chr17:28550984:C:A	1.95745e-20	-4.62694e-10	0.381733	0.000469762	-4.62694e-10	0.577891
28551024	chr17:28551024:C:T	5.55681e-21	-4.62694e-10	-0.877469	0.000105867	-4.62694e-10	-0.912152
28552493	chr17:28552493:C:A	3.59621e-21	-4.62694e-10	-1.31261	7.08281e-05	-4.62694e-10	-1.31408
28553847	chr17:28553847:G:A	4.7727e-21	-4.62694e-10	-1.02958	9.5629e-05	-4.62694e-10	-1.01386
28553897	chr17:28553897:C:A	1.35944e-20	-4.62694e-10	0.0171695	0.000320444	-4.62694e-10	0.195372
28554067	chr17:28554067:T:G	4.25327e-21	-4.62694e-10	-1.1448	9.31382e-05	-4.62694e-10	-1.04025
28554712	chr17:28554712:G:A	6.77389e-21	0.0423757	-0.721792	7.09736e-05	-0.59846	-0.713567
28555798	chr17:28555798:G:A	5.18216e-21	-4.62694e-10	-0.94727	0.00010042	-4.62694e-10	-0.964973
28555838	chr17:28555838:C:T	4.16051e-21	-4.62694e-10	-1.16685	8.18212e-05	-4.62694e-10	-1.1698
28556295	chr17:28556295:A:G	4.74942e-21	-1.54153	0.50706	0.000166527	-1.62493	1.16575
28558003	chr17:28558003:G:T	3.57559e-21	-4.62694e-10	-1.31836	7.00809e-05	-4.62694e-10	-1.32469
28558347	chr17:28558347:G:A	1.70441e-20	-4.62694e-10	0.243311	0.000340501	-4.62694e-10	0.256084
28558948	chr17:28558948:C:G	2.07862e-20	-4.62694e-10	0.441796	0.000416287	-4.62694e-10	0.45704
28560015	chr17:28560015:T:A	1.00731e-20	-0.282628	-3.32541e-10	0.000102418	-0.945271	-3.32541e-10
28560110	chr17:28560110:C:T	1.46397e-20	-4.62694e-10	0.0912476	0.000351456	-4.62694e-10	0.287749
28560253	chr17:28560253:G:A	4.6954e-22	-2.04012	-1.30838	9.37084e-06	-2.02601	-1.31072
28561273	chr17:28561273:A:T	7.41519e-22	-1.80402	-1.08752	1.72351e-05	-1.91834	-0.809042
28561707	chr17:28561707:G:A	6.0755e-22	-1.76785	-1.32296	1.26065e-05	-1.71616	-1.32396
28562924	chr17:28562924:C:T	3.60043e-21	-4.62694e-10	-1.31144	7.108e-05	-4.62694e-10	-1.31053
28563247	chr17:28563247:C:T	1.79238e-21	-2.00895	-3.32541e-10	5.75626e-05	-1.52146	-3.32541e-10
28563288	chr17:28563288:G:A	6.63649e-21	-4.62694e-10	-0.699908	0.000147513	-4.62694e-10	-0.580419
28563585	chr17:28563585:A:C	5.70084e-21	-4.62694e-10	-0.851879	0.000109942	-4.62694e-10	-0.874379
28564070	chr17:28564070:T:C	7.31052e-21	-4.62694e-10	-0.603178	0.00015479	-4.62694e-10	-0.532266
28564371	chr17:28564371:T:C	6.91345e-21	-4.62694e-10	-0.659023	0.00013277	-4.62694e-10	-0.68572
28564818	chr17:28564818:G:C	5.37388e-22	-1.89495	-1.31857	1.08893e-05	-1.86653	-1.32003
28565845	chr17:28565845:C:T	6.44117e-21	-4.62694e-10	-0.729781	0.000120463	-4.62694e-10	-0.782995
28566139	chr17:28566139:A:G	3.59728e-21	-1.31231	-3.32541e-10	4.12579e-05	-1.85449	-3.32541e-10
28566251	chr17:28566251:C:G	5.60086e-21	-4.62694e-10	-0.869571	0.000117156	-4.62694e-10	-0.810826
28566477	chr17:28566477:G:T	4.82261e-21	-4.62694e-10	-1.01918	9.28231e-05	-4.62694e-10	-1.04364
28568530	chr17:28568530:C:T	5.0107e-21	-4.62694e-10	-0.980916	0.000109159	-4.62694e-10	-0.88153
28569012	chr17:28569012:G:A	1.39744e-21	-2.25785	-3.32541e-10	4.21451e-05	-1.83322	-3.32541e-10
28570684	chr17:28570684:A:G	1.04122e-20	-4.62694e-10	-0.249518	0.000223191	-4.62694e-10	-0.166306
28571788	chr17:28571788:C:T	4.92692e-21	-4.62694e-10	-0.997777	9.44052e-05	-4.62694e-10	-1.02674
28572484	chr17:28572484:T:C	1.75678e-21	-2.01482	-0.0141873	5.52133e-05	-2.07595	0.512816
28572908	chr17:28572908:C:A	4.51279e-21	-4.62694e-10	-1.08558	8.8802e-05	-4.62694e-10	-1.08793
28573364	chr17:28573364:C:T	4.0848e-21	-1.18522	-3.32541e-10	7.87576e-05	-1.20796	-3.32541e-10
28573635	chr17:28573635:C:T	1.53957e-21	-2.16099	-3.32541e-10	5.88336e-05	-1.49962	-3.32541e-10
28574176	chr17:28574176:C:T	5.70528e-21	-4.62694e-10	-0.851099	0.000125061	-4.62694e-10	-0.745537
28576093	chr17:28576093:TCTC:T	1.0342e-21	-1.29673	-1.26213	2.02925e-05	-1.27959	-1.2845
28576102	chr17:28576102:C:T	3.91593e-21	-4.62694e-10	-1.22744	8.18451e-05	-4.62694e-10	-1.16951
28576640	chr17:28576640:T:C	4.10981e-21	-4.62694e-10	-1.17912	7.9478e-05	-4.62694e-10	-1.19885
28576910	chr17:28576910:C:T	1.75297e-21	-2.03118	-3.32541e-10	2.91824e-05	-2.20077	-3.32541e-10
28577039	chr17:28577039:C:G	1.11492e-20	-4.62694e-10	-0.181129	0.000218845	-4.62694e-10	-0.185974
28577499	chr17:28577499:C:A	2.95496e-21	-0.338567	-1.17044	3.05909e-05	-0.980424	-1.17321
28577534	chr17:28577534:CCT:C	7.6016e-21	-0.564133	-3.32541e-10	7.65851e-05	-1.23593	-3.32541e-10
28577906	chr17:28577906:A:G	4.46991e-21	-4.62694e-10	-1.09512	9.0221e-05	-4.62694e-10	-1.07207
28578162	chr17:28578162:G:A	5.4679e-21	-4.62694e-10	-0.893597	0.00010589	-4.62694e-10	-0.911932
28578909	chr17:28578909:A:G	2.858e-21	-0.573642	-0.968728	3.29098e-05	-1.12509	-0.955473
28579772	chr17:28579772:T:C	3.72213e-21	-4.62694e-10	-1.2782	7.28312e-05	-4.62694e-10	-1.28619
28581078	chr17:28581078:T:C	5.99998e-21	-4.62694e-10	-0.800737	0.000115902	-4.62694e-10	-0.821589
28581200	chr17:28581200:T:C	3.53683e-21	-4.62694e-10	-1.32926	6.97659e-05	-4.62694e-10	-1.32919
28582138	chr17:28582138:C:T	1.50952e-21	-2.1807	-3.32541e-10	3.5079e-05	-2.01673	-3.32541e-10
28583264	chr17:28583264:G:A	4.47584e-21	-4.62694e-10	-1.0938	9.02609e-05	-4.62694e-10	-1.07163
28584186	chr17:28584186:C:T	1.67477e-21	-2.07682	-3.32541e-10	6.78587e-05	-1.35691	-3.32541e-10
28585678	chr17:28585678:C:A	1.02197e-21	-1.61823	-0.952536	2.03899e-05	-1.5887	-0.97059
28587243	chr17:28587243:A:ATC	2.4564e-21	-1.69379	-3.32541e-10	4.0615e-05	-1.8702	-3.32541e-10
28587739	chr17:28587739:AAG:A	6.19856e-21	-4.62694e-10	-0.768175	0.000111361	-4.62694e-10	-0.861558
28588907	chr17:28588907:C:A	1.50416e-20	-4.62694e-10	0.118326	0.000361635	-4.62694e-10	0.316301
28589346	chr17:28589346:G:A	5.06115e-21	-0.970898	-3.32541e-10	7.80761e-05	-1.21665	-3.32541e-10
28589773	chr17:28589773:G:A	1.43649e-21	-2.23029	-3.32541e-10	2.84819e-05	-2.22507	-3.32541e-10
28591345	chr17:28591345:C:T	1.51484e-20	-4.62694e-10	0.125402	0.000364154	-4.62694e-10	0.323241
28591777	chr17:28591777:C:T	5.21565e-21	-4.62694e-10	-0.940829	0.000109971	-4.62694e-10	-0.874122
28592326	chr17:28592326:T:C	9.25253e-21	-0.367595	-3.32541e-10	8.94462e-05	-1.0807	-3.32541e-10
28593850	chr17:28593850:C:T	1.55613e-20	-4.62694e-10	0.152292	0.000375054	-4.62694e-10	0.352735
28594185	chr17:28594185:A:G	5.50566e-21	-0.886716	-3.32541e-10	4.39873e-05	-1.79043	-3.32541e-10
28594412	chr17:28594412:G:A	1.5911e-21	-2.12807	-3.32541e-10	2.74516e-05	-2.26191	-3.32541e-10
28595437	chr17:28595437:T:C	4.2041e-21	-4.62694e-10	-1.15643	8.13628e-05	-4.62694e-10	-1.17542
28595996	chr17:28595996:T:C	1.44232e-19	3.06392	-0.684986	0.000399695	1.27854	-0.862174
28596164	chr17:28596164:C:T	1.44583e-21	-2.22381	-3.32541e-10	2.83179e-05	-2.23084	-3.32541e-10
28597536	chr17:28597536:G:T	7.64448e-21	-4.62694e-10	-0.558508	0.000171982	-4.62694e-10	-0.426945
28599142	chr17:28599142:C:A	1.47824e-21	-2.20164	-3.32541e-10	3.64807e-05	-1.97755	-3.32541e-10
28601288	chr17:28601288:G:A	2.11413e-21	-1.84385	-3.32541e-10	4.37187e-05	-1.79656	-3.32541e-10
28601345	chr17:28601345:A:G	7.46884e-22	-1.68212	-1.20221	1.50512e-05	-1.65284	-1.21003
28602545	chr17:28602545:TAA:T	5.6367e-21	-4.62694e-10	-0.863193	0.000109042	-4.62694e-10	-0.882598
28604315	chr17:28604315:C:T	3.53682e-21	-4.62694e-10	-1.32926	6.98443e-05	-4.62694e-10	-1.32807
28604588	chr17:28604588:G:A	5.06493e-21	-4.62694e-10	-0.970153	9.83846e-05	-4.62694e-10	-0.985451
28606136	chr17:28606136:TCA:T	1.04148e-20	-4.62694e-10	-0.249268	0.00022337	-4.62694e-10	-0.165505
28606696	chr17:28606696:C:CCA	4.91705e-21	-4.62694e-10	-0.999784	0.000102514	-4.62694e-10	-0.944339
28607840	chr17:28607840:A:G	3.58933e-21	-4.62694e-10	-1.31453	7.05008e-05	-4.62694e-10	-1.31871
28609242	chr17:28609242:T:C	3.58592e-21	-4.62694e-10	-1.31548	7.19112e-05	-4.62694e-10	-1.2989
28609590	chr17:28609590:C:T	6.64343e-22	-1.79194	-1.20951	1.34286e-05	-1.76054	-1.21641
28610777	chr17:28610777:A:T	3.53714e-21	-4.62694e-10	-1.32917	6.988e-05	-4.62694e-10	-1.32756
28612431	chr17:28612431:G:A	3.6538e-21	-4.62694e-10	-1.29672	7.11728e-05	-4.62694e-10	-1.30922
28612594	chr17:28612594:T:A	2.28526e-21	-1.76601	-3.32541e-10	4.74641e-05	-1.71436	-3.32541e-10
28613570	chr17:28613570:T:A	1.79673e-21	-2.00652	-3.32541e-10	4.67732e-05	-1.72902	-3.32541e-10
28615053	chr17:28615053:G:A	4.25046e-21	-4.62694e-10	-1.14546	8.27723e-05	-4.62694e-10	-1.15824
28615645	chr17:28615645:A:G	3.61124e-21	-4.62694e-10	-1.30844	7.00647e-05	-4.62694e-10	-1.32492
28615712	chr17:28615712:G:A	3.56339e-21	-4.62694e-10	-1.32178	6.98821e-05	-4.62694e-10	-1.32753
28616524	chr17:28616524:G:T	1.6683e-21	-2.08068	-3.32541e-10	2.76609e-05	-2.25432	-3.32541e-10
28617614	chr17:28617614:G:A	3.67343e-21	-4.62694e-10	-1.29137	7.32013e-05	-4.62694e-10	-1.28112
28617937	chr17:28617937:T:C	1.65847e-19	3.0571	-0.538526	0.000448235	1.26857	-0.737587
28618096	chr17:28618096:C:G	1.49298e-20	-4.62694e-10	0.110867	0.000358513	-4.62694e-10	0.307628
28619788	chr17:28619788:G:A	4.66992e-21	-4.62694e-10	-1.05135	0.000104504	-4.62694e-10	-0.925106
28620028	chr17:28620028:A:C	6.46074e-22	-1.74116	-1.28817	1.28947e-05	-1.72332	-1.2942
28620458	chr17:28620458:T:G	1.50438e-21	-2.18411	-3.32541e-10	3.42113e-05	-2.04178	-3.32541e-10
28620634	chr17:28620634:G:A	3.27731e-21	-0.52673	-0.878738	3.79832e-05	-1.0744	-0.862792
28620805	chr17:28620805:GCTCC:G	5.67728e-21	-4.62694e-10	-0.85602	0.000102544	-4.62694e-10	-0.944044
28622624	chr17:28622624:C:T	1.61138e-20	-4.62694e-10	0.187182	0.000322342	-4.62694e-10	0.201278
28622820	chr17:28622820:T:C	8.40227e-21	-4.62694e-10	-0.46399	0.000172398	-4.62694e-10	-0.424529
28622880	chr17:28622880:G:A	1.94169e-20	0.373653	-3.32541e-10	0.000158968	-0.505632	-3.32541e-10
28622932	chr17:28622932:G:A	2.58875e-21	-1.64132	-3.32541e-10	3.08963e-05	-2.1437	-3.32541e-10
28622972	chr17:28622972:G:A	3.89755e-21	-4.62694e-10	-1.23214	8.39924e-05	-4.62694e-10	-1.14361
28625411	chr17:28625411:TTC:T	1.7685e-21	-1.88869	-0.133668	4.05088e-05	-1.80471	-0.06811
28625683	chr17:28625683:G:C	3.95065e-21	-4.62694e-10	-1.21861	8.55815e-05	-4.62694e-10	-1.12487
28625788	chr17:28625788:G:A	5.13465e-21	-4.62694e-10	-0.956481	0.000106765	-4.62694e-10	-0.903703
28625789	chr17:28625789:G:T	5.20626e-22	-1.97216	-1.27305	8.17921e-06	-2.20906	-1.26368
28626435	chr17:28626435:T:G	4.12003e-21	-1.17663	-3.32541e-10	4.07674e-05	-1.86645	-3.32541e-10
28626437	chr17:28626437:C:G	3.61157e-21	-4.62694e-10	-1.30835	7.12545e-05	-4.62694e-10	-1.30808
28626747	chr17:28626747:G:A	3.93082e-21	-4.62694e-10	-1.22364	8.4977e-05	-4.62694e-10	-1.13195
28626854	chr17:28626854:A:G	6.60445e-22	-2.11619	-0.891141	1.87728e-05	-2.16508	-0.476849
28627017	chr17:28627017:T:A	2.50354e-21	-1.67479	-3.32541e-10	3.0436e-05	-2.15871	-3.32541e-10
28627544	chr17:28627544:C:A	1.41901e-21	-2.24253	-3.32541e-10	3.6194e-05	-1.98544	-3.32541e-10
28628312	chr17:28628312:A:C	7.38562e-22	-1.74715	-1.14839	1.47841e-05	-1.72213	-1.15866
28629212	chr17:28629212:T:C	1.09667e-20	-4.62694e-10	-0.197628	0.000205272	-4.62694e-10	-0.249999
28629519	chr17:28629519:T:C	6.36088e-22	-2.11805	-0.926858	1.78089e-05	-2.16696	-0.527672
28629975	chr17:28629975:C:T	2.26593e-21	-1.39115	-0.383354	4.71213e-05	-1.57691	-0.144704
28630259	chr17:28630259:C:T	1.55802e-21	-2.14907	-3.32541e-10	4.98669e-05	-1.66498	-3.32541e-10
28630767	chr17:28630767:A:G	1.82971e-21	-1.98833	-3.32541e-10	6.16258e-05	-1.45325	-3.32541e-10
28631223	chr17:28631223:G:A	3.96996e-21	-4.62694e-10	-1.21374	8.61674e-05	-4.62694e-10	-1.11804
28632587	chr17:28632587:C:T	4.32704e-21	-4.62694e-10	-1.12761	8.47735e-05	-4.62694e-10	-1.13435
28632677	chr17:28632677:G:A	5.16504e-21	-4.62694e-10	-0.950579	0.000104444	-4.62694e-10	-0.92568
28634198	chr17:28634198:A:G	1.40801e-21	-2.25031	-3.32541e-10	3.35647e-05	-2.06086	-3.32541e-10
28634350	chr17:28634350:C:T	3.78266e-21	-4.62694e-10	-1.26207	7.38743e-05	-4.62694e-10	-1.27197
28634447	chr17:28634447:A:C	1.39614e-21	-2.25878	-3.32541e-10	3.32941e-05	-2.06895	-3.32541e-10
28634568	chr17:28634568:G:C	6.02447e-21	-4.62694e-10	-0.796663	0.000123333	-4.62694e-10	-0.759447
28634629	chr17:28634629:A:C	4.60338e-21	-4.62694e-10	-1.0657	9.28693e-05	-4.62694e-10	-1.04314
28634725	chr17:28634725:A:G	5.63541e-21	-4.62694e-10	-0.863422	0.000101847	-4.62694e-10	-0.950861
28635112	chr17:28635112:C:T	3.53747e-21	-4.62694e-10	-1.32908	6.983e-05	-4.62694e-10	-1.32827
28635622	chr17:28635622:G:A	2.32106e-21	-1.75047	-3.32541e-10	2.76044e-05	-2.25636	-3.32541e-10
28635962	chr17:28635962:A:G	5.18521e-21	-4.62694e-10	-0.946682	0.000107918	-4.62694e-10	-0.892964
28636427	chr17:28636427:A:C	5.66577e-21	-4.62694e-10	-0.85805	0.000109611	-4.62694e-10	-0.877399
28638994	chr17:28638994:C:T	1.39114e-21	-2.26237	-3.32541e-10	2.75353e-05	-2.25887	-3.32541e-10
28639515	chr17:28639515:C:T	6.43277e-22	-1.91283	-1.12084	1.32334e-05	-1.86611	-1.12549
28640588	chr17:28640588:C:T	3.5577e-21	-4.62694e-10	-1.32338	7.06968e-05	-4.62694e-10	-1.31593
28640712	chr17:28640712:C:T	5.1878e-21	-4.62694e-10	-0.946182	9.46017e-05	-4.62694e-10	-1.02466
28640783	chr17:28640783:T:C	3.59505e-21	-4.62694e-10	-1.31293	7.05941e-05	-4.62694e-10	-1.31739
28642514	chr17:28642514:G:A	4.06404e-21	-4.62694e-10	-1.19032	8.01067e-05	-4.62694e-10	-1.19098
28643907	chr17:28643907:A:G	3.66077e-21	-4.62694e-10	-1.29482	7.48797e-05	-4.62694e-10	-1.25845
28644476	chr17:28644476:C:A	1.47973e-20	0.10195	-3.32541e-10	8.19991e-05	-1.16763	-3.32541e-10
28644550	chr17:28644550:T:C	3.97436e-21	-4.62694e-10	-1.21263	7.69353e-05	-4.62694e-10	-1.23137
28646631	chr17:28646631:A:G	3.9802e-21	-4.62694e-10	-1.21116	7.70497e-05	-4.62694e-10	-1.22988
28647040	chr17:28647040:T:C	3.55076e-21	-4.62694e-10	-1.32533	7.01444e-05	-4.62694e-10	-1.32378
28647111	chr17:28647111:G:A	3.67752e-21	-4.62694e-10	-1.29025	7.04337e-05	-4.62694e-10	-1.31966
28647153	chr17:28647153:G:GAA	5.32154e-21	-4.62694e-10	-0.92073	0.000103098	-4.62694e-10	-0.938655
28647292	chr17:28647292:C:T	8.72144e-21	-4.62694e-10	-0.426707	0.000185605	-4.62694e-10	-0.350714
28648163	chr17:28648163:G:C	5.4935e-21	-4.62694e-10	-0.888926	9.94854e-05	-4.62694e-10	-0.974325
28648366	chr17:28648366:T:G	3.55779e-21	-4.62694e-10	-1.32335	6.98295e-05	-4.62694e-10	-1.32828
28648452	chr17:28648452:G:A	4.50946e-21	-4.62694e-10	-1.08632	8.87374e-05	-4.62694e-10	-1.08865
28650325	chr17:28650325:A:G	9.40251e-22	-1.56031	-1.09379	1.88716e-05	-1.53082	-1.10586
28650551	chr17:28650551:C:T	1.64256e-21	-2.09623	-3.32541e-10	2.75692e-05	-2.25763	-3.32541e-10
28650565	chr17:28650565:C:T	3.62738e-21	-4.62694e-10	-1.30398	7.02267e-05	-4.62694e-10	-1.32261
28651279	chr17:28651279:G:C	1.39903e-21	-2.25671	-3.32541e-10	3.44072e-05	-2.03607	-3.32541e-10
28651929	chr17:28651929:A:G	4.08652e-21	-4.62694e-10	-1.1848	8.96639e-05	-4.62694e-10	-1.07827
28653191	chr17:28653191:G:A	2.47866e-21	-1.68478	-3.32541e-10	3.02761e-05	-2.16398	-3.32541e-10
28654187	chr17:28654187:G:A	3.9662e-21	-4.62694e-10	-1.21468	7.61298e-05	-4.62694e-10	-1.2419
28654853	chr17:28654853:A:G	6.00894e-21	-2.0583	1.25905	0.000222105	-2.13163	1.96044
28655062	chr17:28655062:G:C	1.53897e-21	-2.16138	-3.32541e-10	3.13721e-05	-2.12842	-3.32541e-10
28655323	chr17:28655323:A:G	3.64697e-21	-4.62694e-10	-1.2986	7.19852e-05	-4.62694e-10	-1.29787
28656071	chr17:28656071:C:T	4.15262e-21	-4.62694e-10	-1.16875	7.98511e-05	-4.62694e-10	-1.19417
28656212	chr17:28656212:G:C	4.26358e-21	-4.62694e-10	-1.14238	8.1538e-05	-4.62694e-10	-1.17327
28656512	chr17:28656512:C:T	3.95649e-21	-4.62694e-10	-1.21714	7.59653e-05	-4.62694e-10	-1.24406
28656560	chr17:28656560:C:T	4.1909e-21	-4.62694e-10	-1.15958	8.22596e-05	-4.62694e-10	-1.16445
28656889	chr17:28656889:G:A	8.99691e-21	-4.62694e-10	-0.39561	0.000163249	-4.62694e-10	-0.47906
28657260	chr17:28657260:C:T	1.43214e-21	-2.23332	-3.32541e-10	3.71299e-05	-1.95991	-3.32541e-10
28657364	chr17:28657364:T:C	1.63173e-21	-2.10285	-3.32541e-10	3.72694e-05	-1.95616	-3.32541e-10
28658167	chr17:28658167:T:G	3.84285e-21	-4.62694e-10	-1.24628	7.67183e-05	-4.62694e-10	-1.23419
28658231	chr17:28658231:C:T	1.47269e-20	-4.62694e-10	0.0971857	0.000353916	-4.62694e-10	0.294724
28658876	chr17:28658876:G:A	1.39912e-21	-2.25665	-3.32541e-10	3.38212e-05	-2.05325	-3.32541e-10
28659801	chr17:28659801:C:T	1.49705e-20	-4.62694e-10	0.113592	0.000360333	-4.62694e-10	0.312693
28660067	chr17:28660067:C:T	4.24911e-21	-4.62694e-10	-1.14578	8.27466e-05	-4.62694e-10	-1.15855
28661834	chr17:28661834:C:T	3.61264e-21	-4.62694e-10	-1.30805	7.1272e-05	-4.62694e-10	-1.30783
28663214	chr17:28663214:G:A	1.52737e-20	-4.62694e-10	0.133642	0.000367826	-4.62694e-10	0.333275
28664458	chr17:28664458:T:C	4.39451e-21	-4.62694e-10	-1.11214	8.85732e-05	-4.62694e-10	-1.09051
28664803	chr17:28664803:C:T	1.52736e-21	-2.16895	-3.32541e-10	3.04612e-05	-2.15788	-3.32541e-10
28664850	chr17:28664850:C:G	4.86766e-21	-4.62694e-10	-1.00988	9.60098e-05	-4.62694e-10	-1.00989
28665349	chr17:28665349:T:C	3.6793e-21	-0.476716	-0.813054	4.26463e-05	-1.02423	-0.797169
28666369	chr17:28666369:G:A	6.11608e-22	-1.85879	-1.22536	1.2386e-05	-1.82497	-1.2328
28666412	chr17:28666412:A:G	1.41551e-21	-2.245	-3.32541e-10	2.74574e-05	-2.2617	-3.32541e-10
28666846	chr17:28666846:C:T	8.9363e-22	-1.78514	-0.91981	1.56633e-05	-1.83469	-0.988325
28666894	chr17:28666894:T:C	4.02945e-21	-4.62694e-10	-1.19886	7.92983e-05	-4.62694e-10	-1.20112
28667188	chr17:28667188:AC:A	1.51144e-20	-4.62694e-10	0.123154	0.00036149	-4.62694e-10	0.315898
28668742	chr17:28668742:G:A	3.90707e-21	-4.62694e-10	-1.2297	7.65606e-05	-4.62694e-10	-1.23625
28669043	chr17:28669043:T:C	1.43991e-21	-2.22791	-3.32541e-10	2.85607e-05	-2.22231	-3.32541e-10
28669546	chr17:28669546:G:A	7.40149e-22	-2.10069	-0.792704	2.13462e-05	-2.15598	-0.357478
28669733	chr17:28669733:G:A	8.0389e-21	-0.5082	-3.32541e-10	9.02325e-05	-1.07195	-3.32541e-10
28670545	chr17:28670545:T:C	5.73037e-21	-4.62694e-10	-0.846711	0.000110983	-4.62694e-10	-0.864961
28670800	chr17:28670800:G:A	3.5453e-21	-4.62694e-10	-1.32687	6.99583e-05	-4.62694e-10	-1.32644
28671171	chr17:28671171:C:T	1.51421e-20	-4.62694e-10	0.124987	0.000364571	-4.62694e-10	0.324385
28671351	chr17:28671351:C:T	5.7476e-21	-4.62694e-10	-0.843709	0.000111192	-4.62694e-10	-0.863078
28672599	chr17:28672599:A:G	7.87033e-21	-4.62694e-10	-0.529392	0.000166576	-4.62694e-10	-0.458886
28673355	chr17:28673355:T:G	7.67332e-21	-4.62694e-10	-0.554743	0.000162839	-4.62694e-10	-0.481574
28673373	chr17:28673373:A:G	2.97444e-21	-0.517925	-0.984511	3.49566e-05	-1.04552	-0.974706
28674704	chr17:28674704:C:G	2.37394e-20	0.574644	-3.32541e-10	0.000188806	-0.333614	-3.32541e-10
28676503	chr17:28676503:G:A	1.49026e-21	-2.19354	-3.32541e-10	2.78046e-05	-2.24913	-3.32541e-10
28677337	chr17:28677337:C:T	3.58672e-21	-4.62694e-10	-1.31525	7.15418e-05	-4.62694e-10	-1.30405
28677685	chr17:28677685:C:A	6.93607e-22	-2.24666	-0.711678	1.60081e-05	-2.2526	-0.548641
28677830	chr17:28677830:A:G	1.04888e-20	-4.62694e-10	-0.242186	0.000224241	-4.62694e-10	-0.161615
28678343	chr17:28678343:G:A	3.53908e-21	-4.62694e-10	-1.32862	7.01364e-05	-4.62694e-10	-1.32389
28679660	chr17:28679660:A:G	7.77894e-22	-1.70762	-1.13604	1.56031e-05	-1.67835	-1.14852
28679727	chr17:28679727:A:C	1.0402e-21	-1.5559	-0.997173	2.05573e-05	-1.5383	-1.01282
28680385	chr17:28680385:G:A	5.92974e-21	-4.62694e-10	-0.812513	0.000124527	-4.62694e-10	-0.749813
28680848	chr17:28680848:C:T	4.27793e-21	-4.62694e-10	-1.13902	8.43865e-05	-4.62694e-10	-1.13893
28681145	chr17:28681145:G:A	1.40729e-21	-2.25083	-3.32541e-10	2.8073e-05	-2.23953	-3.32541e-10
28681703	chr17:28681703:G:A	6.72974e-22	-1.80506	-1.18348	1.36138e-05	-1.76959	-1.19366
28682031	chr17:28682031:G:A	1.84298e-21	-1.98111	-3.32541e-10	2.84892e-05	-2.22481	-3.32541e-10
28682731	chr17:28682731:C:T	5.67448e-22	-2.08018	-1.07891	1.28704e-05	-2.2129	-0.806503
28684542	chr17:28684542:T:A	6.95121e-22	-1.7745	-1.18166	1.40857e-05	-1.73735	-1.19183
28685730	chr17:28685730:T:A	1.49605e-20	0.112924	-3.32541e-10	0.000187253	-0.341873	-3.32541e-10
28686450	chr17:28686450:C:T	9.99792e-22	-1.62563	-0.967069	2.00949e-05	-1.5917	-0.982175
28691579	chr17:28691579:A:G	1.04094e-21	-1.65535	-0.897018	2.06735e-05	-1.63129	-0.914195
28691845	chr17:28691845:G:A	1.46054e-21	-1.0025	-1.21118	2.26516e-05	-1.19804	-1.25607
28692781	chr17:28692781:C:A	3.6291e-21	-4.62694e-10	-1.30351	7.05661e-05	-4.62694e-10	-1.31779
28692938	chr17:28692938:T:C	3.92108e-21	-1.22613	-3.32541e-10	7.9151e-05	-1.20298	-3.32541e-10
28693462	chr17:28693462:A:G	1.5241e-21	-2.17109	-3.32541e-10	4.54011e-05	-1.7588	-3.32541e-10
28693512	chr17:28693512:A:G	5.0699e-21	-4.62694e-10	-0.969171	9.58277e-05	-4.62694e-10	-1.01178
28694184	chr17:28694184:C:T	6.65526e-22	-1.733	-1.26667	1.35086e-05	-1.6988	-1.27221
28694788	chr17:28694788:G:C	4.59102e-21	-4.62694e-10	-1.06839	8.84815e-05	-4.62694e-10	-1.09154
28697852	chr17:28697852:G:A	6.53367e-22	-1.79363	-1.22448	9.42795e-06	-2.11269	-1.21796
28699495	chr17:28699495:G:A	1.60371e-20	0.182414	-3.32541e-10	8.66207e-05	-1.1128	-3.32541e-10
28701012	chr17:28701012:A:C	3.28709e-21	-1.40249	-3.32541e-10	4.84667e-05	-1.69346	-3.32541e-10
28703347	chr17:28703347:A:G	4.69326e-21	-4.62694e-10	-1.04637	9.42197e-05	-4.62694e-10	-1.02871
28703927	chr17:28703927:T:C	4.23944e-21	-4.62694e-10	-1.14806	8.25659e-05	-4.62694e-10	-1.16074
28704052	chr17:28704052:C:T	1.01762e-20	-4.62694e-10	-0.272436	0.000184346	-4.62694e-10	-0.357521
28704663	chr17:28704663:C:T	3.74493e-21	-4.62694e-10	-1.27209	7.31776e-05	-4.62694e-10	-1.28145
28705349	chr17:28705349:C:T	6.69922e-22	-1.86235	-1.13074	1.05324e-05	-2.21674	-1.00314
28705479	chr17:28705479:C:T	9.36581e-21	-4.62694e-10	-0.355426	0.000175317	-4.62694e-10	-0.407739
28705809	chr17:28705809:A:C	1.10524e-21	-1.53446	-0.957969	2.16774e-05	-1.52461	-0.973456
28707106	chr17:28707106:G:A	3.00527e-21	-1.49213	-3.32541e-10	0.000177137	-0.397414	-3.32541e-10
28708317	chr17:28708317:A:G	1.11031e-21	-1.57726	-0.910593	2.17991e-05	-1.56346	-0.929001
28708464	chr17:28708464:T:C	1.49649e-21	-2.18937	-3.32541e-10	5.14372e-05	-1.63397	-3.32541e-10
28708898	chr17:28708898:G:A	5.10137e-22	-2.14171	-1.12386	1.17422e-05	-2.23909	-0.872058
28708902	chr17:28708902:G:A	3.66251e-21	-4.62694e-10	-1.29434	7.03774e-05	-4.62694e-10	-1.32046
28708926	chr17:28708926:A:G	2.37121e-19	3.47591	-0.599825	0.000596816	1.6073	-0.790024
28708935	chr17:28708935:G:A	7.09498e-22	-1.68296	-1.25273	1.42228e-05	-1.66061	-1.25887
28709662	chr17:28709662:C:T	3.90665e-21	-4.62694e-10	-1.22981	8.2215e-05	-4.62694e-10	-1.165
28710142	chr17:28710142:G:A	4.21348e-21	-4.62694e-10	-1.1542	8.15126e-05	-4.62694e-10	-1.17358
28711322	chr17:28711322:C:T	1.05387e-20	-4.62694e-10	-0.237434	0.000190781	-4.62694e-10	-0.323209
28711751	chr17:28711751:A:G	1.49677e-21	-2.18918	-3.32541e-10	2.74579e-05	-2.26168	-3.32541e-10
28712164	chr17:28712164:G:C	3.56797e-21	-4.62694e-10	-1.32049	7.10045e-05	-4.62694e-10	-1.31159
28713154	chr17:28713154:A:G	1.58242e-21	-2.13354	-3.32541e-10	3.15548e-05	-2.12261	-3.32541e-10
28713601	chr17:28713601:A:G	1.00898e-21	-1.6059	-0.977648	1.96692e-05	-1.60193	-0.993357
28713788	chr17:28713788:T:C	1.4816e-21	-2.19937	-3.32541e-10	2.78757e-05	-2.24658	-3.32541e-10
28714028	chr17:28714028:T:C	1.49114e-21	-2.19295	-3.32541e-10	3.58112e-05	-1.99607	-3.32541e-10
28714470	chr17:28714470:G:A	5.89524e-21	-4.62694e-10	-0.818347	0.000123799	-4.62694e-10	-0.755678
28715666	chr17:28715666:T:A	3.68666e-21	-4.62694e-10	-1.28777	7.35439e-05	-4.62694e-10	-1.27645
28716986	chr17:28716986:C:T	1.63151e-21	-2.10298	-3.32541e-10	2.79102e-05	-2.24534	-3.32541e-10
28718426	chr17:28718426:TG:T	1.34858e-20	-4.62694e-10	0.0091445	0.00025607	-4.62694e-10	-0.028885
28720448	chr17:28720448:A:G	4.65095e-21	-4.62694e-10	-1.05542	9.5604e-05	-4.62694e-10	-1.01412
28720525	chr17:28720525:G:A	4.92365e-21	-4.62694e-10	-0.998441	9.89262e-05	-4.62694e-10	-0.979961
28720992	chr17:28720992:G:A	3.79205e-21	-4.62694e-10	-1.25959	7.43938e-05	-4.62694e-10	-1.26496
28721174	chr17:28721174:G:A	2.52876e-21	-1.66476	-3.32541e-10	3.34609e-05	-2.06396	-3.32541e-10
28721452	chr17:28721452:G:A	1.08025e-20	-4.62694e-10	-0.212717	0.000195128	-4.62694e-10	-0.300678
28721909	chr17:28721909:C:T	2.04729e-21	-1.87597	-3.32541e-10	2.8305e-05	-2.2313	-3.32541e-10
28722132	chr17:28722132:A:AG	1.03417e-21	-1.68101	-0.87789	2.01831e-05	-1.67324	-0.896252
28722363	chr17:28722363:G:A	1.74651e-21	-2.03487	-3.32541e-10	2.89902e-05	-2.20738	-3.32541e-10
28722975	chr17:28722975:C:G	4.00213e-21	-4.62694e-10	-1.20566	7.83127e-05	-4.62694e-10	-1.21363
28723189	chr17:28723189:T:C	3.94883e-21	-4.62694e-10	-1.21907	7.68783e-05	-4.62694e-10	-1.23211
28724609	chr17:28724609:G:A	3.53671e-21	-4.62694e-10	-1.32929	6.9817e-05	-4.62694e-10	-1.32846
28724753	chr17:28724753:G:A	3.67986e-21	-4.62694e-10	-1.28962	7.54179e-05	-4.62694e-10	-1.25129
28725033	chr17:28725033:TTTG:T	4.38362e-21	-4.62694e-10	-1.11462	8.82638e-05	-4.62694e-10	-1.09401
28725137	chr17:28725137:A:G	1.45103e-21	-2.22022	-3.32541e-10	2.7583e-05	-2.25714	-3.32541e-10
28725294	chr17:28725294:T:G	4.67023e-21	-4.62694e-10	-1.05128	8.99999e-05	-4.62694e-10	-1.07453
28725340	chr17:28725340:C:T	7.2737e-22	-1.6974	-1.21342	1.44488e-05	-1.6823	-1.22142
28726158	chr17:28726158:A:G	1.01535e-21	-1.66979	-0.907462	1.98367e-05	-1.66158	-0.925224
28726550	chr17:28726550:G:A	5.78821e-22	-2.15342	-0.985836	1.58933e-05	-2.19591	-0.612527
28726762	chr17:28726762:C:T	3.80095e-21	-4.62694e-10	-1.25724	7.93158e-05	-4.62694e-10	-1.2009
28727622	chr17:28727622:TTC:T	2.12684e-21	-0.596124	-1.24173	2.67609e-05	-1.06596	-1.22143
28727623	chr17:28727623:TC:T	4.56074e-22	-2.26044	-1.11715	9.36725e-06	-2.19956	-1.13756
28727825	chr17:28727825:G:A	7.08839e-21	-4.62694e-10	-0.634034	0.000165655	-4.62694e-10	-0.464429
28727835	chr17:28727835:G:T	5.28013e-21	-4.62694e-10	-0.928541	0.000106089	-4.62694e-10	-0.910061
28728293	chr17:28728293:C:T	7.32502e-22	-1.73797	-1.16581	1.46088e-05	-1.71337	-1.17934
28728422	chr17:28728422:G:A	7.47863e-22	-1.72524	-1.15778	1.4916e-05	-1.70025	-1.17165
28729600	chr17:28729600:T:C	5.87965e-21	-0.820996	-3.32541e-10	4.41277e-05	-1.78725	-3.32541e-10
28730803	chr17:28730803:G:A	1.69295e-20	-4.62694e-10	0.236567	0.000406905	-4.62694e-10	0.434245
28731215	chr17:28731215:C:A	3.87547e-21	-4.62694e-10	-1.23782	7.47705e-05	-4.62694e-10	-1.25991
28731278	chr17:28731278:G:A	1.38218e-21	-2.11761	-0.151219	4.52112e-05	-2.17399	0.411004
28731339	chr17:28731339:A:G	4.01511e-21	-4.62694e-10	-1.20243	7.71522e-05	-4.62694e-10	-1.22855
28732501	chr17:28732501:G:A	4.60177e-22	-2.12047	-1.24817	7.42345e-06	-2.261	-1.30869
28732648	chr17:28732648:T:A	1.51407e-21	-2.17769	-3.32541e-10	2.76953e-05	-2.25307	-3.32541e-10
28732901	chr17:28732901:T:C	3.24812e-21	-1.41442	-3.32541e-10	3.37795e-05	-2.05448	-3.32541e-10
28733025	chr17:28733025:C:T	1.56115e-21	-2.14707	-3.32541e-10	2.78551e-05	-2.24732	-3.32541e-10
28733437	chr17:28733437:T:C	7.14413e-21	-4.62694e-10	-0.626202	0.000166933	-4.62694e-10	-0.456743
28733527	chr17:28733527:A:G	6.78149e-22	-1.80626	-1.17463	1.34176e-05	-1.79006	-1.1877
28733537	chr17:28733537:TTAAAA:T	2.13667e-21	-1.83324	-3.32541e-10	4.42439e-05	-1.78462	-3.32541e-10
28734253	chr17:28734253:G:A	3.72582e-20	2.23314	-1.20776	0.000100679	0.311842	-1.27424
28734568	chr17:28734568:C:T	6.92068e-22	-1.77865	-1.18191	1.36976e-05	-1.76159	-1.19552
28734698	chr17:28734698:AC:A	5.11179e-21	-0.960943	-3.32541e-10	6.37003e-05	-1.42015	-3.32541e-10
28735777	chr17:28735777:TTTA:T	8.31407e-22	-1.81059	-0.966534	1.62481e-05	-1.79531	-0.991048
28735905	chr17:28735905:T:C	4.7774e-21	-4.62694e-10	-1.02859	9.5728e-05	-4.62694e-10	-1.01282
28736913	chr17:28736913:G:A	2.29219e-20	-4.62694e-10	0.539602	0.000566198	-4.62694e-10	0.764608
28737268	chr17:28737268:C:T	2.09725e-21	-1.85187	-3.32541e-10	7.37261e-05	-1.27398	-3.32541e-10
28738193	chr17:28738193:T:C	9.26544e-22	-1.34441	-1.32438	1.41886e-05	-1.59316	-1.32873
28740894	chr17:28740894:C:T	6.42012e-21	-4.62694e-10	-0.733056	0.000142245	-4.62694e-10	-0.616786
28742006	chr17:28742006:T:C	4.45911e-21	-4.62694e-10	-1.09754	9.50148e-05	-4.62694e-10	-1.0203
28742417	chr17:28742417:C:A	1.43934e-21	-2.22831	-3.32541e-10	3.65058e-05	-1.97687	-3.32541e-10
28742624	chr17:28742624:C:G	1.23941e-20	-4.62694e-10	-0.0752734	0.000241351	-4.62694e-10	-0.0880843
28743836	chr17:28743836:G:A	7.37197e-21	-4.62694e-10	-0.594808	0.000140537	-4.62694e-10	-0.628866
28744987	chr17:28744987:A:G	3.95903e-21	-4.62694e-10	-1.21649	7.69559e-05	-4.62694e-10	-1.2311
28745445	chr17:28745445:G:A	4.8987e-22	-2.03836	-1.26774	1.16298e-05	-1.87935	-1.24141
28745550	chr17:28745550:GC:G	1.72116e-19	1.76857	0.787101	0.000656425	0.523219	0.389254
28745655	chr17:28745655:C:G	3.88897e-21	-4.62694e-10	-1.23435	7.66172e-05	-4.62694e-10	-1.23551
28746889	chr17:28746889:G:GGT	8.85019e-21	-4.62694e-10	-0.412053	0.000172627	-4.62694e-10	-0.423201
28747513	chr17:28747513:C:T	2.69714e-20	-4.62694e-10	0.702284	0.000669624	-4.62694e-10	0.932381
28748405	chr17:28748405:C:T	5.11215e-22	-2.0941	-1.16936	1.26165e-05	-1.90333	-1.136
28749719	chr17:28749719:A:AC	3.88792e-21	-4.62694e-10	-1.23462	7.56903e-05	-4.62694e-10	-1.24768
28750313	chr17:28750313:A:G	5.3557e-22	-1.97417	-1.24274	1.17009e-05	-1.91844	-1.19623
28750668	chr17:28750668:TA:T	8.96212e-22	-2.03234	-0.669731	2.28398e-05	-1.83261	-0.613216
28750685	chr17:28750685:T:C	1.40984e-21	-2.24902	-3.32541e-10	3.42889e-05	-2.03951	-3.32541e-10
28751011	chr17:28751011:C:T	1.74988e-21	-2.03295	-3.32541e-10	2.75193e-05	-2.25945	-3.32541e-10
28751082	chr17:28751082:A:C	6.5244e-21	-4.62694e-10	-0.716943	0.00014434	-4.62694e-10	-0.602167
28751305	chr17:28751305:A:G	2.02337e-19	2.58257	0.134875	0.000726033	1.19862	-0.18536
28751471	chr17:28751471:T:G	5.27476e-21	-4.62694e-10	-0.929559	0.000105802	-4.62694e-10	-0.912764
28751491	chr17:28751491:T:C	5.48055e-22	-2.04453	-1.14934	1.37993e-05	-1.83521	-1.11451
28751785	chr17:28751785:G:GC	4.03402e-20	-4.62694e-10	1.10486	0.00102465	-4.62694e-10	1.35777
28751836	chr17:28751836:C:CTGA	2.72092e-20	1.93043	-1.21937	6.24628e-05	-0.155721	-1.28404
28751930	chr17:28751930:A:G	6.36996e-21	-4.62694e-10	-0.7409	0.000113265	-4.62694e-10	-0.844603
28752397	chr17:28752397:C:A	8.71084e-22	-1.40396	-1.32655	1.20325e-05	-1.75901	-1.32771
28752507	chr17:28752507:A:C	1.38581e-20	-4.62694e-10	0.0363783	0.000265973	-4.62694e-10	0.00906
28752537	chr17:28752537:C:T	5.02306e-22	-2.10108	-1.17996	1.22968e-05	-1.91752	-1.14747
28753568	chr17:28753568:C:T	4.46649e-21	-4.62694e-10	-1.09589	8.63438e-05	-4.62694e-10	-1.116
28753990	chr17:28753990:A:G	9.13592e-21	-4.62694e-10	-0.380279	0.00022293	-4.62694e-10	-0.167478
28754293	chr17:28754293:T:G	1.03658e-20	-4.62694e-10	-0.253985	0.000238569	-4.62694e-10	-0.0996757
28754922	chr17:28754922:G:A	5.94311e-21	-4.62694e-10	-0.810259	0.000118975	-4.62694e-10	-0.795419
28755631	chr17:28755631:T:C	3.60669e-21	-4.62694e-10	-1.3097	7.3211e-05	-4.62694e-10	-1.28099
28756125	chr17:28756125:T:C	3.74468e-21	-4.62694e-10	-1.27215	7.32828e-05	-4.62694e-10	-1.28001
28757207	chr17:28757207:T:G	2.38661e-20	-4.62694e-10	0.579967	0.000444757	-4.62694e-10	0.523194
28757346	chr17:28757346:T:C	1.39735e-21	-2.25791	-3.32541e-10	2.89776e-05	-2.20781	-3.32541e-10
28757602	chr17:28757602:T:A	3.87488e-21	-4.62694e-10	-1.23798	7.57112e-05	-4.62694e-10	-1.24741
28758335	chr17:28758335:C:T	4.46841e-21	-4.62694e-10	-1.09546	8.5991e-05	-4.62694e-10	-1.12009
28758546	chr17:28758546:A:G	4.7597e-22	-2.1423	-1.1926	1.13599e-05	-1.98393	-1.16031
28760911	chr17:28760911:C:T	4.97301e-22	-2.12313	-1.16792	1.20528e-05	-1.95095	-1.13409
28761418	chr17:28761418:C:T	4.94691e-22	-2.12594	-1.17037	1.19761e-05	-1.95472	-1.1367
28761608	chr17:28761608:C:A	5.03227e-22	-2.12009	-1.15912	1.22309e-05	-1.94598	-1.12439
28761891	chr17:28761891:C:T	3.64592e-21	-4.62694e-10	-1.29888	7.30264e-05	-4.62694e-10	-1.28351
28762403	chr17:28762403:G:A	1.36118e-20	-4.62694e-10	0.0184452	0.000243887	-4.62694e-10	-0.0776313
28763307	chr17:28763307:T:C	3.58814e-21	-4.62694e-10	-1.31486	7.00984e-05	-4.62694e-10	-1.32444
28763723	chr17:28763723:C:G	5.03629e-22	-2.1018	-1.17661	1.23541e-05	-1.91676	-1.14359
28763846	chr17:28763846:A:G	3.49549e-21	-1.34102	-3.32541e-10	5.93246e-05	-1.49131	-3.32541e-10
28764135	chr17:28764135:A:G	5.0051e-22	-2.10236	-1.18226	1.22657e-05	-1.91765	-1.14987
28764815	chr17:28764815:G:A	4.04644e-21	-4.62694e-10	-1.19465	7.84796e-05	-4.62694e-10	-1.2115
28764933	chr17:28764933:G:A	4.81567e-21	-4.62694e-10	-1.02062	9.34597e-05	-4.62694e-10	-1.0368
28765776	chr17:28765776:G:C	9.65019e-21	-4.62694e-10	-0.325515	0.000236404	-4.62694e-10	-0.108792
28766180	chr17:28766180:C:T	1.05363e-20	-4.62694e-10	-0.237664	0.00021817	-4.62694e-10	-0.189061
28766503	chr17:28766503:C:T	3.79012e-21	-4.62694e-10	-1.26009	7.6458e-05	-4.62694e-10	-1.23759
28766524	chr17:28766524:G:A	8.46054e-22	-1.46468	-1.29498	1.17008e-05	-1.81314	-1.30154
28768467	chr17:28768467:G:A	4.75688e-22	-2.21858	-1.11691	1.15597e-05	-2.26252	-0.864297
28768758	chr17:28768758:C:T	5.07679e-21	-0.967812	-3.32541e-10	6.31249e-05	-1.42922	-3.32541e-10
28769586	chr17:28769586:C:T	4.90321e-22	-2.12496	-1.18022	1.18878e-05	-1.95154	-1.14729
28770352	chr17:28770352:C:A	4.5931e-21	-4.62694e-10	-1.06794	9.03806e-05	-4.62694e-10	-1.07031
28770570	chr17:28770570:TA:T	5.128e-22	-2.1277	-1.13266	1.23115e-05	-1.9682	-1.0956
28770593	chr17:28770593:CAG:C	2.45192e-20	-4.62694e-10	0.606963	0.000604129	-4.62694e-10	0.829452
28770663	chr17:28770663:T:G	9.65428e-22	-2.25931	-0.368371	2.74124e-05	-2.15099	-0.112353
28770892	chr17:28770892:T:C	1.78527e-21	-2.01292	-3.32541e-10	2.81666e-05	-2.2362	-3.32541e-10
28772295	chr17:28772295:C:T	6.71365e-21	-4.62694e-10	-0.68835	0.000141832	-4.62694e-10	-0.619694
28773011	chr17:28773011:CT:C	2.6501e-21	-1.6179	-3.32541e-10	3.03467e-05	-2.16165	-3.32541e-10
28773134	chr17:28773134:C:T	4.67023e-22	-2.21117	-1.1427	1.1123e-05	-2.26171	-0.903609
28773749	chr17:28773749:G:A	4.93299e-22	-2.10989	-1.18924	1.20401e-05	-1.92839	-1.15771
28773777	chr17:28773777:G:A	4.93847e-22	-2.11853	-1.17949	1.2003e-05	-1.94241	-1.14676
28773906	chr17:28773906:T:A	4.97766e-22	-2.10422	-1.1859	1.21857e-05	-1.92014	-1.15394
28774738	chr17:28774738:C:T	2.26352e-21	-1.77557	-3.32541e-10	5.03519e-05	-1.6553	-3.32541e-10
28775147	chr17:28775147:T:C	5.38692e-22	-2.06367	-1.14743	1.34399e-05	-1.86484	-1.11126
28775229	chr17:28775229:C:G	9.34833e-21	-4.62694e-10	-0.357295	0.000228151	-4.62694e-10	-0.144326
28775504	chr17:28775504:G:A	3.63706e-21	-4.62694e-10	-1.30132	7.13494e-05	-4.62694e-10	-1.30675
28775602	chr17:28775602:A:G	8.50923e-22	-1.80555	-0.94838	2.04914e-05	-1.75244	-0.801889
28779854	chr17:28779854:C:G	6.68503e-22	-1.88432	-1.11089	1.53718e-05	-1.79167	-1.05013
28780197	chr17:28780197:C:T	3.87369e-21	-4.62694e-10	-1.23828	7.56889e-05	-4.62694e-10	-1.2477
28780538	chr17:28780538:G:C	4.04447e-21	-4.62694e-10	-1.19514	7.74169e-05	-4.62694e-10	-1.22513
28780841	chr17:28780841:C:G	2.04933e-21	-0.847182	-1.0278	3.2064e-05	-1.12867	-0.977933
28781114	chr17:28781114:C:T	5.02715e-22	-2.1106	-1.16963	1.22862e-05	-1.92994	-1.13592
28782051	chr17:28782051:C:A	3.63811e-21	-4.62694e-10	-1.30103	7.35783e-05	-4.62694e-10	-1.27599
28783499	chr17:28783499:C:T	8.81103e-22	-2.26114	-0.457927	2.46606e-05	-2.15686	-0.212268
28783508	chr17:28783508:CATGAG:C	4.65736e-22	-2.11622	-1.24041	1.12886e-05	-1.93594	-1.2146
28784068	chr17:28784068:A:G	4.90988e-22	-2.11103	-1.1928	1.1961e-05	-1.93121	-1.16147
28784093	chr17:28784093:A:G	4.99772e-22	-2.087	-1.19909	1.23115e-05	-1.89534	-1.16846
28786708	chr17:28786708:G:C	4.86063e-22	-2.15196	-1.16195	1.15954e-05	-1.99554	-1.12819
28787144	chr17:28787144:A:C	7.68897e-22	-1.83314	-1.02215	1.82285e-05	-1.77985	-0.891501
28787582	chr17:28787582:G:A	2.41939e-19	2.79431	0.101881	0.000831501	1.36316	-0.214264
28789442	chr17:28789442:C:T	4.77236e-22	-2.04365	-1.28858	7.72279e-06	-2.24886	-1.2813
28789954	chr17:28789954:C:T	2.64985e-20	-4.62694e-10	0.684595	0.000657216	-4.62694e-10	0.913678
28790288	chr17:28790288:G:T	3.3686e-21	-1.31108	-0.0669143	4.51371e-05	-2.04176	0.277127
28791767	chr17:28791767:G:C	1.7101e-19	3.07306	-0.523832	0.000371218	1.06845	-0.725993
28792005	chr17:28792005:T:C	1.14036e-20	-4.62694e-10	-0.158566	0.000285186	-4.62694e-10	0.0788052
28792049	chr17:28792049:C:T	4.58431e-22	-2.18767	-1.18477	1.07214e-05	-2.04933	-1.15276
28792099	chr17:28792099:CAGG:C	1.39074e-21	-2.26266	-3.32541e-10	3.21657e-05	-2.10344	-3.32541e-10
28792189	chr17:28792189:G:A	3.72994e-21	-4.62694e-10	-1.2761	7.30168e-05	-4.62694e-10	-1.28365
28792838	chr17:28792838:A:C	4.4657e-21	-4.62694e-10	-1.09607	8.92057e-05	-4.62694e-10	-1.08339
28794122	chr17:28794122:A:C	1.6601e-21	-2.08561	-3.32541e-10	7.77639e-05	-1.22066	-3.32541e-10
28794355	chr17:28794355:G:A	5.3316e-19	3.68633	-3.32541e-10	0.0012597	1.56429	-3.32541e-10
28794376	chr17:28794376:T:C	4.61586e-22	-2.16654	-1.19904	1.08852e-05	-2.01848	-1.16845
28794381	chr17:28794381:G:A	3.78819e-21	-4.62694e-10	-1.2606	7.42245e-05	-4.62694e-10	-1.26724
28795135	chr17:28795135:A:G	5.55207e-22	-2.21048	-0.970425	1.4142e-05	-2.26159	-0.6636
28795396	chr17:28795396:C:T	4.83468e-22	-2.14435	-1.17491	1.15738e-05	-1.98317	-1.14242
28795408	chr17:28795408:C:G	4.84167e-22	-2.14986	-1.16796	1.15634e-05	-1.99183	-1.13466
28795942	chr17:28795942:A:T	4.85428e-22	-2.15228	-1.16293	1.15736e-05	-1.99627	-1.12934
28796798	chr17:28796798:C:T	2.09519e-19	2.66286	0.0894585	0.000702102	1.20849	-0.228742
28797289	chr17:28797289:G:C	5.10912e-22	-2.1054	-1.15865	1.2492e-05	-1.92477	-1.12447
28798449	chr17:28798449:A:G	4.96686e-22	-2.13814	-1.15415	1.19514e-05	-1.97401	-1.11947
28799257	chr17:28799257:GC:G	3.96135e-21	-4.62694e-10	-1.21591	7.39426e-05	-4.62694e-10	-1.27105
28800421	chr17:28800421:G:T	4.96273e-22	-2.12685	-1.16627	1.20007e-05	-1.95646	-1.13292
28801151	chr17:28801151:C:T	1.29826e-20	-4.62694e-10	-0.0288799	0.000249096	-4.62694e-10	-0.0564982
28801191	chr17:28801191:C:T	1.51504e-20	-4.62694e-10	0.125534	0.000290952	-4.62694e-10	0.0988219
28801310	chr17:28801310:G:A	4.38853e-19	3.49167	-3.32541e-10	0.00111485	1.44214	-3.32541e-10
28802005	chr17:28802005:T:C	3.89216e-21	-4.62694e-10	-1.23353	7.59628e-05	-4.62694e-10	-1.24409
28802544	chr17:28802544:A:G	5.14235e-22	-2.12373	-1.13384	1.24856e-05	-1.952	-1.09777
28802619	chr17:28802619:A:G	8.84917e-21	-4.62694e-10	-0.412168	0.000211098	-4.62694e-10	-0.222012
28802886	chr17:28802886:A:G	1.54639e-20	-4.62694e-10	0.146019	0.000323372	-4.62694e-10	0.204469
28803271	chr17:28803271:G:A	7.68799e-21	-4.62694e-10	-0.552833	0.000147898	-4.62694e-10	-0.577813
28803502	chr17:28803502:G:A	5.08227e-22	-2.13453	-1.13479	1.22737e-05	-1.96834	-1.09854
28803645	chr17:28803645:G:A	1.40542e-21	-2.25216	-3.32541e-10	2.96037e-05	-2.18644	-3.32541e-10
28803695	chr17:28803695:T:C	3.57417e-21	-4.62694e-10	-1.31876	7.09145e-05	-4.62694e-10	-1.31286
28803740	chr17:28803740:G:T	8.90957e-21	-4.62694e-10	-0.405366	0.000212588	-4.62694e-10	-0.21498
28804077	chr17:28804077:T:C	6.23565e-22	-2.14257	-0.922222	1.51926e-05	-1.9804	-0.873133
28804116	chr17:28804116:T:C	6.8058e-21	-4.62694e-10	-0.674717	0.000151556	-4.62694e-10	-0.553378
28804375	chr17:28804375:G:A	5.11795e-22	-2.13384	-1.12848	1.23805e-05	-1.96657	-1.09165
28804482	chr17:28804482:G:A	8.11009e-21	-4.62694e-10	-0.499383	0.000156168	-4.62694e-10	-0.523404
28804586	chr17:28804586:G:A	7.12831e-21	-0.628418	-3.32541e-10	8.82678e-05	-1.09396	-3.32541e-10
28805087	chr17:28805087:G:A	4.93158e-22	-2.09015	-1.20926	1.2068e-05	-1.90391	-1.17987
28805489	chr17:28805489:C:T	2.49488e-21	-1.67825	-3.32541e-10	7.01166e-05	-1.32418	-3.32541e-10
28805724	chr17:28805724:G:A	4.8504e-22	-2.13445	-1.18157	1.16753e-05	-1.96767	-1.14919
28805875	chr17:28805875:G:C	4.84041e-22	-2.11432	-1.20376	1.17377e-05	-1.93775	-1.17379
28807085	chr17:28807085:G:A	4.58672e-21	-4.62694e-10	-1.06933	9.31224e-05	-4.62694e-10	-1.04042
28807360	chr17:28807360:G:A	4.33392e-21	-4.62694e-10	-1.12602	8.38844e-05	-4.62694e-10	-1.1449
28807829	chr17:28807829:G:T	3.55525e-21	-4.62694e-10	-1.32407	6.98315e-05	-4.62694e-10	-1.32825
28808343	chr17:28808343:T:C	3.58841e-21	-4.62694e-10	-1.31478	7.01058e-05	-4.62694e-10	-1.32433
28808880	chr17:28808880:CAA:C	1.3974e-21	-2.25788	-3.32541e-10	2.74351e-05	-2.26251	-3.32541e-10
28809167	chr17:28809167:A:G	5.10507e-21	-4.62694e-10	-0.962258	0.000102277	-4.62694e-10	-0.946646
28809296	chr17:28809296:A:G	1.52265e-21	-2.17204	-3.32541e-10	2.83069e-05	-2.23123	-3.32541e-10
28809674	chr17:28809674:A:G	5.96059e-22	-2.05135	-1.05856	1.47478e-05	-1.86319	-1.02005
28811229	chr17:28811229:A:G	3.53677e-21	-4.62694e-10	-1.32928	6.97916e-05	-4.62694e-10	-1.32882
28811465	chr17:28811465:C:A	4.98273e-22	-2.14585	-1.14325	1.18066e-05	-1.99299	-1.11268
28811799	chr17:28811799:T:C	4.69166e-22	-2.16272	-1.18658	1.11055e-05	-2.01215	-1.15474
28811862	chr17:28811862:C:T	3.81912e-21	-4.62694e-10	-1.25247	7.46322e-05	-4.62694e-10	-1.26176
28812003	chr17:28812003:C:G	3.7854e-21	-4.62694e-10	-1.26134	7.40106e-05	-4.62694e-10	-1.27013
28812816	chr17:28812816:C:A	5.0034e-22	-2.07479	-1.21017	1.21611e-05	-1.8897	-1.18638
28813322	chr17:28813322:T:C	1.72836e-21	-2.04532	-3.32541e-10	6.30808e-05	-1.42992	-3.32541e-10
28814092	chr17:28814092:A:G	6.21057e-22	-2.13959	-0.929232	1.50781e-05	-1.97912	-0.881973
28814487	chr17:28814487:C:T	4.45857e-21	-4.62694e-10	-1.09766	8.90595e-05	-4.62694e-10	-1.08503
28816753	chr17:28816753:G:A	5.05601e-22	-1.94817	-1.32633	7.75351e-06	-2.20197	-1.32422
28817054	chr17:28817054:A:G	4.48416e-21	-4.62694e-10	-1.09194	8.66597e-05	-4.62694e-10	-1.11235
28817634	chr17:28817634:G:A	1.93329e-20	-4.62694e-10	0.369317	0.000374761	-4.62694e-10	0.351954
28818057	chr17:28818057:C:T	4.81089e-22	-2.14962	-1.17457	1.14799e-05	-1.99218	-1.14156
28818106	chr17:28818106:T:A	4.74441e-22	-2.14271	-1.1954	1.13376e-05	-1.98158	-1.16464
28818303	chr17:28818303:C:T	4.83688e-22	-2.13984	-1.17897	1.15962e-05	-1.97728	-1.14637
28819371	chr17:28819371:G:C	4.72195e-22	-2.1473	-1.19555	1.12555e-05	-1.98864	-1.16483
28820230	chr17:28820230:T:G	4.59761e-22	-2.17234	-1.1972	1.08544e-05	-2.02307	-1.1667
28820751	chr17:28820751:G:A	1.68415e-21	-2.07123	-3.32541e-10	5.99781e-05	-1.48036	-3.32541e-10
28820806	chr17:28820806:T:A	4.20223e-22	-2.16213	-1.29733	8.06665e-06	-2.19178	-1.29482
28820956	chr17:28820956:A:T	4.69858e-22	-2.14688	-1.20094	1.11969e-05	-1.98823	-1.17047
28820966	chr17:28820966:T:A	2.50219e-20	-4.62694e-10	0.627258	0.000477109	-4.62694e-10	0.59341
28821014	chr17:28821014:A:G	4.77881e-22	-2.12464	-1.20624	1.15259e-05	-1.953	-1.17674
28822494	chr17:28822494:A:G	5.13396e-22	-2.12791	-1.13129	1.24594e-05	-1.95799	-1.09387
28822657	chr17:28822657:C:T	7.97607e-21	-0.516046	-3.32541e-10	9.66212e-05	-1.00354	-3.32541e-10
28822729	chr17:28822729:G:A	4.11334e-22	-2.25312	-1.22773	9.80401e-06	-2.2539	-1.03765
28823010	chr17:28823010:C:G	5.4448e-21	-4.62694e-10	-0.89783	0.000114425	-4.62694e-10	-0.834419
28823048	chr17:28823048:T:C	7.81408e-19	4.06861	-3.32541e-10	0.00172331	1.87767	-3.32541e-10
28823732	chr17:28823732:T:C	5.62676e-22	-2.13668	-1.03086	1.36687e-05	-1.97141	-0.987821
28824480	chr17:28824480:C:T	4.83348e-22	-2.13025	-1.18926	1.16428e-05	-1.96166	-1.15798
28824541	chr17:28824541:A:G	3.64668e-21	-4.62694e-10	-1.29867	7.30449e-05	-4.62694e-10	-1.28326
28824834	chr17:28824834:G:T	4.78848e-22	-2.12484	-1.20402	1.1544e-05	-1.95401	-1.17416
28824947	chr17:28824947:TAGA:T	3.61014e-21	-4.62694e-10	-1.30875	7.21247e-05	-4.62694e-10	-1.29594
28825652	chr17:28825652:T:C	2.48853e-20	-4.62694e-10	0.621787	0.000615612	-4.62694e-10	0.848282
28825666	chr17:28825666:T:C	4.06233e-21	-4.62694e-10	-1.19073	7.87798e-05	-4.62694e-10	-1.20768
28826351	chr17:28826351:T:C	4.08195e-21	-4.62694e-10	-1.18592	8.07937e-05	-4.62694e-10	-1.18244
28826535	chr17:28826535:G:A	4.63632e-22	-2.1568	-1.20436	1.0983e-05	-2.00334	-1.17464
28828039	chr17:28828039:C:A	9.50254e-21	-4.62694e-10	-0.340933	0.000216992	-4.62694e-10	-0.194476
28829706	chr17:28829706:T:C	3.61099e-21	-4.62694e-10	-1.30851	7.33186e-05	-4.62694e-10	-1.27952
28830568	chr17:28830568:T:C	4.77503e-22	-2.14223	-1.18945	1.14307e-05	-1.97996	-1.15808
28830759	chr17:28830759:G:A	3.61209e-21	-4.62694e-10	-1.30821	7.32938e-05	-4.62694e-10	-1.27986
28830845	chr17:28830845:A:T	4.83138e-22	-2.1279	-1.19204	1.16362e-05	-1.95944	-1.16078
28830999	chr17:28830999:T:G	5.58109e-22	-2.11646	-1.05924	1.42317e-05	-1.90152	-1.01734
28831004	chr17:28831004:T:G	4.05662e-21	-4.62694e-10	-1.19214	7.86687e-05	-4.62694e-10	-1.20909
28831358	chr17:28831358:C:CACTGTCTTG	4.13209e-21	-4.62694e-10	-1.17371	8.01092e-05	-4.62694e-10	-1.19094
28834120	chr17:28834120:A:G	5.73537e-22	-2.12884	-1.01959	1.38005e-05	-1.96628	-0.98335
28834478	chr17:28834478:CT:C	4.70724e-22	-2.13975	-1.20622	1.12515e-05	-1.97715	-1.17668
28835139	chr17:28835139:G:A	4.02295e-21	-4.62694e-10	-1.20048	7.69511e-05	-4.62694e-10	-1.23117
28835162	chr17:28835162:A:T	1.26923e-20	-4.62694e-10	-0.0514996	0.000227932	-4.62694e-10	-0.145287
28835277	chr17:28835277:C:T	3.64477e-21	-4.62694e-10	-1.2992	7.29977e-05	-4.62694e-10	-1.28391
28835436	chr17:28835436:A:G	9.51965e-21	-4.62694e-10	-0.339134	0.000232646	-4.62694e-10	-0.124818
28835517	chr17:28835517:T:G	4.03396e-21	-4.62694e-10	-1.19774	7.80088e-05	-4.62694e-10	-1.21751
28835993	chr17:28835993:A:AT	5.95194e-22	-2.12793	-0.983427	1.44362e-05	-1.96415	-0.940445
28836857	chr17:28836857:T:C	4.53972e-21	-4.62694e-10	-1.07963	9.04972e-05	-4.62694e-10	-1.06902
28837141	chr17:28837141:A:G	3.86983e-21	-4.62694e-10	-1.23928	7.56189e-05	-4.62694e-10	-1.24863
28837665	chr17:28837665:T:C	4.63641e-22	-2.1605	-1.20064	1.09736e-05	-2.00834	-1.17051
28837748	chr17:28837748:A:C	5.19061e-22	-1.91894	-1.32929	7.82091e-06	-2.18864	-1.32889
28839688	chr17:28839688:A:T	2.14948e-21	-1.82727	-3.32541e-10	4.93915e-05	-1.67456	-3.32541e-10
28840048	chr17:28840048:G:A	8.7357e-21	-4.62694e-10	-0.425074	0.000198019	-4.62694e-10	-0.28597
28840513	chr17:28840513:G:C	1.51856e-21	-0.932209	-1.24252	2.30848e-05	-1.16672	-1.26844
28840910	chr17:28840910:A:C	8.01554e-22	-2.07654	-0.737152	1.98223e-05	-1.89049	-0.69704
28841309	chr17:28841309:T:C	7.60074e-22	-2.08332	-0.783515	1.87302e-05	-1.89892	-0.74528
28841468	chr17:28841468:G:A	5.37071e-22	-1.97619	-1.23792	1.19479e-05	-1.9002	-1.19358
28842508	chr17:28842508:G:A	3.56684e-21	-0.343206	-0.977607	3.91323e-05	-0.854881	-1.05251
28842550	chr17:28842550:A:G	2.34103e-20	-4.62694e-10	0.560684	0.000570904	-4.62694e-10	0.772886
28842872	chr17:28842872:G:C	4.50828e-22	-2.11292	-1.27624	1.05884e-05	-1.95401	-1.26056
28843137	chr17:28843137:TC:T	6.91125e-22	-1.909	-1.05293	1.58264e-05	-1.82374	-0.988916
28843140	chr17:28843140:T:G	6.12635e-21	-4.62694e-10	-0.779893	0.000128927	-4.62694e-10	-0.715087
28843734	chr17:28843734:C:T	4.68383e-21	-4.62694e-10	-1.04838	8.85996e-05	-4.62694e-10	-1.09021
28845405	chr17:28845405:A:G	4.80469e-21	-4.62694e-10	-1.0229	0.000107968	-4.62694e-10	-0.892501
28845502	chr17:28845502:T:C	7.21267e-22	-1.98819	-0.93105	1.6662e-05	-1.90955	-0.851654
28847070	chr17:28847070:C:A	1.68846e-19	2.84936	-0.312865	0.00036484	0.864826	-0.539702
28847140	chr17:28847140:T:C	5.40922e-21	-4.62694e-10	-0.904387	0.00010541	-4.62694e-10	-0.916482
28847311	chr17:28847311:T:C	1.41244e-21	-2.24717	-3.32541e-10	3.61623e-05	-1.98632	-3.32541e-10
28847631	chr17:28847631:A:G	7.75007e-21	-4.62694e-10	-0.54479	0.00017485	-4.62694e-10	-0.410408
28848908	chr17:28848908:A:G	3.82638e-21	-4.62694e-10	-1.25057	7.34089e-05	-4.62694e-10	-1.27829
28848979	chr17:28848979:C:T	9.63523e-21	-4.62694e-10	-0.327066	0.000176667	-4.62694e-10	-0.400068
28849088	chr17:28849088:C:T	3.68839e-21	-1.2873	-3.32541e-10	0.000105622	-0.914467	-3.32541e-10
28850992	chr17:28850992:G:A	3.96252e-21	-4.62694e-10	-1.21561	7.67179e-05	-4.62694e-10	-1.2342
28851743	chr17:28851743:C:T	7.61597e-22	-1.8628	-1.00203	1.55903e-05	-1.90264	-0.925051
28851867	chr17:28851867:C:T	1.47668e-21	-2.2027	-3.32541e-10	2.80517e-05	-2.24029	-3.32541e-10
28851994	chr17:28851994:G:A	1.70992e-21	-2.05604	-3.32541e-10	6.23907e-05	-1.44092	-3.32541e-10
28852572	chr17:28852572:T:C	6.94458e-22	-1.81393	-1.14319	1.48816e-05	-1.78805	-1.08615
28852748	chr17:28852748:C:T	1.26505e-20	-4.62694e-10	-0.0547976	0.000227334	-4.62694e-10	-0.147917
28852969	chr17:28852969:G:A	3.71428e-21	-4.62694e-10	-1.28031	7.61334e-05	-4.62694e-10	-1.24185
28853325	chr17:28853325:C:A	1.07891e-20	-4.62694e-10	-0.213959	0.000222384	-4.62694e-10	-0.169928
28853597	chr17:28853597:T:C	3.99631e-21	-4.62694e-10	-1.20712	7.75686e-05	-4.62694e-10	-1.22317
28853766	chr17:28853766:C:T	5.5011e-22	-1.88319	-1.30694	1.04881e-05	-1.91575	-1.30834
28854436	chr17:28854436:G:A	2.64691e-21	-1.6191	-3.32541e-10	7.57415e-05	-1.24701	-3.32541e-10
28854777	chr17:28854777:A:ACG	1.50736e-21	-2.18214	-3.32541e-10	2.7659e-05	-2.25438	-3.32541e-10
28854778	chr17:28854778:A:G	1.50687e-21	-2.18246	-3.32541e-10	2.76619e-05	-2.25428	-3.32541e-10
28855852	chr17:28855852:G:A	7.47553e-21	-0.580858	-3.32541e-10	9.18197e-05	-1.05451	-3.32541e-10
28855926	chr17:28855926:G:A	1.26731e-21	-1.75338	-0.602217	2.2298e-05	-1.96587	-0.503971
28856086	chr17:28856086:G:A	1.32634e-21	-1.7299	-0.580169	2.32422e-05	-1.94786	-0.480509
28856944	chr17:28856944:C:T	3.68827e-21	-4.62694e-10	-1.28734	7.40583e-05	-4.62694e-10	-1.26948
28857264	chr17:28857264:C:T	1.0535e-21	-1.76855	-0.771822	1.85288e-05	-1.98374	-0.671273
28857368	chr17:28857368:A:G	9.60222e-22	-1.7325	-0.900585	1.66905e-05	-1.94685	-0.812649
28857503	chr17:28857503:G:A	4.44163e-21	-4.62694e-10	-1.10147	8.87068e-05	-4.62694e-10	-1.089
28857661	chr17:28857661:G:A	1.02139e-20	-4.62694e-10	-0.268739	0.000196657	-4.62694e-10	-0.292875
28858587	chr17:28858587:G:A	4.45478e-21	-4.62694e-10	-1.09851	8.89816e-05	-4.62694e-10	-1.08591
28858809	chr17:28858809:C:T	5.27939e-22	-1.92835	-1.30291	1.01554e-05	-1.96892	-1.28741
28859566	chr17:28859566:G:A	1.06587e-21	-1.56941	-0.959297	1.74525e-05	-1.83254	-0.882307
28860002	chr17:28860002:T:G	1.33533e-21	-1.37661	-0.926704	2.10424e-05	-1.68085	-0.84695
28860125	chr17:28860125:G:A	3.54224e-21	-4.62694e-10	-1.32773	7.07291e-05	-4.62694e-10	-1.31548
28860196	chr17:28860196:C:T	3.87147e-21	-4.62694e-10	-1.23886	7.70186e-05	-4.62694e-10	-1.23029
28860771	chr17:28860771:C:T	9.75068e-22	-1.67708	-0.940663	1.63661e-05	-1.91706	-0.862062
28861741	chr17:28861741:G:A	4.07367e-21	-4.62694e-10	-1.18795	7.80705e-05	-4.62694e-10	-1.21672
28862756	chr17:28862756:A:G	1.0071e-21	-1.67135	-0.914066	1.68743e-05	-1.91536	-0.833186
28862953	chr17:28862953:C:T	1.06734e-21	-1.67492	-0.85241	1.80763e-05	-1.91374	-0.765988
28863349	chr17:28863349:A:G	4.74526e-21	-4.62694e-10	-1.03535	9.49412e-05	-4.62694e-10	-1.02108
28863460	chr17:28863460:T:C	5.50374e-22	-1.86108	-1.32857	1.01352e-05	-1.92904	-1.32928
28864521	chr17:28864521:C:A	5.68551e-21	-4.62694e-10	-0.854572	0.00010673	-4.62694e-10	-0.904037
28864911	chr17:28864911:G:A	7.31306e-21	-0.60283	-3.32541e-10	9.02011e-05	-1.07229	-3.32541e-10
28864942	chr17:28864942:G:A	6.39305e-22	-1.93517	-1.10469	1.34618e-05	-1.89765	-1.07684
28864991	chr17:28864991:G:A	4.02424e-21	-4.62694e-10	-1.20016	7.73108e-05	-4.62694e-10	-1.2265
28865449	chr17:28865449:A:T	1.50485e-21	-2.1838	-3.32541e-10	3.32064e-05	-2.07159	-3.32541e-10
28865777	chr17:28865777:G:C	1.01009e-20	-4.62694e-10	-0.279868	0.000208771	-4.62694e-10	-0.233097
28865804	chr17:28865804:G:A	1.33437e-20	-0.00144501	-3.32541e-10	0.000153042	-0.543622	-3.32541e-10
28866362	chr17:28866362:C:T	1.65976e-21	-2.08582	-3.32541e-10	2.79587e-05	-2.24361	-3.32541e-10
28866678	chr17:28866678:C:T	9.3114e-22	-1.65187	-1.01196	1.30289e-05	-2.15571	-0.851454
28866802	chr17:28866802:C:A	1.19044e-21	-2.17991	-0.238263	2.761e-05	-2.2416	-0.0145545
28867616	chr17:28867616:C:T	7.30278e-22	-1.9596	-0.947222	1.86368e-05	-1.78287	-0.866332
28868656	chr17:28868656:C:T	1.42781e-21	-2.23635	-3.32541e-10	2.88819e-05	-2.21112	-3.32541e-10
28868853	chr17:28868853:G:T	7.68495e-22	-1.63966	-1.21615	1.30882e-05	-1.82128	-1.18135
28869291	chr17:28869291:G:A	1.43369e-21	-2.23224	-3.32541e-10	2.86077e-05	-2.22066	-3.32541e-10
28869398	chr17:28869398:C:T	1.74705e-21	-2.03456	-3.32541e-10	6.0289e-05	-1.47519	-3.32541e-10
28869470	chr17:28869470:A:T	1.16907e-21	-1.9311	-0.505184	2.12487e-05	-2.21038	-0.307659
28869672	chr17:28869672:G:A	3.54811e-21	-4.62694e-10	-1.32608	7.0194e-05	-4.62694e-10	-1.32307
28869730	chr17:28869730:T:C	6.28533e-22	-1.77029	-1.28657	9.63603e-06	-2.02886	-1.27997
28869902	chr17:28869902:T:C	3.53717e-21	-4.62694e-10	-1.32916	6.98191e-05	-4.62694e-10	-1.32843
28870154	chr17:28870154:G:A	4.35351e-21	-4.62694e-10	-1.12151	8.3646e-05	-4.62694e-10	-1.14774
28870698	chr17:28870698:T:C	3.64125e-21	-4.62694e-10	-1.30016	7.40772e-05	-4.62694e-10	-1.26923
28870702	chr17:28870702:T:A	3.53679e-21	-4.62694e-10	-1.32927	6.97948e-05	-4.62694e-10	-1.32878
28870763	chr17:28870763:C:T	2.12204e-21	-1.84012	-3.32541e-10	2.85879e-05	-2.22135	-3.32541e-10
28872500	chr17:28872500:G:A	1.58727e-21	-0.81373	-1.31675	1.29191e-05	-1.68827	-1.32736
28872546	chr17:28872546:G:A	4.86754e-21	-4.62694e-10	-1.0099	9.12401e-05	-4.62694e-10	-1.06084
28873104	chr17:28873104:C:T	2.8024e-21	-0.235254	-1.32676	1.70603e-05	-1.42291	-1.31468
28873513	chr17:28873513:G:T	1.69055e-21	-1.03046	-1.03697	2.49536e-05	-1.53926	-0.81806
28873570	chr17:28873570:A:G	1.52295e-21	-2.17184	-3.32541e-10	2.81956e-05	-2.23517	-3.32541e-10
28873716	chr17:28873716:A:G	2.56266e-21	-0.980519	-0.670926	3.95288e-05	-1.52029	-0.377014
28874646	chr17:28874646:C:T	3.61186e-21	-4.62694e-10	-1.30827	7.07825e-05	-4.62694e-10	-1.31472
28875076	chr17:28875076:A:G	3.8762e-21	-4.62694e-10	-1.23764	7.47307e-05	-4.62694e-10	-1.26044
28875160	chr17:28875160:A:G	2.97377e-21	-0.86536	-0.637302	4.4986e-05	-1.43094	-0.337039
28875867	chr17:28875867:T:C	8.96157e-22	-2.23656	-0.465573	2.23236e-05	-2.24724	-0.221446
28875870	chr17:28875870:G:A	7.23712e-22	-1.78337	-1.13249	1.52962e-05	-1.7348	-1.11192
28875899	chr17:28875899:T:C	2.13326e-17	7.91381	-0.538316	0.0028612	3.17193	-0.787267
28876568	chr17:28876568:C:T	3.71985e-21	-4.62694e-10	-1.27881	7.62687e-05	-4.62694e-10	-1.24007
28876934	chr17:28876934:A:G	3.53681e-21	-4.62694e-10	-1.32927	6.98492e-05	-4.62694e-10	-1.328
28877158	chr17:28877158:C:A	2.85282e-21	-1.54418	-3.32541e-10	3.2261e-05	-2.10048	-3.32541e-10
28877738	chr17:28877738:C:T	1.47496e-21	-1.1588	-1.04506	2.10963e-05	-1.45009	-1.07515
28878045	chr17:28878045:T:C	5.15111e-21	-0.953279	-3.32541e-10	4.67754e-05	-1.72898	-3.32541e-10
28879011	chr17:28879011:G:A	7.00878e-22	-1.86576	-1.08215	1.47812e-05	-1.82168	-1.0593
28879062	chr17:28879062:C:A	4.31497e-21	-4.62694e-10	-1.1304	8.20726e-05	-4.62694e-10	-1.16673
28879831	chr17:28879831:G:C	3.84568e-21	-4.62694e-10	-1.24554	7.75732e-05	-4.62694e-10	-1.22311
28880102	chr17:28880102:G:A	2.02196e-21	-1.00611	-0.882315	2.16117e-05	-1.862	-0.6391
28880284	chr17:28880284:G:T	3.53895e-21	-4.62694e-10	-1.32866	7.00495e-05	-4.62694e-10	-1.32513
28880553	chr17:28880553:C:T	1.52521e-21	-1.50499	-0.66537	2.11015e-05	-2.14327	-0.381719
28881287	chr17:28881287:T:C	1.90912e-20	-4.62694e-10	0.356734	0.000359362	-4.62694e-10	0.309994
28881308	chr17:28881308:C:T	1.45353e-21	-2.21849	-3.32541e-10	2.92989e-05	-2.19679	-3.32541e-10
28881571	chr17:28881571:G:A	2.136e-21	-1.12206	-0.711491	3.39424e-05	-1.62353	-0.42614
28883235	chr17:28883235:T:C	1.32552e-21	-1.21928	-1.09141	1.26248e-05	-2.10539	-0.93328
28883737	chr17:28883737:C:T	3.71791e-21	-4.62694e-10	-1.27933	7.36096e-05	-4.62694e-10	-1.27556
28883811	chr17:28883811:C:T	3.87445e-21	-4.62694e-10	-1.23809	7.46428e-05	-4.62694e-10	-1.26162
28884051	chr17:28884051:C:T	1.46401e-21	-2.21131	-3.32541e-10	2.81226e-05	-2.23776	-3.32541e-10
28886086	chr17:28886086:AC:A	3.24108e-21	-0.155003	-1.26158	1.20244e-05	-1.83982	-1.24757
28886852	chr17:28886852:C:T	2.7214e-20	-4.62694e-10	0.71124	0.000477061	-4.62694e-10	0.593309
28886944	chr17:28886944:A:G	3.84458e-21	-4.62694e-10	-1.24583	7.84773e-05	-4.62694e-10	-1.21153
28886948	chr17:28886948:T:C	3.80721e-21	-4.62694e-10	-1.25559	7.66665e-05	-4.62694e-10	-1.23487
28887052	chr17:28887052:A:G	4.56324e-21	-4.62694e-10	-1.07446	8.06232e-05	-4.62694e-10	-1.18455
28887891	chr17:28887891:C:G	1.16846e-21	-1.54603	-0.890773	1.7268e-05	-2.10331	-0.622172
28888347	chr17:28888347:C:T	5.88174e-21	-4.62694e-10	-0.820639	0.000120131	-4.62694e-10	-0.785755
28888986	chr17:28888986:G:A	3.73812e-21	-4.62694e-10	-1.27391	7.26407e-05	-4.62694e-10	-1.28881
28889134	chr17:28889134:G:A	2.61608e-21	-0.301531	-1.32929	7.90361e-05	0.122479	-1.32691
28889154	chr17:28889154:T:C	1.85981e-21	-1.97202	-3.32541e-10	2.74682e-05	-2.26131	-3.32541e-10
28890062	chr17:28890062:G:A	6.64596e-22	-1.81996	-1.18111	1.00246e-05	-2.23743	-1.03187
28890940	chr17:28890940:T:A	8.72826e-21	-4.62694e-10	-0.425926	0.000176289	-4.62694e-10	-0.402213
28891198	chr17:28891198:T:C	2.0963e-21	-1.85232	-3.32541e-10	9.84962e-05	-0.984317	-3.32541e-10
28892193	chr17:28892193:A:G	3.72446e-21	-4.62694e-10	-1.27757	7.25954e-05	-4.62694e-10	-1.28943
28892729	chr17:28892729:C:A	1.13436e-20	-4.62694e-10	-0.163837	0.000237701	-4.62694e-10	-0.103323
28892941	chr17:28892941:G:A	1.39744e-21	-2.25785	-3.32541e-10	4.1538e-05	-1.84773	-3.32541e-10
28893415	chr17:28893415:T:C	1.21939e-20	1.15702	-1.24857	1.79641e-05	-1.40397	-1.282
28893594	chr17:28893594:C:A	7.18536e-21	-4.62694e-10	-0.620446	0.000131343	-4.62694e-10	-0.696527
28894025	chr17:28894025:C:T	5.83436e-20	2.75984	-1.28598	3.3904e-05	-0.792435	-1.25837
28895451	chr17:28895451:C:T	1.91677e-21	-1.94185	-3.32541e-10	3.00643e-05	-2.171	-3.32541e-10
28895522	chr17:28895522:C:T	5.8804e-21	-4.62694e-10	-0.820867	0.000111614	-4.62694e-10	-0.859286
28895637	chr17:28895637:C:T	3.54585e-21	-4.62694e-10	-1.32672	6.97836e-05	-4.62694e-10	-1.32894
28895727	chr17:28895727:G:A	6.74295e-22	-1.68864	-1.29794	8.05298e-06	-2.24952	-1.23878
28895970	chr17:28895970:G:T	6.24675e-21	0.147859	-0.908291	2.70384e-05	-1.34343	-0.933649
28897781	chr17:28897781:T:C	5.03871e-22	-2.06855	-1.20938	9.99318e-06	-2.09409	-1.17834
28898297	chr17:28898297:G:A	3.71883e-21	-4.62694e-10	-1.27908	7.22002e-05	-4.62694e-10	-1.29489
28898381	chr17:28898381:G:A	4.75293e-22	-2.03467	-1.30164	9.95026e-06	-1.98217	-1.29457
28898568	chr17:28898568:A:T	1.07061e-21	-1.30472	-1.21954	4.09309e-05	-0.63385	-1.2286
28898919	chr17:28898919:C:T	2.18947e-20	0.813514	-0.319764	5.05434e-05	-1.23485	-0.416659
28899401	chr17:28899401:T:A	3.75903e-21	-4.62694e-10	-1.26833	7.44309e-05	-4.62694e-10	-1.26446
28899800	chr17:28899800:T:C	4.66866e-22	-2.02784	-1.32636	7.69551e-06	-2.20672	-1.32698
28899832	chr17:28899832:T:C	3.62373e-21	-4.62694e-10	-1.30499	7.16435e-05	-4.62694e-10	-1.30263
28900587	chr17:28900587:T:A	3.68133e-21	-4.62694e-10	-1.28922	7.3371e-05	-4.62694e-10	-1.27881
28901180	chr17:28901180:G:A	5.42094e-22	-1.89521	-1.30959	8.84562e-06	-2.08699	-1.30742
28901276	chr17:28901276:A:G	6.60109e-20	-4.62694e-10	1.59733	0.00168636	-4.62694e-10	1.85599
28901768	chr17:28901768:C:T	3.76891e-21	-4.62694e-10	-1.26571	7.64873e-05	-4.62694e-10	-1.23721
28903321	chr17:28903321:A:G	3.55745e-21	-4.62694e-10	-1.32345	7.02407e-05	-4.62694e-10	-1.32241
28904787	chr17:28904787:C:T	3.71197e-21	-4.62694e-10	-1.28093	7.29815e-05	-4.62694e-10	-1.28413
28904875	chr17:28904875:A:C	4.10776e-21	-4.62694e-10	-1.17961	7.86661e-05	-4.62694e-10	-1.20912
28904876	chr17:28904876:G:T	4.18521e-21	-4.62694e-10	-1.16093	8.00095e-05	-4.62694e-10	-1.19219
28908181	chr17:28908181:A:G	6.53829e-21	-4.62694e-10	-0.714817	0.000131082	-4.62694e-10	-0.698515
28908232	chr17:28908232:T:C	3.54307e-21	-4.62694e-10	-1.3275	6.99331e-05	-4.62694e-10	-1.3268
28908962	chr17:28908962:T:C	3.58119e-21	-4.62694e-10	-1.3168	7.07524e-05	-4.62694e-10	-1.31515
28909358	chr17:28909358:A:G	4.65595e-20	-4.62694e-10	1.24824	0.00120134	-4.62694e-10	1.51686
28910660	chr17:28910660:CTGTGGGGGAGGGCCTGGA:C	4.35857e-21	-4.62694e-10	-1.12035	8.44255e-05	-4.62694e-10	-1.13847
28911014	chr17:28911014:G:A	1.53385e-21	-2.16471	-3.32541e-10	2.82516e-05	-2.23319	-3.32541e-10
28913325	chr17:28913325:G:A	4.67535e-20	-4.62694e-10	1.2524	0.00120704	-4.62694e-10	1.52159
28913390	chr17:28913390:T:C	3.65379e-21	-4.62694e-10	-1.29673	7.05875e-05	-4.62694e-10	-1.31748
28913563	chr17:28913563:G:A	4.84508e-20	-4.62694e-10	1.28806	0.00125271	-4.62694e-10	1.55873
28914438	chr17:28914438:C:T	4.81067e-20	-4.62694e-10	1.28093	0.00124337	-4.62694e-10	1.55124
28915224	chr17:28915224:T:C	5.22962e-21	-4.62694e-10	-0.938154	0.000113244	-4.62694e-10	-0.844789
28915302	chr17:28915302:G:GA	4.95425e-20	-4.62694e-10	1.31034	0.00128218	-4.62694e-10	1.58198
28915497	chr17:28915497:T:C	4.94368e-20	-4.62694e-10	1.3082	0.00127925	-4.62694e-10	1.5797
28915687	chr17:28915687:C:T	4.27614e-21	-4.62694e-10	-1.13944	8.89023e-05	-4.62694e-10	-1.0868
28915721	chr17:28915721:A:G	4.96478e-21	-4.62694e-10	-0.990123	9.46924e-05	-4.62694e-10	-1.0237
28916398	chr17:28916398:G:A	6.96488e-22	-1.88201	-1.07219	9.76524e-06	-2.19473	-1.10077
28916462	chr17:28916462:C:T	1.04718e-21	-1.25758	-1.28881	1.4608e-05	-1.60542	-1.28735
28916637	chr17:28916637:G:C	3.96257e-21	-4.62694e-10	-1.2156	7.71278e-05	-4.62694e-10	-1.22887
28916719	chr17:28916719:C:T	1.74055e-21	-2.03829	-3.32541e-10	2.74363e-05	-2.26247	-3.32541e-10
28916770	chr17:28916770:C:T	5.97522e-21	-4.62694e-10	-0.804872	0.000112911	-4.62694e-10	-0.847733
28917200	chr17:28917200:G:C	1.40475e-21	-2.25263	-3.32541e-10	2.87817e-05	-2.21459	-3.32541e-10
28917455	chr17:28917455:G:A	7.40903e-22	-1.56985	-1.32252	1.58627e-05	-1.49575	-1.31462
28917732	chr17:28917732:G:A	5.3857e-20	-4.62694e-10	1.39384	0.00138456	-4.62694e-10	1.6588
28917934	chr17:28917934:G:A	4.23697e-21	-4.62694e-10	-1.14864	9.3223e-05	-4.62694e-10	-1.03934
28918604	chr17:28918604:A:G	4.88872e-20	-4.62694e-10	1.29702	0.00126439	-4.62694e-10	1.56801
28918721	chr17:28918721:T:C	1.17045e-20	-4.62694e-10	-0.132516	0.000225204	-4.62694e-10	-0.157327
28919350	chr17:28919350:CCTCCCCTCCTTGATCCTAACATT:C	1.93838e-21	-1.93064	-3.32541e-10	2.74557e-05	-2.26176	-3.32541e-10
28919445	chr17:28919445:T:C	4.89019e-20	-4.62694e-10	1.29732	0.00126459	-4.62694e-10	1.56816
28919508	chr17:28919508:G:A	4.04835e-21	-4.62694e-10	-1.19418	7.91283e-05	-4.62694e-10	-1.20326
28919524	chr17:28919524:GGAGACT:G	5.57782e-20	-4.62694e-10	1.42889	0.00143626	-4.62694e-10	1.69546
28919624	chr17:28919624:C:T	7.30384e-21	-4.62694e-10	-0.604091	0.000156533	-4.62694e-10	-0.521071
28919664	chr17:28919664:T:C	3.79562e-22	-2.23363	-1.3276	1.13407e-05	-1.83496	-1.31098
28921175	chr17:28921175:C:T	4.47173e-20	-4.62694e-10	1.20787	0.00115202	-4.62694e-10	1.47494
28921842	chr17:28921842:T:A	4.87676e-21	-4.62694e-10	-1.00801	9.06446e-05	-4.62694e-10	-1.06739
28922118	chr17:28922118:AATGTCCAAGCC:A	1.42554e-21	-2.23794	-3.32541e-10	2.76613e-05	-2.2543	-3.32541e-10
28922420	chr17:28922420:T:C	4.86464e-21	-4.62694e-10	-1.0105	9.04525e-05	-4.62694e-10	-1.06951
28922688	chr17:28922688:C:T	1.40931e-21	-2.24939	-3.32541e-10	2.937e-05	-2.19436	-3.32541e-10
28922854	chr17:28922854:G:A	3.80563e-21	-4.62694e-10	-1.25601	7.38562e-05	-4.62694e-10	-1.27222
28922937	chr17:28922937:G:A	3.741e-21	-4.62694e-10	-1.27314	7.33606e-05	-4.62694e-10	-1.27895
28922954	chr17:28922954:A:C	3.31243e-21	-0.0785516	-1.31626	7.31236e-05	0.0459162	-1.3281
28923206	chr17:28923206:GAGA:G	1.08314e-21	-1.1921	-1.32053	1.52833e-05	-1.52556	-1.32201
28925399	chr17:28925399:C:T	6.64506e-22	-2.16475	-0.836455	1.52542e-05	-2.18073	-0.668752
28925694	chr17:28925694:G:A	2.60086e-20	-4.62694e-10	0.665936	0.000533108	-4.62694e-10	0.70439
28925971	chr17:28925971:C:T	9.29238e-22	-1.49292	-1.17297	1.9662e-05	-1.44616	-1.14949
28926460	chr17:28926460:C:T	5.63583e-20	-4.62694e-10	1.43924	0.00145268	-4.62694e-10	1.70683
28927161	chr17:28927161:C:T	1.13789e-21	-1.18419	-1.27913	1.55937e-05	-1.54977	-1.2777
28927323	chr17:28927323:G:C	5.51324e-22	-1.88907	-1.29885	1.97345e-05	-1.29743	-1.29454
28927938	chr17:28927938:C:T	4.15635e-21	-4.62694e-10	-1.16785	7.9868e-05	-4.62694e-10	-1.19396
28928173	chr17:28928173:T:C	9.13553e-22	-1.49272	-1.19018	1.92649e-05	-1.44859	-1.16746
28928464	chr17:28928464:C:G	4.04337e-21	-4.62694e-10	-1.19541	8.33538e-05	-4.62694e-10	-1.15124
28928714	chr17:28928714:G:A	5.42299e-21	-4.62694e-10	-0.901845	0.000117954	-4.62694e-10	-0.804041
28928968	chr17:28928968:C:T	3.87214e-21	-4.62694e-10	-1.23868	7.67277e-05	-4.62694e-10	-1.23407
28930460	chr17:28930460:G:C	8.73915e-22	-1.53069	-1.19658	3.28745e-05	-0.880758	-1.20088
28930667	chr17:28930667:A:G	5.56635e-20	-4.62694e-10	1.42683	0.00143306	-4.62694e-10	1.69323
28930699	chr17:28930699:T:TA	5.70634e-20	-4.62694e-10	1.45167	0.00147172	-4.62694e-10	1.71985
28930937	chr17:28930937:C:T	4.60661e-21	-4.62694e-10	-1.065	8.50201e-05	-4.62694e-10	-1.13145
28931104	chr17:28931104:C:T	1.50601e-21	-0.898982	-1.28405	5.64801e-05	-0.265645	-1.2748
28931900	chr17:28931900:AG:A	4.68244e-21	-4.62694e-10	-1.04867	8.83892e-05	-4.62694e-10	-1.09259
28932161	chr17:28932161:T:C	4.68087e-20	-4.62694e-10	1.25358	0.00120822	-4.62694e-10	1.52257
28932927	chr17:28932927:C:CAGA	1.84173e-21	-1.26349	-0.7183	2.68916e-05	-1.63106	-0.651464
28932964	chr17:28932964:T:C	4.22073e-22	-2.17236	-1.2827	8.86436e-06	-2.13999	-1.25231
28933127	chr17:28933127:C:T	1.02896e-21	-1.23472	-1.32923	1.45644e-05	-1.56648	-1.32927
28934373	chr17:28934373:G:A	3.53745e-21	-1.32909	-3.32541e-10	5.09564e-05	-1.64337	-3.32541e-10
28935335	chr17:28935335:G:A	8.50298e-22	-2.25586	-0.498798	1.4282e-05	-2.26057	-0.654771
28935365	chr17:28935365:G:A	1.43904e-21	-2.22851	-3.32541e-10	2.92411e-05	-2.19876	-3.32541e-10
28936085	chr17:28936085:T:C	4.87243e-20	-4.62694e-10	1.29368	0.00126139	-4.62694e-10	1.56564
28936877	chr17:28936877:TA:T	5.45728e-20	-4.62694e-10	1.40704	0.00140442	-4.62694e-10	1.67304
28936927	chr17:28936927:CCTCATCCAG:C	8.79246e-21	-4.62694e-10	-0.418598	0.000163561	-4.62694e-10	-0.477149
28937075	chr17:28937075:C:T	4.13022e-21	-4.62694e-10	-1.17416	8.5526e-05	-4.62694e-10	-1.12551
28937844	chr17:28937844:T:C	2.01486e-21	-1.89194	-3.32541e-10	4.93945e-05	-1.6745	-3.32541e-10
28938876	chr17:28938876:T:G	3.59195e-21	-4.62694e-10	-1.3138	7.13189e-05	-4.62694e-10	-1.30717
28939033	chr17:28939033:C:T	4.08744e-21	-4.62694e-10	-1.18457	7.98454e-05	-4.62694e-10	-1.19424
28939125	chr17:28939125:G:A	1.12547e-21	-1.17521	-1.29908	1.52881e-05	-1.5447	-1.30256
28939422	chr17:28939422:C:T	1.90615e-21	-1.30798	-0.639424	2.86713e-05	-1.67281	-0.545629
28940067	chr17:28940067:T:C	5.63583e-20	-4.62694e-10	1.43924	0.00145268	-4.62694e-10	1.70683
28940855	chr17:28940855:C:T	5.29813e-21	-4.62694e-10	-0.925138	0.000100648	-4.62694e-10	-0.962704
28941495	chr17:28941495:G:A	5.74397e-21	-0.844342	-3.32541e-10	6.07266e-05	-1.46795	-3.32541e-10
28942752	chr17:28942752:G:A	4.96973e-21	-4.62694e-10	-0.989126	9.46744e-05	-4.62694e-10	-1.02389
28942864	chr17:28942864:G:A	3.5788e-21	-4.62694e-10	-1.31746	7.03426e-05	-4.62694e-10	-1.32096
28943171	chr17:28943171:C:T	1.53381e-21	-2.16473	-3.32541e-10	2.76725e-05	-2.2539	-3.32541e-10
28943699	chr17:28943699:CACA:C	4.88026e-21	-4.62694e-10	-1.00729	9.57235e-05	-4.62694e-10	-1.01287
28944787	chr17:28944787:G:A	4.5392e-21	-4.62694e-10	-1.07974	8.39362e-05	-4.62694e-10	-1.14428
28945088	chr17:28945088:A:C	4.48985e-20	-4.62694e-10	1.21191	0.00115619	-4.62694e-10	1.47855
28945190	chr17:28945190:T:C	3.55927e-21	-4.62694e-10	-1.32294	7.06334e-05	-4.62694e-10	-1.31683
28946107	chr17:28946107:C:T	2.59557e-20	-4.62694e-10	0.6639	0.00053198	-4.62694e-10	0.702271
28946322	chr17:28946322:C:T	1.86135e-20	-4.62694e-10	0.331396	0.000365576	-4.62694e-10	0.327138
28947475	chr17:28947475:G:A	2.38004e-21	-1.72537	-3.32541e-10	2.90386e-05	-2.20571	-3.32541e-10
28947492	chr17:28947492:C:T	9.19804e-21	-4.62694e-10	-0.373501	0.00018481	-4.62694e-10	-0.35501
28947967	chr17:28947967:T:C	5.83229e-20	-4.62694e-10	1.4735	0.00150489	-4.62694e-10	1.74214
28948291	chr17:28948291:T:TA	4.93499e-20	-4.62694e-10	1.30644	0.00127684	-4.62694e-10	1.57781
28948847	chr17:28948847:CA:C	7.57015e-22	-1.68648	-1.18438	2.69444e-05	-1.09127	-1.18929
28949105	chr17:28949105:G:A	4.61893e-21	-4.62694e-10	-1.06233	8.73654e-05	-4.62694e-10	-1.10424
28949216	chr17:28949216:A:G	3.66774e-21	-4.62694e-10	-1.29292	7.16791e-05	-4.62694e-10	-1.30214
28949356	chr17:28949356:G:A	7.62749e-20	-4.62694e-10	1.74185	0.00199639	-4.62694e-10	2.02476
28949446	chr17:28949446:C:T	3.67601e-21	-4.62694e-10	-1.29066	7.11137e-05	-4.62694e-10	-1.31006
28949593	chr17:28949593:T:C	4.70186e-21	-4.62694e-10	-1.04453	8.87275e-05	-4.62694e-10	-1.08877
28949700	chr17:28949700:A:C	4.72366e-21	-4.62694e-10	-1.03991	8.91077e-05	-4.62694e-10	-1.08449
28949707	chr17:28949707:C:T	4.69818e-21	-4.62694e-10	-1.04532	8.86654e-05	-4.62694e-10	-1.08947
28949737	chr17:28949737:C:T	3.6762e-21	-4.62694e-10	-1.29061	7.11161e-05	-4.62694e-10	-1.31002
28949901	chr17:28949901:A:G	1.5694e-21	-2.1418	-3.32541e-10	4.53545e-05	-1.75983	-3.32541e-10
28950732	chr17:28950732:C:T	3.57519e-21	-4.62694e-10	-1.31847	7.20321e-05	-4.62694e-10	-1.29722
28951555	chr17:28951555:C:G	4.50842e-22	-2.2204	-1.16873	1.32355e-05	-1.73407	-1.25736
28951703	chr17:28951703:G:A	4.09816e-21	-4.62694e-10	-1.18195	8.13338e-05	-4.62694e-10	-1.17577
28951821	chr17:28951821:A:G	2.30486e-21	-1.75747	-3.32541e-10	0.000119617	-0.790042	-3.32541e-10
28953077	chr17:28953077:T:C	4.42522e-21	-4.62694e-10	-1.10517	9.2526e-05	-4.62694e-10	-1.04685
28953156	chr17:28953156:C:T	1.08426e-19	-4.62694e-10	2.09357	0.00288378	-4.62694e-10	2.39252
28953208	chr17:28953208:A:G	1.40169e-21	-0.966698	-1.28811	1.75093e-05	-1.42004	-1.29157
28953210	chr17:28953210:A:G	1.39861e-21	-0.96983	-1.28719	1.74824e-05	-1.42247	-1.29067
28953220	chr17:28953220:A:G	1.01318e-19	-4.62694e-10	2.02577	0.00268698	-4.62694e-10	2.32184
28954036	chr17:28954036:A:T	5.67405e-20	-4.62694e-10	1.446	0.00147671	-4.62694e-10	1.72323
28954859	chr17:28954859:C:G	1.3941e-21	-0.961297	-1.29895	1.70175e-05	-1.43778	-1.30231
28955218	chr17:28955218:T:G	4.46602e-21	-4.62694e-10	-1.09599	8.67333e-05	-4.62694e-10	-1.1115
28955454	chr17:28955454:A:T	3.53677e-21	-4.62694e-10	-1.32928	6.97741e-05	-4.62694e-10	-1.32907
28957176	chr17:28957176:T:C	1.07149e-19	-4.62694e-10	2.08173	0.00284838	-4.62694e-10	2.38017
28957425	chr17:28957425:A:G	2.43783e-21	-1.04934	-0.652043	3.33857e-05	-1.50766	-0.558553
28957548	chr17:28957548:AG:A	1.3701e-21	-0.998132	-1.27947	1.72904e-05	-1.44115	-1.28303
28957789	chr17:28957789:A:AG	1.07149e-19	-4.62694e-10	2.08173	0.00284838	-4.62694e-10	2.38017
28958456	chr17:28958456:T:C	3.73086e-21	-4.62694e-10	-1.27585	7.31213e-05	-4.62694e-10	-1.28222
28958718	chr17:28958718:A:G	1.02473e-19	-4.62694e-10	2.03711	0.00271518	-4.62694e-10	2.33228
28958758	chr17:28958758:G:A	1.71644e-20	-4.62694e-10	0.250346	0.00038246	-4.62694e-10	0.372289
28959135	chr17:28959135:C:T	8.38768e-21	-4.62694e-10	-0.465728	0.000168373	-4.62694e-10	-0.448151
28959444	chr17:28959444:C:T	1.18952e-19	-4.62694e-10	2.18623	0.00320862	-4.62694e-10	2.49926
28959644	chr17:28959644:C:G	1.02579e-21	-1.24104	-1.32599	1.33655e-05	-1.65728	-1.32438
28959833	chr17:28959833:T:C	7.02013e-22	-1.6298	-1.31649	2.15583e-05	-1.20639	-1.29718
28960331	chr17:28960331:C:G	3.68298e-21	-4.62694e-10	-1.28877	7.35659e-05	-4.62694e-10	-1.27615
28961981	chr17:28961981:TG:T	7.14113e-21	-4.62694e-10	-0.626622	0.00014319	-4.62694e-10	-0.610163
28962111	chr17:28962111:G:A	3.6946e-21	-4.62694e-10	-1.28562	7.57465e-05	-4.62694e-10	-1.24694
28962851	chr17:28962851:A:G	6.72335e-21	-0.992527	0.305621	9.24473e-05	-1.48217	0.434474
28963385	chr17:28963385:G:C	1.28174e-19	-4.62694e-10	2.2609	0.003279	-4.62694e-10	2.52096
28963771	chr17:28963771:T:C	8.19236e-20	-4.62694e-10	1.81329	0.00218186	-4.62694e-10	2.1136
28963951	chr17:28963951:T:TG	3.6919e-22	-2.26089	-1.32804	1.35597e-05	-1.65798	-1.30926
28964839	chr17:28964839:C:T	1.31162e-21	-1.026	-1.29523	1.67211e-05	-1.46514	-1.29252
28965026	chr17:28965026:T:A	3.95613e-22	-2.24599	-1.27382	2.03297e-05	-1.31252	-1.24974
28965045	chr17:28965045:A:C	7.70067e-21	-0.551184	-3.32541e-10	7.28745e-05	-1.2856	-3.32541e-10
28965161	chr17:28965161:G:C	6.79407e-21	-0.676442	-3.32541e-10	8.70827e-05	-1.10748	-3.32541e-10
28965429	chr17:28965429:A:C	7.92554e-20	-4.62694e-10	1.78018	0.00210652	-4.62694e-10	2.07846
28965483	chr17:28965483:T:A	3.54712e-21	-4.62694e-10	-1.32636	6.98473e-05	-4.62694e-10	-1.32802
28965828	chr17:28965828:G:A	1.25121e-19	-4.62694e-10	2.23679	0.00319692	-4.62694e-10	2.49561
28966108	chr17:28966108:A:C	2.50421e-21	-1.67452	-3.32541e-10	3.45972e-05	-2.03056	-3.32541e-10
28966207	chr17:28966207:A:G	3.69653e-21	-0.272763	-1.01234	9.17391e-05	-0.102851	-0.952536
28966439	chr17:28966439:C:T	5.59293e-21	-4.62694e-10	-0.870989	0.000109078	-4.62694e-10	-0.882272
28967043	chr17:28967043:A:T	3.56484e-21	-4.62694e-10	-1.32137	7.01186e-05	-4.62694e-10	-1.32415
28967573	chr17:28967573:A:G	7.1938e-20	-4.62694e-10	1.68331	0.00190098	-4.62694e-10	1.97579
28967638	chr17:28967638:T:C	5.42373e-21	-4.62694e-10	-0.901709	0.000104095	-4.62694e-10	-0.929032
28968132	chr17:28968132:C:A	6.25925e-21	-4.62694e-10	-0.758432	0.000133686	-4.62694e-10	-0.678843
28968413	chr17:28968413:C:T	3.59978e-21	-4.62694e-10	-1.31162	7.03578e-05	-4.62694e-10	-1.32074
28968529	chr17:28968529:A:G	5.51698e-22	-2.04944	-1.13781	1.77328e-05	-1.56987	-1.12905
28968551	chr17:28968551:G:A	4.79125e-21	-4.62694e-10	-1.0257	9.06174e-05	-4.62694e-10	-1.06769
28968985	chr17:28968985:A:G	1.59854e-20	0.179186	-3.32541e-10	8.47324e-05	-1.13484	-3.32541e-10
28969042	chr17:28969042:T:A	3.5948e-21	-4.62694e-10	-1.313	7.10246e-05	-4.62694e-10	-1.31131
28969052	chr17:28969052:A:G	7.06129e-20	-4.62694e-10	1.66472	0.00186757	-4.62694e-10	1.95806
28969251	chr17:28969251:A:G	3.83929e-21	-0.273493	-0.973712	9.48922e-05	-0.111523	-0.910071
28969490	chr17:28969490:G:A	1.40421e-21	-0.934982	-1.31804	1.74011e-05	-1.39799	-1.31981
28969539	chr17:28969539:T:C	4.2581e-21	-4.62694e-10	-1.14367	8.23784e-05	-4.62694e-10	-1.16301
28970017	chr17:28970017:C:T	3.55037e-21	-4.62694e-10	-1.32544	6.97616e-05	-4.62694e-10	-1.32925
28970811	chr17:28970811:A:G	4.95629e-22	-2.07963	-1.21479	1.52738e-05	-1.63398	-1.21421
28971067	chr17:28971067:C:T	5.23574e-21	-4.62694e-10	-0.936984	0.000100564	-4.62694e-10	-0.963541
28971187	chr17:28971187:C:G	1.78674e-21	-2.0121	-3.32541e-10	2.74303e-05	-2.26269	-3.32541e-10
28971507	chr17:28971507:C:T	7.8296e-21	-0.534581	-3.32541e-10	0.000640568	0.88802	-3.32541e-10
28971525	chr17:28971525:G:A	4.29935e-21	-4.62694e-10	-1.13403	8.02516e-05	-4.62694e-10	-1.18917
28971691	chr17:28971691:A:G	1.40264e-21	-0.934051	-1.32009	1.72024e-05	-1.40764	-1.32165
28972068	chr17:28972068:A:G	5.353e-21	-4.62694e-10	-0.914836	0.000102716	-4.62694e-10	-0.942363
28972163	chr17:28972163:C:A	5.35067e-21	-4.62694e-10	-0.91527	0.00010267	-4.62694e-10	-0.94282
28973694	chr17:28973694:G:T	4.05259e-21	-4.62694e-10	-1.19314	7.74494e-05	-4.62694e-10	-1.22471
28975157	chr17:28975157:C:T	1.94861e-20	-4.62694e-10	0.377209	0.000398213	-4.62694e-10	0.412651
28977008	chr17:28977008:G:A	6.79018e-20	-4.62694e-10	1.62557	0.00179285	-4.62694e-10	1.91723
28977099	chr17:28977099:TTAAC:T	1.26817e-21	-1.03554	-1.31938	1.59935e-05	-1.48118	-1.32097
28978663	chr17:28978663:G:A	5.74663e-22	-1.93123	-1.21524	1.99667e-05	-1.36578	-1.21449
28979589	chr17:28979589:T:G	7.39875e-20	-4.62694e-10	1.7114	0.00196035	-4.62694e-10	2.00654
28979643	chr17:28979643:G:A	2.95357e-20	1.7775	-0.984391	3.7515e-05	-0.927392	-1.0222
28979666	chr17:28979666:T:C	4.49163e-21	-4.62694e-10	-1.09028	8.67216e-05	-4.62694e-10	-1.11163
28980462	chr17:28980462:C:T	1.40064e-21	-2.25556	-3.32541e-10	2.81856e-05	-2.23552	-3.32541e-10
28980591	chr17:28980591:C:T	4.27399e-21	-4.62694e-10	-1.13994	8.26721e-05	-4.62694e-10	-1.15945
28980704	chr17:28980704:A:G	1.13721e-21	-1.15522	-1.3087	1.45242e-05	-1.58724	-1.31128
28980734	chr17:28980734:T:C	4.42732e-21	-4.62694e-10	-1.1047	8.55211e-05	-4.62694e-10	-1.12557
28981403	chr17:28981403:A:G	4.21527e-21	-4.62694e-10	-1.15378	8.04813e-05	-4.62694e-10	-1.18631
28982262	chr17:28982262:G:A	3.57141e-21	-4.62694e-10	-1.31953	7.04991e-05	-4.62694e-10	-1.31874
28982349	chr17:28982349:G:A	5.27646e-21	-4.62694e-10	-0.929237	0.000101744	-4.62694e-10	-0.951878
28982918	chr17:28982918:C:T	4.83564e-21	-4.62694e-10	-1.01648	9.10225e-05	-4.62694e-10	-1.06323
28982977	chr17:28982977:ACTT:A	1.94177e-21	-0.658267	-1.27063	2.20831e-05	-1.20444	-1.27508
28983287	chr17:28983287:C:T	1.91892e-21	-1.94073	-3.32541e-10	3.84846e-05	-1.92408	-3.32541e-10
28984514	chr17:28984514:A:G	2.05986e-21	-0.591594	-1.27826	2.29052e-05	-1.16057	-1.2824
28984623	chr17:28984623:C:T	6.53621e-21	-4.62694e-10	-0.715135	0.000132592	-4.62694e-10	-0.68706
28984674	chr17:28984674:G:A	1.54778e-21	-2.15567	-3.32541e-10	4.61749e-05	-1.7419	-3.32541e-10
28984685	chr17:28984685:A:T	4.16337e-21	-4.62694e-10	-1.16617	7.9601e-05	-4.62694e-10	-1.19731
28984691	chr17:28984691:A:G	1.96572e-20	-4.62694e-10	0.385954	0.000401466	-4.62694e-10	0.420787
28984707	chr17:28984707:C:A	4.90034e-21	-4.62694e-10	-1.00319	9.21653e-05	-4.62694e-10	-1.05075
28984975	chr17:28984975:T:A	1.23259e-19	-4.62694e-10	2.2218	0.00328808	-4.62694e-10	2.52372
28985183	chr17:28985183:C:T	1.23108e-19	-4.62694e-10	2.22057	0.00328294	-4.62694e-10	2.52216
28986269	chr17:28986269:T:C	3.11819e-21	-0.223873	-1.23137	0.000100332	0.23988	-1.20573
28987206	chr17:28987206:A:G	2.52498e-21	-0.956646	-0.709615	4.29178e-05	-1.16335	-0.651701
28987556	chr17:28987556:G:A	1.32131e-19	-4.62694e-10	2.2913	0.00396219	-4.62694e-10	2.71022
28988243	chr17:28988243:A:T	7.91356e-20	-4.62694e-10	1.77867	0.00208137	-4.62694e-10	2.06645
28988294	chr17:28988294:C:T	3.5425e-21	-4.62694e-10	-1.32766	6.98302e-05	-4.62694e-10	-1.32827
28988520	chr17:28988520:C:A	5.37328e-22	-2.16512	-1.04852	9.34406e-06	-2.26145	-1.07815
28988699	chr17:28988699:A:G	7.51452e-20	-4.62694e-10	1.72693	0.00196976	-4.62694e-10	2.01133
28988824	chr17:28988824:A:C	4.18952e-21	-4.62694e-10	-1.15991	8.32293e-05	-4.62694e-10	-1.15274
28988947	chr17:28988947:T:G	3.554e-21	-0.305964	-1.01846	0.000113464	0.174973	-1.01783
28989397	chr17:28989397:A:G	7.6056e-20	-4.62694e-10	1.73898	0.00199479	-4.62694e-10	2.02396
28989583	chr17:28989583:C:T	7.11387e-21	-4.62694e-10	-0.630446	0.000171482	-4.62694e-10	-0.429859
28989751	chr17:28989751:C:T	5.83401e-21	-4.62694e-10	-0.828787	0.000111807	-4.62694e-10	-0.857558
28989933	chr17:28989933:G:A	3.58286e-21	-4.62694e-10	-1.31633	7.03626e-05	-4.62694e-10	-1.32067
28989969	chr17:28989969:A:G	3.6124e-21	-4.62694e-10	-1.30812	7.19517e-05	-4.62694e-10	-1.29834
28990684	chr17:28990684:A:G	1.61137e-21	-2.11541	-3.32541e-10	3.25797e-05	-2.09065	-3.32541e-10
28990981	chr17:28990981:C:T	4.82686e-21	-4.62694e-10	-1.0183	9.43237e-05	-4.62694e-10	-1.0276
28991361	chr17:28991361:C:T	4.6735e-21	-4.62694e-10	-1.05058	9.69906e-05	-4.62694e-10	-0.999722
28991425	chr17:28991425:C:T	3.53671e-21	-4.62694e-10	-1.32929	6.97635e-05	-4.62694e-10	-1.32922
28991466	chr17:28991466:A:G	2.17414e-20	-4.62694e-10	0.486726	0.000444534	-4.62694e-10	0.522691
28991843	chr17:28991843:A:T	1.17708e-21	-1.12559	-1.30387	1.97605e-05	-1.29034	-1.30031
28992152	chr17:28992152:C:A	3.73626e-19	4.63395	-1.30319	0.000116127	0.508288	-1.32794
28992879	chr17:28992879:C:G	9.17917e-21	-0.375556	-3.32541e-10	0.00011262	-0.850315	-3.32541e-10
28993088	chr17:28993088:T:C	3.02151e-21	-0.255844	-1.23089	9.79125e-05	0.215145	-1.20541
28993258	chr17:28993258:C:T	1.15442e-21	-1.12119	-1.3277	2.00153e-05	-1.24914	-1.3287
28993549	chr17:28993549:T:A	1.73959e-21	-2.03884	-3.32541e-10	4.01988e-05	-1.8805	-3.32541e-10
28994669	chr17:28994669:A:G	3.63026e-21	-4.62694e-10	-1.30319	7.07397e-05	-4.62694e-10	-1.31533
28995213	chr17:28995213:C:T	1.16445e-19	3.2587	-1.09378	0.000109684	0.248709	-1.12544
28995423	chr17:28995423:G:T	9.45214e-22	-1.37603	-1.27281	1.64757e-05	-1.52362	-1.24883
28995581	chr17:28995581:C:A	4.8464e-21	-4.62694e-10	-1.01426	0.000104336	-4.62694e-10	-0.926719
28995628	chr17:28995628:A:G	4.2257e-21	-4.62694e-10	-1.15131	8.31172e-05	-4.62694e-10	-1.15408
28996146	chr17:28996146:G:A	9.17496e-21	-4.62694e-10	-0.376014	0.000185975	-4.62694e-10	-0.348723
28996304	chr17:28996304:G:T	9.5012e-22	-1.36591	-1.27775	1.63967e-05	-1.52243	-1.25483
28996499	chr17:28996499:A:C	2.37149e-21	-0.399682	-1.32929	6.23113e-05	-0.113811	-1.32838
28997218	chr17:28997218:C:T	1.36393e-20	-4.62694e-10	0.0204607	0.000280862	-4.62694e-10	0.0635295
28997922	chr17:28997922:G:A	3.81221e-22	-2.24912	-1.30774	7.57539e-06	-2.24868	-1.30075
28998476	chr17:28998476:G:A	4.30608e-21	-4.62694e-10	-1.13246	8.52729e-05	-4.62694e-10	-1.12848
28998903	chr17:28998903:C:T	3.53779e-21	-4.62694e-10	-1.32899	6.98023e-05	-4.62694e-10	-1.32867
28998923	chr17:28998923:T:C	5.00172e-21	-4.62694e-10	-0.982711	9.91361e-05	-4.62694e-10	-0.977842
28999803	chr17:28999803:C:T	3.23985e-21	-0.0948481	-1.32212	7.49269e-05	0.0706686	-1.32849
29000584	chr17:29000584:T:C	1.90941e-21	-1.9457	-3.32541e-10	5.90779e-05	-1.49548	-3.32541e-10
29000799	chr17:29000799:G:A	3.90997e-21	-4.62694e-10	-1.22896	7.70634e-05	-4.62694e-10	-1.22971
29000870	chr17:29000870:T:C	2.01409e-20	0.410261	-3.32541e-10	8.33694e-05	-1.15105	-3.32541e-10
29001049	chr17:29001049:G:A	4.66788e-21	-4.62694e-10	-1.05179	9.30311e-05	-4.62694e-10	-1.0414
29001386	chr17:29001386:A:G	1.32023e-20	0.440015	-0.452112	0.000536978	1.1487	-0.437081
29001577	chr17:29001577:C:T	1.92071e-20	0.513767	-0.150979	0.000791492	1.23213	-0.132545
29001843	chr17:29001843:C:T	1.01318e-20	-4.62694e-10	-0.276818	0.000209872	-4.62694e-10	-0.227838
29001873	chr17:29001873:C:T	1.01297e-20	-4.62694e-10	-0.277024	0.000209829	-4.62694e-10	-0.228043
29002165	chr17:29002165:C:T	7.59101e-21	-4.62694e-10	-0.565527	0.000139775	-4.62694e-10	-0.634302
29002209	chr17:29002209:T:C	7.34776e-22	-2.24655	-0.654134	2.26139e-05	-1.58214	-0.873629
29002256	chr17:29002256:T:C	1.10264e-20	-4.62694e-10	-0.192201	0.00022902	-4.62694e-10	-0.140524
29002262	chr17:29002262:T:C	4.35129e-21	-4.62694e-10	-1.12202	8.66866e-05	-4.62694e-10	-1.11204
29002316	chr17:29002316:G:C	9.0142e-21	-4.62694e-10	-0.393691	0.000162338	-4.62694e-10	-0.484654
29002453	chr17:29002453:A:T	9.12121e-21	-4.62694e-10	-0.38189	0.000188103	-4.62694e-10	-0.337345
29002652	chr17:29002652:A:G	8.41248e-21	-4.62694e-10	-0.462775	0.000152313	-4.62694e-10	-0.548399
29002927	chr17:29002927:G:A	3.8095e-21	-4.62694e-10	-1.255	7.49917e-05	-4.62694e-10	-1.25696
29003047	chr17:29003047:C:T	9.84435e-21	-4.62694e-10	-0.305595	0.000202552	-4.62694e-10	-0.263338
29003068	chr17:29003068:C:T	1.15729e-20	-4.62694e-10	-0.143827	0.000239433	-4.62694e-10	-0.0960603
29003094	chr17:29003094:G:C	7.24442e-21	-4.62694e-10	-0.612261	0.000161071	-4.62694e-10	-0.492491
29003289	chr17:29003289:G:A	3.92025e-21	-4.62694e-10	-1.22634	7.71578e-05	-4.62694e-10	-1.22848
29003479	chr17:29003479:A:G	3.97107e-21	-4.62694e-10	-1.21346	8.29378e-05	-4.62694e-10	-1.15624
29004373	chr17:29004373:A:G	3.03258e-20	-4.62694e-10	0.819505	0.000745633	-4.62694e-10	1.0399
29004442	chr17:29004442:G:A	3.85307e-21	-4.62694e-10	-1.24362	7.58384e-05	-4.62694e-10	-1.24573
29004614	chr17:29004614:T:C	3.785e-21	-4.62694e-10	-1.26145	7.45097e-05	-4.62694e-10	-1.26341
29004920	chr17:29004920:A:G	2.83321e-20	-4.62694e-10	0.751503	0.000694277	-4.62694e-10	0.968535
29005106	chr17:29005106:TG:T	3.84569e-21	-4.62694e-10	-1.24554	7.8209e-05	-4.62694e-10	-1.21495
29006147	chr17:29006147:A:G	1.40142e-21	-2.25501	-3.32541e-10	2.76824e-05	-2.25354	-3.32541e-10
29006249	chr17:29006249:C:T	4.30298e-20	0.0902068	1.07919	0.00185878	0.752359	1.20098
29006416	chr17:29006416:C:T	6.68654e-20	-4.62694e-10	1.61019	0.00159575	-4.62694e-10	1.80077
29006456	chr17:29006456:A:G	1.40451e-21	-2.25281	-3.32541e-10	2.7749e-05	-2.25114	-3.32541e-10
29007102	chr17:29007102:C:A	4.30943e-21	-4.62694e-10	-1.13169	8.97611e-05	-4.62694e-10	-1.07718
29007174	chr17:29007174:G:A	1.94178e-20	0.55566	-0.181963	0.000796804	1.26751	-0.161241
29007226	chr17:29007226:G:T	1.40006e-21	-2.25598	-3.32541e-10	3.25808e-05	-2.09061	-3.32541e-10
29008264	chr17:29008264:G:C	3.56403e-21	-4.62694e-10	-1.3216	7.02613e-05	-4.62694e-10	-1.32211
29008393	chr17:29008393:G:A	3.64149e-21	-4.62694e-10	-1.3001	7.18895e-05	-4.62694e-10	-1.2992
29008882	chr17:29008882:G:A	3.55354e-21	-4.62694e-10	-1.32455	7.00585e-05	-4.62694e-10	-1.325
29008930	chr17:29008930:T:C	1.85185e-21	-1.97631	-3.32541e-10	2.82553e-05	-2.23305	-3.32541e-10
29008931	chr17:29008931:T:C	3.61244e-21	-4.62694e-10	-1.30811	7.04461e-05	-4.62694e-10	-1.31949
29009126	chr17:29009126:C:T	2.69758e-20	-4.62694e-10	0.702448	0.00065658	-4.62694e-10	0.91271
29009544	chr17:29009544:T:C	8.30469e-20	-4.62694e-10	1.82691	0.00199038	-4.62694e-10	2.02174
29010514	chr17:29010514:GAT:G	4.70086e-21	-4.62694e-10	-1.04475	8.97574e-05	-4.62694e-10	-1.07722
29010519	chr17:29010519:ATGGG:A	4.7029e-21	-4.62694e-10	-1.04431	8.97931e-05	-4.62694e-10	-1.07683
29010520	chr17:29010520:T:G	3.50939e-20	-4.62694e-10	0.965536	0.00072536	-4.62694e-10	1.01233
29010524	chr17:29010524:AGG:A	4.67802e-21	-4.62694e-10	-1.04962	8.93468e-05	-4.62694e-10	-1.08181
29010529	chr17:29010529:G:C	4.56445e-21	-4.62694e-10	-1.07419	8.72966e-05	-4.62694e-10	-1.10502
29010535	chr17:29010535:C:CT	4.56189e-21	-4.62694e-10	-1.07476	8.72496e-05	-4.62694e-10	-1.10556
29011334	chr17:29011334:T:G	1.82553e-21	-1.99062	-3.32541e-10	3.71988e-05	-1.95806	-3.32541e-10
29012321	chr17:29012321:T:A	3.5415e-21	-4.62694e-10	-1.32794	6.98797e-05	-4.62694e-10	-1.32756
29012456	chr17:29012456:G:T	5.12423e-22	-2.04484	-1.21626	1.07223e-05	-2.00503	-1.19699
29012647	chr17:29012647:A:G	4.06325e-21	-4.62694e-10	-1.19051	8.07186e-05	-4.62694e-10	-1.18337
29012725	chr17:29012725:T:C	5.87258e-21	-4.62694e-10	-0.822199	0.000109036	-4.62694e-10	-0.882654
29013324	chr17:29013324:C:T	5.66069e-21	-2.09106	1.23212	0.000116541	-2.01934	1.20324
29013325	chr17:29013325:C:T	8.57356e-21	-4.62694e-10	-0.44381	0.000188926	-4.62694e-10	-0.332978
29013580	chr17:29013580:T:C	3.85406e-21	-4.62694e-10	-1.24336	7.71618e-05	-4.62694e-10	-1.22843
29013588	chr17:29013588:A:G	6.19337e-22	-1.80158	-1.27002	7.82198e-06	-2.22695	-1.29045
29014416	chr17:29014416:A:G	1.60795e-21	-2.19368	0.076145	9.06565e-05	-0.950461	-0.116797
29014758	chr17:29014758:G:A	1.22407e-20	-4.62694e-10	-0.087726	0.000205592	-4.62694e-10	-0.248439
29014919	chr17:29014919:G:A	1.67236e-20	-4.62694e-10	0.224328	0.000386066	-4.62694e-10	0.381673
29014939	chr17:29014939:G:A	5.02656e-21	-0.977756	-3.32541e-10	4.04621e-05	-1.87397	-3.32541e-10
29015034	chr17:29015034:A:G	1.13522e-21	-1.47478	-0.990885	1.41962e-05	-1.96055	-0.960812
29015463	chr17:29015463:A:G	8.22203e-21	0.571996	-1.05767	8.75242e-06	-2.19505	-1.20996
29015479	chr17:29015479:T:C	4.96049e-21	-4.62694e-10	-0.990988	9.70188e-05	-4.62694e-10	-0.999431
29016015	chr17:29016015:C:T	1.52837e-21	-2.16829	-3.32541e-10	2.74899e-05	-2.26052	-3.32541e-10
29016101	chr17:29016101:C:T	4.33954e-21	-0.157048	-0.967675	8.65565e-06	-2.26268	-1.15344
29016155	chr17:29016155:C:T	1.75129e-21	-0.7072	-1.32494	1.69112e-05	-1.43353	-1.31282
29016327	chr17:29016327:C:G	8.75237e-21	-4.62694e-10	-0.423167	0.000149535	-4.62694e-10	-0.566804
29016761	chr17:29016761:C:T	1.44793e-21	-2.22236	-3.32541e-10	2.74298e-05	-2.26271	-3.32541e-10
29017073	chr17:29017073:G:T	8.07259e-22	-2.20339	-0.603208	1.86169e-05	-2.11299	-0.53728
29017086	chr17:29017086:C:A	2.71949e-21	-0.290935	-1.30111	7.40622e-06	-2.24749	-1.32453
29017412	chr17:29017412:G:A	3.54124e-21	-0.258612	-1.0694	8.25933e-06	-2.26248	-1.20052
29017615	chr17:29017615:C:T	4.50097e-22	-2.26271	-1.12808	8.36674e-06	-2.22318	-1.22689
29017706	chr17:29017706:C:T	5.78992e-21	-4.62694e-10	-0.836373	0.000109826	-4.62694e-10	-0.875441
29017724	chr17:29017724:G:A	3.71696e-21	-4.62694e-10	-1.27959	7.32131e-05	-4.62694e-10	-1.28096
29017745	chr17:29017745:G:T	3.71696e-21	-4.62694e-10	-1.27959	7.32131e-05	-4.62694e-10	-1.28096
29017885	chr17:29017885:C:G	4.62409e-21	-4.62694e-10	-1.06121	9.65217e-05	-4.62694e-10	-1.00457
29018037	chr17:29018037:G:A	2.99033e-21	-0.205663	-1.29145	7.48916e-06	-2.24073	-1.32015
29018740	chr17:29018740:C:A	4.47739e-21	-4.62694e-10	-1.09345	8.76781e-05	-4.62694e-10	-1.10066
29018767	chr17:29018767:G:A	1.86372e-21	-1.88149	-0.0884296	4.36822e-05	-1.56666	-0.230739
29018884	chr17:29018884:T:A	3.66135e-21	-4.62694e-10	-1.29466	7.39474e-05	-4.62694e-10	-1.27098
29018940	chr17:29018940:C:T	3.78214e-21	-4.62694e-10	-1.2622	7.44866e-05	-4.62694e-10	-1.26372
29019536	chr17:29019536:C:A	7.7766e-22	-1.52093	-1.32303	7.80974e-06	-2.19465	-1.32431
29019998	chr17:29019998:C:T	3.66838e-21	-4.62694e-10	-1.29274	7.22778e-05	-4.62694e-10	-1.29382
29020778	chr17:29020778:A:G	6.3309e-21	-4.62694e-10	-0.747049	0.000134482	-4.62694e-10	-0.672904
29020867	chr17:29020867:G:A	3.75492e-21	-4.62694e-10	-1.26942	7.39413e-05	-4.62694e-10	-1.27106
29021057	chr17:29021057:C:A	4.14783e-21	-4.62694e-10	-1.16991	7.79535e-05	-4.62694e-10	-1.21822
29021593	chr17:29021593:T:C	3.6401e-21	-4.62694e-10	-1.30048	7.17247e-05	-4.62694e-10	-1.3015
29022192	chr17:29022192:T:C	4.32683e-21	-1.43965	0.311992	3.80441e-05	-2.04374	0.108151
29023157	chr17:29023157:T:C	3.64622e-21	-4.62694e-10	-1.2988	7.16684e-05	-4.62694e-10	-1.30228
29023527	chr17:29023527:G:A	3.13227e-21	-1.29019	-0.16055	2.59774e-05	-1.97467	-0.342444
29023849	chr17:29023849:G:A	3.79516e-21	-4.62694e-10	-1.25877	7.46992e-05	-4.62694e-10	-1.26087
29024079	chr17:29024079:G:A	2.97714e-21	-1.12134	-0.380185	1.95988e-05	-2.06205	-0.536818
29024302	chr17:29024302:A:G	1.51766e-21	-1.22573	-0.949596	1.21862e-05	-1.99901	-1.07502
29024449	chr17:29024449:T:A	5.53453e-19	3.72368	-3.32541e-10	0.00176262	1.90022	-3.32541e-10
29024708	chr17:29024708:C:T	3.11011e-21	-0.513408	-0.944427	9.00736e-06	-2.24696	-1.12933
29025095	chr17:29025095:C:T	3.24678e-21	-1.07842	-0.336406	2.08312e-05	-2.04172	-0.496165
29025173	chr17:29025173:G:A	8.17307e-22	-1.63826	-1.15597	1.71459e-05	-1.67345	-1.05913
29025479	chr17:29025479:C:T	3.57732e-21	-4.62694e-10	-1.31788	7.04709e-05	-4.62694e-10	-1.31914
29025586	chr17:29025586:G:T	4.32512e-21	-4.62694e-10	-1.12805	9.13015e-05	-4.62694e-10	-1.06017
29026006	chr17:29026006:C:T	1.76555e-21	-1.27042	-0.753612	1.54566e-05	-1.92572	-0.910584
29026051	chr17:29026051:G:A	1.5846e-21	-1.35499	-0.777169	1.59992e-05	-1.87101	-0.930787
29026097	chr17:29026097:A:G	3.98188e-21	-4.62694e-10	-1.21074	8.27005e-05	-4.62694e-10	-1.15911
29026364	chr17:29026364:C:T	8.54346e-22	-1.97631	-0.773605	1.93887e-05	-1.89867	-0.710972
29026411	chr17:29026411:T:C	2.05455e-21	-0.607199	-1.26524	7.75346e-06	-2.20084	-1.32536
29026741	chr17:29026741:G:A	1.14195e-21	-1.13849	-1.32127	1.23393e-05	-1.74946	-1.31208
29026851	chr17:29026851:C:CA	9.29771e-21	-4.62694e-10	-0.362724	0.000164294	-4.62694e-10	-0.47268
29026890	chr17:29026890:A:G	4.03051e-22	-2.18692	-1.31427	7.96027e-06	-2.18185	-1.31802
29026925	chr17:29026925:G:A	9.02304e-22	-1.78385	-0.91145	1.88872e-05	-1.61619	-1.01967
29026995	chr17:29026995:T:A	1.11244e-21	-1.16767	-1.31827	1.20025e-05	-1.78216	-1.30706
29027031	chr17:29027031:C:T	8.21146e-22	-2.07414	-0.715404	1.95637e-05	-1.9537	-0.646959
29027076	chr17:29027076:C:G	4.69178e-21	-4.62694e-10	-1.04668	8.89905e-05	-4.62694e-10	-1.08581
29027396	chr17:29027396:C:G	4.25505e-21	-4.62694e-10	-1.14439	8.80094e-05	-4.62694e-10	-1.09689
29027840	chr17:29027840:A:T	9.36694e-22	-1.42059	-1.2373	1.31908e-05	-1.7586	-1.23621
29027874	chr17:29027874:T:C	7.2384e-21	-4.62694e-10	-0.613093	0.000129928	-4.62694e-10	-0.707351
29027923	chr17:29027923:G:A	3.59453e-21	-4.62694e-10	-1.31308	7.17845e-05	-4.62694e-10	-1.30067
29028229	chr17:29028229:T:C	3.56717e-21	-4.62694e-10	-1.32072	7.08769e-05	-4.62694e-10	-1.31339
29028306	chr17:29028306:CT:C	2.95952e-21	-0.258044	-1.24942	7.47974e-06	-2.26272	-1.29942
29028674	chr17:29028674:G:A	4.47678e-21	-4.62694e-10	-1.09359	8.93399e-05	-4.62694e-10	-1.08189
29029220	chr17:29029220:A:G	2.47107e-21	-0.41221	-1.27563	1.85834e-05	-1.44891	-1.20316
29029526	chr17:29029526:TTC:T	3.54121e-21	-4.62694e-10	-1.32802	6.97756e-05	-4.62694e-10	-1.32905
29029527	chr17:29029527:TC:T	3.64031e-21	-4.62694e-10	-1.30042	7.69084e-05	-4.62694e-10	-1.23172
29029767	chr17:29029767:T:A	7.71339e-21	-4.62694e-10	-0.549534	0.000170014	-4.62694e-10	-0.438456
29030707	chr17:29030707:G:A	7.46512e-21	-4.62694e-10	-0.582251	0.000167007	-4.62694e-10	-0.456299
29031370	chr17:29031370:C:T	4.30225e-21	-4.62694e-10	-1.13336	8.86481e-05	-4.62694e-10	-1.08966
29031551	chr17:29031551:A:G	3.37278e-21	-0.164138	-1.21262	1.71714e-05	-1.60923	-1.12186
29031570	chr17:29031570:G:A	5.63413e-21	-4.62694e-10	-0.863649	0.000114383	-4.62694e-10	-0.834783
29031720	chr17:29031720:G:C	4.88343e-22	-1.98524	-1.32399	1.56316e-05	-1.52828	-1.29676
29031746	chr17:29031746:C:T	9.70833e-21	-4.62694e-10	-0.319508	0.00022526	-4.62694e-10	-0.15708
29031790	chr17:29031790:C:T	6.28575e-22	-2.26261	-0.794186	1.1665e-05	-2.2126	-0.905147
29031958	chr17:29031958:C:T	3.72132e-22	-2.25341	-1.32759	7.42644e-06	-2.24203	-1.32726
29031999	chr17:29031999:A:G	4.32131e-21	-4.62694e-10	-1.12893	8.90783e-05	-4.62694e-10	-1.08482
29032074	chr17:29032074:A:C	4.22477e-22	-2.25125	-1.20286	7.90926e-06	-2.24356	-1.26274
29032106	chr17:29032106:A:T	4.55578e-22	-2.25237	-1.12631	8.39158e-06	-2.24237	-1.20474
29032422	chr17:29032422:A:G	5.69964e-21	-4.62694e-10	-0.852088	0.000112196	-4.62694e-10	-0.854092
29032675	chr17:29032675:C:A	8.35026e-21	-4.62694e-10	-0.470199	0.000189544	-4.62694e-10	-0.329714
29032814	chr17:29032814:C:G	1.52723e-21	-2.16904	-3.32541e-10	3.25517e-05	-2.09151	-3.32541e-10
29033095	chr17:29033095:G:A	4.15764e-22	-2.24281	-1.22732	7.82655e-06	-2.25251	-1.26431
29033486	chr17:29033486:T:C	3.75724e-21	-0.434873	-0.833933	1.89528e-05	-1.91252	-0.719866
29033979	chr17:29033979:A:G	2.39426e-21	-0.394193	-1.32523	7.65111e-06	-2.2578	-1.28169
29034365	chr17:29034365:C:T	1.78334e-21	-2.014	-3.32541e-10	0.000141817	-0.619797	-3.32541e-10
29034715	chr17:29034715:G:A	3.93126e-21	-4.62694e-10	-1.22353	7.82139e-05	-4.62694e-10	-1.21489
29035521	chr17:29035521:A:G	4.04473e-22	-2.22031	-1.27735	8.00431e-06	-2.23979	-1.25456
29035542	chr17:29035542:A:G	2.84551e-21	-0.284612	-1.26214	7.40097e-06	-2.2621	-1.31063
29035614	chr17:29035614:A:C	3.56342e-21	-4.62694e-10	-1.32177	7.26944e-05	-4.62694e-10	-1.28807
29035782	chr17:29035782:C:T	5.37125e-21	-4.62694e-10	-0.911431	0.000108757	-4.62694e-10	-0.885218
29036459	chr17:29036459:T:C	3.88469e-21	-4.62694e-10	-1.23545	7.6368e-05	-4.62694e-10	-1.23877
29036475	chr17:29036475:C:T	5.05933e-21	-4.62694e-10	-0.971259	9.65395e-05	-4.62694e-10	-1.00438
29036732	chr17:29036732:G:A	6.28526e-22	-1.79385	-1.26302	7.64231e-06	-2.26149	-1.27915
29037141	chr17:29037141:TGAG:T	1.24354e-21	-1.04524	-1.32929	8.46037e-06	-2.113	-1.32595
29037260	chr17:29037260:G:T	2.4909e-21	-0.395461	-1.28439	8.37724e-06	-2.25674	-1.19207
29037714	chr17:29037714:A:C	1.4017e-21	-2.25481	-3.32541e-10	2.82307e-05	-2.23392	-3.32541e-10
29037745	chr17:29037745:C:T	4.03972e-21	-4.62694e-10	-1.19632	8.28005e-05	-4.62694e-10	-1.1579
29038752	chr17:29038752:T:C	7.66242e-21	-4.62694e-10	-0.556164	0.000138151	-4.62694e-10	-0.645986
29038844	chr17:29038844:A:G	7.26961e-21	0.421698	-1.03049	2.26412e-05	-1.55972	-0.894843
29038992	chr17:29038992:C:T	5.72319e-21	-4.62694e-10	-0.847965	0.000109031	-4.62694e-10	-0.882701
29039013	chr17:29039013:A:T	9.05272e-21	-4.62694e-10	-0.389427	0.000207375	-4.62694e-10	-0.239807
29039327	chr17:29039327:C:A	3.80124e-21	-4.62694e-10	-1.25716	7.53807e-05	-4.62694e-10	-1.25178
29039820	chr17:29039820:G:A	5.46509e-21	-4.62694e-10	-0.894112	9.70182e-05	-4.62694e-10	-0.999437
29040765	chr17:29040765:G:C	1.62302e-21	-2.1082	-3.32541e-10	2.91275e-05	-2.20265	-3.32541e-10
29040986	chr17:29040986:G:T	4.99892e-21	-4.62694e-10	-0.98327	9.37652e-05	-4.62694e-10	-1.03354
29041119	chr17:29041119:T:C	4.96046e-21	-4.62694e-10	-0.990993	8.60237e-05	-4.62694e-10	-1.11971
29041249	chr17:29041249:TC:T	5.04005e-21	-4.62694e-10	-0.975076	0.000125685	-4.62694e-10	-0.740553
29041359	chr17:29041359:A:G	6.45777e-22	-2.25114	-0.778657	1.18821e-05	-2.23781	-0.861493
29041621	chr17:29041621:G:A	5.43112e-22	-1.96102	-1.24191	8.05735e-06	-2.22167	-1.26608
29041729	chr17:29041729:G:C	5.20259e-21	-4.62694e-10	-0.943336	0.00013128	-4.62694e-10	-0.697004
29041786	chr17:29041786:C:A	4.01141e-22	-2.21976	-1.28617	7.38439e-06	-2.26271	-1.31226
29041983	chr17:29041983:T:C	4.41598e-22	-2.26087	-1.14897	1.21128e-05	-1.88898	-1.19109
29042157	chr17:29042157:T:C	6.72506e-21	-4.62694e-10	-0.686651	0.000113014	-4.62694e-10	-0.846823
29042364	chr17:29042364:C:T	1.28951e-20	-4.62694e-10	-0.0356451	0.000208629	-4.62694e-10	-0.233777
29042849	chr17:29042849:C:T	1.2837e-20	-4.62694e-10	-0.0401642	0.000208363	-4.62694e-10	-0.235054
29042861	chr17:29042861:G:A	5.62441e-21	-4.62694e-10	-0.865376	0.000100372	-4.62694e-10	-0.965447
29043360	chr17:29043360:C:T	4.89676e-21	-4.62694e-10	-1.00392	9.79865e-05	-4.62694e-10	-0.989506
29043423	chr17:29043423:A:G	4.24864e-22	-2.23206	-1.21642	7.83635e-06	-2.25069	-1.26487
29043808	chr17:29043808:T:G	1.07041e-20	-4.62694e-10	-0.221867	0.000175839	-4.62694e-10	-0.404766
29043814	chr17:29043814:T:A	3.74625e-21	-4.62694e-10	-1.27174	7.60886e-05	-4.62694e-10	-1.24244
29044392	chr17:29044392:T:C	1.01696e-20	-4.62694e-10	-0.273085	0.000185803	-4.62694e-10	-0.349647
29044585	chr17:29044585:T:C	4.12968e-21	-4.62694e-10	-1.17429	8.3405e-05	-4.62694e-10	-1.15063
29044770	chr17:29044770:G:C	3.54428e-21	-4.62694e-10	-1.32716	7.02589e-05	-4.62694e-10	-1.32215
29045229	chr17:29045229:G:C	5.52885e-21	-4.62694e-10	-0.882513	0.000141771	-4.62694e-10	-0.620119
29045704	chr17:29045704:T:C	4.97656e-22	-2.1924	-1.09794	1.00851e-05	-2.14061	-1.12267
29045733	chr17:29045733:C:T	3.83137e-21	-4.62694e-10	-1.24927	7.43158e-05	-4.62694e-10	-1.26601
29046052	chr17:29046052:G:T	4.19536e-21	-4.62694e-10	-1.15851	8.26763e-05	-4.62694e-10	-1.1594
29046209	chr17:29046209:A:T	3.54403e-21	-4.62694e-10	-1.32723	6.97727e-05	-4.62694e-10	-1.32909
29047290	chr17:29047290:G:A	4.31766e-21	-4.62694e-10	-1.12978	8.74642e-05	-4.62694e-10	-1.10311
29047372	chr17:29047372:TCTC:T	4.29537e-21	-4.62694e-10	-1.13496	8.69867e-05	-4.62694e-10	-1.10858
29047415	chr17:29047415:G:A	1.48702e-21	-2.19572	-3.32541e-10	4.6594e-05	-1.73286	-3.32541e-10
29047509	chr17:29047509:T:TA	4.78581e-21	-4.62694e-10	-1.02684	0.000106074	-4.62694e-10	-0.910194
29047960	chr17:29047960:AC:A	3.82207e-21	-4.62694e-10	-1.2517	7.57267e-05	-4.62694e-10	-1.2472
29048048	chr17:29048048:A:G	1.70981e-20	-4.62694e-10	0.246473	0.000322591	-4.62694e-10	0.20205
29048189	chr17:29048189:A:G	4.25507e-22	-2.24844	-1.19852	7.99144e-06	-2.24535	-1.25062
29048580	chr17:29048580:T:G	1.05696e-20	-0.0241947	-0.210314	4.7271e-05	-1.7917	0.0732656
29048821	chr17:29048821:T:C	3.44226e-21	-0.182289	-1.17408	1.3192e-05	-1.76194	-1.23278
29049080	chr17:29049080:GGCATTAGTCGGGCTATA:G	1.04483e-20	-4.62694e-10	-0.246049	0.000190432	-4.62694e-10	-0.325042
29049117	chr17:29049117:C:T	6.85117e-21	-4.62694e-10	-0.668073	0.000142806	-4.62694e-10	-0.61285
29049252	chr17:29049252:T:A	4.70484e-22	-2.24002	-1.10647	9.68204e-06	-2.12292	-1.18114
29049394	chr17:29049394:GA:G	6.16639e-21	0.554095	-1.32747	1.47416e-05	-1.55437	-1.32929
29049533	chr17:29049533:C:T	3.57175e-21	-0.137884	-1.18155	1.32402e-05	-1.75626	-1.23482
29049573	chr17:29049573:G:A	8.46127e-21	0.805292	-1.26228	1.71163e-05	-1.44611	-1.28819
29049611	chr17:29049611:C:T	6.74673e-21	-0.683435	-3.32541e-10	2.846e-05	-2.22583	-3.32541e-10
29049811	chr17:29049811:C:T	4.41577e-22	-2.24196	-1.16793	8.21406e-06	-2.24182	-1.22667
29050273	chr17:29050273:C:T	5.40881e-22	-1.94307	-1.26398	1.7108e-05	-1.53424	-1.20055
29050338	chr17:29050338:C:T	6.69437e-21	-4.62694e-10	-0.691225	0.000122138	-4.62694e-10	-0.76918
29050445	chr17:29050445:G:T	5.71534e-21	-4.62694e-10	-0.849339	0.000102355	-4.62694e-10	-0.945886
29050807	chr17:29050807:AGAGT:A	5.06062e-21	-4.62694e-10	-0.971002	9.83376e-05	-4.62694e-10	-0.985929
29050834	chr17:29050834:A:AG	9.97966e-21	-4.62694e-10	-0.291943	0.000168577	-4.62694e-10	-0.446942
29050983	chr17:29050983:G:A	5.07361e-22	-1.98135	-1.28968	8.89917e-06	-2.06253	-1.32585
29051078	chr17:29051078:A:G	2.90861e-21	-0.220651	-1.30416	1.17226e-05	-1.7918	-1.32102
29051332	chr17:29051332:C:T	6.39894e-21	-4.62694e-10	-0.736359	0.000117075	-4.62694e-10	-0.811523
29051360	chr17:29051360:G:A	6.03999e-21	-4.62694e-10	-0.79409	0.000125761	-4.62694e-10	-0.739954
29051718	chr17:29051718:A:ATCACAG	7.30544e-22	-2.22651	-0.679952	1.21136e-05	-2.2528	-0.827208
29051740	chr17:29051740:G:C	4.03332e-21	0.093976	-1.29188	1.3495e-05	-1.65879	-1.31322
29051765	chr17:29051765:G:A	4.96731e-21	-4.62694e-10	-0.989614	0.000111021	-4.62694e-10	-0.864616
29051982	chr17:29051982:G:A	1.03604e-20	-4.62694e-10	-0.254505	0.00017569	-4.62694e-10	-0.405617
29051987	chr17:29051987:A:G	6.4802e-21	-4.62694e-10	-0.72374	0.000118444	-4.62694e-10	-0.799895
29052103	chr17:29052103:G:A	2.82476e-21	-0.283364	-1.2707	1.19144e-05	-1.79854	-1.29806
29052812	chr17:29052812:A:G	6.46876e-21	-4.62694e-10	-0.725508	0.000118251	-4.62694e-10	-0.801526
29052842	chr17:29052842:G:A	3.80028e-21	-4.62694e-10	-1.25742	7.51745e-05	-4.62694e-10	-1.25452
29053181	chr17:29053181:T:C	6.46349e-21	-4.62694e-10	-0.726322	0.000118162	-4.62694e-10	-0.802282
29053566	chr17:29053566:C:T	3.5368e-21	-4.62694e-10	-1.32927	6.98678e-05	-4.62694e-10	-1.32773
29054095	chr17:29054095:C:T	9.96998e-22	-2.2052	-0.390304	2.07632e-05	-2.22065	-0.320507
29054239	chr17:29054239:T:G	4.32411e-22	-2.25757	-1.1733	8.64481e-06	-2.20418	-1.2132
29054513	chr17:29054513:C:T	2.01688e-21	-1.87933	-0.0116119	2.86295e-05	-2.24081	0.0209153
29054996	chr17:29054996:C:T	4.97985e-21	-4.62694e-10	-0.987093	8.95551e-05	-4.62694e-10	-1.07948
29055137	chr17:29055137:C:T	4.36314e-21	-4.62694e-10	-1.1193	9.50258e-05	-4.62694e-10	-1.02019
29055191	chr17:29055191:G:C	3.59718e-21	-4.62694e-10	-1.31234	7.08415e-05	-4.62694e-10	-1.31389
29055394	chr17:29055394:T:C	7.91827e-21	-4.62694e-10	-0.52332	0.000142982	-4.62694e-10	-0.611617
29056077	chr17:29056077:C:T	1.44838e-20	-4.62694e-10	0.0805373	0.000344557	-4.62694e-10	0.267923
29056633	chr17:29056633:T:G	3.59149e-21	-4.62694e-10	-1.31392	7.00088e-05	-4.62694e-10	-1.32571
29056701	chr17:29056701:G:C	5.25344e-21	-4.62694e-10	-0.933609	0.000107764	-4.62694e-10	-0.894394
29056808	chr17:29056808:AC:A	1.69641e-20	-4.62694e-10	0.238604	0.000351269	-4.62694e-10	0.287218
29056906	chr17:29056906:C:T	4.14448e-22	-2.25609	-1.21721	9.13422e-06	-2.10789	-1.25441
29056964	chr17:29056964:A:C	1.25984e-21	-2.07386	-0.287654	2.61438e-05	-2.09777	-0.212953
29057130	chr17:29057130:C:G	3.56321e-21	-4.62694e-10	-1.32183	7.12592e-05	-4.62694e-10	-1.30801
29057735	chr17:29057735:G:A	4.31344e-22	-2.25599	-1.17735	8.61487e-06	-2.20231	-1.21853
29057789	chr17:29057789:A:C	4.41121e-22	-2.2571	-1.15383	8.80683e-06	-2.19912	-1.19969
29057976	chr17:29057976:C:T	8.05766e-21	-4.62694e-10	-0.505869	0.000145314	-4.62694e-10	-0.595441
29057980	chr17:29057980:A:G	1.27257e-20	1.01839	-1.06726	8.50591e-06	-2.23512	-1.19846
29058119	chr17:29058119:C:T	9.47362e-21	-4.62694e-10	-0.343981	0.000173183	-4.62694e-10	-0.419984
29058792	chr17:29058792:A:G	3.07158e-20	-4.62694e-10	0.832285	0.000634865	-4.62694e-10	0.879078
29058794	chr17:29058794:G:A	7.08552e-21	-4.62694e-10	-0.634439	0.000142781	-4.62694e-10	-0.613021
29058829	chr17:29058829:G:A	1.07686e-21	-2.2255	-0.292941	2.27818e-05	-2.23385	-0.21452
29058997	chr17:29058997:GA:G	5.19607e-21	-4.62694e-10	-0.94459	0.000117088	-4.62694e-10	-0.811407
29059173	chr17:29059173:A:G	1.15539e-21	-2.20241	-0.245639	2.41139e-05	-2.21663	-0.174921
29059260	chr17:29059260:C:T	3.95344e-22	-2.26256	-1.25793	8.31099e-06	-2.16999	-1.28677
29059730	chr17:29059730:T:C	5.57745e-22	-1.85212	-1.32422	8.82268e-06	-2.07998	-1.31703
29059803	chr17:29059803:T:G	3.08387e-20	-4.62694e-10	0.836279	0.000637201	-4.62694e-10	0.882749
29060370	chr17:29060370:G:A	1.92126e-21	-1.93951	-3.32541e-10	2.9051e-05	-2.20528	-3.32541e-10
29060397	chr17:29060397:G:A	6.83534e-21	0.532168	-1.20255	4.35098e-05	-0.682662	-1.11869
29060607	chr17:29060607:G:A	1.78848e-21	-2.01112	-3.32541e-10	0.000154767	-0.532415	-3.32541e-10
29060706	chr17:29060706:G:T	1.04038e-21	-2.23555	-0.317355	2.37823e-05	-2.15559	-0.249805
29060748	chr17:29060748:C:T	8.9643e-21	-4.62694e-10	-0.399242	0.000186811	-4.62694e-10	-0.344237
29061422	chr17:29061422:G:A	6.10285e-21	-4.62694e-10	-0.783736	0.000114264	-4.62694e-10	-0.835822
29061566	chr17:29061566:T:C	8.05919e-21	-4.62694e-10	-0.505679	0.000148212	-4.62694e-10	-0.575694
29061602	chr17:29061602:G:A	6.68735e-21	-4.62694e-10	-0.692275	0.000164558	-4.62694e-10	-0.471074
29061688	chr17:29061688:C:T	2.41345e-20	0.591149	-3.32541e-10	5.01203e-05	-1.65991	-3.32541e-10
29063480	chr17:29063480:A:G	2.04368e-20	0.702483	-0.277636	4.48111e-05	-1.60092	-0.170959
29063505	chr17:29063505:G:GA	6.14375e-22	-2.25607	-0.823573	1.36559e-05	-2.25015	-0.710009
29064298	chr17:29064298:G:A	3.97347e-21	-4.62694e-10	-1.21285	7.5461e-05	-4.62694e-10	-1.25072
29064580	chr17:29064580:A:G	5.30028e-21	-4.62694e-10	-0.924732	0.000120224	-4.62694e-10	-0.784978
29065130	chr17:29065130:T:C	4.80555e-21	-4.62694e-10	-1.02272	9.67207e-05	-4.62694e-10	-1.00251
29065442	chr17:29065442:G:A	4.56816e-21	-4.62694e-10	-1.07338	8.50089e-05	-4.62694e-10	-1.13158
29065501	chr17:29065501:T:G	6.17221e-21	-4.62694e-10	-0.772435	0.000113895	-4.62694e-10	-0.83906
29066339	chr17:29066339:C:A	4.22985e-21	-4.62694e-10	-1.15033	9.55363e-05	-4.62694e-10	-1.01483
29067627	chr17:29067627:G:A	5.02716e-21	-4.62694e-10	-0.977637	0.000125428	-4.62694e-10	-0.742605
29067653	chr17:29067653:G:A	7.51693e-20	2.46925	-0.742	1.70742e-05	-2.10479	-0.631981
29068050	chr17:29068050:T:C	4.55562e-21	-4.62694e-10	-1.07613	8.41794e-05	-4.62694e-10	-1.14139
29068081	chr17:29068081:A:G	3.9399e-21	-4.62694e-10	-1.22134	7.75349e-05	-4.62694e-10	-1.22361
29068872	chr17:29068872:C:T	8.12635e-20	2.14806	-0.342858	2.32026e-05	-2.13662	-0.293448
29069135	chr17:29069135:C:T	2.63382e-21	-1.62406	-3.32541e-10	2.82654e-05	-2.2327	-3.32541e-10
29070066	chr17:29070066:TG:T	1.33018e-19	2.95625	-0.658261	2.14252e-05	-2.03247	-0.477295
29070578	chr17:29070578:A:G	3.62107e-21	-4.62694e-10	-1.30572	7.41026e-05	-4.62694e-10	-1.26889
29070956	chr17:29070956:G:A	1.37259e-21	-2.02842	-0.247371	1.92233e-05	-2.25065	-0.367565
29071282	chr17:29071282:G:C	3.94334e-22	-2.24063	-1.28242	7.66405e-06	-2.21954	-1.31826
29071522	chr17:29071522:CTCTT:C	2.39414e-21	-1.71947	-3.32541e-10	3.19511e-05	-2.11013	-3.32541e-10
29072323	chr17:29072323:G:A	4.52824e-20	1.96766	-0.747234	1.48826e-05	-2.19948	-0.674661
29072354	chr17:29072354:G:A	7.19916e-20	2.66313	-0.979076	1.35546e-05	-2.10599	-0.861621
29072488	chr17:29072488:A:T	2.5847e-21	-1.64288	-3.32541e-10	0.000266138	0.00967779	-3.32541e-10
29072746	chr17:29072746:A:C	3.56511e-21	-4.62694e-10	-1.3213	7.12538e-05	-4.62694e-10	-1.30809
29072903	chr17:29072903:G:A	3.5389e-21	-4.62694e-10	-1.32868	6.98712e-05	-4.62694e-10	-1.32768
29073007	chr17:29073007:T:C	4.42432e-21	-4.62694e-10	-1.10538	8.02102e-05	-4.62694e-10	-1.18968
29073466	chr17:29073466:G:A	1.44775e-21	-2.22248	-3.32541e-10	2.82143e-05	-2.23451	-3.32541e-10
29074043	chr17:29074043:C:T	4.01511e-21	-4.62694e-10	-1.20243	7.57301e-05	-4.62694e-10	-1.24716
29074493	chr17:29074493:A:G	1.45169e-21	-1.82401	-0.395755	1.68173e-05	-2.25008	-0.501841
29075031	chr17:29075031:T:C	3.78679e-21	-4.62694e-10	-1.26097	8.08709e-05	-4.62694e-10	-1.18148
29075809	chr17:29075809:G:A	4.0985e-21	-4.62694e-10	-1.18187	8.65713e-05	-4.62694e-10	-1.11337
29075821	chr17:29075821:T:C	4.05748e-21	-4.62694e-10	-1.19193	7.5477e-05	-4.62694e-10	-1.25051
29076945	chr17:29076945:G:C	2.26233e-21	-1.7761	-3.32541e-10	2.82741e-05	-2.23239	-3.32541e-10
29076953	chr17:29076953:G:T	4.22727e-20	1.86405	-0.712402	1.52726e-05	-2.21212	-0.636154
29077148	chr17:29077148:T:C	1.99455e-21	-1.90207	-3.32541e-10	2.75554e-05	-2.25814	-3.32541e-10
29077154	chr17:29077154:C:T	3.07208e-21	-1.47014	-3.32541e-10	0.000237587	-0.1038	-3.32541e-10
29077731	chr17:29077731:C:T	4.97918e-22	-2.23887	-1.05094	1.31169e-05	-1.91298	-1.08746
29077935	chr17:29077935:G:A	6.22408e-20	2.52665	-0.98813	1.31093e-05	-2.12899	-0.872017
29078026	chr17:29078026:A:T	3.05988e-20	1.86982	-1.04135	1.21743e-05	-2.15309	-0.921917
29078147	chr17:29078147:G:C	4.4426e-20	1.93663	-0.735298	1.51278e-05	-2.19675	-0.661051
29079048	chr17:29079048:G:A	7.08996e-20	2.65442	-0.985645	1.34019e-05	-2.10951	-0.869422
29079074	chr17:29079074:G:A	4.25767e-21	-4.62694e-10	-1.14377	7.94635e-05	-4.62694e-10	-1.19904
29079890	chr17:29079890:G:A	2.0097e-21	-1.81081	-0.0837013	3.59822e-05	-2.13334	0.142028
29080392	chr17:29080392:G:A	3.55724e-21	-4.62694e-10	-1.32351	6.98291e-05	-4.62694e-10	-1.32828
29080757	chr17:29080757:G:C	1.14286e-19	2.94334	-0.797126	1.79389e-05	-2.03989	-0.647474
29081220	chr17:29081220:T:C	4.00514e-21	-4.62694e-10	-1.20491	7.45368e-05	-4.62694e-10	-1.26304
29081458	chr17:29081458:G:A	6.98813e-19	4.7459	-0.789013	2.14216e-05	-1.40997	-1.09996
29082502	chr17:29082502:G:A	3.79879e-21	-4.62694e-10	-1.25781	8.0255e-05	-4.62694e-10	-1.18913
29082563	chr17:29082563:C:T	5.89501e-21	-4.62694e-10	-0.818385	0.000144576	-4.62694e-10	-0.600533
29082636	chr17:29082636:A:G	5.90583e-20	2.70559	-1.21956	1.01718e-05	-2.10154	-1.15318
29082720	chr17:29082720:A:G	7.7456e-20	2.89694	-1.13972	1.16599e-05	-2.06462	-1.05356
29082983	chr17:29082983:G:A	1.4094e-21	-1.89679	-0.35254	1.73799e-05	-2.25755	-0.461473
29083526	chr17:29083526:G:A	6.25461e-20	2.57097	-1.02756	1.17717e-05	-2.14514	-0.963496
29084126	chr17:29084126:G:C	5.87827e-22	-1.97026	-1.15355	8.49188e-06	-2.26062	-1.1746
29084225	chr17:29084225:A:G	7.36532e-20	2.89822	-1.19134	1.09207e-05	-2.06488	-1.11879
29084497	chr17:29084497:A:G	7.0812e-20	2.85273	-1.18519	1.09094e-05	-2.07355	-1.11116
29084609	chr17:29084609:A:T	6.62181e-21	-4.62694e-10	-0.702124	0.000150277	-4.62694e-10	-0.561855
29085054	chr17:29085054:A:G	7.36649e-20	2.96029	-1.25325	1.02329e-05	-2.05243	-1.1963
29085941	chr17:29085941:C:T	1.08972e-20	1.0762	-1.28019	1.87757e-05	-1.34566	-1.29612
29085979	chr17:29085979:T:C	8.13531e-20	2.96628	-1.15997	1.14853e-05	-2.0531	-1.08016
29086020	chr17:29086020:C:A	4.30916e-21	-4.62694e-10	-1.13175	9.78731e-05	-4.62694e-10	-0.990663
29086385	chr17:29086385:T:C	8.71278e-20	3.01836	-1.14347	1.1899e-05	-2.03618	-1.0617
29086426	chr17:29086426:G:A	3.65809e-21	-4.62694e-10	-1.29555	7.29918e-05	-4.62694e-10	-1.28399
29086712	chr17:29086712:C:T	3.94103e-21	-4.62694e-10	-1.22105	7.88401e-05	-4.62694e-10	-1.20691
29086890	chr17:29086890:C:G	4.15059e-19	4.54997	-1.11404	1.03642e-05	-1.98056	-1.25542
29086942	chr17:29086942:G:A	5.0123e-21	-4.62694e-10	-0.980597	0.000125017	-4.62694e-10	-0.745885
29086963	chr17:29086963:G:A	5.1645e-21	-4.62694e-10	-0.950684	0.000105972	-4.62694e-10	-0.911158
29087186	chr17:29087186:G:A	1.00712e-20	-4.62694e-10	-0.282817	0.000196333	-4.62694e-10	-0.294522
29087235	chr17:29087235:G:A	1.08066e-20	-4.62694e-10	-0.212332	0.00021752	-4.62694e-10	-0.192046
29088147	chr17:29088147:G:A	3.95849e-21	-1.21663	-3.32541e-10	3.98656e-05	-1.88882	-3.32541e-10
29088343	chr17:29088343:C:T	8.8066e-21	0.695823	-1.11281	1.22957e-05	-2.16262	-0.902464
29088589	chr17:29088589:G:A	1.64301e-21	-1.35369	-0.742271	1.72868e-05	-2.16308	-0.561316
29089199	chr17:29089199:G:A	4.32372e-21	-4.62694e-10	-1.12838	7.8895e-05	-4.62694e-10	-1.20622
29089606	chr17:29089606:G:A	7.78397e-20	2.87579	-1.11363	1.19611e-05	-2.0692	-1.02347
29089842	chr17:29089842:T:C	7.85595e-20	2.94176	-1.1704	1.13363e-05	-2.05564	-1.09068
29090191	chr17:29090191:A:G	1.58202e-21	-1.2421	-0.891689	9.41926e-06	-2.25781	-1.07377
29090319	chr17:29090319:G:A	4.16132e-20	2.15374	-1.01782	1.13646e-05	-2.17762	-0.966211
29091088	chr17:29091088:C:T	4.22901e-19	4.56179	-1.10714	1.04278e-05	-1.97616	-1.2537
29091378	chr17:29091378:C:T	2.81058e-21	-1.5591	-3.32541e-10	4.5686e-05	-1.75254	-3.32541e-10
29091394	chr17:29091394:C:T	4.1837e-21	-4.62694e-10	-1.1613	7.68706e-05	-4.62694e-10	-1.23221
29092076	chr17:29092076:G:T	5.17583e-22	-2.17285	-1.07822	9.33079e-06	-2.24721	-1.09381
29092677	chr17:29092677:G:A	4.56338e-20	2.28106	-1.0529	1.11539e-05	-2.16005	-1.0025
29093226	chr17:29093226:A:G	7.27931e-22	-2.26032	-0.649726	1.71211e-05	-2.03071	-0.703307
29093286	chr17:29093286:G:C	6.79319e-20	2.81173	-1.18572	1.0812e-05	-2.08385	-1.10983
29094279	chr17:29094279:G:A	4.02741e-21	-4.62694e-10	-1.19937	7.46827e-05	-4.62694e-10	-1.26109
29094472	chr17:29094472:C:T	1.44781e-21	-1.88946	-0.332978	1.78285e-05	-2.25628	-0.437257
29094523	chr17:29094523:A:G	2.25533e-21	-1.7792	-3.32541e-10	3.19327e-05	-2.1107	-3.32541e-10
29094583	chr17:29094583:G:A	2.67698e-21	-1.6078	-3.32541e-10	0.000284116	0.0750469	-3.32541e-10
29094610	chr17:29094610:C:T	4.2069e-21	-4.62694e-10	-1.15577	7.86679e-05	-4.62694e-10	-1.2091
29094893	chr17:29094893:T:G	4.42488e-20	2.24744	-1.0501	1.11354e-05	-2.16466	-0.999548
29095035	chr17:29095035:C:T	5.18233e-20	2.36321	-1.00786	1.18806e-05	-2.14375	-0.95568
29095077	chr17:29095077:G:A	4.29723e-21	-4.62694e-10	-1.13452	7.84476e-05	-4.62694e-10	-1.2119
29095176	chr17:29095176:G:A	3.77323e-21	-4.62694e-10	-1.26456	7.51972e-05	-4.62694e-10	-1.25422
29095365	chr17:29095365:T:C	4.05584e-21	-4.62694e-10	-1.19234	9.0091e-05	-4.62694e-10	-1.07352
29095758	chr17:29095758:T:C	5.08071e-22	-2.19512	-1.0745	1.00891e-05	-2.21844	-1.04444
29095904	chr17:29095904:C:T	1.45245e-21	-2.21924	-3.32541e-10	2.80618e-05	-2.23992	-3.32541e-10
29096097	chr17:29096097:A:G	8.16765e-21	0.776351	-1.26866	1.60304e-05	-1.5176	-1.28225
29096183	chr17:29096183:T:C	2.88202e-21	-1.534	-3.32541e-10	2.77751e-05	-2.2502	-3.32541e-10
29096208	chr17:29096208:C:T	4.67498e-20	2.28268	-1.03036	1.14527e-05	-2.15847	-0.977641
29096480	chr17:29096480:G:A	6.98151e-22	-2.26265	-0.68916	1.5872e-05	-2.06874	-0.741036
29096694	chr17:29096694:G:A	7.09033e-21	-4.62694e-10	-0.63376	0.000150291	-4.62694e-10	-0.561763
29097145	chr17:29097145:A:C	7.04769e-20	2.82002	-1.15723	1.12349e-05	-2.08069	-1.07462
29097873	chr17:29097873:C:T	4.30078e-21	-4.62694e-10	-1.1337	9.76367e-05	-4.62694e-10	-0.993082
29097990	chr17:29097990:G:A	3.53987e-21	-4.62694e-10	-1.3284	6.98443e-05	-4.62694e-10	-1.32807
29098615	chr17:29098615:C:T	4.20412e-21	-4.62694e-10	-1.15643	7.71255e-05	-4.62694e-10	-1.2289
29098775	chr17:29098775:A:G	7.64272e-20	2.92175	-1.1779	1.11772e-05	-2.06058	-1.09988
29099130	chr17:29099130:A:G	8.72673e-21	-4.62694e-10	-0.426101	0.000158816	-4.62694e-10	-0.506589
29099135	chr17:29099135:G:A	9.55464e-20	3.14911	-1.18199	1.1626e-05	-2.01648	-1.10461
29099325	chr17:29099325:T:C	1.96692e-21	-1.91602	-3.32541e-10	3.2174e-05	-2.10318	-3.32541e-10
29099393	chr17:29099393:G:A	8.02934e-20	2.9596	-1.16641	1.14038e-05	-2.05474	-1.08565
29099457	chr17:29099457:G:A	2.57083e-21	-1.64826	-3.32541e-10	3.30835e-05	-2.0753	-3.32541e-10
29099735	chr17:29099735:G:A	3.53839e-21	-4.62694e-10	-1.32882	7.04705e-05	-4.62694e-10	-1.31914
29100095	chr17:29100095:G:A	9.68521e-22	-1.64088	-0.983594	1.29112e-05	-2.0676	-0.948633
29100650	chr17:29100650:TGA:T	4.24952e-22	-2.25748	-1.19079	9.26406e-06	-2.08592	-1.26227
29100820	chr17:29100820:C:G	3.18707e-20	0.869195	-3.32541e-10	0.000107922	-0.892928	-3.32541e-10
29101254	chr17:29101254:T:C	1.34841e-19	3.0911	-0.779497	9.34008e-06	-2.20287	-1.13715
29101535	chr17:29101535:G:T	2.19908e-21	-1.80445	-3.32541e-10	2.80885e-05	-2.23898	-3.32541e-10
29101627	chr17:29101627:T:C	4.32536e-21	-4.62694e-10	-1.128	8.41451e-05	-4.62694e-10	-1.14179
29101809	chr17:29101809:C:T	5.58263e-21	-4.62694e-10	-0.872832	0.000131014	-4.62694e-10	-0.699031
29102294	chr17:29102294:G:A	3.83116e-21	-4.62694e-10	-1.24932	7.8964e-05	-4.62694e-10	-1.20534
29102931	chr17:29102931:C:T	3.60864e-21	-4.62694e-10	-1.30916	7.44575e-05	-4.62694e-10	-1.26411
29104320	chr17:29104320:C:T	4.52979e-21	-4.62694e-10	-1.08182	8.26856e-05	-4.62694e-10	-1.15929
29104407	chr17:29104407:A:G	8.01484e-19	5.02755	-0.933573	1.11385e-05	-2.00121	-1.16271
29105057	chr17:29105057:A:G	4.05795e-19	4.58934	-1.17598	9.54875e-06	-2.04895	-1.26897
29105634	chr17:29105634:T:C	4.16532e-22	-2.2526	-1.21568	8.14155e-06	-2.19815	-1.27921
29106385	chr17:29106385:G:A	2.48768e-20	1.77124	-1.1498	1.82401e-05	-1.65205	-1.01866
29106459	chr17:29106459:C:G	3.87695e-21	-4.62694e-10	-1.23744	7.80922e-05	-4.62694e-10	-1.21645
29106669	chr17:29106669:G:A	3.93121e-21	-4.62694e-10	-1.22355	7.90272e-05	-4.62694e-10	-1.20454
29106820	chr17:29106820:G:A	3.53679e-21	-4.62694e-10	-1.32927	6.98072e-05	-4.62694e-10	-1.3286
29107375	chr17:29107375:T:C	6.76971e-19	4.99827	-1.07313	1.11026e-05	-1.97466	-1.19249
29107472	chr17:29107472:G:A	2.53017e-20	1.47976	-0.841386	1.24105e-05	-2.22822	-0.827567
29107796	chr17:29107796:G:A	1.57409e-21	-1.49549	-0.643323	1.37955e-05	-2.1111	-0.838895
29109588	chr17:29109588:T:C	9.96103e-21	0.831754	-1.12557	1.91967e-05	-1.47977	-1.13983
29110116	chr17:29110116:A:G	5.96257e-19	4.83372	-1.03554	1.15691e-05	-1.96315	-1.16285
29110150	chr17:29110150:CAGA:C	4.00808e-21	-4.62694e-10	-1.20418	7.71092e-05	-4.62694e-10	-1.22911
29110327	chr17:29110327:C:T	5.5331e-21	-0.340117	-0.541628	0.000157599	0.152114	-0.666396
29110538	chr17:29110538:C:T	3.95057e-21	-4.62694e-10	-1.21863	8.02133e-05	-4.62694e-10	-1.18965
29110932	chr17:29110932:C:T	5.04373e-21	-0.435119	-0.539227	0.000142544	0.0489188	-0.663604
29111450	chr17:29111450:G:T	3.59178e-21	-4.62694e-10	-1.31384	7.03237e-05	-4.62694e-10	-1.32123
29111451	chr17:29111451:G:A	3.59173e-20	1.64493	-0.656201	1.45041e-05	-2.25258	-0.647324
29111875	chr17:29111875:G:A	3.57674e-21	-4.62694e-10	-1.31804	7.01171e-05	-4.62694e-10	-1.32417
29112151	chr17:29112151:C:T	5.40118e-21	-4.62694e-10	-0.905874	0.000106302	-4.62694e-10	-0.908053
29112509	chr17:29112509:T:C	4.88336e-18	6.81617	-0.915077	1.66287e-05	-1.70344	-1.05977
29113543	chr17:29113543:C:T	3.90556e-21	-4.62694e-10	-1.23009	7.84534e-05	-4.62694e-10	-1.21183
29113644	chr17:29113644:A:G	4.66287e-21	-4.62694e-10	-1.05286	9.08408e-05	-4.62694e-10	-1.06523
29113661	chr17:29113661:A:G	4.08168e-22	-2.2317	-1.25687	7.71872e-06	-2.22834	-1.30234
29113749	chr17:29113749:C:T	7.43101e-21	0.513982	-1.10081	1.81919e-05	-1.55588	-1.11748
29113850	chr17:29113850:C:T	4.30764e-22	-2.24265	-1.19204	8.14668e-06	-2.21359	-1.26314
29113962	chr17:29113962:G:A	4.15615e-21	-4.62694e-10	-1.1679	7.78333e-05	-4.62694e-10	-1.21977
29114071	chr17:29114071:G:A	3.53804e-21	-4.62694e-10	-1.32892	6.99034e-05	-4.62694e-10	-1.32722
29115543	chr17:29115543:A:G	5.67456e-19	4.76336	-1.01469	1.15894e-05	-1.97775	-1.1465
29116092	chr17:29116092:GCTGCAAAAATCCCTTTT:G	6.62215e-22	-2.21623	-0.788427	1.17391e-05	-2.21539	-0.896015
29116234	chr17:29116234:A:G	6.01066e-21	-0.342838	-0.45612	0.000172488	0.160437	-0.584446
29116585	chr17:29116585:C:A	2.69461e-21	-1.60124	-3.32541e-10	3.00126e-05	-2.17272	-3.32541e-10
29117008	chr17:29117008:C:T	3.91119e-21	-4.62694e-10	-1.22865	7.86492e-05	-4.62694e-10	-1.20934
29117335	chr17:29117335:C:T	5.29428e-21	-0.386957	-0.538909	0.000152534	0.114953	-0.661898
29117657	chr17:29117657:C:G	4.34927e-22	-2.23159	-1.19348	8.01444e-06	-2.22891	-1.26417
29117826	chr17:29117826:C:T	1.09361e-19	2.10216	-3.32541e-10	0.000104357	-0.926513	-3.32541e-10
29118687	chr17:29118687:G:A	1.55804e-21	-2.14906	-3.32541e-10	3.21864e-05	-2.10279	-3.32541e-10
29119140	chr17:29119140:T:C	2.2935e-20	0.150904	0.38927	0.000245924	-0.0946641	0.0253496
29120336	chr17:29120336:GAAGT:G	3.78345e-21	-4.62694e-10	-1.26185	7.58026e-05	-4.62694e-10	-1.2462
29120887	chr17:29120887:C:T	6.4646e-22	-1.8269	-1.20183	1.1962e-05	-1.90858	-1.18402
29122106	chr17:29122106:G:A	4.74777e-21	-4.62694e-10	-1.03482	0.000107891	-4.62694e-10	-0.893214
29122940	chr17:29122940:G:C	1.0467e-20	-4.62694e-10	-0.244269	0.000227682	-4.62694e-10	-0.146385
29122948	chr17:29122948:G:A	1.42562e-21	-1.70289	-0.534997	1.39044e-05	-2.19556	-0.746564
29122958	chr17:29122958:T:C	6.08867e-19	4.80818	-0.989077	1.23695e-05	-1.88386	-1.17524
29123411	chr17:29123411:A:G	1.08425e-18	5.41226	-1.01611	1.4927e-05	-1.67764	-1.19352
29123643	chr17:29123643:T:C	6.90521e-19	4.93056	-0.985605	1.27541e-05	-1.85558	-1.1729
29123667	chr17:29123667:A:G	4.69857e-21	-4.62694e-10	-1.04523	0.000101483	-4.62694e-10	-0.954441
29125918	chr17:29125918:C:T	1.47102e-19	3.27095	-0.872315	9.20907e-06	-2.1646	-1.18955
29126727	chr17:29126727:G:A	1.09097e-21	-1.51687	-0.988556	3.91016e-05	-0.987121	-0.921052
29126966	chr17:29126966:G:A	1.43667e-21	-2.23016	-3.32541e-10	3.77413e-05	-1.94358	-3.32541e-10
29127626	chr17:29127626:G:A	4.25833e-22	-2.26165	-1.18455	8.69394e-06	-2.1538	-1.2579
29127679	chr17:29127679:T:C	4.83271e-21	-4.62694e-10	-1.01708	0.000110233	-4.62694e-10	-0.871739
29127840	chr17:29127840:A:G	8.09485e-21	-0.116116	-0.385148	0.000228154	0.391858	-0.536173
29128084	chr17:29128084:C:T	3.54769e-21	-4.62694e-10	-1.32619	6.98105e-05	-4.62694e-10	-1.32855
29128279	chr17:29128279:C:T	1.48823e-21	-2.1949	-3.32541e-10	8.62567e-05	-1.11701	-3.32541e-10
29128470	chr17:29128470:C:T	3.88713e-21	-4.62694e-10	-1.23482	8.31936e-05	-4.62694e-10	-1.15316
29128681	chr17:29128681:A:C	3.9895e-21	-4.62694e-10	-1.20883	7.55861e-05	-4.62694e-10	-1.24906
29128689	chr17:29128689:AC:A	1.31078e-21	-1.89235	-0.429521	5.26609e-05	-1.33923	-0.271236
29128718	chr17:29128718:A:G	4.20189e-19	4.64035	-1.19214	1.14759e-05	-1.87647	-1.25762
29128787	chr17:29128787:T:C	3.76523e-21	-4.62694e-10	-1.26668	7.54903e-05	-4.62694e-10	-1.25033
29128935	chr17:29128935:C:T	3.74184e-21	-4.62694e-10	-1.27292	7.94569e-05	-4.62694e-10	-1.19912
29129573	chr17:29129573:A:G	3.49888e-20	1.58272	-0.620181	1.50821e-05	-2.24775	-0.613074
29130118	chr17:29130118:G:A	3.06609e-20	1.5103	-0.679801	1.43138e-05	-2.24302	-0.670092
29130163	chr17:29130163:T:C	8.09025e-21	-0.126855	-0.374978	0.000228117	0.383123	-0.527601
29130361	chr17:29130361:G:T	3.55182e-21	-4.62694e-10	-1.32503	7.14247e-05	-4.62694e-10	-1.30569
29130496	chr17:29130496:A:T	4.36777e-22	-2.15136	-1.26946	8.31961e-06	-2.20097	-1.25475
29131741	chr17:29131741:C:T	2.60614e-21	-1.63462	-3.32541e-10	3.44466e-05	-2.03492	-3.32541e-10
29132209	chr17:29132209:G:C	3.53681e-21	-4.62694e-10	-1.32927	6.98515e-05	-4.62694e-10	-1.32796
29132372	chr17:29132372:T:A	4.31807e-22	-2.25681	-1.17546	8.51488e-06	-2.1809	-1.25162
29132908	chr17:29132908:TCA:T	1.39247e-21	-2.26141	-3.32541e-10	3.10728e-05	-2.138	-3.32541e-10
29133014	chr17:29133014:T:C	3.87028e-21	-4.62694e-10	-1.23917	7.77924e-05	-4.62694e-10	-1.22029
29133241	chr17:29133241:C:G	6.13772e-21	0.536842	-1.31488	7.2798e-06	-2.26024	-1.32899
29133289	chr17:29133289:G:C	5.9258e-22	-2.20323	-0.912535	1.32707e-05	-1.94675	-1.04202
29133406	chr17:29133406:T:C	3.85489e-22	-2.24688	-1.29886	8.93668e-06	-2.06013	-1.32405
29133455	chr17:29133455:G:A	3.55373e-21	-4.62694e-10	-1.32449	7.06787e-05	-4.62694e-10	-1.31619
29133643	chr17:29133643:C:T	4.1122e-21	-4.62694e-10	-1.17853	8.29028e-05	-4.62694e-10	-1.15667
29133977	chr17:29133977:G:A	3.61571e-21	-4.62694e-10	-1.3072	7.02384e-05	-4.62694e-10	-1.32244
29134238	chr17:29134238:C:T	1.42364e-21	-2.23927	-3.32541e-10	3.02341e-05	-2.16537	-3.32541e-10
29134372	chr17:29134372:C:T	4.58899e-21	-4.62694e-10	-1.06883	0.000103585	-4.62694e-10	-0.933947
29136091	chr17:29136091:C:T	4.31444e-22	-2.23627	-1.19684	8.05939e-06	-2.22042	-1.26708
29136100	chr17:29136100:A:G	9.42014e-21	0.974364	-1.32401	1.71278e-05	-1.40624	-1.3274
29136446	chr17:29136446:T:C	1.54878e-21	-1.28591	-0.86911	6.95902e-05	-0.417988	-0.913724
29136899	chr17:29136899:G:T	9.21298e-22	-1.92172	-0.752743	1.10325e-05	-2.25451	-0.918978
29136998	chr17:29136998:A:C	2.55491e-19	4.1797	-1.22901	1.17504e-05	-1.86285	-1.2476
29137212	chr17:29137212:T:C	5.65905e-21	-4.62694e-10	-0.859235	0.000146081	-4.62694e-10	-0.590174
29137378	chr17:29137378:A:G	4.54363e-22	-2.25484	-1.12651	9.37246e-06	-2.15589	-1.18067
29137543	chr17:29137543:C:G	3.05391e-21	-0.481061	-0.995008	9.05267e-06	-2.25961	-1.11167
29137853	chr17:29137853:G:A	3.89366e-21	-4.62694e-10	-1.23314	8.00244e-05	-4.62694e-10	-1.192
29138330	chr17:29138330:G:A	3.88722e-21	-4.62694e-10	-1.2348	8.19178e-05	-4.62694e-10	-1.16862
29138646	chr17:29138646:T:A	4.87353e-21	-4.62694e-10	-1.00867	9.9757e-05	-4.62694e-10	-0.971599
29139192	chr17:29139192:T:C	3.97338e-21	-4.62694e-10	-1.21288	8.50541e-05	-4.62694e-10	-1.13105
29140075	chr17:29140075:A:G	6.93643e-22	-1.71383	-1.24446	1.61262e-05	-1.56673	-1.22716
29140361	chr17:29140361:A:G	3.37848e-17	7.83527	-3.32541e-10	0.00146717	1.71676	-3.32541e-10
29140445	chr17:29140445:T:TC	3.54258e-21	-4.62694e-10	-1.32764	6.98085e-05	-4.62694e-10	-1.32858
29140469	chr17:29140469:C:T	5.53492e-21	-0.336018	-0.545397	0.00015688	0.147102	-0.665956
29140747	chr17:29140747:C:T	4.77648e-21	-4.62694e-10	-1.02879	9.76714e-05	-4.62694e-10	-0.992727
29141445	chr17:29141445:A:G	9.97433e-21	-4.62694e-10	-0.292477	0.000179441	-4.62694e-10	-0.384487
29141470	chr17:29141470:G:A	3.90342e-22	-2.222	-1.31123	7.45886e-06	-2.23585	-1.32909
29141698	chr17:29141698:G:A	3.63055e-21	-4.62694e-10	-1.30311	7.53311e-05	-4.62694e-10	-1.25244
29142114	chr17:29142114:T:C	3.91931e-22	-2.21932	-1.30984	7.44653e-06	-2.23767	-1.32892
29142887	chr17:29142887:A:G	3.74548e-21	-4.62694e-10	-1.27194	7.16573e-05	-4.62694e-10	-1.30244
29142999	chr17:29142999:G:C	7.21963e-21	-4.62694e-10	-0.615689	0.00012674	-4.62694e-10	-0.732196
29144058	chr17:29144058:T:G	4.34474e-21	-4.62694e-10	-1.12353	9.69094e-05	-4.62694e-10	-1.00056
29144243	chr17:29144243:A:T	5.15132e-21	-4.62694e-10	-0.95324	0.000119542	-4.62694e-10	-0.790666
29144580	chr17:29144580:C:T	2.39843e-21	-0.545402	-1.17228	8.24171e-06	-2.2417	-1.22343
29144759	chr17:29144759:C:T	4.49636e-21	-4.62694e-10	-1.08922	9.14453e-05	-4.62694e-10	-1.05859
29144935	chr17:29144935:G:A	6.83367e-21	-0.172833	-0.497797	1.32522e-05	-2.25137	-0.738807
29145016	chr17:29145016:G:C	6.43338e-21	-4.62694e-10	-0.730992	0.000130034	-4.62694e-10	-0.706536
29145225	chr17:29145225:G:A	1.63306e-18	5.32232	-0.5166	1.52805e-05	-1.87249	-0.975264
29147103	chr17:29147103:A:G	3.5451e-21	-4.62694e-10	-1.32693	6.98433e-05	-4.62694e-10	-1.32808
29147194	chr17:29147194:G:C	6.42601e-21	-0.286131	-0.446006	0.000187144	0.23221	-0.574668
29147956	chr17:29147956:G:T	8.23508e-22	-1.67945	-1.10722	1.96396e-05	-1.5903	-1.00648
29149198	chr17:29149198:G:A	3.53713e-21	-4.62694e-10	-1.32918	7.00513e-05	-4.62694e-10	-1.32511
29149730	chr17:29149730:G:GC	9.48718e-21	-4.62694e-10	-0.34255	0.000179288	-4.62694e-10	-0.385341
29150020	chr17:29150020:G:A	2.46615e-21	-0.530548	-1.15929	8.32024e-06	-2.24298	-1.21267
29150023	chr17:29150023:C:T	9.4994e-22	-1.86498	-0.778869	1.10354e-05	-2.23841	-0.934822
29150248	chr17:29150248:T:C	9.48718e-21	-4.62694e-10	-0.34255	0.000179288	-4.62694e-10	-0.385341
29150289	chr17:29150289:C:G	1.61085e-21	-2.11573	-3.32541e-10	3.33643e-05	-2.06685	-3.32541e-10
29150920	chr17:29150920:T:C	1.4338e-21	-2.23216	-3.32541e-10	4.71198e-05	-1.72164	-3.32541e-10
29150960	chr17:29150960:G:C	3.56581e-21	-4.62694e-10	-1.3211	7.01861e-05	-4.62694e-10	-1.32318
29150974	chr17:29150974:G:A	4.28433e-21	-4.62694e-10	-1.13753	9.77448e-05	-4.62694e-10	-0.991976
29151093	chr17:29151093:T:A	4.45374e-21	-4.62694e-10	-1.09875	9.30064e-05	-4.62694e-10	-1.04167
29151307	chr17:29151307:C:T	6.23006e-21	-0.763106	-3.32541e-10	2.88878e-05	-2.21092	-3.32541e-10
29151365	chr17:29151365:T:C	6.14899e-21	-4.62694e-10	-0.776204	0.000152287	-4.62694e-10	-0.548567
29151921	chr17:29151921:G:C	5.02122e-21	-4.62694e-10	-0.978819	0.000102846	-4.62694e-10	-0.941099
29152091	chr17:29152091:C:T	4.51835e-21	-4.62694e-10	-1.08434	0.000101596	-4.62694e-10	-0.95333
29152572	chr17:29152572:A:G	3.54521e-21	-4.62694e-10	-1.3269	6.997e-05	-4.62694e-10	-1.32627
29152639	chr17:29152639:G:T	3.94494e-22	-2.22782	-1.29483	7.56289e-06	-2.22652	-1.32456
29152649	chr17:29152649:C:T	5.00821e-21	-4.62694e-10	-0.981414	0.000115685	-4.62694e-10	-0.823468
29152816	chr17:29152816:G:A	9.22894e-22	-1.94953	-0.723205	1.13872e-05	-2.25599	-0.885854
29152911	chr17:29152911:C:G	5.50507e-21	-4.62694e-10	-0.886823	0.00011343	-4.62694e-10	-0.843153
29153243	chr17:29153243:T:C	2.07477e-21	-1.86264	-3.32541e-10	0.000228073	-0.144668	-3.32541e-10
29153808	chr17:29153808:A:T	8.43525e-22	-1.97922	-0.783441	1.07763e-05	-2.25964	-0.93735
29155346	chr17:29155346:C:G	4.06017e-21	-4.62694e-10	-1.19127	8.89417e-05	-4.62694e-10	-1.08635
29155456	chr17:29155456:T:C	9.6446e-21	-4.62694e-10	-0.326094	0.000181367	-4.62694e-10	-0.373814
29155877	chr17:29155877:G:A	1.47298e-21	-2.20521	-3.32541e-10	2.79045e-05	-2.24555	-3.32541e-10
29155908	chr17:29155908:C:A	9.78134e-21	-4.62694e-10	-0.312016	0.000190013	-4.62694e-10	-0.327242
29156266	chr17:29156266:G:A	6.5859e-22	-1.74688	-1.26326	1.55119e-05	-1.55408	-1.27865
29156845	chr17:29156845:G:A	9.09531e-21	-4.62694e-10	-0.384733	0.000171225	-4.62694e-10	-0.431359
29157639	chr17:29157639:T:C	9.06734e-21	-4.62694e-10	-0.387813	0.000170709	-4.62694e-10	-0.434376
29158499	chr17:29158499:T:C	5.16736e-20	2.34711	-0.994658	4.51239e-05	-0.927927	-0.836997
29158732	chr17:29158732:G:A	1.85636e-21	-1.97388	-3.32541e-10	2.74515e-05	-2.26191	-3.32541e-10
29159241	chr17:29159241:C:A	3.63891e-18	6.89511	-1.28816	1.88986e-05	-1.30639	-1.32886
29159262	chr17:29159262:T:C	3.39317e-21	-0.813294	-0.557432	9.01618e-05	-0.393553	-0.679176
29160160	chr17:29160160:G:A	1.9838e-21	-1.90748	-3.32541e-10	2.75206e-05	-2.2594	-3.32541e-10
29160435	chr17:29160435:G:T	4.50375e-21	-0.541989	-0.545592	0.000126325	-0.064504	-0.670976
29160924	chr17:29160924:A:C	1.27227e-20	-0.0491069	-3.32541e-10	3.71901e-05	-1.95829	-3.32541e-10
29160996	chr17:29160996:T:C	4.76162e-21	-4.62694e-10	-1.0319	0.000101546	-4.62694e-10	-0.953823
29161312	chr17:29161312:G:A	8.14696e-21	-4.62694e-10	-0.494847	0.000154008	-4.62694e-10	-0.537329
29162290	chr17:29162290:T:C	4.7752e-21	-4.62694e-10	-1.02906	0.000102015	-4.62694e-10	-0.949216
29162330	chr17:29162330:A:G	3.7207e-21	-4.62694e-10	-1.27858	7.06963e-05	-4.62694e-10	-1.31594
29162415	chr17:29162415:T:C	1.62036e-20	-4.62694e-10	0.19274	0.000397987	-4.62694e-10	0.412085
29162518	chr17:29162518:C:T	8.30856e-21	-4.62694e-10	-0.475205	0.000157064	-4.62694e-10	-0.517685
29163043	chr17:29163043:A:T	3.6662e-21	-4.62694e-10	-1.29334	7.57361e-05	-4.62694e-10	-1.24708
29163308	chr17:29163308:C:T	3.54514e-21	-4.62694e-10	-1.32692	6.97697e-05	-4.62694e-10	-1.32914
29163627	chr17:29163627:C:T	1.05813e-21	-1.44658	-1.08941	1.53436e-05	-1.80097	-1.04267
29163959	chr17:29163959:G:A	4.26914e-20	2.48275	-1.32125	3.03729e-05	-0.854666	-1.30612
29164064	chr17:29164064:A:G	3.83859e-22	-2.23869	-1.31128	8.00421e-06	-2.22241	-1.27196
29164190	chr17:29164190:C:T	8.30856e-21	-4.62694e-10	-0.475205	0.000157064	-4.62694e-10	-0.517685
29164774	chr17:29164774:T:C	4.58481e-22	-2.26196	-1.11037	9.9466e-06	-2.11916	-1.15794
29164844	chr17:29164844:G:T	8.33608e-22	-1.45438	-1.3201	1.08787e-05	-1.88646	-1.30107
29164867	chr17:29164867:TG:T	4.71404e-21	-4.62694e-10	-1.04195	0.000106723	-4.62694e-10	-0.904099
29165024	chr17:29165024:C:T	1.01597e-21	-1.449	-1.12765	1.47201e-05	-1.80055	-1.08457
29165609	chr17:29165609:T:C	5.55898e-21	0.080927	-0.958004	1.01755e-05	-2.24439	-1.00997
29165615	chr17:29165615:T:C	5.4687e-21	-0.137181	-0.75627	1.11875e-05	-2.25715	-0.902384
29165739	chr17:29165739:G:T	5.18755e-21	-4.62694e-10	-0.946231	0.000120697	-4.62694e-10	-0.781052
29165842	chr17:29165842:GCT:G	3.53715e-21	-4.62694e-10	-1.32917	6.99911e-05	-4.62694e-10	-1.32597
29165851	chr17:29165851:A:G	1.72098e-17	8.28061	-1.11987	2.76503e-05	-1.00412	-1.25058
29166695	chr17:29166695:G:A	3.78256e-21	-4.62694e-10	-1.26209	7.21392e-05	-4.62694e-10	-1.29574
29166728	chr17:29166728:G:A	3.53676e-21	-4.62694e-10	-1.32928	6.99345e-05	-4.62694e-10	-1.32678
29166917	chr17:29166917:G:A	1.45283e-21	-2.21898	-3.32541e-10	2.80997e-05	-2.23857	-3.32541e-10
29168187	chr17:29168187:A:G	5.75822e-21	-0.776478	-0.065385	0.000169477	-0.272109	-0.169511
29168251	chr17:29168251:T:C	6.19333e-22	-2.02177	-1.04984	9.25769e-06	-2.252	-1.09689
29168339	chr17:29168339:C:A	7.17282e-21	-0.631136	0.00894219	0.00021558	-0.103447	-0.097558
29168340	chr17:29168340:T:G	7.21409e-21	-0.626573	0.0101172	0.000217074	-0.0977288	-0.0963692
29168394	chr17:29168394:A:G	5.61501e-21	-4.62694e-10	-0.86705	0.000109837	-4.62694e-10	-0.875337
29170273	chr17:29170273:T:C	9.57665e-21	-0.476449	0.143285	0.000290182	0.0690771	0.0270951
29170410	chr17:29170410:G:T	6.4508e-21	-4.62694e-10	-0.728288	0.000127546	-4.62694e-10	-0.725855
29170579	chr17:29170579:A:G	3.82672e-21	-4.62694e-10	-1.25048	7.20987e-05	-4.62694e-10	-1.2963
29170862	chr17:29170862:T:G	5.55508e-22	-1.89608	-1.28429	1.17778e-05	-1.86346	-1.24466
29170903	chr17:29170903:A:G	8.86425e-21	0.903942	-1.31441	9.08954e-06	-2.13715	-1.23006
29171031	chr17:29171031:T:C	8.4926e-22	-1.87334	-0.882542	1.01117e-05	-2.23857	-1.02207
29171036	chr17:29171036:G:A	9.35935e-22	-1.51344	-1.14526	1.47991e-05	-1.77478	-1.10499
29171113	chr17:29171113:A:G	2.39414e-21	-1.71947	-3.32541e-10	3.3182e-05	-2.07233	-3.32541e-10
29171163	chr17:29171163:C:T	9.599e-22	-1.48211	-1.15131	1.43632e-05	-1.79894	-1.11072
29171187	chr17:29171187:C:T	7.6845e-21	-0.578497	0.0252095	0.000231987	-0.0437687	-0.0838865
29171379	chr17:29171379:G:A	3.73115e-21	-4.62694e-10	-1.27577	7.4297e-05	-4.62694e-10	-1.26626
29171396	chr17:29171396:C:T	3.53951e-21	-4.62694e-10	-1.3285	6.97798e-05	-4.62694e-10	-1.32899
29171484	chr17:29171484:CAAAAG:C	4.39586e-21	-4.62694e-10	-1.11183	8.65798e-05	-4.62694e-10	-1.11327
29171884	chr17:29171884:C:T	3.68506e-21	-4.62694e-10	-1.28821	7.14206e-05	-4.62694e-10	-1.30575
29172064	chr17:29172064:T:C	4.58762e-21	-4.62694e-10	-1.06913	9.74442e-05	-4.62694e-10	-0.995056
29172122	chr17:29172122:G:A	1.43044e-17	8.25826	-1.28243	2.4913e-05	-1.03111	-1.32783
29172139	chr17:29172139:G:GCTCA	8.22963e-21	-0.451927	-0.0328243	0.00025536	0.106457	-0.138118
29172212	chr17:29172212:G:A	7.0681e-22	-2.02947	-0.910017	9.67193e-06	-2.2624	-1.04271
29172590	chr17:29172590:C:T	1.40937e-21	-2.24935	-3.32541e-10	3.53929e-05	-2.00782	-3.32541e-10
29172863	chr17:29172863:C:T	1.11346e-19	3.18366	-1.06351	6.01473e-05	-0.556527	-0.921011
29172877	chr17:29172877:A:G	7.25078e-21	-4.62694e-10	-0.611383	0.00014144	-4.62694e-10	-0.622459
29173035	chr17:29173035:T:C	7.86698e-21	-0.496142	-0.0336757	0.000242767	0.0566814	-0.138913
29173064	chr17:29173064:G:A	9.01595e-21	-4.62694e-10	-0.393496	0.000170013	-4.62694e-10	-0.438459
29173478	chr17:29173478:C:T	4.12413e-21	-1.17564	-3.32541e-10	3.63101e-05	-1.98224	-3.32541e-10
29173639	chr17:29173639:G:A	4.95637e-21	-4.62694e-10	-0.991818	0.000101049	-4.62694e-10	-0.958726
29173960	chr17:29173960:G:A	8.89817e-22	-1.56431	-1.14493	1.54248e-05	-1.73352	-1.10484
29174488	chr17:29174488:G:A	5.2987e-21	-4.62694e-10	-0.925031	0.000124811	-4.62694e-10	-0.747535
29174577	chr17:29174577:G:A	7.35994e-21	-0.604779	0.00833819	0.000222129	-0.0729724	-0.0981034
29175011	chr17:29175011:G:A	5.99298e-22	-1.85926	-1.24523	9.13733e-06	-2.13014	-1.23183
29175738	chr17:29175738:G:A	2.57421e-17	8.82106	-1.25767	3.09517e-05	-0.821023	-1.32088
29175817	chr17:29175817:T:C	7.8778e-21	-0.453858	-0.074585	0.00024471	0.105866	-0.180129
29175826	chr17:29175826:G:A	4.32483e-21	-4.62694e-10	-1.12812	9.6845e-05	-4.62694e-10	-1.00122
29176328	chr17:29176328:G:A	1.10666e-19	2.11402	-3.32541e-10	9.4004e-05	-1.031	-3.32541e-10
29177053	chr17:29177053:C:T	3.85405e-21	-4.62694e-10	-1.24337	8.2249e-05	-4.62694e-10	-1.16458
29177061	chr17:29177061:G:A	7.37496e-21	-4.62694e-10	-0.594401	0.000169964	-4.62694e-10	-0.438747
29177112	chr17:29177112:TAC:T	6.25171e-21	-0.759638	-3.32541e-10	3.97129e-05	-1.89266	-3.32541e-10
29177471	chr17:29177471:G:A	8.55641e-22	-1.57645	-1.17195	1.56824e-05	-1.68864	-1.13316
29177545	chr17:29177545:G:A	1.39165e-21	-2.262	-3.32541e-10	3.63288e-05	-1.98172	-3.32541e-10
29177903	chr17:29177903:G:A	4.54907e-21	-0.116931	-0.960638	9.98524e-06	-2.25886	-1.01437
29177913	chr17:29177913:C:T	8.04965e-21	-0.482666	-0.0241967	0.000247674	0.0692343	-0.131456
29178170	chr17:29178170:C:T	3.73798e-21	-4.62694e-10	-1.27395	7.7799e-05	-4.62694e-10	-1.22021
29178988	chr17:29178988:C:T	4.27303e-21	-4.62694e-10	-1.14017	8.56355e-05	-4.62694e-10	-1.12424
29179540	chr17:29179540:A:G	2.33674e-21	-1.74373	-3.32541e-10	2.80854e-05	-2.23908	-3.32541e-10
29179635	chr17:29179635:G:A	1.63654e-20	-4.62694e-10	0.202675	0.000394931	-4.62694e-10	0.404375
29180815	chr17:29180815:C:A	7.17031e-21	-4.62694e-10	-0.622543	0.000158001	-4.62694e-10	-0.511733
29180997	chr17:29180997:C:T	6.96352e-21	-4.62694e-10	-0.651807	0.00015291	-4.62694e-10	-0.544487
29181220	chr17:29181220:C:T	8.00499e-22	-1.7587	-1.05631	1.86902e-05	-1.62645	-1.01988
29181236	chr17:29181236:G:GAGAA	8.29116e-21	-4.62694e-10	-0.477303	0.000156744	-4.62694e-10	-0.51972
29181459	chr17:29181459:G:A	8.07628e-22	-1.75735	-1.04879	1.88025e-05	-1.62837	-1.01197
29181515	chr17:29181515:A:G	3.97438e-22	-2.20465	-1.31056	7.75923e-06	-2.25418	-1.27127
29181612	chr17:29181612:A:C	7.4569e-22	-1.85099	-1.03494	9.0078e-06	-2.23071	-1.14554
29181686	chr17:29181686:T:A	1.23545e-17	8.1377	-1.30842	2.38634e-05	-1.07398	-1.32801
29181738	chr17:29181738:G:C	6.98653e-22	-1.92613	-1.02497	8.91179e-06	-2.24944	-1.13752
29182097	chr17:29182097:G:A	7.06221e-21	-4.62694e-10	-0.637734	0.000141536	-4.62694e-10	-0.621778
29182270	chr17:29182270:A:C	3.63953e-21	-4.62694e-10	-1.30064	7.05088e-05	-4.62694e-10	-1.3186
29184239	chr17:29184239:A:G	4.2092e-22	-2.15802	-1.29978	7.83698e-06	-2.26251	-1.25297
29184444	chr17:29184444:G:T	1.42195e-20	0.213244	-0.151124	0.000318871	0.448722	-0.258272
29184760	chr17:29184760:C:T	8.31866e-21	-4.62694e-10	-0.473991	0.000157251	-4.62694e-10	-0.516489
29185327	chr17:29185327:G:A	5.12753e-21	0.152741	-1.11061	0.000114085	0.317249	-1.15464
29185337	chr17:29185337:A:G	1.37366e-17	8.15895	-1.22361	2.43955e-05	-1.07153	-1.30841
29185423	chr17:29185423:G:A	1.18932e-21	-1.62863	-0.790476	1.39994e-05	-2.14346	-0.791861
29186083	chr17:29186083:A:G	4.27588e-22	-2.23238	-1.2097	9.03432e-06	-2.2377	-1.13561
29186084	chr17:29186084:C:T	5.09742e-22	-2.23498	-1.03137	9.54311e-06	-2.24449	-1.07402
29186102	chr17:29186102:G:A	6.51713e-21	-4.62694e-10	-0.718057	0.00015909	-4.62694e-10	-0.504863
29186248	chr17:29186248:T:G	7.77706e-22	-1.71534	-1.12855	1.64702e-05	-1.68384	-1.08894
29187495	chr17:29187495:C:A	4.0921e-21	-4.62694e-10	-1.18343	7.56389e-05	-4.62694e-10	-1.24836
29188147	chr17:29188147:T:C	9.44421e-22	-1.74327	-0.906403	1.20852e-05	-2.18767	-0.894675
29188284	chr17:29188284:G:A	7.82101e-22	-1.67793	-1.16034	1.60142e-05	-1.68753	-1.11333
29188300	chr17:29188300:T:C	1.60483e-17	8.34858	-1.25771	2.57555e-05	-1.0039	-1.32179
29190381	chr17:29190381:G:T	4.54005e-21	-4.62694e-10	-1.07955	0.000104426	-4.62694e-10	-0.925858
29190435	chr17:29190435:A:G	1.836e-21	-1.9849	-3.32541e-10	3.48262e-05	-2.02397	-3.32541e-10
29191059	chr17:29191059:TG:T	4.52907e-22	-2.2618	-1.12276	9.7929e-06	-2.12368	-1.16899
29191208	chr17:29191208:C:T	4.49424e-21	-4.62694e-10	-1.0897	0.000101883	-4.62694e-10	-0.950513
29191337	chr17:29191337:G:A	1.39424e-21	-2.26015	-3.32541e-10	3.32959e-05	-2.0689	-3.32541e-10
29191788	chr17:29191788:G:A	3.5718e-21	-4.62694e-10	-1.31942	7.14864e-05	-4.62694e-10	-1.30483
29191911	chr17:29191911:A:G	8.08376e-22	-1.80229	-1.00293	9.36597e-06	-2.21741	-1.11984
29192690	chr17:29192690:C:T	3.5381e-21	-4.62694e-10	-1.3289	6.98126e-05	-4.62694e-10	-1.32852
29192701	chr17:29192701:A:G	7.09742e-21	-4.62694e-10	-0.63276	0.000174708	-4.62694e-10	-0.411217
29192854	chr17:29192854:G:A	4.05086e-21	-4.62694e-10	-1.19356	7.95209e-05	-4.62694e-10	-1.19831
29192933	chr17:29192933:C:A	3.84296e-21	-4.62694e-10	-1.24625	7.2995e-05	-4.62694e-10	-1.28394
29193044	chr17:29193044:A:G	4.71586e-21	-4.62694e-10	-1.04156	0.000107829	-4.62694e-10	-0.893788
29193658	chr17:29193658:G:A	4.61823e-21	-4.62694e-10	-1.06248	0.000105114	-4.62694e-10	-0.91929
29193721	chr17:29193721:A:T	4.36977e-21	-4.62694e-10	-1.11778	8.60972e-05	-4.62694e-10	-1.11886
29194854	chr17:29194854:G:A	1.03346e-21	-1.7724	-0.78718	2.74373e-05	-1.59268	-0.669751
29195075	chr17:29195075:T:A	7.17289e-21	-4.62694e-10	-0.622183	0.000158139	-4.62694e-10	-0.510862
29195209	chr17:29195209:A:C	3.54985e-21	-4.62694e-10	-1.32559	6.97609e-05	-4.62694e-10	-1.32926
29196116	chr17:29196116:C:T	5.05025e-21	-4.62694e-10	-0.973055	0.000101347	-4.62694e-10	-0.955784
29196451	chr17:29196451:C:T	4.37749e-21	-4.62694e-10	-1.11602	8.75816e-05	-4.62694e-10	-1.10176
29196559	chr17:29196559:C:A	3.59278e-21	-4.62694e-10	-1.31356	7.01447e-05	-4.62694e-10	-1.32378
29196614	chr17:29196614:C:T	5.03601e-21	-4.62694e-10	-0.975878	0.000126248	-4.62694e-10	-0.736088
29196895	chr17:29196895:G:T	2.14775e-21	-1.82807	-3.32541e-10	2.74507e-05	-2.26194	-3.32541e-10
29197216	chr17:29197216:C:T	5.96249e-21	-4.62694e-10	-0.807003	0.000118989	-4.62694e-10	-0.795307
29197224	chr17:29197224:T:C	3.94401e-18	6.95436	-1.2669	1.72446e-05	-1.40598	-1.32086
29197413	chr17:29197413:A:C	1.39123e-21	-1.726	-0.536308	3.68676e-05	-1.48239	-0.484616
29197425	chr17:29197425:C:T	3.76844e-21	-4.62694e-10	-1.26583	7.22219e-05	-4.62694e-10	-1.29459
29197787	chr17:29197787:C:T	9.46686e-20	0.9022	1.05569	0.00206584	1.2638	0.795159
29198152	chr17:29198152:C:T	3.6948e-21	-4.62694e-10	-1.28557	7.061e-05	-4.62694e-10	-1.31716
29198911	chr17:29198911:G:A	3.54288e-21	-4.62694e-10	-1.32755	7.03048e-05	-4.62694e-10	-1.3215
29199647	chr17:29199647:C:T	1.14186e-19	3.3326	-1.18726	7.05127e-05	-0.17558	-1.14296
29200581	chr17:29200581:G:A	7.60065e-21	-4.62694e-10	-0.564259	0.000168364	-4.62694e-10	-0.448207
29200922	chr17:29200922:T:C	3.97299e-21	-4.62694e-10	-1.21297	8.67193e-05	-4.62694e-10	-1.11166
29201012	chr17:29201012:C:A	7.50467e-22	-1.56464	-1.31491	9.10848e-06	-2.03672	-1.32841
29201569	chr17:29201569:A:G	9.52988e-21	-4.62694e-10	-0.33806	0.000193013	-4.62694e-10	-0.311578
29201662	chr17:29201662:TTCACCATCTAGGTATGATACTGCCAACTAAAACA:T	3.48534e-21	-0.0166166	-1.32731	7.42573e-06	-2.25988	-1.30951
29201859	chr17:29201859:T:C	3.98306e-21	-4.62694e-10	-1.21044	8.70187e-05	-4.62694e-10	-1.10821
29201879	chr17:29201879:T:C	7.53645e-21	-0.57274	-3.32541e-10	0.000270155	0.0246618	-3.32541e-10
29202517	chr17:29202517:T:C	7.37851e-21	-4.62694e-10	-0.59392	0.000132168	-4.62694e-10	-0.690258
29202844	chr17:29202844:T:C	4.13939e-21	-4.62694e-10	-1.17194	8.06126e-05	-4.62694e-10	-1.18468
29203440	chr17:29203440:C:T	2.44501e-21	-1.69844	-3.32541e-10	5.72944e-05	-1.52613	-3.32541e-10
29204408	chr17:29204408:C:T	1.5565e-21	-2.15005	-3.32541e-10	2.74306e-05	-2.26268	-3.32541e-10
29204539	chr17:29204539:A:G	3.56999e-21	-4.62694e-10	-1.31993	6.98611e-05	-4.62694e-10	-1.32783
29205117	chr17:29205117:G:A	3.53671e-21	-4.62694e-10	-1.32929	7.0004e-05	-4.62694e-10	-1.32578
29205496	chr17:29205496:G:C	1.53531e-19	3.43942	-0.998007	8.55542e-05	-0.310084	-0.815102
29206188	chr17:29206188:C:A	2.53422e-20	1.74995	-1.10998	5.36284e-05	-0.606156	-0.986102
29206843	chr17:29206843:G:A	3.99332e-22	-2.19789	-1.31256	7.32489e-06	-2.25638	-1.32668
29206920	chr17:29206920:G:A	4.3591e-22	-2.17209	-1.25072	8.5765e-06	-2.26095	-1.16436
29207316	chr17:29207316:T:C	4.96594e-21	-4.62694e-10	-0.989889	8.81309e-05	-4.62694e-10	-1.09551
29207547	chr17:29207547:G:A	3.58516e-20	1.70024	-0.713342	8.55176e-05	-0.61004	-0.515573
29207561	chr17:29207561:C:T	9.00575e-20	0.819496	1.08846	0.00192139	1.16811	0.818356
29208036	chr17:29208036:T:C	6.07707e-21	0.307332	-1.0953	9.19964e-06	-2.25564	-1.09953
29208194	chr17:29208194:CCAGCAT:C	4.56958e-21	-4.62694e-10	-1.07307	0.00010523	-4.62694e-10	-0.918184
29208202	chr17:29208202:C:A	4.56958e-21	-4.62694e-10	-1.07307	0.00010523	-4.62694e-10	-0.918184
29208204	chr17:29208204:T:TC	4.56958e-21	-4.62694e-10	-1.07307	0.00010523	-4.62694e-10	-0.918184
29209017	chr17:29209017:A:G	3.55658e-21	-4.62694e-10	-1.32369	6.98096e-05	-4.62694e-10	-1.32856
29209356	chr17:29209356:C:T	1.27074e-21	-1.02398	-1.32891	7.55873e-06	-2.22244	-1.32919
29209475	chr17:29209475:G:T	3.6316e-21	-4.62694e-10	-1.30282	7.18714e-05	-4.62694e-10	-1.29946
29209628	chr17:29209628:T:C	1.91955e-19	3.60168	-0.936913	0.000104559	-0.2114	-0.713189
29209781	chr17:29209781:T:C	1.56659e-21	-1.39473	-0.748859	2.09059e-05	-1.83431	-0.699994
29210224	chr17:29210224:C:T	3.92092e-19	4.70076	-1.32175	9.80366e-06	-1.96281	-1.32877
29210392	chr17:29210392:A:T	1.0951e-21	-1.23873	-1.26291	1.02672e-05	-1.96449	-1.2809
29210608	chr17:29210608:A:G	4.43654e-21	-4.62694e-10	-1.10262	0.000101205	-4.62694e-10	-0.957187
29210746	chr17:29210746:A:T	9.0624e-22	-2.18247	-0.508477	2.0217e-05	-2.25988	-0.307928
29210860	chr17:29210860:G:A	8.8077e-21	-0.416865	-3.32541e-10	0.000357569	0.304994	-3.32541e-10
29210876	chr17:29210876:T:G	7.34937e-22	-2.1609	-0.73956	1.56325e-05	-2.26236	-0.562621
29211403	chr17:29211403:G:A	3.8237e-21	-4.62694e-10	-1.25127	7.40726e-05	-4.62694e-10	-1.26929
29211977	chr17:29211977:G:T	3.53678e-21	-4.62694e-10	-1.32928	7.05597e-05	-4.62694e-10	-1.31788
29212365	chr17:29212365:C:T	1.99537e-21	-1.90166	-3.32541e-10	2.90618e-05	-2.20491	-3.32541e-10
29212439	chr17:29212439:ATT:A	8.58216e-21	-4.62694e-10	-0.442806	0.000186985	-4.62694e-10	-0.343307
29212683	chr17:29212683:C:T	5.51463e-21	-4.62694e-10	-0.885087	0.00010817	-4.62694e-10	-0.890636
29212918	chr17:29212918:G:A	3.6586e-21	-1.29541	-3.32541e-10	3.14454e-05	-2.12608	-3.32541e-10
29212962	chr17:29212962:C:T	6.2818e-21	0.572664	-1.3275	7.88652e-06	-2.2031	-1.30608
29213077	chr17:29213077:T:C	3.56726e-21	-4.62694e-10	-1.32069	7.33004e-05	-4.62694e-10	-1.27977
29213433	chr17:29213433:A:T	3.99967e-21	-4.62694e-10	-1.20628	8.25207e-05	-4.62694e-10	-1.16129
29213726	chr17:29213726:A:G	1.15218e-20	-0.174564	0.0263086	0.000303242	0.264782	-0.124587
29213731	chr17:29213731:G:A	4.79126e-22	-2.10113	-1.22716	1.67024e-05	-1.56462	-1.19417
29214944	chr17:29214944:G:A	3.54309e-21	-4.62694e-10	-1.32749	7.08564e-05	-4.62694e-10	-1.31368
29215194	chr17:29215194:G:A	1.1391e-20	-0.315673	0.156003	0.000273524	0.0389027	-0.00184824
29215347	chr17:29215347:C:T	3.48036e-20	2.27854	-1.32131	3.18879e-05	-0.809519	-1.30259
29215477	chr17:29215477:T:C	9.62165e-21	-4.62694e-10	-0.328477	0.000186763	-4.62694e-10	-0.344497
29215511	chr17:29215511:G:A	3.61455e-20	2.3241	-1.32904	3.21586e-05	-0.782641	-1.32101
29215553	chr17:29215553:A:G	4.06551e-21	-4.62694e-10	-1.18995	7.61573e-05	-4.62694e-10	-1.24153
29215742	chr17:29215742:C:T	3.73763e-21	-4.62694e-10	-1.27404	7.46445e-05	-4.62694e-10	-1.2616
29215938	chr17:29215938:G:A	5.35008e-21	-0.146089	-0.769292	1.46751e-05	-2.20753	-0.680648
29215970	chr17:29215970:A:C	4.36758e-20	-4.62694e-10	1.1843	0.00127677	-4.62694e-10	1.57775
29216036	chr17:29216036:G:A	4.02403e-21	-4.62694e-10	-1.20021	7.46248e-05	-4.62694e-10	-1.26186
29216130	chr17:29216130:A:G	3.60125e-21	-4.62694e-10	-1.31121	7.05213e-05	-4.62694e-10	-1.31842
29216230	chr17:29216230:C:T	5.54251e-22	-1.90959	-1.27304	1.03965e-05	-1.99501	-1.23785
29216402	chr17:29216402:T:C	3.72971e-20	2.35056	-1.32413	3.2105e-05	-0.776029	-1.32929
29216808	chr17:29216808:C:T	4.2798e-20	2.4648	-1.3008	3.6362e-05	-0.719605	-1.26121
29217493	chr17:29217493:A:G	4.82732e-21	-4.62694e-10	-1.0182	9.0876e-05	-4.62694e-10	-1.06484
29217745	chr17:29217745:A:G	2.88221e-18	5.47958	-0.105757	0.00160007	1.89068	-0.0872143
29218094	chr17:29218094:G:A	1.46737e-21	-2.20902	-3.32541e-10	3.69134e-05	-1.96576	-3.32541e-10
29218099	chr17:29218099:A:G	8.24911e-18	7.7249	-1.29953	1.91886e-05	-1.32762	-1.2924
29218344	chr17:29218344:T:C	1.90328e-20	1.68255	-1.32888	2.181e-05	-1.16555	-1.32641
29218349	chr17:29218349:G:A	5.85623e-21	-0.0487433	-0.776243	1.43642e-05	-2.2203	-0.689301
29218977	chr17:29218977:G:A	5.40856e-21	-0.148166	-0.756343	1.48881e-05	-2.20583	-0.66795
29219252	chr17:29219252:C:T	2.6292e-21	-1.62581	-3.32541e-10	0.000115338	-0.826467	-3.32541e-10
29219303	chr17:29219303:C:G	3.64323e-21	-1.29962	-3.32541e-10	2.83012e-05	-2.23143	-3.32541e-10
29219518	chr17:29219518:C:T	5.86025e-21	-0.0306861	-0.793614	1.46512e-05	-2.22469	-0.665127
29219612	chr17:29219612:A:G	4.69285e-18	7.03844	-1.17714	2.00677e-05	-1.51687	-1.05835
29219862	chr17:29219862:G:T	5.91553e-22	-2.01246	-1.10504	1.05321e-05	-2.24079	-0.979118
29220279	chr17:29220279:C:T	5.92078e-22	-2.01157	-1.10504	1.05349e-05	-2.24052	-0.979118
29220379	chr17:29220379:C:T	4.05488e-21	-4.62694e-10	-1.19257	7.50359e-05	-4.62694e-10	-1.25637
29221086	chr17:29221086:A:G	3.57268e-21	-4.62694e-10	-1.31918	7.21135e-05	-4.62694e-10	-1.29609
29221294	chr17:29221294:C:T	1.13779e-21	-2.07116	-0.392241	4.8699e-05	-1.48404	-0.204634
29221464	chr17:29221464:G:A	8.98974e-21	-4.62694e-10	-0.396409	0.00015124	-4.62694e-10	-0.555466
29221496	chr17:29221496:C:T	4.31237e-22	-2.15305	-1.28054	1.41975e-05	-1.66571	-1.25556
29221538	chr17:29221538:ATTTTAT:A	7.78888e-21	-4.62694e-10	-0.539795	0.000151294	-4.62694e-10	-0.555112
29221580	chr17:29221580:G:C	2.0303e-19	2.72086	-3.32541e-10	3.69237e-05	-1.96548	-3.32541e-10
29221699	chr17:29221699:C:G	7.11922e-21	-4.62694e-10	-0.629694	0.000132676	-4.62694e-10	-0.686424
29221833	chr17:29221833:T:C	3.70291e-21	-4.62694e-10	-1.28337	7.1914e-05	-4.62694e-10	-1.29886
29222281	chr17:29222281:A:G	3.84743e-21	-4.62694e-10	-1.24509	9.4072e-05	-4.62694e-10	-1.03027
29222330	chr17:29222330:G:C	7.09395e-21	-0.63325	-3.32541e-10	0.000560073	0.753733	-3.32541e-10
29222633	chr17:29222633:G:T	3.57038e-21	-4.62694e-10	-1.31982	7.12158e-05	-4.62694e-10	-1.30862
29222663	chr17:29222663:A:G	7.36022e-21	-4.62694e-10	-0.596403	0.000137018	-4.62694e-10	-0.654222
29222964	chr17:29222964:T:C	4.30084e-21	-0.334718	-0.798964	1.47961e-05	-2.16569	-0.714282
29223074	chr17:29223074:C:T	2.17188e-17	8.70307	-1.30963	2.13394e-05	-1.18584	-1.32794
29223359	chr17:29223359:T:C	6.80141e-18	7.3978	-1.1654	2.00593e-05	-1.42409	-1.15155
29223449	chr17:29223449:G:A	4.14198e-18	7.05827	-1.32183	1.58875e-05	-1.51898	-1.28982
29224070	chr17:29224070:C:T	3.63815e-21	-4.62694e-10	-1.30102	7.00434e-05	-4.62694e-10	-1.32522
29224832	chr17:29224832:G:A	3.53673e-21	-4.62694e-10	-1.32929	6.97939e-05	-4.62694e-10	-1.32879
29225399	chr17:29225399:G:C	1.89379e-21	-1.95391	-3.32541e-10	7.03003e-05	-1.32156	-3.32541e-10
29225604	chr17:29225604:A:G	6.72184e-21	-4.62694e-10	-0.68713	0.000125585	-4.62694e-10	-0.741349
29226230	chr17:29226230:T:C	1.08744e-20	-4.62694e-10	-0.206084	0.000179741	-4.62694e-10	-0.382818
29226474	chr17:29226474:T:C	1.78142e-19	3.88294	-1.29286	1.00054e-05	-2.04473	-1.22648
29226503	chr17:29226503:C:T	1.19107e-21	-1.7313	-0.686339	2.81277e-05	-1.64238	-0.595198
29226584	chr17:29226584:A:G	7.90321e-22	-1.71503	-1.11277	1.07855e-05	-2.22961	-0.966526
29226717	chr17:29226717:AAG:A	4.97193e-22	-1.9801	-1.31117	1.83233e-05	-1.37085	-1.29531
29226878	chr17:29226878:A:G	4.94686e-21	-4.62694e-10	-0.993739	0.000124101	-4.62694e-10	-0.753243
29226995	chr17:29226995:T:C	3.18974e-21	-1.43255	-3.32541e-10	2.75674e-05	-2.2577	-3.32541e-10
29227100	chr17:29227100:C:T	3.9267e-21	-4.62694e-10	-1.22469	8.30429e-05	-4.62694e-10	-1.15498
29227348	chr17:29227348:C:T	1.05416e-20	-4.62694e-10	-0.237158	0.000245015	-4.62694e-10	-0.0730147
29227471	chr17:29227471:G:A	1.04187e-17	6.65887	-3.32541e-10	0.000552957	0.740945	-3.32541e-10
29227654	chr17:29227654:A:G	9.09717e-21	-4.62694e-10	-0.384529	0.000176231	-4.62694e-10	-0.40254
29227873	chr17:29227873:C:T	4.03273e-22	-2.1717	-1.32893	1.25558e-05	-1.72232	-1.32183
29228439	chr17:29228439:G:C	3.72589e-21	-4.62694e-10	-1.27719	7.03056e-05	-4.62694e-10	-1.32148
29228612	chr17:29228612:C:T	3.82226e-21	-4.62694e-10	-1.25165	7.74276e-05	-4.62694e-10	-1.22499
29228713	chr17:29228713:C:T	3.53716e-21	-4.62694e-10	-1.32917	7.4029e-05	-4.62694e-10	-1.26988
29228788	chr17:29228788:T:C	4.6152e-22	-2.04822	-1.31751	1.60297e-05	-1.49537	-1.30453
29228810	chr17:29228810:A:G	1.57545e-21	-0.897335	-1.24062	1.1157e-05	-1.97658	-1.18568
29228955	chr17:29228955:A:T	4.91035e-21	-1.00115	-3.32541e-10	3.73212e-05	-1.95477	-3.32541e-10
29229571	chr17:29229571:A:T	4.23676e-21	-4.62694e-10	-1.14869	8.75833e-05	-4.62694e-10	-1.10174
29230174	chr17:29230174:A:G	3.53996e-21	-4.62694e-10	-1.32838	7.00923e-05	-4.62694e-10	-1.32452
29230686	chr17:29230686:G:A	5.61576e-18	7.30304	-1.2622	2.24872e-05	-1.17721	-1.28417
29230699	chr17:29230699:C:G	3.80115e-21	-4.62694e-10	-1.25719	7.17797e-05	-4.62694e-10	-1.30073
29230857	chr17:29230857:A:C	3.6527e-21	-4.62694e-10	-1.29703	7.02353e-05	-4.62694e-10	-1.32248
29231085	chr17:29231085:C:T	1.14557e-20	-0.339358	0.185355	0.000318662	0.164923	0.0248729
29231362	chr17:29231362:C:T	4.35913e-21	-4.62694e-10	-1.12022	7.92411e-05	-4.62694e-10	-1.20184
29231426	chr17:29231426:A:C	3.94239e-21	-4.62694e-10	-1.2207	7.34914e-05	-4.62694e-10	-1.27717
29231514	chr17:29231514:G:A	1.42689e-19	3.69443	-1.32625	6.43157e-05	-0.0988099	-1.31172
29232494	chr17:29232494:C:T	1.73921e-21	-2.03906	-3.32541e-10	2.90739e-05	-2.20449	-3.32541e-10
29232676	chr17:29232676:A:C	5.08475e-18	6.99077	-1.04926	2.57676e-05	-1.28573	-1.03949
29232840	chr17:29232840:A:G	8.55516e-18	7.49066	-1.02887	2.97769e-05	-1.11389	-1.06672
29232869	chr17:29232869:C:T	8.99437e-21	-4.62694e-10	-0.395893	0.000182807	-4.62694e-10	-0.365904
29233302	chr17:29233302:T:C	9.48289e-22	-2.00667	-0.638914	5.89127e-05	-1.12848	-0.369803
29233708	chr17:29233708:A:G	1.5609e-17	8.08933	-1.02622	2.52729e-05	-1.20706	-1.13754
29233732	chr17:29233732:T:C	5.5419e-22	-2.22144	-0.961301	1.10285e-05	-2.18224	-0.991612
29234199	chr17:29234199:C:T	3.66149e-21	-4.62694e-10	-1.29462	7.25239e-05	-4.62694e-10	-1.29042
29234327	chr17:29234327:C:T	6.06317e-22	-2.19704	-0.895805	1.14538e-05	-2.20878	-0.927234
29234334	chr17:29234334:G:A	3.55514e-21	-4.62694e-10	-1.3241	7.13267e-05	-4.62694e-10	-1.30707
29234615	chr17:29234615:T:A	4.43679e-21	-4.62694e-10	-1.10256	8.28148e-05	-4.62694e-10	-1.15773
29234904	chr17:29234904:G:A	1.91588e-21	-0.836601	-1.10571	1.37913e-05	-1.97635	-0.973945
29235359	chr17:29235359:G:A	2.6153e-20	-0.617047	1.28852	0.000810266	-0.084437	1.20746
29235408	chr17:29235408:C:T	3.65779e-21	-4.62694e-10	-1.29563	7.24466e-05	-4.62694e-10	-1.29149
29235972	chr17:29235972:T:C	3.01931e-19	4.4172	-1.2995	9.22994e-06	-2.06892	-1.28296
29236259	chr17:29236259:G:A	1.04298e-20	-0.721586	0.473764	0.000302943	-0.20103	0.34024
29236306	chr17:29236306:G:A	2.77331e-19	3.03272	-3.32541e-10	0.000142611	-0.614214	-3.32541e-10
29236995	chr17:29236995:C:T	1.2948e-21	-1.00484	-1.32929	8.00586e-06	-2.17013	-1.32403
29237173	chr17:29237173:T:C	3.55242e-21	-4.62694e-10	-1.32486	7.17502e-05	-4.62694e-10	-1.30114
29237178	chr17:29237178:A:G	3.54905e-21	-4.62694e-10	-1.32581	7.15616e-05	-4.62694e-10	-1.30378
29237184	chr17:29237184:A:G	3.54183e-21	-4.62694e-10	-1.32785	7.11167e-05	-4.62694e-10	-1.31001
29237638	chr17:29237638:T:G	4.28832e-21	-1.1366	-3.32541e-10	2.74806e-05	-2.26085	-3.32541e-10
29237986	chr17:29237986:A:G	2.30246e-21	-0.433247	-1.32527	8.40956e-06	-2.14309	-1.30187
29238358	chr17:29238358:G:A	3.56114e-21	-4.62694e-10	-1.32241	6.98209e-05	-4.62694e-10	-1.3284
29238679	chr17:29238679:G:A	3.64933e-21	-4.62694e-10	-1.29795	7.0109e-05	-4.62694e-10	-1.32428
29239223	chr17:29239223:C:T	1.74084e-19	3.84512	-1.27807	9.28214e-06	-2.1547	-1.19154
29240089	chr17:29240089:G:A	1.90362e-19	3.97066	-1.31422	7.47545e-05	0.0670621	-1.32719
29240158	chr17:29240158:A:AAAT	1.79811e-21	-2.00576	-3.32541e-10	4.88736e-05	-1.6851	-3.32541e-10
29240379	chr17:29240379:G:C	2.03713e-20	-0.637305	1.05894	0.00062321	-0.118078	0.978626
29240644	chr17:29240644:T:C	1.45832e-19	3.71423	-1.32427	6.35909e-05	-0.092598	-1.32927
29240695	chr17:29240695:T:C	1.93258e-20	-0.688595	1.05754	0.000587168	-0.176142	0.977118
29240775	chr17:29240775:G:T	2.59432e-17	8.69756	-1.12638	3.48938e-05	-0.786898	-1.23513
29240799	chr17:29240799:C:T	2.10862e-21	-0.889163	-0.957297	1.68861e-05	-1.96059	-0.787257
29241494	chr17:29241494:C:T	1.42834e-21	-1.46835	-0.767624	8.77937e-05	-0.479443	-0.619903
29241762	chr17:29241762:T:C	2.12953e-17	8.54151	-1.16776	3.24158e-05	-0.857822	-1.23787
29242080	chr17:29242080:G:A	4.9177e-21	-4.62694e-10	-0.999651	0.000105943	-4.62694e-10	-0.911435
29243155	chr17:29243155:G:A	8.81422e-21	-4.62694e-10	-0.416125	0.0002257	-4.62694e-10	-0.155127
29243242	chr17:29243242:G:C	7.61695e-20	3.06793	-1.32746	4.4482e-05	-0.451078	-1.32817
29243307	chr17:29243307:C:T	1.7813e-21	-0.912565	-1.10259	1.48857e-05	-1.90893	-0.965008
29243604	chr17:29243604:G:A	5.64559e-18	7.29226	-1.24612	2.04433e-05	-1.26535	-1.29133
29244367	chr17:29244367:C:T	3.82398e-21	-4.62694e-10	-1.2512	7.20186e-05	-4.62694e-10	-1.29741
29244459	chr17:29244459:C:T	2.19663e-17	8.64833	-1.24355	4.49992e-05	-0.613739	-1.15395
29244735	chr17:29244735:G:A	6.91445e-21	0.655123	-1.314	8.61843e-06	-2.19208	-1.22836
29244771	chr17:29244771:A:T	5.01083e-21	-4.62694e-10	-0.980891	8.05848e-05	-4.62694e-10	-1.18503
29245512	chr17:29245512:G:A	6.38966e-22	-1.98972	-1.05067	1.11616e-05	-2.25571	-0.906145
29245666	chr17:29245666:C:T	1.12352e-19	3.45599	-1.32684	5.5455e-05	-0.230192	-1.32857
29246079	chr17:29246079:A:G	2.67278e-21	-0.476363	-1.13301	1.15841e-05	-2.12207	-1.00263
29246370	chr17:29246370:A:G	4.75846e-21	-1.00658	-0.0259898	0.000144346	-0.456354	-0.145765
29246601	chr17:29246601:A:G	5.84926e-22	-2.08089	-1.04787	1.14819e-05	-2.23126	-0.902306
29247597	chr17:29247597:CT:C	9.15337e-21	-4.62694e-10	-0.37837	0.000211718	-4.62694e-10	-0.219078
29247765	chr17:29247765:G:T	5.61989e-22	-2.07956	-1.0892	1.09351e-05	-2.22997	-0.952388
29247771	chr17:29247771:A:G	1.06492e-20	-4.62694e-10	-0.227007	0.000205238	-4.62694e-10	-0.250165
29248603	chr17:29248603:G:A	3.6314e-18	6.76698	-1.1621	1.53303e-05	-1.60373	-1.24078
29248698	chr17:29248698:G:A	7.81002e-21	-4.62694e-10	-0.537084	0.000177267	-4.62694e-10	-0.396678
29249001	chr17:29249001:G:A	3.2282e-19	4.40039	-1.21579	9.57803e-05	0.273646	-1.28592
29249184	chr17:29249184:C:T	2.13769e-21	-1.83277	-3.32541e-10	2.76319e-05	-2.25536	-3.32541e-10
29249894	chr17:29249894:CA:C	1.03627e-19	3.3652	-1.31689	5.23457e-05	-0.288277	-1.32819
29249944	chr17:29249944:T:C	4.85824e-22	-2.17745	-1.13695	8.54139e-06	-2.25389	-1.17552
29250005	chr17:29250005:C:T	6.88441e-21	-4.62694e-10	-0.663233	0.00016741	-4.62694e-10	-0.453892
29250316	chr17:29250316:C:T	4.0727e-22	-2.16342	-1.32736	8.24936e-06	-2.18439	-1.27981
29250690	chr17:29250690:T:A	1.25294e-20	-4.62694e-10	-0.064417	0.00029594	-4.62694e-10	0.11582
29250768	chr17:29250768:C:T	4.11959e-22	-2.15285	-1.32647	8.13791e-06	-2.19402	-1.28378
29251724	chr17:29251724:T:C	4.64502e-21	-4.62694e-10	-1.0567	0.00011472	-4.62694e-10	-0.831842
29251993	chr17:29251993:C:T	2.22217e-20	0.508578	-3.32541e-10	6.16328e-05	-1.45314	-3.32541e-10
29252033	chr17:29252033:A:G	5.43767e-21	-4.62694e-10	-0.899142	8.47896e-05	-4.62694e-10	-1.13416
29253022	chr17:29253022:C:T	8.62431e-19	4.33577	-0.168506	0.00237254	2.26647	-0.0690914
29253219	chr17:29253219:G:C	2.07904e-21	-0.95317	-0.907417	6.42525e-05	-0.406839	-1.00468
29253426	chr17:29253426:A:G	5.13744e-22	-2.08248	-1.17604	9.80291e-06	-2.22796	-1.0637
29253738	chr17:29253738:C:T	5.34101e-19	4.31694	-0.628844	0.00142987	2.24754	-0.556535
29253911	chr17:29253911:C:T	3.577e-21	-4.62694e-10	-1.31797	7.13545e-05	-4.62694e-10	-1.30668
29254533	chr17:29254533:C:A	3.60569e-21	-4.62694e-10	-1.30998	6.9761e-05	-4.62694e-10	-1.32926
29254954	chr17:29254954:A:ATCC	4.72496e-19	4.19118	-0.625647	0.00127742	2.13281	-0.554546
29255560	chr17:29255560:G:A	9.83402e-22	-1.82966	-0.779565	7.25802e-05	-0.808177	-0.481466
29256235	chr17:29256235:G:A	5.26548e-22	-2.07817	-1.15574	1.00427e-05	-2.23019	-1.03729
29258875	chr17:29258875:G:A	5.72143e-21	-4.62694e-10	-0.848274	0.000103159	-4.62694e-10	-0.938061
29259027	chr17:29259027:T:A	4.78325e-21	-1.02737	-3.32541e-10	3.53028e-05	-2.01037	-3.32541e-10
29259427	chr17:29259427:C:CA	3.53756e-21	-4.62694e-10	-1.32906	6.97613e-05	-4.62694e-10	-1.32926
29259726	chr17:29259726:T:C	1.48335e-21	-2.19819	-3.32541e-10	4.50198e-05	-1.76723	-3.32541e-10
29259875	chr17:29259875:T:C	4.10882e-19	4.62092	-1.19511	0.000110765	0.404656	-1.27158
29260006	chr17:29260006:G:A	7.25821e-21	-4.62694e-10	-0.610358	0.000177797	-4.62694e-10	-0.393694
29260277	chr17:29260277:G:A	6.56409e-21	-4.62694e-10	-0.710878	0.00015881	-4.62694e-10	-0.506628
29260778	chr17:29260778:T:C	1.00837e-19	3.34052	-1.31951	5.09707e-05	-0.314222	-1.32886
29261041	chr17:29261041:G:A	4.62884e-21	-4.62694e-10	-1.06019	0.000114162	-4.62694e-10	-0.836718
29261078	chr17:29261078:T:C	7.25186e-21	-4.62694e-10	-0.611234	0.000177606	-4.62694e-10	-0.394768
29261579	chr17:29261579:C:T	5.6387e-21	-4.62694e-10	-0.862838	0.000120999	-4.62694e-10	-0.778557
29261771	chr17:29261771:A:T	7.08019e-21	-4.62694e-10	-0.635191	0.000152734	-4.62694e-10	-0.54564
29262373	chr17:29262373:T:C	5.0381e-21	-4.62694e-10	-0.975462	9.73098e-05	-4.62694e-10	-0.996436
29262972	chr17:29262972:G:A	4.62584e-21	-4.62694e-10	-1.06083	7.58349e-05	-4.62694e-10	-1.24578
29263845	chr17:29263845:T:C	1.38336e-20	-4.62694e-10	0.0346067	0.00026941	-4.62694e-10	0.0218996
29264245	chr17:29264245:T:C	5.15867e-21	-4.62694e-10	-0.951813	9.48806e-05	-4.62694e-10	-1.02172
29264307	chr17:29264307:T:A	2.55308e-21	-0.77374	-0.88145	8.07771e-05	-0.198992	-0.983649
29265602	chr17:29265602:A:G	3.47487e-19	4.04264	-0.784401	0.000937505	1.98929	-0.720406
29265782	chr17:29265782:AG:A	1.08724e-21	-1.7383	-0.770551	8.5833e-05	-0.648504	-0.473427
29266194	chr17:29266194:GA:G	3.69127e-21	-1.28652	-3.32541e-10	3.43808e-05	-2.03684	-3.32541e-10
29266227	chr17:29266227:A:G	4.27908e-19	4.72091	-1.2545	0.000112333	0.455719	-1.30858
29266624	chr17:29266624:G:T	9.47284e-22	-1.8748	-0.771852	1.75477e-05	-1.67636	-1.03305
29266695	chr17:29266695:C:G	3.53676e-21	-4.62694e-10	-1.32928	7.01782e-05	-4.62694e-10	-1.3233
29267171	chr17:29267171:T:C	3.5118e-19	4.50553	-1.23672	0.000100174	0.331413	-1.29884
29267194	chr17:29267194:G:A	4.44921e-22	-2.25873	-1.14362	1.07899e-05	-2.16602	-1.0297
29267315	chr17:29267315:C:A	9.53971e-22	-1.44495	-1.19467	1.05415e-05	-1.99827	-1.22075
29267333	chr17:29267333:C:T	4.55611e-22	-2.18742	-1.19119	1.46397e-05	-1.73903	-1.15157
29267669	chr17:29267669:A:C	2.9399e-21	-0.848849	-0.665268	8.95914e-05	-0.289287	-0.789789
29267935	chr17:29267935:G:T	1.56518e-21	-2.14449	-3.32541e-10	2.74812e-05	-2.26083	-3.32541e-10
29267943	chr17:29267943:G:A	7.53085e-21	-4.62694e-10	-0.573484	0.000171447	-4.62694e-10	-0.430061
29267962	chr17:29267962:G:C	5.20488e-22	-2.08976	-1.15572	1.00943e-05	-2.22509	-1.03727
29268439	chr17:29268439:A:T	2.89735e-19	4.33648	-1.26001	8.96787e-05	0.233345	-1.31145
29268757	chr17:29268757:A:G	2.02817e-17	8.42636	-1.10138	3.33605e-05	-0.883001	-1.18396
29268785	chr17:29268785:C:T	3.60259e-21	-4.62694e-10	-1.31084	6.99911e-05	-4.62694e-10	-1.32597
29268798	chr17:29268798:G:C	7.24656e-21	-4.62694e-10	-0.611966	0.000177457	-4.62694e-10	-0.395605
29268821	chr17:29268821:A:G	6.40015e-19	4.39382	-0.52482	0.00166854	2.29517	-0.449799
29269188	chr17:29269188:C:T	9.31565e-19	4.37341	-0.129034	0.00252293	2.28857	-0.0297337
29269588	chr17:29269588:A:G	3.55802e-21	-4.62694e-10	-1.32329	7.12049e-05	-4.62694e-10	-1.30877
29270268	chr17:29270268:T:C	2.63263e-21	-0.310879	-1.31363	9.21276e-06	-2.0908	-1.26294
29270835	chr17:29270835:AAAGAAAAAGT:A	5.13939e-22	-2.12371	-1.13443	1.83022e-05	-1.58808	-1.07923
29271797	chr17:29271797:G:A	3.86598e-21	-4.62694e-10	-1.24028	7.24813e-05	-4.62694e-10	-1.29101
29272546	chr17:29272546:TTG:T	5.86759e-21	-4.62694e-10	-0.823048	0.000117539	-4.62694e-10	-0.807565
29272794	chr17:29272794:G:A	6.13365e-21	-0.987036	0.208334	0.000187517	-0.421532	0.0810669
29273084	chr17:29273084:G:C	8.2816e-21	-4.62694e-10	-0.478456	0.000172569	-4.62694e-10	-0.423536
29273630	chr17:29273630:T:C	1.91542e-21	-0.772964	-1.16959	1.27419e-05	-1.97645	-1.05299
29274352	chr17:29274352:A:G	3.07229e-18	5.44375	-0.0060614	2.06258e-05	-1.91312	-0.634669
29274468	chr17:29274468:C:T	3.90401e-22	-2.20388	-1.32919	8.93045e-06	-2.13128	-1.25359
29274530	chr17:29274530:C:T	2.946e-19	4.3448	-1.25167	9.02494e-05	0.235331	-1.30709
29275042	chr17:29275042:GAGA:G	2.44195e-19	4.23439	-1.32892	8.30215e-05	0.162651	-1.31789
29275101	chr17:29275101:C:T	6.58951e-21	-0.965996	0.258983	0.00020244	-0.396544	0.13265
29275304	chr17:29275304:A:G	4.6936e-19	4.38449	-0.825609	0.00121114	2.29392	-0.768934
29275508	chr17:29275508:G:A	9.81931e-21	-0.308142	-3.32541e-10	3.1729e-05	-2.1171	-3.32541e-10
29276068	chr17:29276068:C:T	4.21587e-19	4.35157	-0.90004	0.000122315	0.277666	-1.0454
29276136	chr17:29276136:G:C	5.61748e-21	-4.62694e-10	-0.866608	0.000133901	-4.62694e-10	-0.677232
29276298	chr17:29276298:A:G	3.75376e-19	4.06924	-0.733803	0.00102996	2.03591	-0.672972
29276888	chr17:29276888:T:C	3.86722e-21	-4.62694e-10	-1.23996	7.42834e-05	-4.62694e-10	-1.26645
29277151	chr17:29277151:A:G	3.62726e-21	-4.62694e-10	-1.30402	7.33024e-05	-4.62694e-10	-1.27974
29278238	chr17:29278238:T:C	6.0096e-19	4.04919	-0.243158	0.00171182	2.01976	-0.14878
29278421	chr17:29278421:T:C	5.32125e-22	-2.06714	-1.15623	9.98856e-06	-2.23477	-1.03812
29278574	chr17:29278574:TGCTTGGAATGAAACTGCTACTACTATGATAGTAATA:T	6.97076e-18	7.2014	-0.944411	2.04433e-05	-1.49049	-1.06619
29278873	chr17:29278873:A:G	4.19321e-19	4.07563	-0.629487	0.00114958	2.03102	-0.558201
29278958	chr17:29278958:T:C	6.64119e-21	0.626216	-1.32542	8.27209e-06	-2.19768	-1.26377
29280706	chr17:29280706:C:A	3.87822e-21	-4.62694e-10	-1.23712	7.69093e-05	-4.62694e-10	-1.23171
29280805	chr17:29280805:G:C	7.11477e-21	-4.62694e-10	-0.63032	0.000173792	-4.62694e-10	-0.416478
29280844	chr17:29280844:C:T	3.5373e-21	-4.62694e-10	-1.32913	7.04089e-05	-4.62694e-10	-1.32002
29280953	chr17:29280953:C:T	2.43571e-21	-0.89078	-0.811472	7.57646e-05	-0.331241	-0.915464
29281532	chr17:29281532:A:T	5.37757e-21	-1.0226	0.112346	0.000163396	-0.467499	-0.0106603
29281804	chr17:29281804:G:A	9.74049e-21	-4.62694e-10	-0.3162	0.000233917	-4.62694e-10	-0.11937
29281828	chr17:29281828:G:A	3.93451e-19	4.68609	-1.30363	0.000105317	0.411253	-1.32861
29281909	chr17:29281909:T:C	6.63371e-19	4.39091	-0.486071	0.00178854	2.32006	-0.405245
29281997	chr17:29281997:C:T	1.11028e-20	-4.62694e-10	-0.185297	0.000269411	-4.62694e-10	0.0219036
29281998	chr17:29281998:G:A	2.8218e-19	4.33474	-1.28468	8.902e-05	0.237475	-1.32295
29282028	chr17:29282028:C:T	1.25614e-20	-4.62694e-10	-0.0618613	0.000301071	-4.62694e-10	0.133011
29282146	chr17:29282146:C:T	7.6872e-20	3.07853	-1.32888	4.46516e-05	-0.456469	-1.31898
29282147	chr17:29282147:G:A	5.37628e-22	-2.10938	-1.1037	1.08776e-05	-2.2151	-0.972523
29282217	chr17:29282217:C:T	2.91252e-19	4.37307	-1.29137	9.08816e-05	0.260536	-1.32531
29282265	chr17:29282265:C:T	4.46428e-21	-4.62694e-10	-1.09638	9.45404e-05	-4.62694e-10	-1.02531
29282750	chr17:29282750:T:TA	7.24635e-21	-4.62694e-10	-0.611994	0.00017745	-4.62694e-10	-0.395648
29283362	chr17:29283362:C:G	1.43843e-21	-2.22894	-3.32541e-10	7.95513e-05	-1.19793	-3.32541e-10
29283579	chr17:29283579:G:A	1.7632e-21	-0.874865	-1.1505	1.36565e-05	-1.93125	-1.02887
29283631	chr17:29283631:CCT:C	5.04241e-21	-4.62694e-10	-0.974607	8.92468e-05	-4.62694e-10	-1.08293
29283844	chr17:29283844:T:C	4.86863e-19	4.22905	-0.633558	0.00130385	2.1629	-0.56416
29284177	chr17:29284177:A:T	6.94412e-21	-4.62694e-10	-0.654596	0.000168983	-4.62694e-10	-0.444538
29284862	chr17:29284862:G:A	8.56477e-19	4.35915	-0.198817	0.00231868	2.2775	-0.103081
29285029	chr17:29285029:A:G	7.03366e-20	2.6795	-1.0187	5.26797e-05	-0.61485	-0.995255
29285121	chr17:29285121:G:T	1.17939e-17	7.6768	-0.893958	3.10752e-05	-1.13252	-1.00541
29285420	chr17:29285420:G:A	1.05905e-19	3.39877	-1.32872	5.37519e-05	-0.2717	-1.31826
29285529	chr17:29285529:TG:T	1.82708e-21	-0.820725	-1.16905	1.29343e-05	-1.95957	-1.05488
29285589	chr17:29285589:C:CA	1.94767e-21	-1.92586	-3.32541e-10	2.74681e-05	-2.26131	-3.32541e-10
29285707	chr17:29285707:T:C	3.53829e-21	-4.62694e-10	-1.32885	7.50764e-05	-4.62694e-10	-1.25583
29286659	chr17:29286659:G:A	1.54569e-18	5.05282	-0.302085	1.76458e-05	-1.98155	-0.722293
29287200	chr17:29287200:T:C	7.27045e-21	-4.62694e-10	-0.608674	0.000178134	-4.62694e-10	-0.391797
29287671	chr17:29287671:A:G	7.25077e-21	-4.62694e-10	-0.611385	0.000177573	-4.62694e-10	-0.394956
29288153	chr17:29288153:C:T	6.04036e-21	-4.62694e-10	-0.794028	0.000131111	-4.62694e-10	-0.698292
29288304	chr17:29288304:C:T	3.28116e-19	4.44282	-1.24195	9.6958e-05	0.301558	-1.30162
29288434	chr17:29288434:C:T	3.55169e-21	-4.62694e-10	-1.32507	7.21146e-05	-4.62694e-10	-1.29608
29288922	chr17:29288922:C:T	4.03161e-22	-2.17254	-1.32837	8.6747e-06	-2.17168	-1.24225
29289246	chr17:29289246:A:C	3.62774e-21	-4.62694e-10	-1.30388	7.04001e-05	-4.62694e-10	-1.32014
29289576	chr17:29289576:G:C	1.41336e-21	-1.08319	-1.16333	1.45075e-05	-1.85333	-1.04633
29290390	chr17:29290390:T:G	5.15884e-21	-4.62694e-10	-0.951781	9.05328e-05	-4.62694e-10	-1.06862
29291010	chr17:29291010:T:G	4.94998e-21	-4.62694e-10	-0.993108	8.73976e-05	-4.62694e-10	-1.10387
29291055	chr17:29291055:A:G	9.75194e-20	3.29805	-1.31049	4.96344e-05	-0.343716	-1.32594
29291453	chr17:29291453:C:CAA	3.83693e-21	-4.62694e-10	-1.24782	7.21364e-05	-4.62694e-10	-1.29578
29291619	chr17:29291619:C:T	7.90538e-19	4.29506	-0.214838	0.00218766	2.2336	-0.117347
29291929	chr17:29291929:TA:T	7.63887e-20	2.76363	-1.02029	5.56818e-05	-0.55773	-0.996951
29292321	chr17:29292321:T:G	7.04057e-21	-4.62694e-10	-0.640803	0.000171722	-4.62694e-10	-0.428458
29292326	chr17:29292326:T:A	1.45391e-21	-2.21823	-3.32541e-10	4.24598e-05	-1.82578	-3.32541e-10
29293448	chr17:29293448:T:C	4.50142e-21	-4.62694e-10	-1.0881	8.73389e-05	-4.62694e-10	-1.10454
29293916	chr17:29293916:G:A	1.28933e-20	-4.62694e-10	-0.035784	0.000209145	-4.62694e-10	-0.231309
29294131	chr17:29294131:G:A	2.41685e-21	-1.71003	-3.32541e-10	2.7459e-05	-2.26164	-3.32541e-10
29294331	chr17:29294331:C:T	1.32643e-19	3.62338	-1.32821	6.25215e-05	-0.122612	-1.31621
29295045	chr17:29295045:T:A	3.924e-21	-4.62694e-10	-1.22538	7.5216e-05	-4.62694e-10	-1.25397
29296111	chr17:29296111:C:A	1.47264e-21	-2.20543	-3.32541e-10	4.40908e-05	-1.78808	-3.32541e-10
29296208	chr17:29296208:C:T	2.50924e-21	-1.92036	0.247848	0.000203624	-0.99286	0.734801
29296432	chr17:29296432:A:G	1.18651e-20	-4.62694e-10	-0.118894	0.000203581	-4.62694e-10	-0.258269
29296594	chr17:29296594:C:A	3.78509e-21	-4.62694e-10	-1.26142	7.40569e-05	-4.62694e-10	-1.2695
29297055	chr17:29297055:G:A	6.07838e-22	-2.03105	-1.05929	1.11535e-05	-2.24613	-0.916447
29297220	chr17:29297220:A:T	2.31795e-21	-0.511075	-1.24073	8.33233e-06	-2.21323	-1.24096
29297248	chr17:29297248:C:T	2.83451e-20	-4.62694e-10	0.751963	0.000752973	-4.62694e-10	1.04969
29297286	chr17:29297286:A:C	4.42239e-21	-1.19079	0.0849766	0.00012521	-0.703438	-0.0409054
29297334	chr17:29297334:C:T	5.76199e-21	-4.62694e-10	-0.841209	0.000103741	-4.62694e-10	-0.932433
29297461	chr17:29297461:A:G	1.42468e-18	5.83103	-1.16182	1.28603e-05	-1.8157	-1.20449
29297535	chr17:29297535:G:A	3.64422e-21	-4.62694e-10	-1.29935	7.05996e-05	-4.62694e-10	-1.31731
29297621	chr17:29297621:G:A	1.44271e-21	-2.22597	-3.32541e-10	4.13873e-05	-1.85136	-3.32541e-10
29297770	chr17:29297770:G:A	8.45733e-21	-4.62694e-10	-0.457459	0.000192875	-4.62694e-10	-0.312294
29298485	chr17:29298485:C:T	1.29834e-19	3.60254	-1.32878	6.11808e-05	-0.134681	-1.32582
29298667	chr17:29298667:A:C	2.05501e-20	-4.62694e-10	0.430374	0.000532758	-4.62694e-10	0.703733
29298745	chr17:29298745:T:C	2.53059e-21	-1.92155	0.257511	0.000203031	-0.998451	0.737476
29298818	chr17:29298818:C:T	2.59381e-21	-1.97385	0.334487	0.00020177	-1.09623	0.829025
29299578	chr17:29299578:G:A	1.89898e-21	-1.95118	-3.32541e-10	2.75027e-05	-2.26005	-3.32541e-10
29300582	chr17:29300582:T:C	3.28198e-21	-1.40405	-3.32541e-10	3.14485e-05	-2.12598	-3.32541e-10
29301961	chr17:29301961:G:A	1.34768e-21	-1.14005	-1.15406	1.51962e-05	-1.81646	-1.03684
29302092	chr17:29302092:C:T	9.68849e-22	-1.87882	-0.74532	6.48876e-05	-0.905177	-0.496502
29302382	chr17:29302382:C:T	1.51967e-21	-2.174	-3.32541e-10	2.74424e-05	-2.26225	-3.32541e-10
29302616	chr17:29302616:C:T	3.53773e-21	-4.62694e-10	-1.32901	7.49692e-05	-4.62694e-10	-1.25726
29303090	chr17:29303090:G:A	1.48297e-21	-2.19844	-3.32541e-10	4.09425e-05	-1.86217	-3.32541e-10
29303770	chr17:29303770:CAT:C	3.90469e-21	-4.62694e-10	-1.23031	7.29939e-05	-4.62694e-10	-1.28396
29304073	chr17:29304073:A:G	5.66174e-22	-2.04068	-1.12066	1.03618e-05	-2.24345	-0.992758
29304391	chr17:29304391:C:A	7.4386e-21	-4.62694e-10	-0.58581	0.000185751	-4.62694e-10	-0.34993
29304458	chr17:29304458:A:G	5.32141e-21	-4.62694e-10	-0.920753	8.36269e-05	-4.62694e-10	-1.14797
29304494	chr17:29304494:G:T	2.17611e-20	-4.62694e-10	0.487632	0.000566973	-4.62694e-10	0.765977
29305341	chr17:29305341:A:C	7.09223e-22	-2.01117	-0.924903	1.03427e-05	-2.22987	-1.00818
29305795	chr17:29305795:G:A	1.49564e-20	-4.62694e-10	0.112646	0.000378658	-4.62694e-10	0.362297
29306037	chr17:29306037:G:C	6.62592e-21	-4.62694e-10	-0.701503	0.000131966	-4.62694e-10	-0.691792
29306422	chr17:29306422:G:A	3.84381e-22	-2.23705	-1.31157	9.09243e-06	-2.0771	-1.2898
29306596	chr17:29306596:C:T	7.12311e-22	-2.03382	-0.897916	2.95149e-05	-1.34397	-0.845471
29306991	chr17:29306991:A:G	5.10819e-21	0.365961	-1.32761	7.31831e-06	-2.25602	-1.32793
29308026	chr17:29308026:G:A	5.35233e-21	-4.62694e-10	-0.91496	9.3283e-05	-4.62694e-10	-1.0387
29308028	chr17:29308028:G:A	5.507e-21	-4.62694e-10	-0.886472	8.54849e-05	-4.62694e-10	-1.126
29308175	chr17:29308175:CAG:C	1.45673e-21	-0.990745	-1.22555	1.26222e-05	-1.90594	-1.13294
29308217	chr17:29308217:G:T	1.44119e-21	-1.03499	-1.19204	1.35456e-05	-1.88047	-1.0878
29308385	chr17:29308385:G:C	2.8997e-21	-0.210634	-1.31725	8.52024e-06	-2.17529	-1.25661
29308457	chr17:29308457:G:T	1.4971e-21	-0.942116	-1.24684	1.19925e-05	-1.92672	-1.16334
29308656	chr17:29308656:C:T	1.17129e-20	-4.62694e-10	-0.131803	0.000278946	-4.62694e-10	0.0566828
29308690	chr17:29308690:T:TG	3.87753e-18	6.9097	-1.23924	1.5236e-05	-1.55271	-1.29797
29309287	chr17:29309287:G:A	3.60825e-21	-4.62694e-10	-1.30927	7.00851e-05	-4.62694e-10	-1.32463
29309310	chr17:29309310:A:G	1.50069e-19	3.74761	-1.32901	6.68699e-05	-0.0464741	-1.32511
29309960	chr17:29309960:T:C	3.65196e-21	-4.62694e-10	-1.29723	7.01672e-05	-4.62694e-10	-1.32345
29310350	chr17:29310350:C:T	1.41238e-21	-2.24722	-3.32541e-10	6.96019e-05	-1.33154	-3.32541e-10
29310562	chr17:29310562:G:C	8.89126e-20	-4.62694e-10	1.89516	0.00334373	-4.62694e-10	2.54051
29310756	chr17:29310756:A:G	3.55559e-21	-4.62694e-10	-1.32397	7.72217e-05	-4.62694e-10	-1.22765
29311111	chr17:29311111:G:A	2.05051e-21	-1.87441	-3.32541e-10	2.74592e-05	-2.26164	-3.32541e-10
29311599	chr17:29311599:C:T	6.66118e-20	-4.62694e-10	1.60639	0.00244211	-4.62694e-10	2.22628
29312329	chr17:29312329:G:A	3.72374e-21	-4.62694e-10	-1.27776	6.98286e-05	-4.62694e-10	-1.32829
29313280	chr17:29313280:T:C	4.26366e-21	-4.62694e-10	-1.14236	8.36165e-05	-4.62694e-10	-1.14809
29313282	chr17:29313282:C:T	1.16516e-20	-4.62694e-10	-0.137047	0.000283918	-4.62694e-10	0.0743502
29313780	chr17:29313780:T:G	4.12036e-22	-2.19946	-1.27967	1.28158e-05	-1.75648	-1.26718
29314308	chr17:29314308:G:A	3.8197e-22	-2.23467	-1.32023	1.09141e-05	-1.87278	-1.3115
29314836	chr17:29314836:C:G	4.33769e-21	-4.62694e-10	-1.12515	8.4967e-05	-4.62694e-10	-1.13207
29316872	chr17:29316872:A:G	3.59471e-21	-4.62694e-10	-1.31303	7.0815e-05	-4.62694e-10	-1.31427
29317058	chr17:29317058:C:G	5.29496e-21	-4.62694e-10	-0.925737	0.000103252	-4.62694e-10	-0.937159
29317266	chr17:29317266:A:C	1.5498e-21	-0.832077	-1.32229	9.16859e-06	-2.04147	-1.31708
29317267	chr17:29317267:G:A	1.63521e-21	-0.784824	-1.3159	9.07239e-06	-2.06021	-1.30889
29317309	chr17:29317309:C:T	1.25091e-21	-1.06068	-1.30794	1.03407e-05	-1.93852	-1.29973
29317951	chr17:29317951:G:A	1.42719e-21	-2.23679	-3.32541e-10	4.01777e-05	-1.88102	-3.32541e-10
29318205	chr17:29318205:T:G	6.74636e-21	-4.62694e-10	-0.68349	0.000164026	-4.62694e-10	-0.474307
29318233	chr17:29318233:C:T	3.83936e-21	-4.62694e-10	-1.24719	7.27309e-05	-4.62694e-10	-1.28757
29318240	chr17:29318240:G:A	7.0097e-19	4.8206	-0.86063	0.000143034	0.223266	-0.83452
29318258	chr17:29318258:T:G	4.55362e-21	-1.07657	-3.32541e-10	0.00074782	1.04283	-3.32541e-10
29318266	chr17:29318266:C:T	3.57378e-21	-4.62694e-10	-1.31887	7.12495e-05	-4.62694e-10	-1.30815
29318449	chr17:29318449:G:T	1.31545e-15	11.4779	0.0193321	4.50081e-05	-1.11017	-0.65732
29319418	chr17:29319418:C:G	5.42304e-21	-4.62694e-10	-0.901835	0.000114998	-4.62694e-10	-0.829424
29319434	chr17:29319434:T:C	4.52305e-21	-4.62694e-10	-1.08331	8.85861e-05	-4.62694e-10	-1.09036
29319888	chr17:29319888:A:G	4.51363e-21	-4.62694e-10	-1.08539	8.84081e-05	-4.62694e-10	-1.09237
29320612	chr17:29320612:G:T	2.16749e-16	10.5195	-0.82551	8.29837e-05	-0.247814	-0.907877
29320853	chr17:29320853:CT:C	3.62679e-21	-4.62694e-10	-1.30415	7.02058e-05	-4.62694e-10	-1.3229
29321262	chr17:29321262:T:C	2.3309e-21	-0.419536	-1.3267	9.24623e-06	-2.02152	-1.3286
29321377	chr17:29321377:G:A	3.66623e-21	-4.62694e-10	-1.29333	6.99877e-05	-4.62694e-10	-1.32602
29321524	chr17:29321524:G:A	4.14128e-19	4.76263	-1.32894	8.24555e-05	0.165503	-1.32758
29321528	chr17:29321528:A:G	2.97365e-21	-0.173646	-1.32906	8.38918e-06	-2.1199	-1.32749
29321620	chr17:29321620:G:C	8.91248e-21	-0.40504	-3.32541e-10	6.93922e-05	-1.33456	-3.32541e-10
29321733	chr17:29321733:G:A	4.17987e-21	-4.62694e-10	-1.16221	8.65246e-05	-4.62694e-10	-1.11391
29321761	chr17:29321761:C:T	6.61263e-22	-2.23334	-0.77276	2.43264e-05	-1.5647	-0.818077
29321770	chr17:29321770:C:T	6.91762e-21	-4.62694e-10	-0.65842	0.00016887	-4.62694e-10	-0.445204
29321921	chr17:29321921:T:C	3.7335e-22	-2.26263	-1.3151	8.29706e-06	-2.12925	-1.32918
29322144	chr17:29322144:T:TA	3.57985e-21	-4.62694e-10	-1.31717	7.10874e-05	-4.62694e-10	-1.31043
29322154	chr17:29322154:T:A	2.56424e-21	-0.653102	-0.997729	1.01895e-05	-2.25724	-0.995738
29322160	chr17:29322160:T:A	2.23134e-21	-1.78989	-3.32541e-10	2.75063e-05	-2.25992	-3.32541e-10
29322745	chr17:29322745:T:C	3.64733e-21	-4.62694e-10	-1.2985	7.27163e-05	-4.62694e-10	-1.28777
29322872	chr17:29322872:C:T	3.58338e-21	-4.62694e-10	-1.31618	7.10026e-05	-4.62694e-10	-1.31162
29323441	chr17:29323441:G:A	1.01575e-20	-4.62694e-10	-0.274282	0.000201229	-4.62694e-10	-0.269891
29323710	chr17:29323710:AAAT:A	9.38526e-21	-4.62694e-10	-0.353351	0.000202271	-4.62694e-10	-0.264728
29323807	chr17:29323807:A:G	8.9721e-19	4.38377	-0.176974	1.83029e-05	-1.95851	-0.708763
29324501	chr17:29324501:A:T	3.62793e-21	-4.62694e-10	-1.30383	7.29309e-05	-4.62694e-10	-1.28482
29324663	chr17:29324663:C:T	4.67053e-21	-4.62694e-10	-1.05122	8.25306e-05	-4.62694e-10	-1.16117
29325998	chr17:29325998:C:T	8.10727e-19	5.1897	-1.08426	4.59801e-05	-0.637444	-1.10868
29326464	chr17:29326464:A:G	4.54955e-21	-4.62694e-10	-1.07746	0.000131941	-4.62694e-10	-0.691981
29326876	chr17:29326876:T:C	4.38273e-21	-4.62694e-10	-1.11482	0.000123974	-4.62694e-10	-0.754266
29327132	chr17:29327132:A:T	8.24283e-21	-4.62694e-10	-0.483148	0.000219397	-4.62694e-10	-0.183454
29327732	chr17:29327732:A:G	3.60443e-21	-4.62694e-10	-1.31033	7.09077e-05	-4.62694e-10	-1.31296
29327763	chr17:29327763:A:T	3.77776e-21	-4.62694e-10	-1.26336	6.97649e-05	-4.62694e-10	-1.3292
29328437	chr17:29328437:C:A	4.69437e-21	0.214238	-1.26037	7.89632e-06	-2.22256	-1.28538
29328821	chr17:29328821:A:G	4.34806e-16	11.6023	-1.21215	0.000122092	0.488858	-1.25842
29329311	chr17:29329311:C:G	3.00951e-18	6.44569	-1.02865	5.0749e-05	-0.76684	-0.880603
29329465	chr17:29329465:G:A	3.53767e-21	-4.62694e-10	-1.32902	7.04617e-05	-4.62694e-10	-1.31927
29329482	chr17:29329482:G:A	6.52805e-21	-4.62694e-10	-0.716384	0.00012511	-4.62694e-10	-0.745143
29330400	chr17:29330400:G:T	4.78165e-21	-4.62694e-10	-1.02771	9.95697e-05	-4.62694e-10	-0.973477
29330776	chr17:29330776:T:G	1.51645e-20	-4.62694e-10	0.126468	0.000375858	-4.62694e-10	0.354876
29330951	chr17:29330951:A:G	4.06991e-21	-4.62694e-10	-1.18887	8.40574e-05	-4.62694e-10	-1.14284
29331092	chr17:29331092:T:C	2.05642e-20	1.73888	-1.30782	9.75884e-06	-2.09277	-1.2034
29331215	chr17:29331215:G:A	1.18708e-21	-1.51615	-0.904845	1.55944e-05	-2.11333	-0.7141
29331227	chr17:29331227:C:A	4.63141e-21	-4.62694e-10	-1.05963	0.000113359	-4.62694e-10	-0.843772
29331514	chr17:29331514:C:T	9.09768e-21	-4.62694e-10	-0.384473	0.000208547	-4.62694e-10	-0.234173
29331887	chr17:29331887:C:T	4.014e-22	-2.23754	-1.26775	1.04935e-05	-2.05951	-1.16407
29332707	chr17:29332707:C:T	3.97317e-21	-4.62694e-10	-1.21293	7.07997e-05	-4.62694e-10	-1.31448
29332866	chr17:29332866:G:A	3.63493e-21	-4.62694e-10	-1.3019	7.39831e-05	-4.62694e-10	-1.2705
29333031	chr17:29333031:G:A	4.06935e-21	-4.62694e-10	-1.18901	7.14898e-05	-4.62694e-10	-1.30478
29333506	chr17:29333506:C:A	4.85663e-21	-4.62694e-10	-1.01215	0.000114816	-4.62694e-10	-0.831007
29333691	chr17:29333691:G:A	4.84843e-21	-4.62694e-10	-1.01384	0.000114564	-4.62694e-10	-0.833203
29333873	chr17:29333873:T:A	2.92955e-20	0.784943	-3.32541e-10	2.74352e-05	-2.26251	-3.32541e-10
29334249	chr17:29334249:T:A	9.35839e-21	-4.62694e-10	-0.356219	9.87111e-05	-4.62694e-10	-0.982138
29335253	chr17:29335253:A:G	2.39167e-05	35.0508	0.0700532	9.38773e-06	-2.1748	-1.16013
29335311	chr17:29335311:A:G	8.28477e-21	-4.62694e-10	-0.478073	0.000101178	-4.62694e-10	-0.957454
29335493	chr17:29335493:T:C	2.00303e-21	-1.89783	-3.32541e-10	2.74969e-05	-2.26026	-3.32541e-10
29335773	chr17:29335773:AT:A	5.60355e-13	16.4989	1.05266	0.000183714	-0.633687	0.272731
29336323	chr17:29336323:G:A	3.61438e-21	-1.30757	-3.32541e-10	3.41548e-05	-2.04343	-3.32541e-10
29336399	chr17:29336399:C:A	9.57119e-21	-4.62694e-10	-0.333734	9.99739e-05	-4.62694e-10	-0.969427
29336678	chr17:29336678:C:T	9.63774e-21	-4.62694e-10	-0.326805	0.000100399	-4.62694e-10	-0.96518
29336830	chr17:29336830:T:C	9.90263e-18	7.93234	-1.32427	1.8493e-05	-1.40418	-1.25276
29336962	chr17:29336962:G:C	3.12118e-18	6.76808	-1.3146	1.12009e-05	-2.04596	-1.11238
29337223	chr17:29337223:A:T	5.37141e-21	-0.911401	-3.32541e-10	2.74293e-05	-2.26272	-3.32541e-10
29337760	chr17:29337760:G:T	3.92216e-21	-4.62694e-10	-1.22585	7.04675e-05	-4.62694e-10	-1.31918
29337992	chr17:29337992:A:G	4.51533e-21	-4.62694e-10	-1.08501	9.42557e-05	-4.62694e-10	-1.02832
29338032	chr17:29338032:G:A	4.13427e-21	-4.62694e-10	-1.17318	9.17887e-05	-4.62694e-10	-1.05485
29339205	chr17:29339205:G:A	1.3976e-21	-2.25774	-3.32541e-10	5.53524e-05	-1.56062	-3.32541e-10
29339285	chr17:29339285:C:T	4.88432e-05	35.915	-0.0801281	0.000315987	1.19477	-1.01341
29339868	chr17:29339868:A:G	1.2606e-21	-1.63854	-0.722366	0.00103146	2.22447	-0.860073
29340100	chr17:29340100:A:G	6.56947e-22	-1.70585	-1.3068	0.00105778	2.58428	-1.19468
29340393	chr17:29340393:G:T	2.55226e-18	6.58076	-1.32852	1.21555e-05	-2.01463	-1.06193
29340644	chr17:29340644:G:A	4.4928e-21	-4.62694e-10	-1.09002	0.000103938	-4.62694e-10	-0.930543
29341312	chr17:29341312:G:A	2.49661e-18	6.55902	-1.32882	1.22887e-05	-2.00993	-1.05573
29341380	chr17:29341380:C:A	3.1484e-20	-4.62694e-10	0.856986	0.000940693	-4.62694e-10	1.27228
29341971	chr17:29341971:G:C	3.94075e-21	-4.62694e-10	-1.22112	7.05731e-05	-4.62694e-10	-1.31769
29342515	chr17:29342515:C:T	0.000826995	39.5654	-0.901268	7.35069e-06	-2.26269	-1.31685
29342540	chr17:29342540:A:G	3.87983e-21	-4.62694e-10	-1.2367	7.39159e-05	-4.62694e-10	-1.27141
29342783	chr17:29342783:G:A	6.94766e-21	-4.62694e-10	-0.654087	0.000157153	-4.62694e-10	-0.517116
29343111	chr17:29343111:T:C	3.54797e-21	-4.62694e-10	-1.32612	7.07285e-05	-4.62694e-10	-1.31549
29343135	chr17:29343135:T:C	3.54933e-21	-4.62694e-10	-1.32573	7.07841e-05	-4.62694e-10	-1.3147
29343137	chr17:29343137:A:G	3.54969e-21	-4.62694e-10	-1.32563	7.07985e-05	-4.62694e-10	-1.3145
29343141	chr17:29343141:T:C	3.54991e-21	-4.62694e-10	-1.32557	7.08074e-05	-4.62694e-10	-1.31437
29343585	chr17:29343585:C:T	6.48685e-20	-4.62694e-10	1.57987	0.00115801	-4.62694e-10	1.48012
29344160	chr17:29344160:T:C	0.00499306	41.4576	-0.995466	7.47942e-06	-2.2329	-1.32928
29344174	chr17:29344174:C:T	6.71045e-21	-4.62694e-10	-0.688826	0.000147787	-4.62694e-10	-0.578567
29344359	chr17:29344359:A:G	0.000615812	39.3025	-0.933283	7.39602e-06	-2.26253	-1.31086
29345302	chr17:29345302:A:T	0.000866015	39.9281	-1.2179	8.63457e-06	-2.26148	-1.15708
29345625	chr17:29345625:A:G	0.000636981	39.3445	-0.941449	7.40886e-06	-2.26261	-1.30905
29346039	chr17:29346039:G:A	2.4116e-17	7.49814	-3.32541e-10	0.00103511	1.36792	-3.32541e-10
29346425	chr17:29346425:G:C	5.56667e-21	-4.62694e-10	-0.875695	0.000120746	-4.62694e-10	-0.780643
29346729	chr17:29346729:G:A	3.62092e-21	-4.62694e-10	-1.30576	6.97609e-05	-4.62694e-10	-1.32926
29347274	chr17:29347274:G:A	1.25106e-20	-4.62694e-10	-0.0659156	0.000305141	-4.62694e-10	0.146438
29348208	chr17:29348208:C:T	0.000237073	37.4913	-0.0766368	0.00050626	1.66675	-1.01404
29348308	chr17:29348308:A:G	3.95872e-21	-4.62694e-10	-1.21657	7.06861e-05	-4.62694e-10	-1.31609
29348469	chr17:29348469:T:C	4.245e-21	-1.14675	-3.32541e-10	2.80821e-05	-2.2392	-3.32541e-10
29348667	chr17:29348667:T:C	3.55547e-21	-4.62694e-10	-1.324	7.01652e-05	-4.62694e-10	-1.32348
29349247	chr17:29349247:A:G	9.58193e-21	-4.62694e-10	-0.332613	0.000100008	-4.62694e-10	-0.969084
29349345	chr17:29349345:T:C	5.92704e-22	-1.79002	-1.32553	0.00133079	2.87158	-1.25239
29349416	chr17:29349416:T:C	3.70187e-21	-4.62694e-10	-1.28365	7.48817e-05	-4.62694e-10	-1.25843
29349822	chr17:29349822:C:T	5.57466e-18	7.35566	-1.32217	1.04585e-05	-2.11138	-1.11553
29350049	chr17:29350049:G:T	3.61715e-21	-4.62694e-10	-1.30681	7.02214e-05	-4.62694e-10	-1.32268
29350250	chr17:29350250:A:C	5.26756e-21	-4.62694e-10	-0.930925	0.000114634	-4.62694e-10	-0.83259
29351245	chr17:29351245:C:T	1.18839e-12	18.4819	-0.178488	0.000239536	0.520604	-0.616238
29351333	chr17:29351333:A:T	8.75848e-21	-4.62694e-10	-0.42247	9.47835e-05	-4.62694e-10	-1.02274
29351466	chr17:29351466:T:G	7.48465e-22	-2.07817	-0.804051	0.00271941	3.00521	-0.67137
29351993	chr17:29351993:C:T	5.26437e-21	-4.62694e-10	-0.931531	0.000113624	-4.62694e-10	-0.841443
29352707	chr17:29352707:A:G	0.00864165	41.9387	-0.92803	7.65178e-06	-2.23272	-1.30668
29352766	chr17:29352766:A:T	8.90235e-21	-4.62694e-10	-0.406177	0.000103947	-4.62694e-10	-0.930458
29353080	chr17:29353080:C:A	1.44284e-20	0.0767088	-3.32541e-10	3.62778e-05	-1.98313	-3.32541e-10
29353138	chr17:29353138:C:T	3.56425e-21	-4.62694e-10	-1.32154	6.98731e-05	-4.62694e-10	-1.32765
29354036	chr17:29354036:G:T	3.53983e-21	-1.32841	-3.32541e-10	0.00172801	1.88039	-3.32541e-10
29354067	chr17:29354067:C:T	7.80674e-21	-4.62694e-10	-0.537505	8.85685e-05	-4.62694e-10	-1.09056
29354331	chr17:29354331:T:C	2.5945e-20	0.663488	-3.32541e-10	4.20515e-05	-1.83544	-3.32541e-10
29354378	chr17:29354378:T:C	8.55484e-21	-4.62694e-10	-0.445995	0.000101362	-4.62694e-10	-0.95564
29354453	chr17:29354453:C:T	8.87924e-21	-4.62694e-10	-0.408776	9.53012e-05	-4.62694e-10	-1.01729
29354654	chr17:29354654:C:G	3.58784e-21	-4.62694e-10	-1.31494	6.9798e-05	-4.62694e-10	-1.32873
29355256	chr17:29355256:A:G	5.64232e-22	-1.84101	-1.32378	0.00160924	3.05388	-1.24469
29355454	chr17:29355454:TTTTG:T	0.000163443	37.2783	-0.235595	0.000443613	1.61145	-1.09083
29355993	chr17:29355993:A:C	2.77231e-18	6.65614	-1.3212	1.17655e-05	-2.02783	-1.08133
29356252	chr17:29356252:G:T	5.39814e-21	-4.62694e-10	-0.906438	0.000116839	-4.62694e-10	-0.813541
29356430	chr17:29356430:T:C	0.00816467	41.7479	-0.794041	7.45399e-06	-2.23884	-1.32674
29357044	chr17:29357044:G:T	4.22389e-21	-4.62694e-10	-1.15174	8.94092e-05	-4.62694e-10	-1.08111
29357423	chr17:29357423:G:A	9.07631e-21	-4.62694e-10	-0.386824	0.000105284	-4.62694e-10	-0.917678
29357561	chr17:29357561:C:T	6.00039e-22	-1.77879	-1.32446	0.00129349	2.83823	-1.24747
29357815	chr17:29357815:T:C	3.92408e-12	19.4416	0.0563007	0.000136871	0.0662002	-0.721496
29357840	chr17:29357840:C:G	1.23052e-20	-4.62694e-10	-0.0824663	0.000311626	-4.62694e-10	0.167468
29358042	chr17:29358042:G:T	3.54496e-21	-4.62694e-10	-1.32697	6.98947e-05	-4.62694e-10	-1.32735
29358204	chr17:29358204:T:C	1.83437e-18	4.92197	-3.32541e-10	0.000467286	0.572607	-3.32541e-10
29359105	chr17:29359105:A:G	4.00272e-21	-4.62694e-10	-1.20552	7.0954e-05	-4.62694e-10	-1.3123
29359498	chr17:29359498:G:A	2.37229e-21	-1.72864	-3.32541e-10	0.00537751	3.01565	-3.32541e-10
29360033	chr17:29360033:G:A	1.34313e-12	19.0154	-0.589619	9.70335e-06	-2.13381	-1.16805
29360406	chr17:29360406:C:T	4.01063e-21	-4.62694e-10	-1.20354	7.0999e-05	-4.62694e-10	-1.31167
29361553	chr17:29361553:C:A	3.99738e-21	-4.62694e-10	-1.20685	7.09202e-05	-4.62694e-10	-1.31278
29362316	chr17:29362316:G:C	4.27608e-21	-4.62694e-10	-1.13946	7.31737e-05	-4.62694e-10	-1.2815
29362422	chr17:29362422:G:T	8.79162e-21	-4.62694e-10	-0.418693	9.47537e-05	-4.62694e-10	-1.02305
29362933	chr17:29362933:G:A	1.77249e-21	-2.02011	-3.32541e-10	0.000146933	-0.584358	-3.32541e-10
29364410	chr17:29364410:C:T	4.35021e-21	-4.62694e-10	-1.12227	7.86474e-05	-4.62694e-10	-1.20936
29364414	chr17:29364414:A:C	9.09654e-21	-4.62694e-10	-0.384598	9.6649e-05	-4.62694e-10	-1.00325
29364446	chr17:29364446:C:T	4.36992e-12	19.3212	0.284281	0.000154054	0.0271654	-0.5642
29364508	chr17:29364508:C:T	1.92566e-21	-0.835186	-1.10204	2.04756e-05	-1.52945	-1.02565
29365313	chr17:29365313:G:C	4.54054e-21	-4.62694e-10	-1.07945	0.000105796	-4.62694e-10	-0.912826
29365332	chr17:29365332:G:A	6.2018e-22	-1.79964	-1.2706	0.001301	2.82219	-1.22564
29365344	chr17:29365344:G:A	1.19457e-17	7.2231	-0.427469	4.62817e-05	-1.58709	-0.1525
29365461	chr17:29365461:A:G	0.00864564	41.9627	-0.951617	7.69067e-06	-2.23419	-1.30014
29365515	chr17:29365515:A:G	8.9207e-21	-4.62694e-10	-0.404118	9.55607e-05	-4.62694e-10	-1.01457
29365555	chr17:29365555:T:G	3.64751e-21	-4.62694e-10	-1.29845	7.05678e-05	-4.62694e-10	-1.31776
29365561	chr17:29365561:G:A	4.52208e-21	-4.62694e-10	-1.08352	8.22413e-05	-4.62694e-10	-1.16468
29365672	chr17:29365672:C:T	4.92798e-21	-4.62694e-10	-0.997562	0.000140379	-4.62694e-10	-0.62999
29365673	chr17:29365673:A:G	1.36832e-12	18.9969	-0.552519	9.8827e-06	-2.13381	-1.14974
29365718	chr17:29365718:A:G	0.0301125	43.1676	-0.908584	7.89437e-06	-2.19585	-1.31234
29366291	chr17:29366291:G:A	9.30354e-18	7.87363	-1.32797	1.77869e-05	-1.42392	-1.27195
29366532	chr17:29366532:A:G	4.00101e-21	-4.62694e-10	-1.20594	7.09429e-05	-4.62694e-10	-1.31246
29366814	chr17:29366814:T:G	8.73255e-21	-4.62694e-10	-0.425435	9.43861e-05	-4.62694e-10	-1.02694
29366980	chr17:29366980:A:G	1.08384e-11	16.8683	3.6456	0.00903347	-0.0720998	3.60646
29367000	chr17:29367000:T:C	0.0380535	43.4102	-0.917213	8.16285e-06	-2.16463	-1.31011
29367012	chr17:29367012:CT:C	8.78983e-22	-2.09219	-0.629294	1.37114e-05	-2.13395	-0.822157
29367017	chr17:29367017:T:C	7.56141e-22	-2.0446	-0.827424	1.12338e-05	-2.16682	-0.988588
29367263	chr17:29367263:G:A	7.24511e-21	-0.612165	-3.32541e-10	3.93176e-05	-1.90266	-3.32541e-10
29368746	chr17:29368746:A:G	2.98856e-12	18.5144	0.711194	0.000243931	-0.0652924	-0.0121578
29368812	chr17:29368812:T:C	2.21222e-21	-1.7985	-3.32541e-10	0.000626947	0.866527	-3.32541e-10
29369239	chr17:29369239:C:T	4.13317e-21	-4.62694e-10	-1.17345	7.18865e-05	-4.62694e-10	-1.29925
29369353	chr17:29369353:A:G	1.0797e-17	7.75252	-1.05799	2.5388e-05	-1.51707	-0.822991
29369430	chr17:29369430:A:G	1.59053e-21	-2.12843	-3.32541e-10	3.47566e-05	-2.02597	-3.32541e-10
29369727	chr17:29369727:T:C	4.61925e-21	-4.62694e-10	-1.06226	8.73238e-05	-4.62694e-10	-1.10471
29369819	chr17:29369819:T:C	3.5405e-21	-4.62694e-10	-1.32822	7.03446e-05	-4.62694e-10	-1.32093
29369859	chr17:29369859:C:G	6.44049e-22	-1.70364	-1.32883	0.00100149	2.62591	-1.291
29370601	chr17:29370601:G:A	7.32363e-05	36.5538	-0.313865	0.000430325	1.46697	-0.976763
29371163	chr17:29371163:T:C	1.01608e-20	-0.273955	-3.32541e-10	3.29345e-05	-2.07981	-3.32541e-10
29371861	chr17:29371861:G:C	8.90559e-21	-4.62694e-10	-0.405813	0.00010846	-4.62694e-10	-0.887958
29371934	chr17:29371934:C:T	5.09999e-21	-4.62694e-10	-0.963253	0.000110557	-4.62694e-10	-0.868803
29372060	chr17:29372060:C:T	3.14176e-21	-1.44771	-3.32541e-10	2.74542e-05	-2.26182	-3.32541e-10
29372161	chr17:29372161:T:G	9.17169e-21	-4.62694e-10	-0.37637	0.000106118	-4.62694e-10	-0.909786
29372761	chr17:29372761:A:G	0.0734761	43.1672	-0.0161776	8.01122e-06	-2.21051	-1.28298
29373806	chr17:29373806:C:T	0.0281295	42.1107	0.0801086	7.9142e-06	-2.2418	-1.26388
29374057	chr17:29374057:C:T	0.00421315	40.4228	-0.13057	7.57231e-06	-2.26204	-1.2878
29375034	chr17:29375034:G:C	0.013926	41.2814	0.206403	8.01772e-06	-2.25741	-1.23527
29375582	chr17:29375582:G:A	7.88437e-22	-1.58143	-1.24876	0.000868551	2.27796	-1.08547
29375720	chr17:29375720:A:G	2.57065e-21	-1.64833	-3.32541e-10	0.000330957	0.227653	-3.32541e-10
29375891	chr17:29375891:TAC:T	7.32388e-22	-1.57466	-1.32927	0.000705775	2.26915	-1.28419
29376285	chr17:29376285:CT:C	0.0133215	41.3262	0.117236	7.85443e-06	-2.257	-1.25626
29376331	chr17:29376331:C:T	0.00525562	41.4041	-0.89072	7.47499e-06	-2.25279	-1.30999
29376597	chr17:29376597:G:A	4.71592e-21	-4.62694e-10	-1.04155	0.000111149	-4.62694e-10	-0.863465
29377591	chr17:29377591:G:A	1.52037e-20	-4.62694e-10	0.129048	0.000433749	-4.62694e-10	0.498131
29378000	chr17:29378000:A:G	0.0100503	41.0936	0.0680368	7.75112e-06	-2.2594	-1.2671
29378120	chr17:29378120:T:C	4.25982e-21	-4.62694e-10	-1.14327	9.02734e-05	-4.62694e-10	-1.07149
29378445	chr17:29378445:C:G	0.0288994	42.0331	0.184757	8.03497e-06	-2.24932	-1.24121
29379532	chr17:29379532:A:T	7.26756e-22	-1.58276	-1.3289	0.00071545	2.28897	-1.29039
29379648	chr17:29379648:G:A	3.7254e-21	-4.62694e-10	-1.27732	6.99255e-05	-4.62694e-10	-1.3269
29379807	chr17:29379807:T:C	7.30092e-22	-1.57818	-1.3289	0.000708055	2.27864	-1.29045
29379868	chr17:29379868:T:C	7.21707e-22	-1.59002	-1.3286	0.000728448	2.30947	-1.29289
29381370	chr17:29381370:G:C	9.57546e-21	-4.62694e-10	-0.333289	0.000168056	-4.62694e-10	-0.45004
29381397	chr17:29381397:C:A	9.97282e-21	-4.62694e-10	-0.292629	0.000111958	-4.62694e-10	-0.856215
29381473	chr17:29381473:G:A	3.97766e-21	-4.62694e-10	-1.2118	7.07938e-05	-4.62694e-10	-1.31456
29381699	chr17:29381699:G:C	0.016122	42.5106	-0.876363	7.59809e-06	-2.23407	-1.31236
29381960	chr17:29381960:A:G	9.99447e-21	-4.62694e-10	-0.29046	0.000112116	-4.62694e-10	-0.8548
29382188	chr17:29382188:C:G	1.51695e-21	-2.17579	-3.32541e-10	3.73254e-05	-1.95466	-3.32541e-10
29382308	chr17:29382308:AAAAC:A	3.53717e-21	-4.62694e-10	-1.32916	7.029e-05	-4.62694e-10	-1.32171
29382314	chr17:29382314:A:G	7.3991e-22	-1.56475	-1.32897	0.000685196	2.245	-1.28963
29382350	chr17:29382350:C:T	1.16098e-12	18.4765	-0.196508	0.000223478	0.469481	-0.634505
29382673	chr17:29382673:C:T	4.65282e-20	-4.62694e-10	1.24757	0.00144414	-4.62694e-10	1.70093
29382691	chr17:29382691:C:T	1.84406e-21	-1.98052	-3.32541e-10	0.000184954	-0.354228	-3.32541e-10
29382698	chr17:29382698:C:T	3.67371e-21	-4.62694e-10	-1.29129	7.82176e-05	-4.62694e-10	-1.21484
29382727	chr17:29382727:G:A	4.99438e-21	-4.62694e-10	-0.984179	0.000118338	-4.62694e-10	-0.800789
29383085	chr17:29383085:C:T	0.012171	41.2224	0.130733	7.86666e-06	-2.2582	-1.2535
29383230	chr17:29383230:C:T	4.32888e-12	17.8037	1.79236	0.000318841	-0.61922	0.809579
29383299	chr17:29383299:A:G	0.00596354	40.7043	-0.0646147	7.53721e-06	-2.26188	-1.2926
29383358	chr17:29383358:T:G	9.4468e-21	-4.62694e-10	-0.346816	0.000107935	-4.62694e-10	-0.892803
29383377	chr17:29383377:CA:C	7.59321e-21	-4.62694e-10	-0.565237	0.00013118	-4.62694e-10	-0.697765
29383617	chr17:29383617:T:C	7.31943e-22	-1.57714	-1.32741	0.000697002	2.27161	-1.29916
29384637	chr17:29384637:C:G	4.52586e-21	-4.62694e-10	-1.08269	8.3572e-05	-4.62694e-10	-1.14863
29384783	chr17:29384783:T:C	4.98255e-21	-4.62694e-10	-0.98655	0.000119209	-4.62694e-10	-0.793454
29384814	chr17:29384814:A:G	9.3991e-21	-4.62694e-10	-0.351879	0.000107587	-4.62694e-10	-0.896039
29385192	chr17:29385192:G:A	3.63514e-21	-4.62694e-10	-1.30185	6.98137e-05	-4.62694e-10	-1.32851
29385475	chr17:29385475:A:T	4.78471e-05	36.1202	-0.305868	0.000224837	1.0526	-1.21155
29385613	chr17:29385613:G:A	4.99034e-21	-4.62694e-10	-0.984988	0.000119441	-4.62694e-10	-0.791509
29385661	chr17:29385661:C:T	7.10529e-21	-0.631652	-3.32541e-10	2.77858e-05	-2.24981	-3.32541e-10
29385674	chr17:29385674:C:T	3.78472e-21	-4.62694e-10	-1.26152	7.00971e-05	-4.62694e-10	-1.32445
29386123	chr17:29386123:G:A	4.8306e-21	-1.01752	-3.32541e-10	2.78269e-05	-2.24833	-3.32541e-10
29386220	chr17:29386220:A:T	7.4355e-22	-1.55952	-1.32929	0.000677595	2.22744	-1.28322
29386227	chr17:29386227:T:A	3.42096e-10	23.0301	0.935753	0.00105475	1.18873	0.19799
29387699	chr17:29387699:A:AT	7.64987e-21	-0.557804	-3.32541e-10	2.76196e-05	-2.25581	-3.32541e-10
29387820	chr17:29387820:C:T	3.04365e-21	-1.47943	-3.32541e-10	2.79715e-05	-2.24315	-3.32541e-10
29388799	chr17:29388799:G:A	1.32385e-20	-4.62694e-10	-0.00936455	0.000142797	-4.62694e-10	-0.612911
29389562	chr17:29389562:G:A	2.18975e-21	-1.8087	-3.32541e-10	2.87151e-05	-2.21691	-3.32541e-10
29389920	chr17:29389920:T:G	6.0785e-20	-4.62694e-10	1.51485	0.00105201	-4.62694e-10	1.38412
29389923	chr17:29389923:G:A	5.23729e-21	-4.62694e-10	-0.936689	9.06861e-05	-4.62694e-10	-1.06693
29390105	chr17:29390105:T:G	1.48444e-21	-2.19746	-3.32541e-10	6.86311e-05	-1.34559	-3.32541e-10
29390182	chr17:29390182:C:T	9.12417e-21	-4.62694e-10	-0.381565	0.00011045	-4.62694e-10	-0.869769
29390183	chr17:29390183:G:T	3.67898e-21	-4.62694e-10	-1.28986	6.97616e-05	-4.62694e-10	-1.32925
29391190	chr17:29391190:C:T	2.69609e-21	-0.294952	-1.30574	1.80076e-05	-1.36559	-1.31795
29391297	chr17:29391297:G:A	1.41631e-21	-2.24444	-3.32541e-10	4.02683e-05	-1.87877	-3.32541e-10
29391486	chr17:29391486:T:G	9.58071e-21	-4.62694e-10	-0.33274	0.000117237	-4.62694e-10	-0.81014
29391634	chr17:29391634:G:T	3.76938e-21	-4.62694e-10	-1.26558	6.98236e-05	-4.62694e-10	-1.32836
29392001	chr17:29392001:A:G	0.000371804	37.5833	0.281369	8.27471e-06	-2.24941	-1.21172
29392355	chr17:29392355:C:T	3.54997e-21	-4.62694e-10	-1.32555	7.10837e-05	-4.62694e-10	-1.31048
29392411	chr17:29392411:T:G	7.57741e-21	-4.62694e-10	-0.567321	0.000123	-4.62694e-10	-0.762153
29393112	chr17:29393112:T:C	1.43876e-20	-4.62694e-10	0.0738712	0.000353953	-4.62694e-10	0.29483
29394064	chr17:29394064:A:G	4.80381e-21	-4.62694e-10	-1.02308	0.000103667	-4.62694e-10	-0.933151
29394428	chr17:29394428:G:A	7.71685e-22	-2.24567	-0.606002	2.05155e-05	-1.86654	-0.68662
29394778	chr17:29394778:T:C	1.45988e-20	-4.62694e-10	0.0884482	0.000145943	-4.62694e-10	-0.591121
29394827	chr17:29394827:G:T	4.3546e-21	-4.62694e-10	-1.12126	8.15177e-05	-4.62694e-10	-1.17352
29394985	chr17:29394985:A:G	4.57495e-21	-4.62694e-10	-1.0719	8.50023e-05	-4.62694e-10	-1.13166
29395023	chr17:29395023:C:T	0.020864	41.7309	0.161194	7.94449e-06	-2.25444	-1.24741
29395177	chr17:29395177:G:A	3.18202e-05	35.9312	-0.52482	0.000243918	1.10224	-1.17974
29395179	chr17:29395179:G:A	2.98831e-05	35.8807	-0.537168	0.000238921	1.0869	-1.1851
29395329	chr17:29395329:G:A	1.52374e-21	-2.17132	-3.32541e-10	7.66016e-05	-1.23572	-3.32541e-10
29397052	chr17:29397052:TG:T	0.00787453	40.7617	0.155946	7.86771e-06	-2.26261	-1.24895
29397092	chr17:29397092:G:C	0.0061539	40.1002	0.570938	8.8485e-06	-2.2611	-1.13299
29397110	chr17:29397110:C:T	4.08857e-21	-4.62694e-10	-1.1843	9.11245e-05	-4.62694e-10	-1.06211
29397122	chr17:29397122:T:C	0.00245912	39.8135	-0.0596412	7.56076e-06	-2.25908	-1.29228
29397474	chr17:29397474:G:A	3.63796e-21	-4.62694e-10	-1.30107	6.97993e-05	-4.62694e-10	-1.32871
29397832	chr17:29397832:T:C	2.42574e-20	-4.62694e-10	0.596229	0.000652239	-4.62694e-10	0.906076
29397843	chr17:29397843:A:G	2.28586e-20	-4.62694e-10	0.536834	0.000611994	-4.62694e-10	0.842387
29398196	chr17:29398196:A:G	1.39288e-20	-4.62694e-10	0.0414638	0.000141046	-4.62694e-10	-0.625249
29398405	chr17:29398405:C:G	6.86426e-05	36.0355	0.139677	0.000244416	0.971926	-1.04739
29398672	chr17:29398672:G:A	5.02252e-21	-4.62694e-10	-0.97856	0.00017353	-4.62694e-10	-0.417983
29398714	chr17:29398714:T:C	7.04698e-22	-1.61319	-1.32929	0.000812596	2.40826	-1.28236
29399125	chr17:29399125:T:A	1.37402e-20	-4.62694e-10	0.0278308	0.00033708	-4.62694e-10	0.245985
29399133	chr17:29399133:A:G	6.68496e-14	16.5474	-1.12197	6.98036e-05	-0.10984	-1.21881
29399166	chr17:29399166:G:C	3.83357e-21	-4.62694e-10	-1.2487	7.02748e-05	-4.62694e-10	-1.32192
29399468	chr17:29399468:A:G	5.3012e-20	-4.62694e-10	1.37803	0.00159982	-4.62694e-10	1.80331
29399498	chr17:29399498:T:G	0.0111933	40.9581	0.311288	8.1929e-06	-2.26151	-1.20956
29399618	chr17:29399618:T:C	7.32528e-22	-1.57465	-1.3291	0.000722972	2.29858	-1.28955
29401045	chr17:29401045:G:A	5.25072e-21	-4.62694e-10	-0.934126	9.18487e-05	-4.62694e-10	-1.05419
29401478	chr17:29401478:A:G	0.0177754	41.4359	0.295966	8.17548e-06	-2.25901	-1.21419
29401797	chr17:29401797:C:T	4.43286e-13	17.0617	0.255573	0.000109931	-0.521039	-0.353446
29401939	chr17:29401939:T:C	3.5377e-21	-4.62694e-10	-1.32902	7.22772e-05	-4.62694e-10	-1.29383
29402678	chr17:29402678:G:A	0.00727443	41.6384	-0.799968	7.36894e-06	-2.25383	-1.32323
29403179	chr17:29403179:A:T	4.97926e-21	-4.62694e-10	-0.98721	0.000125548	-4.62694e-10	-0.741645
29403970	chr17:29403970:T:C	7.66889e-22	-1.5715	-1.2864	0.000824643	2.29456	-1.15394
29404361	chr17:29404361:C:T	4.64897e-21	-4.62694e-10	-1.05585	8.61728e-05	-4.62694e-10	-1.11798
29404991	chr17:29404991:T:G	5.37132e-18	7.07065	-1.07432	2.04244e-05	-1.71125	-0.846351
29405141	chr17:29405141:A:G	0.0244216	41.7412	0.308274	8.23117e-06	-2.25568	-1.21073
29405170	chr17:29405170:T:C	3.54064e-21	-4.62694e-10	-1.32818	7.15558e-05	-4.62694e-10	-1.30386
29405535	chr17:29405535:T:G	3.54039e-21	-4.62694e-10	-1.32825	7.01625e-05	-4.62694e-10	-1.32352
29405569	chr17:29405569:A:G	5.16362e-13	14.2576	3.21227	0.00278954	-0.861	3.2203
29405710	chr17:29405710:C:T	5.89343e-20	1.48393	-3.32541e-10	5.6027e-05	-1.5485	-3.32541e-10
29405924	chr17:29405924:C:T	1.15205e-13	17.0182	-1.04844	8.80756e-05	0.0665811	-1.16272
29406124	chr17:29406124:G:A	3.54473e-21	-4.62694e-10	-1.32703	7.12454e-05	-4.62694e-10	-1.30821
29406132	chr17:29406132:T:C	3.73798e-21	-4.62694e-10	-1.27395	6.98906e-05	-4.62694e-10	-1.3274
29406272	chr17:29406272:A:T	3.94021e-21	-4.62694e-10	-1.22126	7.47302e-05	-4.62694e-10	-1.26045
29406286	chr17:29406286:A:G	3.79487e-21	-4.62694e-10	-1.25884	7.78718e-05	-4.62694e-10	-1.21927
29406384	chr17:29406384:G:A	1.10578e-20	-0.18936	-3.32541e-10	3.88068e-05	-1.91574	-3.32541e-10
29406577	chr17:29406577:A:G	0.00705868	41.5955	-0.787199	7.35523e-06	-2.25442	-1.3245
29406722	chr17:29406722:A:G	8.12237e-21	-0.49787	-3.32541e-10	2.75553e-05	-2.25814	-3.32541e-10
29406816	chr17:29406816:C:T	5.82393e-21	-4.62694e-10	-0.830518	0.000128257	-4.62694e-10	-0.720297
29407469	chr17:29407469:A:T	4.08108e-20	-4.62694e-10	1.11645	0.00125334	-4.62694e-10	1.55923
29407619	chr17:29407619:T:G	1.71723e-12	18.7458	-0.0743373	1.20851e-05	-2.18207	-0.900298
29408715	chr17:29408715:T:C	4.54303e-18	6.74603	-0.917171	2.36439e-05	-1.73419	-0.67704
29408843	chr17:29408843:G:A	3.73002e-21	-4.62694e-10	-1.27608	6.98395e-05	-4.62694e-10	-1.32814
29409404	chr17:29409404:G:A	3.55143e-21	-4.62694e-10	-1.32514	7.08528e-05	-4.62694e-10	-1.31373
29409700	chr17:29409700:G:T	5.86078e-20	-4.62694e-10	1.47838	0.00101433	-4.62694e-10	1.34765
29409886	chr17:29409886:T:G	5.71902e-18	7.38544	-1.32638	1.24027e-05	-2.09384	-0.962586
29410068	chr17:29410068:C:T	3.84366e-21	-4.62694e-10	-1.24607	7.03337e-05	-4.62694e-10	-1.32108
29410130	chr17:29410130:G:A	0.0206512	41.5984	0.283409	8.16165e-06	-2.25737	-1.21752
29410312	chr17:29410312:A:G	3.78009e-21	-4.62694e-10	-1.26274	7.00223e-05	-4.62694e-10	-1.32552
29410316	chr17:29410316:T:C	2.22888e-20	-4.62694e-10	0.511591	0.000594592	-4.62694e-10	0.81354
29410507	chr17:29410507:C:T	3.54885e-21	-4.62694e-10	-1.32587	7.10262e-05	-4.62694e-10	-1.31129
29410758	chr17:29410758:C:T	2.18507e-05	35.3528	-0.322269	0.000302362	1.06569	-0.928405
29410959	chr17:29410959:A:G	3.74139e-21	-4.62694e-10	-1.27303	6.98752e-05	-4.62694e-10	-1.32762
29411316	chr17:29411316:C:T	3.79215e-21	-4.62694e-10	-1.25956	7.7803e-05	-4.62694e-10	-1.22016
29411461	chr17:29411461:A:G	1.87681e-19	3.62697	-0.984714	3.88426e-05	-0.896645	-1.01817
29411859	chr17:29411859:C:T	3.65339e-21	-4.62694e-10	-1.29684	6.97651e-05	-4.62694e-10	-1.3292
29411962	chr17:29411962:G:A	3.89845e-21	-1.23191	-3.32541e-10	2.7847e-05	-2.24761	-3.32541e-10
29412082	chr17:29412082:AC:A	3.71286e-21	-4.62694e-10	-1.28069	6.99288e-05	-4.62694e-10	-1.32686
29412318	chr17:29412318:C:T	7.7304e-21	-4.62694e-10	-0.547332	0.000113369	-4.62694e-10	-0.843689
29412658	chr17:29412658:C:T	4.77953e-21	-4.62694e-10	-1.02815	0.000102999	-4.62694e-10	-0.939612
29413255	chr17:29413255:A:C	1.34751e-12	17.6841	0.744945	0.000213869	-0.306716	0.0977425
29413688	chr17:29413688:A:G	7.27551e-22	-1.58924	-1.32132	0.000795225	2.34192	-1.23763
29413753	chr17:29413753:G:A	1.20024e-20	-4.62694e-10	-0.107383	0.000127371	-4.62694e-10	-0.727235
29413771	chr17:29413771:G:A	1.56123e-19	3.47867	-1.02051	3.4965e-05	-0.967432	-1.05255
29414191	chr17:29414191:G:C	8.14404e-22	-1.59221	-1.20558	0.0012359	2.55549	-1.01027
29414374	chr17:29414374:T:C	3.55726e-21	-4.62694e-10	-1.3235	6.98001e-05	-4.62694e-10	-1.3287
29414626	chr17:29414626:G:A	1.80153e-19	3.54266	-0.94134	1.43784e-05	-1.75137	-1.15724
29414994	chr17:29414994:C:T	3.78063e-21	-4.62694e-10	-1.2626	6.98482e-05	-4.62694e-10	-1.32801
29415002	chr17:29415002:T:C	3.53776e-12	19.449	-0.0547559	1.28644e-05	-2.13117	-0.888702
29415690	chr17:29415690:T:A	7.23969e-22	-1.59492	-1.32058	0.000811151	2.35912	-1.23501
29417067	chr17:29417067:G:A	1.02923e-20	-4.62694e-10	-0.261098	0.00028049	-4.62694e-10	0.0622045
29417523	chr17:29417523:A:T	1.95406e-21	-1.92258	-3.32541e-10	0.000186697	-0.344846	-3.32541e-10
29418201	chr17:29418201:C:T	3.58652e-21	-1.31531	-3.32541e-10	3.45597e-05	-2.03165	-3.32541e-10
29418206	chr17:29418206:C:T	4.88967e-21	-4.62694e-10	-1.00537	0.000111649	-4.62694e-10	-0.858977
29418735	chr17:29418735:A:G	1.44479e-21	-2.22452	-3.32541e-10	7.51307e-05	-1.25511	-3.32541e-10
29418823	chr17:29418823:G:A	6.1523e-20	1.52692	-3.32541e-10	5.71393e-05	-1.52884	-3.32541e-10
29419482	chr17:29419482:G:A	5.27312e-12	19.0503	0.743104	0.000225861	-0.199717	0.0452996
29419951	chr17:29419951:T:C	3.35365e-21	-1.38244	-3.32541e-10	4.73525e-05	-1.71672	-3.32541e-10
29420308	chr17:29420308:A:G	2.94173e-21	-1.51349	-3.32541e-10	2.76674e-05	-2.25408	-3.32541e-10
29422143	chr17:29422143:C:T	6.91121e-18	7.57545	-1.32704	1.14499e-05	-2.11823	-1.01812
29422843	chr17:29422843:G:A	3.74176e-21	-4.62694e-10	-1.27293	6.99037e-05	-4.62694e-10	-1.32722
29423453	chr17:29423453:A:G	3.55519e-21	-4.62694e-10	-1.32408	7.0779e-05	-4.62694e-10	-1.31477
29424441	chr17:29424441:A:C	1.57e-21	-2.14141	-3.32541e-10	3.75096e-05	-1.94974	-3.32541e-10
29424788	chr17:29424788:G:A	3.82926e-21	-4.62694e-10	-1.24982	7.7958e-05	-4.62694e-10	-1.21817
29425072	chr17:29425072:T:C	9.02528e-21	-0.392463	-3.32541e-10	4.46436e-05	-1.77563	-3.32541e-10
29425481	chr17:29425481:C:T	3.83809e-21	-4.62694e-10	-1.24752	7.03014e-05	-4.62694e-10	-1.32154
29426081	chr17:29426081:T:C	0.0028469	40.7224	-0.822107	7.32737e-06	-2.26204	-1.32068
29426600	chr17:29426600:G:A	0.00644177	41.5396	-0.822779	7.3791e-06	-2.25522	-1.32047
29427322	chr17:29427322:C:T	3.76132e-21	-4.62694e-10	-1.26772	6.99435e-05	-4.62694e-10	-1.32665
29427522	chr17:29427522:C:T	7.96343e-22	-1.68218	-1.13804	0.00130224	2.55407	-0.956568
29427787	chr17:29427787:C:T	0.0143044	41.4239	0.0907302	7.78834e-06	-2.2591	-1.26261
29427939	chr17:29427939:AAAAAG:A	4.97668e-21	-0.987728	-3.32541e-10	3.84291e-05	-1.92552	-3.32541e-10
29427950	chr17:29427950:T:G	1.57296e-20	-4.62694e-10	0.163052	0.000163087	-4.62694e-10	-0.480053
29427963	chr17:29427963:A:G	7.12641e-22	-1.60622	-1.32505	0.000822487	2.38966	-1.25166
29428233	chr17:29428233:G:A	4.86002e-21	-4.62694e-10	-1.01145	0.000121558	-4.62694e-10	-0.773943
29428824	chr17:29428824:C:T	1.54486e-21	-2.15756	-3.32541e-10	0.00014398	-0.604662	-3.32541e-10
29429313	chr17:29429313:T:C	1.19101e-20	-4.62694e-10	-0.115109	0.000126566	-4.62694e-10	-0.733571
29429367	chr17:29429367:C:T	3.84445e-21	-4.62694e-10	-1.24586	7.03379e-05	-4.62694e-10	-1.32102
29429376	chr17:29429376:G:A	0.00397813	41.0461	-0.811221	7.33093e-06	-2.26029	-1.32195
29429553	chr17:29429553:G:A	1.48888e-05	35.2572	-0.610337	0.000190793	0.891974	-1.21512
29429917	chr17:29429917:T:C	3.59825e-21	-4.62694e-10	-1.31204	7.00201e-05	-4.62694e-10	-1.32555
29430490	chr17:29430490:T:G	7.47762e-22	-1.58462	-1.29854	0.000834707	2.33057	-1.17783
29430511	chr17:29430511:G:A	3.77838e-21	-4.62694e-10	-1.2632	6.98465e-05	-4.62694e-10	-1.32804
29431023	chr17:29431023:T:C	7.12489e-22	-1.62642	-1.30506	0.000920491	2.44326	-1.19269
29431638	chr17:29431638:A:C	3.8045e-21	-4.62694e-10	-1.25631	7.15849e-05	-4.62694e-10	-1.30345
29431920	chr17:29431920:C:T	3.95555e-21	-4.62694e-10	-1.21737	8.65279e-05	-4.62694e-10	-1.11387
29431924	chr17:29431924:A:G	4.57403e-18	6.92842	-1.09277	1.92174e-05	-1.74732	-0.871203
29432045	chr17:29432045:T:C	0.0131187	41.3346	0.0935067	7.78737e-06	-2.25982	-1.26201
29432230	chr17:29432230:A:C	7.22172e-22	-1.61919	-1.2988	0.000914216	2.42213	-1.1784
29432480	chr17:29432480:G:A	7.34111e-22	-1.59893	-1.30265	0.000854714	2.3643	-1.18787
29432581	chr17:29432581:C:T	3.78433e-21	-4.62694e-10	-1.26162	7.13629e-05	-4.62694e-10	-1.30656
29432729	chr17:29432729:C:T	0.00892705	40.9571	0.0860219	7.75716e-06	-2.26209	-1.26363
29432840	chr17:29432840:A:G	2.1e-20	0.452031	-3.32541e-10	6.1406e-05	-1.45683	-3.32541e-10
29433642	chr17:29433642:A:G	1.31348e-05	35.1128	-0.591211	0.000184582	0.851801	-1.20804
29433706	chr17:29433706:A:AG	3.26211e-18	6.61292	-1.11529	1.77379e-05	-1.77118	-0.927454
29434519	chr17:29434519:C:G	5.12821e-21	-4.62694e-10	-0.957735	9.535e-05	-4.62694e-10	-1.01678
29434580	chr17:29434580:A:G	1.21908e-20	-4.62694e-10	-0.0918123	0.000128657	-4.62694e-10	-0.717185
29434609	chr17:29434609:G:A	4.76597e-21	-4.62694e-10	-1.03099	0.000102669	-4.62694e-10	-0.942829
29434634	chr17:29434634:G:C	0.00703652	41.6187	-0.81352	7.38734e-06	-2.25293	-1.32164
29435135	chr17:29435135:C:T	6.26222e-13	17.2085	0.454177	0.000134363	-0.476547	-0.197245
29435275	chr17:29435275:A:G	4.10395e-21	-4.62694e-10	-1.18054	8.05458e-05	-4.62694e-10	-1.18551
29435463	chr17:29435463:T:C	3.69091e-21	-4.62694e-10	-1.28662	6.97734e-05	-4.62694e-10	-1.32908
29436224	chr17:29436224:G:A	0.0144698	41.4286	0.0974622	7.80656e-06	-2.25831	-1.26106
29436293	chr17:29436293:A:G	7.48466e-22	-1.60342	-1.2788	0.000913773	2.38105	-1.1378
29436500	chr17:29436500:T:A	4.66358e-18	6.94103	-1.08599	1.94989e-05	-1.74219	-0.861785
29437545	chr17:29437545:G:A	1.94057e-12	18.882	-0.0882218	1.20701e-05	-2.17508	-0.908522
29437557	chr17:29437557:T:C	3.60409e-21	-4.62694e-10	-1.31042	6.99094e-05	-4.62694e-10	-1.32714
29437873	chr17:29437873:C:T	0.00833233	40.972	0.00216581	7.7866e-06	-2.26151	-1.26043
29438031	chr17:29438031:C:T	3.92625e-21	-4.62694e-10	-1.22481	7.04828e-05	-4.62694e-10	-1.31897
29438708	chr17:29438708:C:T	4.23709e-21	-4.62694e-10	-1.14862	9.4812e-05	-4.62694e-10	-1.02244
29438788	chr17:29438788:C:T	4.38469e-20	-4.62694e-10	1.18821	0.00135554	-4.62694e-10	1.63762
29439134	chr17:29439134:G:A	0.01336	41.3668	0.0795141	7.76539e-06	-2.25963	-1.26502
29439173	chr17:29439173:CCTCAATTTGTCATGATAATTTCTTTCTTTTTTTTTTTTTTTTTTAAGACTGATTCTCACTCCTCTCTTGCCCAGGCTGGAGTGCAGTGGGGTGAT:C	9.07552e-21	-4.62694e-10	-0.386912	0.000244642	-4.62694e-10	-0.0745399
29439351	chr17:29439351:C:T	2.76373e-21	-1.57591	-3.32541e-10	2.9727e-05	-2.18228	-3.32541e-10
29439749	chr17:29439749:G:A	3.54541e-21	-4.62694e-10	-1.32684	7.12031e-05	-4.62694e-10	-1.3088
29439886	chr17:29439886:AAAT:A	3.66512e-21	-4.62694e-10	-1.29363	6.97782e-05	-4.62694e-10	-1.32901
29440325	chr17:29440325:T:C	0.00169878	39.9933	-0.609382	7.48003e-06	-2.26271	-1.29939
29440569	chr17:29440569:A:T	0.0155446	41.4967	0.101054	7.81328e-06	-2.25817	-1.26034
29440863	chr17:29440863:A:G	3.82588e-21	-4.62694e-10	-1.2507	6.99974e-05	-4.62694e-10	-1.32588
29440914	chr17:29440914:C:T	4.45962e-21	-4.62694e-10	-1.09743	8.13867e-05	-4.62694e-10	-1.17512
29440930	chr17:29440930:A:G	3.5459e-21	-4.62694e-10	-1.3267	7.11772e-05	-4.62694e-10	-1.30916
29441274	chr17:29441274:C:T	5.1742e-18	7.28496	-1.32601	1.16135e-05	-2.07992	-1.04225
29441580	chr17:29441580:C:T	3.83378e-21	-4.62694e-10	-1.24864	7.00326e-05	-4.62694e-10	-1.32537
29441819	chr17:29441819:A:G	3.62866e-21	-4.62694e-10	-1.30363	6.9822e-05	-4.62694e-10	-1.32839
29442079	chr17:29442079:G:T	1.46723e-12	17.861	0.653188	0.000209528	-0.251703	0.0222232
29442157	chr17:29442157:C:T	1.35481e-12	17.4938	0.940593	0.000229623	-0.375275	0.237379
29442435	chr17:29442435:C:T	3.89253e-20	-4.62694e-10	1.06915	0.00119052	-4.62694e-10	1.50781
29442580	chr17:29442580:G:A	0.0018237	40.0536	-0.598737	7.49657e-06	-2.26267	-1.29722
29443154	chr17:29443154:G:A	8.40303e-22	-1.65057	-1.11592	0.00122633	2.46288	-0.925434
29443391	chr17:29443391:A:G	6.07372e-21	-4.62694e-10	-0.788521	0.000102662	-4.62694e-10	-0.94289
29443489	chr17:29443489:G:A	1.21814e-20	-4.62694e-10	-0.0925829	0.000128587	-4.62694e-10	-0.717727
29443893	chr17:29443893:T:A	4.10018e-20	-4.62694e-10	1.12112	0.00126001	-4.62694e-10	1.56454
29444032	chr17:29444032:T:C	1.43635e-21	-2.23039	-3.32541e-10	3.44374e-05	-2.03519	-3.32541e-10
29444110	chr17:29444110:C:T	0.0112834	40.9797	0.297662	8.40668e-06	-2.26159	-1.18371
29444707	chr17:29444707:T:C	6.72516e-21	-4.62694e-10	-0.686637	0.000117577	-4.62694e-10	-0.807245
29445300	chr17:29445300:G:A	0.00674475	41.5704	-0.807623	7.36829e-06	-2.25481	-1.32234
29446169	chr17:29446169:G:C	3.55735e-21	-4.62694e-10	-1.32348	7.13972e-05	-4.62694e-10	-1.30608
29446271	chr17:29446271:A:G	0.007501	41.6951	-0.826053	7.39786e-06	-2.25312	-1.32003
29447512	chr17:29447512:G:T	3.55713e-21	-4.62694e-10	-1.32354	7.13935e-05	-4.62694e-10	-1.30613
29448513	chr17:29448513:T:C	3.77152e-18	6.7818	-1.13906	1.74396e-05	-1.77908	-0.936509
29448559	chr17:29448559:A:G	2.13639e-21	-1.83337	-3.32541e-10	4.06124e-05	-1.87026	-3.32541e-10
29448649	chr17:29448649:C:A	7.4276e-22	-1.57167	-1.31821	0.000766857	2.29568	-1.22772
29448803	chr17:29448803:AAC:A	1.72603e-21	-2.04667	-3.32541e-10	3.21062e-05	-2.10529	-3.32541e-10
29448809	chr17:29448809:AGATGGT:A	1.71178e-21	-2.05496	-3.32541e-10	3.23494e-05	-2.09774	-3.32541e-10
29449664	chr17:29449664:A:C	4.05924e-21	-4.62694e-10	-1.1915	7.14242e-05	-4.62694e-10	-1.3057
29449717	chr17:29449717:T:C	5.35229e-18	7.08376	-1.09097	2.00635e-05	-1.7071	-0.868334
29449766	chr17:29449766:G:A	0.00189163	40.1197	-0.628239	7.45282e-06	-2.26259	-1.30315
29450220	chr17:29450220:A:G	3.56241e-21	-4.62694e-10	-1.32205	7.06644e-05	-4.62694e-10	-1.31639
29451062	chr17:29451062:TGAAAA:T	5.43117e-20	-4.62694e-10	1.40225	0.00164172	-4.62694e-10	1.82916
29452002	chr17:29452002:G:A	1.1184e-17	6.72974	-3.32541e-10	0.000641258	0.889097	-3.32541e-10
29452227	chr17:29452227:A:C	2.20155e-12	19.5813	-0.66135	9.57601e-06	-2.11363	-1.20145
29452420	chr17:29452420:A:G	2.7544e-12	15.7149	3.42903	0.00620154	-0.289667	3.44789
29453198	chr17:29453198:T:C	0.00962362	41.0506	0.067616	7.89945e-06	-2.26104	-1.24651
29453317	chr17:29453317:G:A	3.71513e-21	-4.62694e-10	-1.28008	6.98027e-05	-4.62694e-10	-1.32866
29453720	chr17:29453720:G:T	3.75356e-21	-4.62694e-10	-1.26979	6.99148e-05	-4.62694e-10	-1.32706
29453818	chr17:29453818:T:G	4.77123e-21	-4.62694e-10	-1.02989	0.0001028	-4.62694e-10	-0.941548
29453899	chr17:29453899:C:T	8.00666e-22	-2.23835	-0.576459	2.04431e-05	-1.89869	-0.658
29454576	chr17:29454576:G:A	0.0072329	41.657	-0.824307	7.39227e-06	-2.25364	-1.32026
29455272	chr17:29455272:G:T	0.0137261	41.4733	-3.32541e-10	2.76963e-05	-2.25304	-3.32541e-10
29456231	chr17:29456231:C:T	8.02498e-21	-0.509933	-3.32541e-10	3.21158e-05	-2.10499	-3.32541e-10
29456277	chr17:29456277:A:G	1.4192e-12	18.4809	-3.32541e-10	2.88112e-05	-2.21357	-3.32541e-10
29457355	chr17:29457355:G:A	3.69606e-21	-4.62694e-10	-1.28522	6.98039e-05	-4.62694e-10	-1.32865
29457803	chr17:29457803:GACAGATAAAATTAA:G	7.00931e-22	-1.69672	-1.25112	0.00130554	2.68934	-1.0893
29457839	chr17:29457839:G:A	5.07758e-18	7.1018	-1.1617	1.82766e-05	-1.70002	-0.96869
29458516	chr17:29458516:G:C	1.01336e-17	7.84969	-1.21858	8.09196e-06	-2.15662	-1.32685
29458534	chr17:29458534:C:T	3.53674e-21	-4.62694e-10	-1.32929	7.00886e-05	-4.62694e-10	-1.32457
29458554	chr17:29458554:A:G	1.92613e-21	-1.93698	-3.32541e-10	0.000181444	-0.37339	-3.32541e-10
29458722	chr17:29458722:T:C	4.66544e-20	-4.62694e-10	1.25028	0.00145074	-4.62694e-10	1.70549
29458910	chr17:29458910:G:C	3.54015e-21	-4.62694e-10	-1.32832	7.16004e-05	-4.62694e-10	-1.30324
29458966	chr17:29458966:C:T	3.5823e-21	-4.62694e-10	-1.31649	7.66685e-05	-4.62694e-10	-1.23484
29459047	chr17:29459047:G:A	3.83215e-21	-4.62694e-10	-1.24906	7.80258e-05	-4.62694e-10	-1.2173
29460364	chr17:29460364:G:A	9.48324e-21	-0.342966	-3.32541e-10	3.68954e-05	-1.96625	-3.32541e-10
29460451	chr17:29460451:A:G	3.54501e-21	-4.62694e-10	-1.32695	7.12317e-05	-4.62694e-10	-1.3084
29461486	chr17:29461486:A:G	5.86757e-06	34.2753	-0.5596	0.000194827	0.77234	-1.07457
29461511	chr17:29461511:C:G	4.77881e-21	-4.62694e-10	-1.0283	0.00010298	-4.62694e-10	-0.939804
29461692	chr17:29461692:G:A	3.7578e-21	-4.62694e-10	-1.26866	6.99303e-05	-4.62694e-10	-1.32684
29461983	chr17:29461983:A:G	1.44643e-20	0.0791929	-3.32541e-10	0.00678337	3.24789	-3.32541e-10
29462363	chr17:29462363:C:G	3.82958e-21	-4.62694e-10	-1.24974	7.00114e-05	-4.62694e-10	-1.32568
29462528	chr17:29462528:G:T	1.3089e-12	18.6562	-0.256223	1.09766e-05	-2.18001	-0.998564
29463533	chr17:29463533:C:T	3.65893e-21	-4.62694e-10	-1.29532	6.97693e-05	-4.62694e-10	-1.32914
29463697	chr17:29463697:A:G	3.83049e-21	-4.62694e-10	-1.2495	7.88149e-05	-4.62694e-10	-1.20723
29463875	chr17:29463875:G:A	3.12581e-12	15.6329	3.63762	0.00742765	-0.319375	3.658
29464539	chr17:29464539:C:T	3.83527e-21	-4.62694e-10	-1.24825	7.00336e-05	-4.62694e-10	-1.32536
29465009	chr17:29465009:C:T	4.34712e-06	34.1744	-0.758595	0.000168622	0.738603	-1.18528
29465086	chr17:29465086:G:T	3.77025e-21	-4.62694e-10	-1.26535	6.9819e-05	-4.62694e-10	-1.32843
29465556	chr17:29465556:A:G	3.83111e-21	-4.62694e-10	-1.24934	7.00164e-05	-4.62694e-10	-1.32561
29465777	chr17:29465777:T:G	3.5508e-21	-4.62694e-10	-1.32532	7.20399e-05	-4.62694e-10	-1.29712
29466506	chr17:29466506:AT:A	4.22602e-21	-4.62694e-10	-1.15123	7.9644e-05	-4.62694e-10	-1.19677
29466735	chr17:29466735:G:A	1.0166e-20	-4.62694e-10	-0.273439	0.00027976	-4.62694e-10	0.0595982
29466748	chr17:29466748:T:C	6.51462e-21	-4.62694e-10	-0.718443	0.000141296	-4.62694e-10	-0.623479
29467076	chr17:29467076:G:A	6.5138e-21	-4.62694e-10	-0.718569	0.000141275	-4.62694e-10	-0.623625
29467519	chr17:29467519:G:A	4.01093e-22	-2.18956	-1.31649	3.31703e-05	-0.838996	-1.23368
29467970	chr17:29467970:T:G	0.0073707	41.7499	-0.898372	7.49885e-06	-2.25214	-1.30745
29468228	chr17:29468228:C:T	6.50312e-21	-0.72021	-3.32541e-10	0.00225224	2.14535	-3.32541e-10
29468426	chr17:29468426:C:T	3.70733e-21	-4.62694e-10	-1.28218	6.97868e-05	-4.62694e-10	-1.32889
29468506	chr17:29468506:T:C	3.91662e-21	-4.62694e-10	-1.22726	7.04319e-05	-4.62694e-10	-1.31969
29468599	chr17:29468599:G:C	6.76871e-18	7.55482	-1.32724	1.14274e-05	-2.10843	-1.02989
29468859	chr17:29468859:A:C	6.10568e-21	-4.62694e-10	-0.783273	0.000138184	-4.62694e-10	-0.645748
29469059	chr17:29469059:T:G	6.72494e-18	7.54847	-1.32738	1.14551e-05	-2.10884	-1.02707
29469807	chr17:29469807:G:A	1.40143e-12	18.6581	-0.189807	1.13352e-05	-2.18396	-0.962469
29471281	chr17:29471281:T:C	7.68947e-21	-4.62694e-10	-0.552641	0.00019582	-4.62694e-10	-0.297141
29471426	chr17:29471426:C:T	1.22617e-20	-4.62694e-10	-0.0860089	0.000129153	-4.62694e-10	-0.713339
29472071	chr17:29472071:A:G	1.25864e-12	17.4138	0.946962	0.000222436	-0.412862	0.243167
29472151	chr17:29472151:C:T	2.48169e-21	-1.68355	-3.32541e-10	2.78975e-05	-2.2458	-3.32541e-10
29472653	chr17:29472653:A:C	1.21761e-20	-4.62694e-10	-0.0930153	0.000128504	-4.62694e-10	-0.718374
29473373	chr17:29473373:C:T	3.32227e-21	-1.39184	-3.32541e-10	0.000528865	0.696398	-3.32541e-10
29473428	chr17:29473428:G:A	5.50588e-18	7.3379	-1.31682	1.34782e-05	-2.08406	-0.889207
29473433	chr17:29473433:C:T	1.76683e-12	18.0855	0.614451	0.000218572	-0.178837	-0.00838149
29473523	chr17:29473523:C:T	1.10539e-20	-4.62694e-10	-0.189706	0.000181054	-4.62694e-10	-0.375539
29473531	chr17:29473531:A:G	1.15838e-20	-4.62694e-10	-0.14288	0.000123981	-4.62694e-10	-0.754208
29473588	chr17:29473588:A:G	0.000426158	38.0972	-0.0961297	7.53645e-06	-2.25887	-1.29572
29473845	chr17:29473845:G:A	1.22101e-12	17.3412	0.989245	0.000227228	-0.426102	0.277722
29474021	chr17:29474021:C:T	1.62106e-21	-2.10941	-3.32541e-10	3.3979e-05	-2.04859	-3.32541e-10
29474052	chr17:29474052:T:G	4.90324e-18	6.99785	-1.09269	1.96014e-05	-1.7275	-0.871234
29474074	chr17:29474074:T:C	3.90763e-21	-4.62694e-10	-1.22956	7.4707e-05	-4.62694e-10	-1.26076
29474706	chr17:29474706:G:C	3.7181e-21	-4.62694e-10	-1.27928	6.98298e-05	-4.62694e-10	-1.32827
29474784	chr17:29474784:A:G	1.18012e-20	-4.62694e-10	-0.12429	0.000125762	-4.62694e-10	-0.739942
29475230	chr17:29475230:T:C	2.44028e-12	19.3457	-0.322813	1.10889e-05	-2.13392	-1.03447
29475439	chr17:29475439:C:T	1.22978e-20	-4.62694e-10	-0.0830727	0.000129423	-4.62694e-10	-0.711251
29475457	chr17:29475457:T:C	3.54812e-21	-4.62694e-10	-1.32608	7.10611e-05	-4.62694e-10	-1.31079
29476239	chr17:29476239:G:T	7.27622e-22	-1.63521	-1.27526	0.000982689	2.44691	-1.13096
29476828	chr17:29476828:T:C	3.54086e-21	-4.62694e-10	-1.32812	7.03643e-05	-4.62694e-10	-1.32065
29476872	chr17:29476872:GTC:G	7.24693e-22	-1.63418	-1.28032	0.000966922	2.44058	-1.1408
29476971	chr17:29476971:G:A	0.0198479	41.5508	0.291375	8.17527e-06	-2.2579	-1.21532
29477413	chr17:29477413:TTAATG:T	3.54886e-21	-4.62694e-10	-1.32587	7.10258e-05	-4.62694e-10	-1.31129
29478788	chr17:29478788:G:A	4.04891e-21	-4.62694e-10	-1.19404	7.18973e-05	-4.62694e-10	-1.2991
29478980	chr17:29478980:C:T	2.29613e-21	-1.76127	-3.32541e-10	2.81259e-05	-2.23764	-3.32541e-10
29479546	chr17:29479546:T:C	4.55498e-21	-4.62694e-10	-1.07627	8.2809e-05	-4.62694e-10	-1.1578
29480398	chr17:29480398:A:G	4.27828e-20	1.16364	-3.32541e-10	4.92301e-05	-1.67783	-3.32541e-10
29481067	chr17:29481067:A:T	1.97547e-17	6.38296	0.915692	0.000146553	-0.865057	0.278112
29481143	chr17:29481143:C:T	1.09375e-20	-4.62694e-10	-0.200296	0.000119458	-4.62694e-10	-0.791373
29481297	chr17:29481297:G:A	2.01648e-21	-1.89114	-3.32541e-10	2.83937e-05	-2.22817	-3.32541e-10
29481726	chr17:29481726:A:G	6.52511e-21	-0.716835	-3.32541e-10	2.84068e-05	-2.22771	-3.32541e-10
29481954	chr17:29481954:T:C	0.0173218	41.4106	0.295422	8.17299e-06	-2.25922	-1.21428
29482073	chr17:29482073:C:A	4.38091e-12	16.068	3.54005	0.00777769	-0.173226	3.5579
29482086	chr17:29482086:A:G	1.14997e-12	17.3735	0.896989	0.000212118	-0.418111	0.200916
29482343	chr17:29482343:A:G	4.60023e-21	-4.62694e-10	-1.06639	9.85844e-05	-4.62694e-10	-0.983422
29482722	chr17:29482722:T:A	3.68587e-21	-4.62694e-10	-1.28799	6.9768e-05	-4.62694e-10	-1.32916
29483711	chr17:29483711:CAACA:C	6.04769e-21	-4.62694e-10	-0.792816	0.000102269	-4.62694e-10	-0.94673
29483779	chr17:29483779:A:T	0.00998162	41.0819	0.0728505	7.9116e-06	-2.26098	-1.24503
29484761	chr17:29484761:C:T	3.74224e-21	-4.62694e-10	-1.27281	6.9878e-05	-4.62694e-10	-1.32758
29485207	chr17:29485207:T:C	1.14412e-20	-4.62694e-10	-0.155269	0.00012306	-4.62694e-10	-0.761663
29485413	chr17:29485413:A:G	0.0153851	41.3313	0.256107	8.08389e-06	-2.2599	-1.22456
29485568	chr17:29485568:G:A	7.50629e-21	-4.62694e-10	-0.576751	0.000129878	-4.62694e-10	-0.707739
29486669	chr17:29486669:T:C	3.57802e-21	-4.62694e-10	-1.31768	7.02647e-05	-4.62694e-10	-1.32207
29487008	chr17:29487008:G:T	1.04456e-20	-4.62694e-10	-0.246309	0.000174901	-4.62694e-10	-0.410114
29487020	chr17:29487020:G:A	1.91882e-13	17.5247	-1.04477	0.000105415	0.243684	-1.16011
29487031	chr17:29487031:C:T	3.11111e-20	-4.62694e-10	0.845073	0.000522879	-4.62694e-10	0.685015
29487156	chr17:29487156:T:G	5.78326e-06	34.2151	-0.513806	0.000197333	0.757772	-1.04721
29487410	chr17:29487410:T:A	3.54883e-21	-4.62694e-10	-1.32588	7.10281e-05	-4.62694e-10	-1.31126
29487478	chr17:29487478:C:T	0.0166371	41.4397	0.225934	8.03258e-06	-2.25881	-1.23202
29487678	chr17:29487678:A:G	1.19913e-20	-4.62694e-10	-0.108307	0.000127234	-4.62694e-10	-0.728304
29488158	chr17:29488158:T:G	3.19298e-21	-1.43154	-3.32541e-10	2.74874e-05	-2.26061	-3.32541e-10
29488294	chr17:29488294:G:A	3.77604e-21	-4.62694e-10	-1.26382	6.98392e-05	-4.62694e-10	-1.32814
29489197	chr17:29489197:A:T	3.75085e-21	-4.62694e-10	-1.27051	6.99073e-05	-4.62694e-10	-1.32717
29489447	chr17:29489447:G:A	0.014505	41.2787	0.249847	8.06956e-06	-2.26031	-1.22593
29489668	chr17:29489668:A:G	8.67549e-21	-4.62694e-10	-0.43199	0.000230326	-4.62694e-10	-0.13484
29490028	chr17:29490028:TA:T	4.5382e-20	-4.62694e-10	1.22262	0.00140614	-4.62694e-10	1.67427
29490229	chr17:29490229:C:G	3.80996e-21	-4.62694e-10	-1.25487	6.9939e-05	-4.62694e-10	-1.32671
29491051	chr17:29491051:T:C	3.84817e-21	-4.62694e-10	-1.24489	7.00908e-05	-4.62694e-10	-1.32454
29491916	chr17:29491916:A:C	1.41802e-21	-2.22126	-0.0219647	3.29418e-05	-1.94389	-0.135701
29492573	chr17:29492573:G:A	2.79933e-20	-4.62694e-10	0.739474	0.000472493	-4.62694e-10	0.583687
29492878	chr17:29492878:C:T	3.65657e-21	-4.62694e-10	-1.29597	6.98546e-05	-4.62694e-10	-1.32792
29492957	chr17:29492957:A:G	8.26446e-19	5.23801	-1.11337	8.61037e-06	-2.12718	-1.29419
29494037	chr17:29494037:C:T	1.44335e-12	17.5682	0.929556	0.000238401	-0.350489	0.250107
29494074	chr17:29494074:G:A	0.0177947	41.3015	0.431452	8.49622e-06	-2.25993	-1.17478
29494175	chr17:29494175:G:A	5.79148e-18	7.39741	-1.32576	1.14735e-05	-2.08967	-1.04462
29494249	chr17:29494249:G:A	9.53071e-22	-1.65898	-0.981577	0.00140986	2.44916	-0.772245
29494281	chr17:29494281:A:G	1.4247e-20	-4.62694e-10	0.0640545	0.000144075	-4.62694e-10	-0.603998
29494487	chr17:29494487:A:C	3.63407e-21	-4.62694e-10	-1.30214	7.3957e-05	-4.62694e-10	-1.27085
29494778	chr17:29494778:A:G	2.22844e-20	-4.62694e-10	0.511395	0.000195292	-4.62694e-10	-0.299841
29494805	chr17:29494805:A:G	2.10609e-21	-1.84766	-3.32541e-10	0.000240939	-0.089791	-3.32541e-10
29495533	chr17:29495533:C:G	3.75145e-21	-4.62694e-10	-1.27035	6.99092e-05	-4.62694e-10	-1.32714
29495952	chr17:29495952:G:A	4.56199e-21	-4.62694e-10	-1.07473	9.76457e-05	-4.62694e-10	-0.992989
29496014	chr17:29496014:G:A	1.21844e-12	18.5476	-0.219281	1.10801e-05	-2.19007	-0.979112
29496306	chr17:29496306:C:T	1.05186e-21	-1.50975	-1.03218	0.00120131	2.20762	-0.690791
29496828	chr17:29496828:C:G	7.54221e-22	-2.2385	-0.636059	1.93368e-05	-1.89761	-0.71471
29497088	chr17:29497088:CATATTAAGT:C	5.17657e-20	1.35424	-3.32541e-10	2.82557e-05	-2.23304	-3.32541e-10
29498997	chr17:29498997:T:C	4.47467e-21	-4.62694e-10	-1.09406	9.54934e-05	-4.62694e-10	-1.01528
29499441	chr17:29499441:AG:A	8.03775e-20	1.79424	-3.32541e-10	0.000119551	-0.79059	-3.32541e-10
29499444	chr17:29499444:C:T	8.54455e-20	1.85539	-3.32541e-10	0.000124176	-0.752638	-3.32541e-10
29499495	chr17:29499495:G:T	3.96972e-21	-4.62694e-10	-1.2138	7.36955e-05	-4.62694e-10	-1.27439
29499524	chr17:29499524:G:A	0.0122076	41.0961	0.259966	8.08015e-06	-2.26143	-1.22349
29499563	chr17:29499563:TC:T	0.00116967	39.5933	-0.582575	7.28782e-06	-2.2604	-1.32774
29499973	chr17:29499973:T:C	1.0814e-20	-0.211651	-3.32541e-10	3.89106e-05	-1.91307	-3.32541e-10
29500660	chr17:29500660:G:A	0.0130581	42.1685	-0.745024	7.42082e-06	-2.24667	-1.32337
29501239	chr17:29501239:A:G	7.12629e-21	-4.62694e-10	-0.628701	8.94605e-05	-4.62694e-10	-1.08054
29501674	chr17:29501674:A:G	0.0052236	41.2185	-0.711249	7.29089e-06	-2.2587	-1.32901
29502100	chr17:29502100:G:A	3.54156e-21	-4.62694e-10	-1.32792	7.1472e-05	-4.62694e-10	-1.30503
29502228	chr17:29502228:A:G	0.000519408	39.103	-0.904021	7.39371e-06	-2.2625	-1.3112
29502246	chr17:29502246:C:T	3.5449e-21	-4.62694e-10	-1.32698	7.12343e-05	-4.62694e-10	-1.30836
29503005	chr17:29503005:A:G	1.7951e-12	18.8024	-0.0866096	1.20622e-05	-2.17669	-0.907572
29503162	chr17:29503162:C:T	3.45799e-12	15.8301	3.5414	0.00717039	-0.256007	3.55939
29503252	chr17:29503252:C:T	7.49029e-22	-1.59429	-1.28718	0.000862623	2.34001	-1.15437
29503272	chr17:29503272:T:C	3.59988e-21	-4.62694e-10	-1.31159	6.98555e-05	-4.62694e-10	-1.32791
29503337	chr17:29503337:G:A	4.79682e-21	-4.62694e-10	-1.02454	0.000103714	-4.62694e-10	-0.932698
29504055	chr17:29504055:T:G	3.31322e-18	6.77172	-1.25853	1.43714e-05	-1.73934	-1.16976
29504405	chr17:29504405:C:T	3.85436e-21	-4.62694e-10	-1.24329	7.01144e-05	-4.62694e-10	-1.32421
29504977	chr17:29504977:A:G	1.15956e-12	18.5041	-0.225322	1.10093e-05	-2.19311	-0.982485
29505182	chr17:29505182:A:C	2.06155e-21	-1.86903	-3.32541e-10	2.82496e-05	-2.23325	-3.32541e-10
29505439	chr17:29505439:C:T	1.16534e-20	-4.62694e-10	-0.136897	0.000124663	-4.62694e-10	-0.748722
29505732	chr17:29505732:A:G	0.011652	41.0005	0.309045	8.18052e-06	-2.26196	-1.21062
29505805	chr17:29505805:C:T	3.6053e-21	-4.62694e-10	-1.31009	7.00905e-05	-4.62694e-10	-1.32455
29505806	chr17:29505806:G:A	0.00141545	39.8267	-0.625241	7.45745e-06	-2.26262	-1.30251
29505889	chr17:29505889:C:T	0.0181928	41.5493	0.205749	7.99839e-06	-2.25792	-1.23718
29505972	chr17:29505972:A:G	0.0150627	41.2954	0.270886	8.11212e-06	-2.26023	-1.22075
29506656	chr17:29506656:T:C	4.46407e-21	-4.62694e-10	-1.09643	0.000106297	-4.62694e-10	-0.908094
29506660	chr17:29506660:AGATT:A	9.40006e-06	35.0316	-0.844631	7.35642e-06	-2.2574	-1.32136
29506863	chr17:29506863:G:A	7.65136e-21	-4.62694e-10	-0.557608	0.00012404	-4.62694e-10	-0.753731
29506927	chr17:29506927:A:G	5.14104e-21	-4.62694e-10	-0.955237	9.26323e-05	-4.62694e-10	-1.0457
29508120	chr17:29508120:C:T	4.64805e-18	6.93796	-1.08625	1.94976e-05	-1.74231	-0.861731
29508193	chr17:29508193:A:C	2.31091e-12	19.1061	-0.137724	1.19648e-05	-2.15565	-0.93672
29508551	chr17:29508551:C:T	4.23001e-18	6.86515	-1.10769	1.86193e-05	-1.75843	-0.891704
29509201	chr17:29509201:C:T	5.27008e-21	-4.62694e-10	-0.930447	0.000112908	-4.62694e-10	-0.847762
29510197	chr17:29510197:C:T	8.76649e-20	1.88103	-3.32541e-10	0.0001455	-0.594156	-3.32541e-10
29510567	chr17:29510567:G:A	3.72358e-21	-4.62694e-10	-1.27781	6.98235e-05	-4.62694e-10	-1.32836
29511897	chr17:29511897:G:T	3.53876e-21	-4.62694e-10	-1.32872	7.04345e-05	-4.62694e-10	-1.31965
29512011	chr17:29512011:A:G	5.07775e-13	18.7349	-1.28189	8.10977e-06	-2.15585	-1.32541
29512260	chr17:29512260:A:G	3.86238e-21	-4.62694e-10	-1.24121	7.39274e-05	-4.62694e-10	-1.27125
29512537	chr17:29512537:G:A	3.53955e-21	-4.62694e-10	-1.32849	7.16705e-05	-4.62694e-10	-1.30226
29512946	chr17:29512946:T:G	5.42171e-21	-4.62694e-10	-0.90208	0.000117409	-4.62694e-10	-0.808674
29513584	chr17:29513584:G:C	3.82821e-21	-4.62694e-10	-1.25009	7.00062e-05	-4.62694e-10	-1.32575
29513727	chr17:29513727:AG:A	0.00525677	41.356	-0.842399	7.38389e-06	-2.25736	-1.31768
29514397	chr17:29514397:G:A	3.90438e-21	-1.23039	-3.32541e-10	3.07878e-05	-2.14722	-3.32541e-10
29514504	chr17:29514504:C:T	5.40937e-21	-4.62694e-10	-0.90436	0.000117718	-4.62694e-10	-0.806047
29514676	chr17:29514676:A:T	0.00452472	41.2171	-0.853487	7.38652e-06	-2.2588	-1.31588
29514894	chr17:29514894:T:C	3.61995e-21	-4.62694e-10	-1.30603	6.9872e-05	-4.62694e-10	-1.32767
29514917	chr17:29514917:G:T	3.89538e-18	6.77419	-1.09914	1.89668e-05	-1.72613	-0.905513
29515562	chr17:29515562:G:A	3.5421e-21	-4.62694e-10	-1.32777	7.04265e-05	-4.62694e-10	-1.31977
29515727	chr17:29515727:C:T	8.08275e-22	-1.68548	-1.11986	0.00144264	2.58358	-0.883691
29515827	chr17:29515827:C:T	0.0114465	41.1211	0.170669	7.90466e-06	-2.26131	-1.24557
29515955	chr17:29515955:T:G	3.95048e-21	-1.21865	-3.32541e-10	2.79e-05	-2.24571	-3.32541e-10
29516533	chr17:29516533:G:A	3.53773e-21	-4.62694e-10	-1.32901	7.16338e-05	-4.62694e-10	-1.30277
29516588	chr17:29516588:C:T	1.41001e-21	-2.2489	-3.32541e-10	6.00236e-05	-1.4796	-3.32541e-10
29516813	chr17:29516813:G:T	9.13943e-21	-4.62694e-10	-0.379894	0.000160205	-4.62694e-10	-0.497881
29517753	chr17:29517753:T:C	5.30033e-21	-4.62694e-10	-0.924724	0.000115415	-4.62694e-10	-0.825801
29517889	chr17:29517889:C:T	4.85823e-21	-4.62694e-10	-1.01182	0.000104927	-4.62694e-10	-0.921069
29517895	chr17:29517895:G:A	1.13706e-20	-4.62694e-10	-0.161463	0.000122505	-4.62694e-10	-0.766182
29517951	chr17:29517951:G:T	5.10123e-21	-4.62694e-10	-0.963009	0.000122803	-4.62694e-10	-0.763757
29518157	chr17:29518157:G:T	5.94435e-06	34.2718	-0.543047	0.000194598	0.761616	-1.06501
29518223	chr17:29518223:C:T	3.81507e-21	-4.62694e-10	-1.25353	6.99572e-05	-4.62694e-10	-1.32645
29518364	chr17:29518364:A:G	0.00267835	40.093	-0.253757	8.2477e-06	-2.26265	-1.20175
29518614	chr17:29518614:A:G	7.33747e-22	-1.63405	-1.26804	0.000991381	2.44522	-1.12045
29518952	chr17:29518952:A:T	7.5606e-22	-1.57315	-1.29898	0.000800292	2.2897	-1.17906
29519185	chr17:29519185:T:TAA	7.50326e-21	-0.577155	-3.32541e-10	2.90435e-05	-2.20554	-3.32541e-10
29519268	chr17:29519268:T:C	3.88591e-21	-4.62694e-10	-1.23514	7.02086e-05	-4.62694e-10	-1.32286
29519548	chr17:29519548:T:A	0.0166599	41.3401	0.326902	8.24957e-06	-2.25902	-1.20516
29519967	chr17:29519967:C:T	3.55459e-21	-4.62694e-10	-1.32425	7.12891e-05	-4.62694e-10	-1.30759
29520282	chr17:29520282:T:C	1.47547e-20	-4.62694e-10	0.0990668	0.000363922	-4.62694e-10	0.322604
29520613	chr17:29520613:C:T	3.87601e-21	-4.62694e-10	-1.23769	7.05453e-05	-4.62694e-10	-1.31808
29520845	chr17:29520845:G:GA	3.77824e-21	-4.62694e-10	-1.26323	6.98425e-05	-4.62694e-10	-1.32809
29520899	chr17:29520899:C:T	3.24912e-20	-4.62694e-10	0.888476	0.000540746	-4.62694e-10	0.718614
29521773	chr17:29521773:G:A	5.99944e-21	-4.62694e-10	-0.800827	0.000101576	-4.62694e-10	-0.953531
29522796	chr17:29522796:AG:A	4.56102e-21	-4.62694e-10	-1.07495	9.76189e-05	-4.62694e-10	-0.993264
29523184	chr17:29523184:A:G	0.000927377	39.5589	-0.780275	7.30744e-06	-2.25988	-1.32556
29523410	chr17:29523410:C:T	0.00408308	41.094	-0.833129	7.35533e-06	-2.25959	-1.31932
29523532	chr17:29523532:T:C	0.000661365	39.2342	-0.793566	7.33998e-06	-2.2566	-1.3244
29523693	chr17:29523693:A:G	5.96648e-20	-4.62694e-10	1.49625	0.00103879	-4.62694e-10	1.37147
29523839	chr17:29523839:C:T	3.7646e-21	-4.62694e-10	-1.26685	6.98124e-05	-4.62694e-10	-1.32852
29524231	chr17:29524231:A:G	5.20173e-21	-0.943501	-3.32541e-10	3.32578e-05	-2.07004	-3.32541e-10
29524246	chr17:29524246:C:CAGAAT	4.3178e-21	-4.62694e-10	-1.12975	0.000137849	-4.62694e-10	-0.64818
29524481	chr17:29524481:C:T	3.60762e-21	-4.62694e-10	-1.30945	7.01157e-05	-4.62694e-10	-1.32419
29524678	chr17:29524678:A:C	4.58119e-21	-4.62694e-10	-1.07053	9.81173e-05	-4.62694e-10	-0.988172
29525232	chr17:29525232:C:A	1.2072e-20	-4.62694e-10	-0.101606	0.000127816	-4.62694e-10	-0.723747
29525475	chr17:29525475:T:TGG	0.000887333	39.5118	-0.777332	7.30349e-06	-2.26018	-1.3258
29526019	chr17:29526019:C:T	3.74905e-21	-4.62694e-10	-1.27099	7.47194e-05	-4.62694e-10	-1.2606
29526058	chr17:29526058:C:T	9.3663e-22	-1.74078	-0.917181	0.00194684	2.67087	-0.671246
29526239	chr17:29526239:C:T	4.93763e-13	17.6666	-0.241502	1.05779e-05	-2.22741	-0.988162
29526267	chr17:29526267:A:G	0.00710507	40.5399	0.274966	8.1102e-06	-2.26257	-1.21864
29526528	chr17:29526528:G:T	2.27107e-20	0.530345	-3.32541e-10	4.42085e-05	-1.78542	-3.32541e-10
29526659	chr17:29526659:C:T	3.53939e-21	-4.62694e-10	-1.32854	7.16923e-05	-4.62694e-10	-1.30195
29526663	chr17:29526663:C:T	3.82821e-21	-4.62694e-10	-1.25009	7.00062e-05	-4.62694e-10	-1.32575
29526724	chr17:29526724:A:G	4.6565e-18	7.1765	-1.32297	1.63604e-05	-1.87927	-0.9002
29527029	chr17:29527029:G:A	3.65638e-21	-4.62694e-10	-1.29602	7.0353e-05	-4.62694e-10	-1.32081
29527061	chr17:29527061:G:A	4.08387e-20	-4.62694e-10	1.11714	0.00125391	-4.62694e-10	1.55969
29527876	chr17:29527876:A:G	3.65311e-21	-4.62694e-10	-1.29691	6.97638e-05	-4.62694e-10	-1.32922
29527984	chr17:29527984:C:T	0.0102226	40.9893	0.189385	7.94279e-06	-2.26177	-1.2403
29528210	chr17:29528210:G:A	6.22271e-05	36.8991	-0.822023	0.000276452	1.3258	-1.2781
29528250	chr17:29528250:G:A	3.83047e-21	-4.62694e-10	-1.24951	7.79889e-05	-4.62694e-10	-1.21777
29528265	chr17:29528265:G:A	4.67842e-21	-4.62694e-10	-1.04953	0.000108125	-4.62694e-10	-0.89105
29528388	chr17:29528388:G:T	3.85177e-21	-4.62694e-10	-1.24396	7.01035e-05	-4.62694e-10	-1.32436
29528575	chr17:29528575:T:C	8.48844e-22	-1.56091	-1.19546	0.00108395	2.3564	-0.942366
29529379	chr17:29529379:C:T	5.0272e-21	-4.62694e-10	-0.97763	0.000108813	-4.62694e-10	-0.884701
29529478	chr17:29529478:A:T	0.00824853	40.7105	0.253545	8.06335e-06	-2.26264	-1.22437
29529559	chr17:29529559:T:C	0.0113876	41.022	0.264608	8.09501e-06	-2.26164	-1.22145
29529905	chr17:29529905:T:C	0.0114102	41.0552	0.233371	8.0325e-06	-2.26147	-1.22937
29529940	chr17:29529940:T:C	3.58732e-21	-4.62694e-10	-1.31509	7.01364e-05	-4.62694e-10	-1.32389
29530680	chr17:29530680:C:T	0.00135862	39.8735	-0.712956	7.35003e-06	-2.26272	-1.31692
29532617	chr17:29532617:C:T	4.25793e-21	-4.62694e-10	-1.14371	7.73792e-05	-4.62694e-10	-1.22562
29532632	chr17:29532632:A:G	4.41465e-21	-4.62694e-10	-1.10756	7.18146e-05	-4.62694e-10	-1.30025
29532686	chr17:29532686:C:A	4.14428e-21	-4.62694e-10	-1.17076	7.83203e-05	-4.62694e-10	-1.21353
29532876	chr17:29532876:G:T	4.58257e-21	-4.62694e-10	-1.07023	9.81501e-05	-4.62694e-10	-0.987837
29533422	chr17:29533422:C:T	3.82257e-21	-4.62694e-10	-1.25157	6.9985e-05	-4.62694e-10	-1.32605
29533588	chr17:29533588:T:C	3.81084e-18	6.88055	-1.22744	1.53932e-05	-1.71586	-1.12456
29533986	chr17:29533986:A:G	7.64061e-22	-1.63437	-1.22723	0.00122553	2.53497	-0.998181
29534311	chr17:29534311:T:C	2.17072e-12	15.5914	3.31445	0.00526697	-0.338117	3.33299
29534645	chr17:29534645:G:A	5.34774e-06	33.9125	-0.289554	0.000206676	0.6655	-0.908685
29534814	chr17:29534814:G:A	1.67197e-20	0.224098	-3.32541e-10	0.00791791	3.40255	-3.32541e-10
29535293	chr17:29535293:A:AG	0.00988942	41.0073	0.138253	7.84865e-06	-2.26167	-1.25232
29535641	chr17:29535641:C:T	7.26052e-22	-1.62869	-1.28394	0.00093892	2.42068	-1.15028
29535741	chr17:29535741:C:T	8.01732e-21	-4.62694e-10	-0.510888	0.000129138	-4.62694e-10	-0.71345
29536017	chr17:29536017:G:C	1.63811e-12	18.8354	-0.211045	1.12926e-05	-2.17322	-0.976966
29536319	chr17:29536319:G:A	5.82373e-21	-4.62694e-10	-0.83055	0.000125552	-4.62694e-10	-0.741618
29536473	chr17:29536473:G:A	3.81686e-21	-4.62694e-10	-1.25306	6.99625e-05	-4.62694e-10	-1.32638
29536892	chr17:29536892:G:A	3.56017e-21	-4.62694e-10	-1.32268	7.06249e-05	-4.62694e-10	-1.31695
29537648	chr17:29537648:C:T	1.54075e-12	17.6349	0.928186	0.000236085	-0.336763	0.226619
29537918	chr17:29537918:C:G	7.05444e-21	-0.638836	-3.32541e-10	4.01574e-05	-1.88153	-3.32541e-10
29538182	chr17:29538182:G:A	4.57891e-21	-4.62694e-10	-1.07103	0.000126347	-4.62694e-10	-0.735305
29538245	chr17:29538245:C:A	1.84189e-12	18.979	-0.237391	1.12272e-05	-2.16391	-0.992092
29538592	chr17:29538592:T:G	2.11053e-21	-1.84555	-3.32541e-10	0.000245385	-0.0715084	-3.32541e-10
29539031	chr17:29539031:C:T	3.87345e-21	-4.62694e-10	-1.23835	7.02039e-05	-4.62694e-10	-1.32293
29539710	chr17:29539710:T:C	0.00365171	40.9997	-0.85045	7.36986e-06	-2.26029	-1.31665
29539880	chr17:29539880:G:A	5.67863e-21	-4.62694e-10	-0.855782	9.70043e-05	-4.62694e-10	-0.99958
29540095	chr17:29540095:AT:A	4.04663e-21	-4.62694e-10	-1.19461	7.13355e-05	-4.62694e-10	-1.30694
29540297	chr17:29540297:T:C	1.02192e-21	-1.55573	-1.01508	0.00138504	2.32073	-0.661587
29540441	chr17:29540441:T:C	3.60583e-21	-4.62694e-10	-1.30994	6.99587e-05	-4.62694e-10	-1.32643
29540623	chr17:29540623:T:C	3.9119e-21	-4.62694e-10	-1.22847	7.29753e-05	-4.62694e-10	-1.28421
29540766	chr17:29540766:C:T	3.60435e-21	-4.62694e-10	-1.31035	6.99726e-05	-4.62694e-10	-1.32623
29540850	chr17:29540850:G:A	0.00545056	41.428	-0.878266	7.43926e-06	-2.25597	-1.3116
29541150	chr17:29541150:C:T	8.86961e-22	-1.58348	-1.12896	0.00124804	2.39179	-0.836796
29541733	chr17:29541733:G:A	5.4978e-21	-4.62694e-10	-0.888143	9.82646e-05	-4.62694e-10	-0.986671
29542009	chr17:29542009:G:A	4.25599e-21	-4.62694e-10	-1.14416	9.10502e-05	-4.62694e-10	-1.06292
29542075	chr17:29542075:C:T	3.85794e-21	-4.62694e-10	-1.24236	9.14513e-05	-4.62694e-10	-1.05853
29542078	chr17:29542078:C:A	5.23137e-21	-4.62694e-10	-0.937819	9.5865e-05	-4.62694e-10	-1.01139
29542284	chr17:29542284:G:A	3.54836e-21	-4.62694e-10	-1.32601	7.10475e-05	-4.62694e-10	-1.31099
29542950	chr17:29542950:G:A	0.0111133	41.1458	0.116419	7.81648e-06	-2.26087	-1.25723
29543735	chr17:29543735:C:T	3.54636e-21	-4.62694e-10	-1.32657	6.98626e-05	-4.62694e-10	-1.3278
29543913	chr17:29543913:G:A	4.15851e-20	-4.62694e-10	1.13525	0.00127883	-4.62694e-10	1.57937
29543974	chr17:29543974:G:A	5.58822e-21	-4.62694e-10	-0.871831	0.00012106	-4.62694e-10	-0.778047
29544007	chr17:29544007:A:G	6.30368e-18	7.48347	-1.32707	1.15378e-05	-2.0979	-1.03081
29545104	chr17:29545104:G:A	1.08637e-21	-2.01094	-0.498704	0.00281776	2.70999	-0.340632
29545129	chr17:29545129:C:T	0.015005	41.4075	0.154974	7.90957e-06	-2.25811	-1.24816
29545345	chr17:29545345:T:A	3.58136e-21	-4.62694e-10	-1.31675	7.02136e-05	-4.62694e-10	-1.32279
29545391	chr17:29545391:A:G	3.71107e-21	-4.62694e-10	-1.28117	6.98138e-05	-4.62694e-10	-1.3285
29545410	chr17:29545410:C:G	3.73266e-21	-4.62694e-10	-1.27537	6.97661e-05	-4.62694e-10	-1.32919
29546898	chr17:29546898:A:G	1.48564e-20	-4.62694e-10	0.105941	0.000148575	-4.62694e-10	-0.573244
29547620	chr17:29547620:TTAGA:T	3.70406e-21	-4.62694e-10	-1.28306	6.97609e-05	-4.62694e-10	-1.32926
29547709	chr17:29547709:G:T	3.6654e-21	-4.62694e-10	-1.29355	6.9818e-05	-4.62694e-10	-1.32844
29547746	chr17:29547746:C:T	1.34013e-12	18.672	-0.248464	1.10581e-05	-2.17808	-0.993093
29548148	chr17:29548148:T:G	5.44588e-21	-4.62694e-10	-0.897633	9.74411e-05	-4.62694e-10	-0.995088
29548195	chr17:29548195:G:A	6.57947e-18	7.52718	-1.32797	1.1867e-05	-2.13922	-0.961347
29549543	chr17:29549543:A:G	2.10128e-12	19.2455	-0.372169	1.02642e-05	-2.13985	-1.10582
29550433	chr17:29550433:C:G	6.34191e-20	-4.62694e-10	1.55727	0.00109763	-4.62694e-10	1.42657
29550839	chr17:29550839:T:G	7.89413e-22	-2.2233	-0.605657	1.88918e-05	-1.94884	-0.686766
29551461	chr17:29551461:G:A	6.03396e-21	-4.62694e-10	-0.795089	8.433e-05	-4.62694e-10	-1.1396
29551539	chr17:29551539:C:T	1.43793e-20	0.073296	-3.32541e-10	0.00667247	3.23141	-3.32541e-10
29552163	chr17:29552163:A:G	7.24439e-21	-4.62694e-10	-0.612264	0.000118289	-4.62694e-10	-0.801205
29552230	chr17:29552230:C:T	3.79141e-21	-4.62694e-10	-1.25975	6.98793e-05	-4.62694e-10	-1.32757
29552852	chr17:29552852:C:T	5.17347e-21	-4.62694e-10	-0.948949	9.01666e-05	-4.62694e-10	-1.07268
29553763	chr17:29553763:G:C	6.19518e-20	-4.62694e-10	1.53387	0.00107286	-4.62694e-10	1.40375
29554236	chr17:29554236:T:G	1.18303e-21	-1.60882	-0.815588	0.00222792	2.49616	-0.361676
29554348	chr17:29554348:G:A	1.37797e-21	-1.56841	-0.703464	0.00227872	2.37019	-0.213151
29554667	chr17:29554667:G:C	4.63609e-21	-4.62694e-10	-1.05862	9.94444e-05	-4.62694e-10	-0.974737
29554854	chr17:29554854:G:A	0.0178601	41.4208	0.315814	8.3142e-06	-2.25566	-1.20071
29554864	chr17:29554864:C:T	4.59398e-21	-4.62694e-10	-1.06775	9.8436e-05	-4.62694e-10	-0.984928
29554993	chr17:29554993:G:T	3.56286e-21	-4.62694e-10	-1.32193	7.04236e-05	-4.62694e-10	-1.31981
29555040	chr17:29555040:C:T	7.86092e-18	7.01306	-0.635895	3.44279e-05	-1.68949	-0.345978
29555687	chr17:29555687:A:C	0.032458	42.105	0.228957	8.23609e-06	-2.23747	-1.22834
29555801	chr17:29555801:G:GA	7.41225e-18	7.4475	-1.1291	2.08921e-05	-1.61283	-0.922139
29556648	chr17:29556648:T:G	4.16017e-21	-4.62694e-10	-1.16694	7.3245e-05	-4.62694e-10	-1.28053
29557192	chr17:29557192:C:T	1.49874e-21	-2.18787	-3.32541e-10	2.97353e-05	-2.182	-3.32541e-10
29557587	chr17:29557587:A:G	8.17637e-18	7.74397	-1.32746	1.05269e-05	-2.147	-1.0734
29557649	chr17:29557649:T:C	2.86993e-19	3.06697	-3.32541e-10	0.000236083	-0.110151	-3.32541e-10
29557761	chr17:29557761:G:C	7.00154e-18	7.53549	-1.2741	1.71306e-05	-1.53972	-1.19374
29558420	chr17:29558420:TTTC:T	4.67464e-21	-4.62694e-10	-1.05034	8.4111e-05	-4.62694e-10	-1.1422
29562129	chr17:29562129:A:G	5.09384e-20	-4.62694e-10	1.33813	0.000888854	-4.62694e-10	1.2156
29562625	chr17:29562625:C:T	3.90887e-22	-2.26057	-1.27126	8.32773e-06	-2.18841	-1.26633
29562651	chr17:29562651:A:G	3.63418e-21	-4.62694e-10	-1.30211	7.03455e-05	-4.62694e-10	-1.32092
29563453	chr17:29563453:G:T	4.03582e-21	-4.62694e-10	-1.19728	8.08352e-05	-4.62694e-10	-1.18192
29563459	chr17:29563459:C:T	9.37123e-21	-0.354848	-3.32541e-10	0.000169345	-0.442396	-3.32541e-10
29563512	chr17:29563512:T:C	8.45653e-21	-4.62694e-10	-0.457554	0.000156411	-4.62694e-10	-0.52185
29563830	chr17:29563830:A:C	3.59337e-21	-4.62694e-10	-1.3134	7.25438e-05	-4.62694e-10	-1.29014
29563939	chr17:29563939:A:G	1.39697e-20	-4.62694e-10	0.0443997	0.000227982	-4.62694e-10	-0.14507
29564711	chr17:29564711:G:A	1.29455e-20	-4.62694e-10	-0.0317414	0.000262165	-4.62694e-10	-0.00535942
29564712	chr17:29564712:G:A	1.39491e-20	-4.62694e-10	0.0429212	0.000227935	-4.62694e-10	-0.145274
29564774	chr17:29564774:C:T	5.81392e-21	-4.62694e-10	-0.832236	9.74798e-05	-4.62694e-10	-0.99469
29564805	chr17:29564805:G:A	3.8899e-21	-4.62694e-10	-1.23411	7.2917e-05	-4.62694e-10	-1.28501
29564846	chr17:29564846:A:G	4.32423e-22	-2.20867	-1.22218	8.07256e-06	-2.23642	-1.24944
29565428	chr17:29565428:G:A	1.28404e-20	-4.62694e-10	-0.0398919	0.000259616	-4.62694e-10	-0.0151313
29565488	chr17:29565488:C:T	6.81783e-21	-4.62694e-10	-0.672952	0.000150125	-4.62694e-10	-0.562864
29565791	chr17:29565791:G:A	1.13945e-20	-4.62694e-10	-0.159364	0.0002343	-4.62694e-10	-0.117735
29565955	chr17:29565955:G:A	3.05314e-21	-1.47632	-3.32541e-10	3.8982e-05	-1.91124	-3.32541e-10
29565997	chr17:29565997:G:A	5.72848e-21	0.440126	-1.28717	1.21026e-05	-1.80204	-1.27887
29567263	chr17:29567263:GA:G	1.15682e-20	-4.62694e-10	-0.144233	0.00021456	-4.62694e-10	-0.205747
29567699	chr17:29567699:G:A	1.15462e-20	-4.62694e-10	-0.146134	0.000214157	-4.62694e-10	-0.207628
29569289	chr17:29569289:C:T	7.02898e-19	5.26788	-1.30516	3.66437e-05	-0.781981	-1.19111
29569713	chr17:29569713:G:A	4.48956e-21	-4.62694e-10	-1.09074	8.04796e-05	-4.62694e-10	-1.18633
29570113	chr17:29570113:C:T	9.52949e-21	0.756728	-1.09483	1.01599e-05	-2.17059	-1.08529
29570472	chr17:29570472:C:T	4.41562e-21	0.184963	-1.29231	1.31727e-05	-1.71374	-1.28245
29570559	chr17:29570559:G:A	2.98196e-21	-1.49991	-3.32541e-10	0.000164169	-0.473439	-3.32541e-10
29570567	chr17:29570567:T:C	1.66388e-20	1.21427	-0.99502	1.0957e-05	-2.20956	-0.970794
29570848	chr17:29570848:C:T	5.52239e-21	-4.62694e-10	-0.883682	9.35944e-05	-4.62694e-10	-1.03537
29570874	chr17:29570874:C:T	3.55151e-21	-4.62694e-10	-1.32512	7.07711e-05	-4.62694e-10	-1.31489
29571116	chr17:29571116:A:G	3.07894e-21	-1.46791	-3.32541e-10	6.6278e-05	-1.38048	-3.32541e-10
29571810	chr17:29571810:T:C	1.60934e-20	1.18042	-0.994503	1.08904e-05	-2.20556	-0.980895
29572968	chr17:29572968:C:G	5.57741e-22	-2.0528	-1.12355	8.52924e-06	-2.26258	-1.16826
29573309	chr17:29573309:G:A	3.76772e-21	-4.62694e-10	-1.26602	7.6572e-05	-4.62694e-10	-1.2361
29573423	chr17:29573423:T:C	6.92322e-21	-4.62694e-10	-0.657611	0.000121286	-4.62694e-10	-0.776183
29574885	chr17:29574885:T:C	8.10396e-21	-0.500139	-3.32541e-10	3.46566e-05	-2.02885	-3.32541e-10
29574957	chr17:29574957:A:G	6.45854e-20	2.89732	-1.32183	7.59808e-06	-2.24159	-1.30485
29575734	chr17:29575734:C:T	3.80282e-21	-4.62694e-10	-1.25675	7.21202e-05	-4.62694e-10	-1.296
29575746	chr17:29575746:ACCCACACTGCCCCTAG:A	8.45324e-21	-4.62694e-10	-0.457943	0.000159672	-4.62694e-10	-0.501212
29576728	chr17:29576728:C:T	1.54003e-21	-2.16069	-3.32541e-10	2.75609e-05	-2.25794	-3.32541e-10
29576890	chr17:29576890:G:A	3.79649e-21	-4.62694e-10	-1.25841	7.85808e-05	-4.62694e-10	-1.21021
29577304	chr17:29577304:A:G	2.60044e-21	-1.63681	-3.32541e-10	2.75044e-05	-2.25999	-3.32541e-10
29577408	chr17:29577408:G:A	6.79754e-21	-4.62694e-10	-0.675931	0.000119101	-4.62694e-10	-0.794367
29577640	chr17:29577640:C:G	5.95513e-21	-4.62694e-10	-0.808239	0.000124035	-4.62694e-10	-0.753771
29577693	chr17:29577693:G:A	3.06243e-21	-0.170738	-1.30254	1.58954e-05	-1.51323	-1.29507
29577967	chr17:29577967:A:G	3.25695e-20	2.18002	-1.28914	7.85204e-06	-2.26137	-1.25219
29578066	chr17:29578066:G:A	3.94787e-21	-4.62694e-10	-1.21932	7.3831e-05	-4.62694e-10	-1.27256
29578463	chr17:29578463:G:A	5.21734e-21	-4.62694e-10	-0.940505	0.000111303	-4.62694e-10	-0.862077
29579013	chr17:29579013:G:A	4.04632e-21	-4.62694e-10	-1.19468	8.43467e-05	-4.62694e-10	-1.1394
29579645	chr17:29579645:G:A	1.88365e-21	-1.95928	-3.32541e-10	3.25037e-05	-2.09298	-3.32541e-10
29580295	chr17:29580295:A:G	9.0992e-21	0.916228	-1.30053	8.95491e-06	-2.10454	-1.27759
29580322	chr17:29580322:A:G	1.34976e-20	0.0100204	-3.32541e-10	0.00724526	3.31377	-3.32541e-10
29580780	chr17:29580780:T:C	2.66688e-20	0.691002	-3.32541e-10	9.58936e-05	-1.0111	-3.32541e-10
29581454	chr17:29581454:C:T	5.96912e-21	-4.62694e-10	-0.805892	0.000123168	-4.62694e-10	-0.760786
29582334	chr17:29582334:C:T	4.18476e-21	0.161866	-1.32291	1.31284e-05	-1.67301	-1.32655
29582975	chr17:29582975:G:A	1.349e-20	-4.62694e-10	0.00945585	0.000216759	-4.62694e-10	-0.19555
29583420	chr17:29583420:C:T	1.72691e-21	-2.04616	-3.32541e-10	2.7768e-05	-2.25045	-3.32541e-10
29583652	chr17:29583652:A:G	6.07386e-21	-4.62694e-10	-0.788498	0.000125841	-4.62694e-10	-0.739317
29584260	chr17:29584260:A:G	2.01315e-21	-0.696404	-1.19639	2.10591e-05	-1.28172	-1.24528
29584449	chr17:29584449:A:C	5.44287e-21	-4.62694e-10	-0.898186	9.14194e-05	-4.62694e-10	-1.05888
29584539	chr17:29584539:A:G	3.57685e-21	-0.934835	-0.383176	1.63089e-05	-2.22435	-0.558269
29584607	chr17:29584607:C:T	5.57278e-21	-0.874597	-3.32541e-10	4.9708e-05	-1.66817	-3.32541e-10
29584806	chr17:29584806:G:A	3.09194e-21	-1.46369	-3.32541e-10	0.000144761	-0.599249	-3.32541e-10
29584935	chr17:29584935:G:C	6.72032e-21	0.640914	-1.32827	8.47147e-06	-2.11141	-1.32623
29584992	chr17:29584992:C:T	2.94553e-21	-0.182908	-1.32929	7.30987e-06	-2.25632	-1.32879
29585050	chr17:29585050:C:G	3.59855e-21	-4.62694e-10	-1.31196	6.98106e-05	-4.62694e-10	-1.32855
29585091	chr17:29585091:C:T	1.11981e-21	-1.65148	-0.827862	1.52039e-05	-2.19184	-0.660946
29585452	chr17:29585452:C:A	2.52784e-21	-1.66513	-3.32541e-10	3.40856e-05	-2.04546	-3.32541e-10
29586350	chr17:29586350:C:T	5.23243e-22	-1.9959	-1.2443	5.23443e-05	-0.347908	-1.26858
29586366	chr17:29586366:C:T	4.36266e-21	-4.62694e-10	-1.11941	8.04957e-05	-4.62694e-10	-1.18613
29586789	chr17:29586789:C:G	1.78198e-21	-0.834003	-1.18077	1.94458e-05	-1.72064	-0.886058
29586871	chr17:29586871:T:C	3.5767e-21	-4.62694e-10	-1.31805	7.05994e-05	-4.62694e-10	-1.31731
29587956	chr17:29587956:T:G	4.49625e-21	-4.62694e-10	-1.08925	9.35003e-05	-4.62694e-10	-1.03637
29587957	chr17:29587957:T:A	4.49493e-21	-4.62694e-10	-1.08954	9.34703e-05	-4.62694e-10	-1.03669
29588393	chr17:29588393:C:T	1.81061e-21	-1.99883	-3.32541e-10	2.77264e-05	-2.25195	-3.32541e-10
29590753	chr17:29590753:A:G	9.12485e-22	-1.61574	-1.06834	2.29906e-05	-1.3916	-1.04765
29592750	chr17:29592750:C:T	3.5778e-21	-4.62694e-10	-1.31775	6.97629e-05	-4.62694e-10	-1.32923
29594429	chr17:29594429:G:T	3.76169e-21	-4.62694e-10	-1.26762	7.31422e-05	-4.62694e-10	-1.28193
29594769	chr17:29594769:G:A	4.75444e-22	-2.06274	-1.27326	9.39278e-06	-2.11209	-1.22231
29595040	chr17:29595040:T:C	5.28701e-21	-4.62694e-10	-0.927239	0.000113153	-4.62694e-10	-0.845596
29595257	chr17:29595257:A:G	7.03623e-22	-1.69886	-1.24514	2.17478e-05	-1.29963	-1.19519
29595519	chr17:29595519:T:C	4.08538e-21	-4.62694e-10	-1.18508	8.12319e-05	-4.62694e-10	-1.17703
29595666	chr17:29595666:A:G	3.70139e-21	-4.62694e-10	-1.28378	7.4626e-05	-4.62694e-10	-1.26185
29596335	chr17:29596335:G:A	3.46897e-21	-1.34863	-3.32541e-10	2.77665e-05	-2.25051	-3.32541e-10
29597099	chr17:29597099:A:C	1.62533e-20	-4.62694e-10	0.195805	0.000329933	-4.62694e-10	0.224554
29597161	chr17:29597161:T:C	4.01332e-22	-2.22676	-1.2787	1.08853e-05	-1.96437	-1.22255
29597170	chr17:29597170:T:C	4.15324e-21	-4.62694e-10	-1.1686	8.33268e-05	-4.62694e-10	-1.15156
29597457	chr17:29597457:T:TA	7.06343e-21	-4.62694e-10	-0.637561	0.000155377	-4.62694e-10	-0.528482
29597718	chr17:29597718:G:A	6.80233e-21	-4.62694e-10	-0.675227	0.000149114	-4.62694e-10	-0.569621
29597860	chr17:29597860:T:G	5.30765e-22	-1.93533	-1.2906	4.58261e-05	-0.447784	-1.3017
29597945	chr17:29597945:A:G	7.86326e-21	-4.62694e-10	-0.530291	0.000133607	-4.62694e-10	-0.679431
29598325	chr17:29598325:G:C	9.65857e-22	-2.02828	-0.598956	5.55334e-05	-1.01521	-0.54214
29599062	chr17:29599062:T:C	1.73222e-20	-4.62694e-10	0.259496	0.000327461	-4.62694e-10	0.217033
29599496	chr17:29599496:A:G	1.42542e-21	-2.23803	-3.32541e-10	2.80925e-05	-2.23883	-3.32541e-10
29601473	chr17:29601473:C:T	7.07696e-21	-4.62694e-10	-0.635647	0.000140034	-4.62694e-10	-0.632449
29601604	chr17:29601604:C:G	1.57563e-21	-1.05223	-1.08561	1.72829e-05	-1.69888	-1.02574
29602468	chr17:29602468:G:A	1.67214e-20	-4.62694e-10	0.2242	0.000394074	-4.62694e-10	0.402203
29603299	chr17:29603299:T:G	6.94757e-21	-4.62694e-10	-0.6541	0.000137438	-4.62694e-10	-0.651166
29603900	chr17:29603900:G:C	5.37841e-22	-2.07769	-1.135	1.43202e-05	-1.77198	-1.14068
29604245	chr17:29604245:G:A	3.5376e-21	-4.62694e-10	-1.32904	7.07058e-05	-4.62694e-10	-1.31581
29604691	chr17:29604691:A:G	1.14238e-21	-1.13092	-1.32845	2.3926e-05	-1.07219	-1.32718
29605058	chr17:29605058:T:C	1.20972e-21	-1.07847	-1.32364	2.55409e-05	-1.02755	-1.30651
29605800	chr17:29605800:T:C	7.83323e-21	-4.62694e-10	-0.534117	0.00014909	-4.62694e-10	-0.569785
29608528	chr17:29608528:T:C	4.2673e-22	-2.19356	-1.25054	4.77194e-05	-0.472796	-1.2362
29608561	chr17:29608561:T:C	5.86879e-21	-4.62694e-10	-0.822844	0.000120061	-4.62694e-10	-0.786334
29608670	chr17:29608670:T:C	3.7316e-22	-2.25958	-1.31866	2.19394e-05	-1.1896	-1.29645
29609075	chr17:29609075:G:A	4.39237e-21	-4.62694e-10	-1.11262	8.68306e-05	-4.62694e-10	-1.11038
29609234	chr17:29609234:C:T	4.73544e-21	-4.62694e-10	-1.03742	8.98341e-05	-4.62694e-10	-1.07637
29609328	chr17:29609328:C:T	8.58583e-21	-0.442379	-3.32541e-10	3.46983e-05	-2.02764	-3.32541e-10
29609664	chr17:29609664:A:G	1.24928e-21	-1.04273	-1.3272	2.66101e-05	-0.964105	-1.32894
29609722	chr17:29609722:A:G	9.21845e-21	-4.62694e-10	-0.371286	0.000226477	-4.62694e-10	-0.151694
29610753	chr17:29610753:G:A	3.80628e-21	-4.62694e-10	-1.25584	7.48388e-05	-4.62694e-10	-1.259
29610988	chr17:29610988:A:G	3.7515e-21	-4.62694e-10	-1.27034	7.32461e-05	-4.62694e-10	-1.28051
29611164	chr17:29611164:A:G	2.52442e-21	-1.66648	-3.32541e-10	0.000128778	-0.716248	-3.32541e-10
29611208	chr17:29611208:A:C	4.39156e-21	-4.62694e-10	-1.11281	8.69921e-05	-4.62694e-10	-1.10852
29611493	chr17:29611493:C:T	1.40056e-21	-2.25562	-3.32541e-10	2.75927e-05	-2.25678	-3.32541e-10
29612844	chr17:29612844:G:A	3.81916e-21	-4.62694e-10	-1.25246	7.49617e-05	-4.62694e-10	-1.25736
29613782	chr17:29613782:G:A	3.53694e-21	-4.62694e-10	-1.32923	6.99884e-05	-4.62694e-10	-1.32601
29614493	chr17:29614493:C:T	2.49684e-21	-1.05369	-0.623778	4.9165e-05	-0.889264	-0.789889
29614868	chr17:29614868:A:G	4.74741e-22	-2.00832	-1.32916	4.90109e-05	-0.361451	-1.32084
29615121	chr17:29615121:G:A	3.62948e-21	-4.62694e-10	-1.3034	7.02051e-05	-4.62694e-10	-1.32291
29615224	chr17:29615224:G:C	3.89501e-21	-4.62694e-10	-1.2328	8.09948e-05	-4.62694e-10	-1.17995
29615380	chr17:29615380:A:G	6.9523e-21	0.59341	-1.24683	0.000153109	0.72081	-1.264
29616006	chr17:29616006:A:G	2.59016e-21	-1.64077	-3.32541e-10	3.36099e-05	-2.05951	-3.32541e-10
29616390	chr17:29616390:CCTGT:C	1.56571e-21	-2.14415	-3.32541e-10	2.96544e-05	-2.18472	-3.32541e-10
29617071	chr17:29617071:C:T	4.29649e-22	-2.25297	-1.18431	1.47359e-05	-1.6616	-1.22245
29617847	chr17:29617847:T:C	1.41985e-20	-4.62694e-10	0.0606453	0.000294056	-4.62694e-10	0.109434
29618321	chr17:29618321:T:C	3.97953e-22	-2.18757	-1.32635	2.94463e-05	-0.886004	-1.30576
29618961	chr17:29618961:A:G	3.07506e-21	-0.140403	-1.32876	6.49366e-05	-0.0717208	-1.3292
29619309	chr17:29619309:G:A	5.63506e-21	-4.62694e-10	-0.863485	0.000113001	-4.62694e-10	-0.846938
29620407	chr17:29620407:T:C	2.6382e-21	-1.6224	-3.32541e-10	2.82553e-05	-2.23306	-3.32541e-10
29620943	chr17:29620943:A:G	5.33218e-21	-4.62694e-10	-0.918733	0.000106991	-4.62694e-10	-0.901595
29621031	chr17:29621031:A:G	5.12774e-22	-1.93293	-1.32749	7.17799e-05	0.0275523	-1.32828
29621821	chr17:29621821:A:C	1.1267e-19	2.13198	-3.32541e-10	0.000160546	-0.495757	-3.32541e-10
29621826	chr17:29621826:C:T	4.8191e-22	-1.99534	-1.32715	6.94219e-05	-0.00485261	-1.32928
29621867	chr17:29621867:G:A	4.50508e-21	-4.62694e-10	-1.08729	8.805e-05	-4.62694e-10	-1.09643
29622149	chr17:29622149:G:T	4.21449e-21	-4.62694e-10	-1.15396	8.26709e-05	-4.62694e-10	-1.15947
29622750	chr17:29622750:C:A	6.22536e-21	-4.62694e-10	-0.76386	9.97032e-05	-4.62694e-10	-0.972138
29623311	chr17:29623311:C:T	5.47413e-22	-1.88148	-1.31356	7.91552e-06	-2.21643	-1.28908
29624304	chr17:29624304:C:T	7.0623e-21	-4.62694e-10	-0.637722	0.000142144	-4.62694e-10	-0.617497
29624810	chr17:29624810:T:G	3.89001e-21	-4.62694e-10	-1.23408	7.97201e-05	-4.62694e-10	-1.19581
29626372	chr17:29626372:TG:T	3.86959e-22	-2.23354	-1.30839	3.42482e-05	-0.721123	-1.31958
29626850	chr17:29626850:C:T	3.80768e-21	-4.62694e-10	-1.25547	8.01204e-05	-4.62694e-10	-1.19081
29627006	chr17:29627006:G:A	4.29293e-21	-4.62694e-10	-1.13552	8.40944e-05	-4.62694e-10	-1.1424
29627414	chr17:29627414:G:T	4.05584e-21	-4.62694e-10	-1.19233	7.97829e-05	-4.62694e-10	-1.19503
29627791	chr17:29627791:G:A	7.07377e-21	-4.62694e-10	-0.636098	0.000135703	-4.62694e-10	-0.663865
29628330	chr17:29628330:T:C	3.75541e-22	-2.25514	-1.31674	9.25217e-06	-2.06532	-1.28416
29628398	chr17:29628398:C:T	1.66414e-20	1.54821	-1.32881	0.00029434	1.4397	-1.32929
29628476	chr17:29628476:A:T	1.8229e-20	0.310524	-3.32541e-10	0.00282463	2.3718	-3.32541e-10
29628522	chr17:29628522:C:T	3.81748e-22	-2.25323	-1.30225	2.13988e-05	-1.18502	-1.32598
29628729	chr17:29628729:T:C	4.3004e-21	-4.62694e-10	-1.13378	8.6802e-05	-4.62694e-10	-1.11071
29628743	chr17:29628743:G:A	4.22203e-22	-2.16392	-1.29085	2.95526e-05	-0.865666	-1.3225
29628861	chr17:29628861:C:T	4.7341e-21	-4.62694e-10	-1.0377	0.000106243	-4.62694e-10	-0.908603
29629658	chr17:29629658:A:C	2.06545e-21	-1.86714	-3.32541e-10	2.76241e-05	-2.25565	-3.32541e-10
29630497	chr17:29630497:A:C	8.19383e-21	-4.62694e-10	-0.489111	0.000171358	-4.62694e-10	-0.430579
29630850	chr17:29630850:A:G	6.5649e-21	-4.62694e-10	-0.710756	0.000129973	-4.62694e-10	-0.707007
29630921	chr17:29630921:C:T	5.60129e-20	1.43309	-3.32541e-10	0.000530415	0.699324	-3.32541e-10
29631179	chr17:29631179:C:T	5.48837e-21	-4.62694e-10	-0.889862	0.000105333	-4.62694e-10	-0.917213
29631772	chr17:29631772:G:C	4.08217e-21	-4.62694e-10	-1.18586	8.06627e-05	-4.62694e-10	-1.18406
29634422	chr17:29634422:A:G	4.22043e-21	-4.62694e-10	-1.15255	8.27156e-05	-4.62694e-10	-1.15893
29635179	chr17:29635179:G:A	4.1925e-22	-2.25739	-1.20439	2.31909e-05	-1.29655	-1.13402
29635341	chr17:29635341:C:T	1.80363e-20	-4.62694e-10	0.299892	0.000431252	-4.62694e-10	0.492357
29635375	chr17:29635375:T:G	5.05882e-22	-1.99457	-1.27938	4.61613e-05	-0.414511	-1.32768
29635565	chr17:29635565:A:G	5.64265e-21	-4.62694e-10	-0.862138	0.000113097	-4.62694e-10	-0.846093
29635687	chr17:29635687:T:C	2.3122e-21	-1.90672	0.152425	8.0175e-05	-1.37615	0.186026
29635699	chr17:29635699:C:T	1.80231e-20	0.299163	-3.32541e-10	7.71343e-05	-1.22879	-3.32541e-10
29635723	chr17:29635723:G:A	3.68723e-21	-4.62694e-10	-1.28762	7.07889e-05	-4.62694e-10	-1.31463
29636123	chr17:29636123:T:C	4.83176e-21	-1.01728	-3.32541e-10	3.04191e-05	-2.15926	-3.32541e-10
29636919	chr17:29636919:A:G	6.55982e-21	-4.62694e-10	-0.711529	0.000131956	-4.62694e-10	-0.691869
29636931	chr17:29636931:A:C	4.01741e-21	-4.62694e-10	-1.20186	8.07451e-05	-4.62694e-10	-1.18304
29637249	chr17:29637249:C:T	5.10906e-22	-1.93577	-1.32829	7.38689e-05	0.0560595	-1.3281
29637553	chr17:29637553:G:A	3.56266e-21	-4.62694e-10	-1.32198	7.1177e-05	-4.62694e-10	-1.30917
29637791	chr17:29637791:T:A	4.85903e-21	-4.62694e-10	-1.01165	0.000103001	-4.62694e-10	-0.939596
29638399	chr17:29638399:T:C	2.17278e-20	0.486099	-3.32541e-10	0.0042748	2.78616	-3.32541e-10
29639127	chr17:29639127:T:C	3.94723e-21	-4.62694e-10	-1.21948	8.14179e-05	-4.62694e-10	-1.17474
29639386	chr17:29639386:C:T	4.58059e-21	-4.62694e-10	-1.07066	7.96602e-05	-4.62694e-10	-1.19656
29640040	chr17:29640040:A:G	7.75725e-22	-1.52272	-1.32373	9.09226e-06	-2.06004	-1.30688
29640575	chr17:29640575:A:T	4.83956e-21	-4.62694e-10	-1.01567	9.66441e-05	-4.62694e-10	-1.0033
29641953	chr17:29641953:T:A	2.02541e-20	-4.62694e-10	0.415867	0.000428198	-4.62694e-10	0.48525
29642202	chr17:29642202:C:T	2.61971e-21	-1.62943	-3.32541e-10	3.67937e-05	-1.96901	-3.32541e-10
29642437	chr17:29642437:C:T	1.78486e-20	-4.62694e-10	0.289433	0.000425183	-4.62694e-10	0.478184
29642838	chr17:29642838:T:C	5.8665e-21	-4.62694e-10	-0.823233	0.000119875	-4.62694e-10	-0.787886
29643481	chr17:29643481:A:G	6.09843e-21	-4.62694e-10	-0.78446	0.000142299	-4.62694e-10	-0.616404
29644500	chr17:29644500:T:C	6.49759e-21	-4.62694e-10	-0.721061	0.000132931	-4.62694e-10	-0.684505
29644506	chr17:29644506:C:T	4.57465e-21	-4.62694e-10	-1.07196	9.46469e-05	-4.62694e-10	-1.02418
29645111	chr17:29645111:G:A	5.20623e-21	-4.62694e-10	-0.942637	0.000100027	-4.62694e-10	-0.968891
29646314	chr17:29646314:C:A	1.4952e-21	-2.19023	-3.32541e-10	4.14163e-05	-1.85066	-3.32541e-10
29646681	chr17:29646681:A:G	3.58455e-21	-4.62694e-10	-1.31586	7.17717e-05	-4.62694e-10	-1.30085
29647130	chr17:29647130:C:T	2.85104e-21	-0.281835	-1.26297	2.37634e-05	-1.1712	-1.23499
29647178	chr17:29647178:C:T	3.14339e-21	-1.44719	-3.32541e-10	0.000148075	-0.576614	-3.32541e-10
29647248	chr17:29647248:C:T	3.87024e-21	-4.62694e-10	-1.23917	8.00129e-05	-4.62694e-10	-1.19215
29647595	chr17:29647595:T:C	1.94937e-21	-1.92498	-3.32541e-10	2.78346e-05	-2.24806	-3.32541e-10
29648910	chr17:29648910:G:C	3.59852e-21	-4.62694e-10	-1.31197	7.30504e-05	-4.62694e-10	-1.28319
29649013	chr17:29649013:T:C	9.8888e-21	1.02777	-1.32886	0.000144889	0.728503	-1.32687
29649578	chr17:29649578:A:G	4.42488e-21	-4.62694e-10	-1.10525	9.12508e-05	-4.62694e-10	-1.06072
29649579	chr17:29649579:A:G	3.73276e-22	-2.24979	-1.32814	3.92938e-05	-0.586015	-1.31725
29649633	chr17:29649633:G:A	3.6826e-21	-4.62694e-10	-1.28887	7.4498e-05	-4.62694e-10	-1.26356
29650276	chr17:29650276:C:T	5.46796e-21	-4.62694e-10	-0.893586	0.000111488	-4.62694e-10	-0.86042
29651437	chr17:29651437:G:A	5.19616e-22	-2.09071	-1.15645	1.45969e-05	-1.70243	-1.1911
29651448	chr17:29651448:C:T	3.70781e-22	-2.25558	-1.32906	2.79478e-05	-0.919217	-1.32478
29652391	chr17:29652391:G:A	8.8466e-21	-4.62694e-10	-0.412459	0.000185423	-4.62694e-10	-0.351694
29652697	chr17:29652697:G:A	3.68188e-21	-4.62694e-10	-1.28907	7.2523e-05	-4.62694e-10	-1.29043
29653366	chr17:29653366:A:G	3.53253e-21	-1.33048	-3.32541e-10	2.84951e-05	-2.2246	-3.32541e-10
29653508	chr17:29653508:C:G	6.67854e-21	0.613465	-1.30706	0.000103021	0.356464	-1.29587
29653657	chr17:29653657:G:A	3.5878e-21	-4.62694e-10	-1.31495	7.00962e-05	-4.62694e-10	-1.32447
29653669	chr17:29653669:C:T	5.58673e-21	-4.62694e-10	-0.872099	0.000112069	-4.62694e-10	-0.855222
29653867	chr17:29653867:C:T	5.21898e-22	-1.92435	-1.31842	1.11208e-05	-1.86857	-1.29695
29653868	chr17:29653868:G:A	3.56363e-21	-4.62694e-10	-1.32171	7.10887e-05	-4.62694e-10	-1.31041
29655192	chr17:29655192:C:T	1.55853e-20	-4.62694e-10	0.153834	0.000324968	-4.62694e-10	0.209392
29655817	chr17:29655817:A:G	3.4059e-20	-4.62694e-10	0.935602	0.000737725	-4.62694e-10	1.02924
29656454	chr17:29656454:G:C	5.738e-21	-4.62694e-10	-0.845381	0.000116727	-4.62694e-10	-0.814494
29656464	chr17:29656464:C:A	4.11361e-21	-4.62694e-10	-1.17819	8.12705e-05	-4.62694e-10	-1.17655
29657049	chr17:29657049:C:T	5.86628e-21	-4.62694e-10	-0.823271	0.000119416	-4.62694e-10	-0.791722
29657218	chr17:29657218:C:T	3.70608e-21	-4.62694e-10	-1.28252	7.10581e-05	-4.62694e-10	-1.31084
29657322	chr17:29657322:T:C	2.38446e-21	-1.72352	-3.32541e-10	4.21422e-05	-1.83329	-3.32541e-10
29657973	chr17:29657973:T:C	2.21311e-20	-4.62694e-10	0.504491	0.000358336	-4.62694e-10	0.307137
29658904	chr17:29658904:G:T	4.06497e-21	-4.62694e-10	-1.19008	7.96986e-05	-4.62694e-10	-1.19608
29659135	chr17:29659135:C:T	3.60377e-21	-4.62694e-10	-1.31051	7.25188e-05	-4.62694e-10	-1.29049
29659265	chr17:29659265:G:A	3.53923e-21	-4.62694e-10	-1.32858	7.01922e-05	-4.62694e-10	-1.3231
29659441	chr17:29659441:G:A	6.84884e-21	-4.62694e-10	-0.668413	0.000131305	-4.62694e-10	-0.696816
29659684	chr17:29659684:C:T	3.94028e-21	0.0658924	-1.28713	3.14725e-05	-0.861196	-1.26402
29659792	chr17:29659792:T:C	7.73163e-21	-4.62694e-10	-0.547172	0.000159566	-4.62694e-10	-0.501881
29659870	chr17:29659870:C:T	4.61713e-21	-4.62694e-10	-1.06272	7.94597e-05	-4.62694e-10	-1.19908
29660298	chr17:29660298:C:T	1.41593e-21	-2.24471	-3.32541e-10	3.58173e-05	-1.9959	-3.32541e-10
29660718	chr17:29660718:G:C	3.5888e-21	-4.62694e-10	-1.31467	7.19711e-05	-4.62694e-10	-1.29807
29660953	chr17:29660953:T:C	2.76167e-20	0.72593	-3.32541e-10	0.000327677	0.217692	-3.32541e-10
29661113	chr17:29661113:T:C	2.66462e-20	0.690153	-3.32541e-10	0.000395599	0.406066	-3.32541e-10
29661480	chr17:29661480:T:A	1.09824e-20	1.13192	-1.32812	0.000196842	1.0372	-1.32914
29661536	chr17:29661536:T:TA	7.61914e-21	-4.62694e-10	-0.561828	0.000145746	-4.62694e-10	-0.592467
29663571	chr17:29663571:C:G	9.93709e-21	-4.62694e-10	-0.296218	0.00018797	-4.62694e-10	-0.338052
29663623	chr17:29663623:A:T	8.74156e-21	-4.62694e-10	-0.424403	0.000169032	-4.62694e-10	-0.444246
29663790	chr17:29663790:T:C	3.72348e-21	-4.62694e-10	-1.27783	7.57699e-05	-4.62694e-10	-1.24663
29663947	chr17:29663947:A:G	5.45909e-21	-4.62694e-10	-0.89521	0.000116958	-4.62694e-10	-0.812519
29664184	chr17:29664184:C:T	3.6336e-21	-4.62694e-10	-1.30227	7.06863e-05	-4.62694e-10	-1.31608
29664514	chr17:29664514:G:T	1.42298e-21	-2.23974	-3.32541e-10	2.75599e-05	-2.25798	-3.32541e-10
29664571	chr17:29664571:G:A	3.38045e-20	-4.62694e-10	0.928103	0.000711292	-4.62694e-10	0.992748
29665046	chr17:29665046:T:C	4.14821e-21	-4.62694e-10	-1.16981	7.96914e-05	-4.62694e-10	-1.19617
29665362	chr17:29665362:T:C	3.90239e-21	-4.62694e-10	-1.2309	7.54616e-05	-4.62694e-10	-1.25071
29665791	chr17:29665791:C:T	3.88922e-21	-4.62694e-10	-1.23428	8.83473e-05	-4.62694e-10	-1.09306
29666078	chr17:29666078:C:A	7.86838e-21	-4.62694e-10	-0.529641	0.000162395	-4.62694e-10	-0.484306
29666488	chr17:29666488:A:G	5.40122e-21	-4.62694e-10	-0.905867	0.000107622	-4.62694e-10	-0.895707
29667347	chr17:29667347:T:C	6.53863e-21	-4.62694e-10	-0.714764	0.000133456	-4.62694e-10	-0.680563
29668711	chr17:29668711:T:C	5.25661e-21	-4.62694e-10	-0.933007	0.000106954	-4.62694e-10	-0.901932
29668990	chr17:29668990:T:C	3.48656e-21	-0.0918361	-1.25174	7.04697e-05	-0.107039	-1.21211
29669210	chr17:29669210:T:C	3.6986e-20	1.01805	-3.32541e-10	0.000470643	0.579765	-3.32541e-10
29669495	chr17:29669495:T:A	5.93359e-21	0.505143	-1.31701	9.07078e-05	0.243674	-1.31037
29669770	chr17:29669770:C:T	4.06489e-21	-4.62694e-10	-1.19011	8.51773e-05	-4.62694e-10	-1.1296
29669850	chr17:29669850:T:G	1.45192e-21	-2.21961	-3.32541e-10	4.48296e-05	-1.77147	-3.32541e-10
29670468	chr17:29670468:A:G	1.84274e-21	-1.98124	-3.32541e-10	2.82667e-05	-2.23265	-3.32541e-10
29671178	chr17:29671178:T:A	1.39745e-21	-2.25784	-3.32541e-10	3.8326e-05	-1.92821	-3.32541e-10
29671367	chr17:29671367:C:T	4.04471e-22	-2.17133	-1.32634	1.67715e-05	-1.42596	-1.32869
29672000	chr17:29672000:A:G	3.56968e-21	-4.62694e-10	-1.32002	7.13338e-05	-4.62694e-10	-1.30696
29672402	chr17:29672402:AG:A	1.39825e-21	-2.25727	-3.32541e-10	3.29086e-05	-2.0806	-3.32541e-10
29673468	chr17:29673468:G:C	3.69975e-21	-4.62694e-10	-1.28423	7.19117e-05	-4.62694e-10	-1.2989
29674398	chr17:29674398:G:A	1.46174e-21	-2.21286	-3.32541e-10	4.38349e-05	-1.79391	-3.32541e-10
29674464	chr17:29674464:C:T	4.15737e-22	-2.15116	-1.31903	1.33241e-05	-1.68988	-1.29488
29674758	chr17:29674758:C:T	6.42552e-21	-4.62694e-10	-0.732215	0.000127473	-4.62694e-10	-0.726429
29674940	chr17:29674940:C:T	6.02125e-21	-0.797198	-3.32541e-10	0.000784703	1.09097	-3.32541e-10
29675097	chr17:29675097:G:T	7.2207e-21	-4.62694e-10	-0.615541	0.000128262	-4.62694e-10	-0.720262
29675624	chr17:29675624:G:A	5.45436e-22	-1.87009	-1.32857	9.63343e-06	-2.00344	-1.30565
29675862	chr17:29675862:A:G	9.76814e-21	1.01578	-1.32915	0.000176629	0.927836	-1.32812
29676408	chr17:29676408:C:T	4.67566e-21	-4.62694e-10	-1.05012	9.37466e-05	-4.62694e-10	-1.03374
29676423	chr17:29676423:G:A	3.58544e-21	-4.62694e-10	-1.31561	7.18942e-05	-4.62694e-10	-1.29914
29676545	chr17:29676545:G:A	4.14128e-21	-4.62694e-10	-1.17149	8.14312e-05	-4.62694e-10	-1.17458
29678114	chr17:29678114:G:A	6.54971e-21	-4.62694e-10	-0.713072	0.000133107	-4.62694e-10	-0.683181
29678335	chr17:29678335:C:T	5.37589e-21	-4.62694e-10	-0.910568	0.000107832	-4.62694e-10	-0.89376
29678983	chr17:29678983:TG:T	3.71368e-21	-4.62694e-10	-1.28047	7.21107e-05	-4.62694e-10	-1.29613
29679262	chr17:29679262:G:A	4.10889e-21	-4.62694e-10	-1.17934	8.52197e-05	-4.62694e-10	-1.1291
29679696	chr17:29679696:G:A	3.56345e-21	-4.62694e-10	-1.32176	7.10867e-05	-4.62694e-10	-1.31044
29680423	chr17:29680423:C:T	3.60057e-21	-4.62694e-10	-1.3114	7.23266e-05	-4.62694e-10	-1.29314
29680424	chr17:29680424:A:G	4.06551e-22	-2.16956	-1.32298	1.67105e-05	-1.429	-1.32929
29681204	chr17:29681204:G:A	4.07373e-21	-4.62694e-10	-1.18793	8.01141e-05	-4.62694e-10	-1.19088
29681702	chr17:29681702:G:A	5.68613e-21	-4.62694e-10	-0.854462	0.000114085	-4.62694e-10	-0.837393
29682351	chr17:29682351:A:G	2.22685e-20	-4.62694e-10	0.510683	0.00046672	-4.62694e-10	0.571395
29683748	chr17:29683748:G:T	1.46639e-21	-2.20969	-3.32541e-10	3.88505e-05	-1.91462	-3.32541e-10
29684162	chr17:29684162:G:C	4.10913e-21	-4.62694e-10	-1.17928	8.5225e-05	-4.62694e-10	-1.12904
29684320	chr17:29684320:T:C	1.55611e-21	-2.1503	-3.32541e-10	2.92043e-05	-2.20002	-3.32541e-10
29684485	chr17:29684485:A:T	1.7182e-21	-2.05122	-3.32541e-10	4.75865e-05	-1.71179	-3.32541e-10
29684777	chr17:29684777:T:C	4.82022e-21	-4.62694e-10	-1.01967	8.84524e-05	-4.62694e-10	-1.09187
29684883	chr17:29684883:T:G	3.99324e-21	-4.62694e-10	-1.20789	9.19015e-05	-4.62694e-10	-1.05362
29684932	chr17:29684932:A:AT	2.18721e-21	-0.511691	-1.29817	4.58275e-05	-0.436938	-1.31251
29684975	chr17:29684975:G:A	6.923e-21	-4.62694e-10	-0.657642	0.000141346	-4.62694e-10	-0.623123
29685143	chr17:29685143:T:C	2.22685e-20	-4.62694e-10	0.510683	0.00046672	-4.62694e-10	0.571395
29685342	chr17:29685342:T:C	9.03833e-22	-1.47526	-1.21834	1.23842e-05	-2.05362	-1.0043
29687188	chr17:29687188:G:C	6.98792e-21	-4.62694e-10	-0.648309	0.000119494	-4.62694e-10	-0.791071
29687582	chr17:29687582:G:A	4.6898e-21	-4.62694e-10	-1.0471	8.67121e-05	-4.62694e-10	-1.11174
29688039	chr17:29688039:C:T	1.80376e-20	0.411562	-0.111597	0.000177492	-0.0544582	-0.340951
29688151	chr17:29688151:C:T	5.576e-21	-4.62694e-10	-0.874021	0.000111855	-4.62694e-10	-0.85713
29688421	chr17:29688421:G:A	4.13812e-21	-4.62694e-10	-1.17225	7.68195e-05	-4.62694e-10	-1.23288
29688438	chr17:29688438:T:C	4.09927e-21	-4.62694e-10	-1.18168	8.06038e-05	-4.62694e-10	-1.18479
29688451	chr17:29688451:C:A	2.21697e-20	-4.62694e-10	0.506236	0.000464628	-4.62694e-10	0.566903
29688877	chr17:29688877:C:T	1.3998e-21	-2.25616	-3.32541e-10	2.7493e-05	-2.2604	-3.32541e-10
29689851	chr17:29689851:TA:T	7.40174e-21	-4.62694e-10	-0.590777	0.000153697	-4.62694e-10	-0.539355
29690105	chr17:29690105:C:T	3.69621e-21	-4.62694e-10	-1.28518	7.54493e-05	-4.62694e-10	-1.25087
29690190	chr17:29690190:G:A	5.60846e-22	-2.07743	-1.09337	1.28838e-05	-1.83685	-1.18151
29690201	chr17:29690201:C:G	4.90529e-21	0.318245	-1.32042	7.65509e-05	0.0779851	-1.31436
29690337	chr17:29690337:G:A	2.31326e-21	-0.426125	-1.32771	2.05524e-05	-1.22964	-1.32172
29690675	chr17:29690675:A:G	3.60477e-21	-4.62694e-10	-1.31023	7.24559e-05	-4.62694e-10	-1.29136
29690684	chr17:29690684:T:C	2.08365e-20	0.444212	-3.32541e-10	4.49401e-05	-1.769	-3.32541e-10
29690974	chr17:29690974:A:C	3.59521e-21	-4.62694e-10	-1.31289	7.21748e-05	-4.62694e-10	-1.29524
29691521	chr17:29691521:C:T	1.49214e-21	-2.19228	-3.32541e-10	4.1573e-05	-1.84689	-3.32541e-10
29692275	chr17:29692275:T:C	4.09253e-22	-2.17142	-1.3145	1.4221e-05	-1.63236	-1.28725
29692732	chr17:29692732:T:C	3.833e-21	-4.62694e-10	-1.24884	7.88425e-05	-4.62694e-10	-1.20688
29693361	chr17:29693361:G:C	4.14168e-22	-2.15902	-1.31495	1.37407e-05	-1.66597	-1.28801
29693528	chr17:29693528:T:C	4.4383e-22	-2.09463	-1.31018	1.17967e-05	-1.84453	-1.26199
29694018	chr17:29694018:G:A	3.54373e-21	-4.62694e-10	-1.32731	7.05574e-05	-4.62694e-10	-1.31791
29694073	chr17:29694073:AC:A	3.55812e-21	-4.62694e-10	-1.32326	7.00314e-05	-4.62694e-10	-1.32539
29695139	chr17:29695139:C:A	3.59269e-21	-4.62694e-10	-1.31359	7.22807e-05	-4.62694e-10	-1.29378
29695225	chr17:29695225:C:T	3.54906e-21	-4.62694e-10	-1.32581	6.98919e-05	-4.62694e-10	-1.32739
29696626	chr17:29696626:C:A	8.18621e-21	-4.62694e-10	-0.490041	0.00013344	-4.62694e-10	-0.680685
29696638	chr17:29696638:C:A	2.04583e-19	2.72848	-3.32541e-10	0.000267166	0.0135332	-3.32541e-10
29697737	chr17:29697737:G:C	6.33821e-21	-4.62694e-10	-0.745895	0.000121702	-4.62694e-10	-0.77276
29698510	chr17:29698510:G:T	4.2987e-22	-2.12175	-1.31501	1.26484e-05	-1.74875	-1.28806
29698931	chr17:29698931:C:T	4.06597e-22	-2.20754	-1.28489	1.8235e-05	-1.36618	-1.30482
29699473	chr17:29699473:C:T	6.26866e-21	-4.62694e-10	-0.756929	0.000124421	-4.62694e-10	-0.750668
29702013	chr17:29702013:C:T	1.72644e-21	-2.04643	-3.32541e-10	2.8864e-05	-2.21174	-3.32541e-10
29702067	chr17:29702067:T:C	4.62874e-21	-4.62694e-10	-1.06021	8.95539e-05	-4.62694e-10	-1.07949
29702427	chr17:29702427:G:A	9.79227e-21	0.940739	-1.25164	0.000185447	0.897008	-1.24858
29702585	chr17:29702585:G:A	7.33128e-21	-0.600342	-3.32541e-10	3.30839e-05	-2.07529	-3.32541e-10
29702685	chr17:29702685:A:G	3.67619e-21	-4.62694e-10	-1.29062	7.48881e-05	-4.62694e-10	-1.25834
29702705	chr17:29702705:T:C	4.18374e-22	-2.15007	-1.3138	1.35261e-05	-1.68361	-1.2861
29702920	chr17:29702920:T:C	3.89151e-22	-2.2097	-1.32658	1.94751e-05	-1.2938	-1.3114
29704257	chr17:29704257:A:G	3.95558e-22	-2.19351	-1.32644	1.82404e-05	-1.35966	-1.31103
29704863	chr17:29704863:C:T	4.49126e-22	-2.1097	-1.28325	1.31926e-05	-1.73893	-1.25575
29705329	chr17:29705329:G:C	5.06401e-22	-1.94905	-1.32387	1.30597e-05	-1.70498	-1.29982
29706363	chr17:29706363:A:G	5.43269e-21	-4.62694e-10	-0.900058	0.00011904	-4.62694e-10	-0.794872
29706614	chr17:29706614:T:G	6.61248e-21	-4.62694e-10	-0.703534	0.000126827	-4.62694e-10	-0.731514
29707307	chr17:29707307:A:G	3.64239e-21	-4.62694e-10	-1.29985	7.34531e-05	-4.62694e-10	-1.27769
29707518	chr17:29707518:A:G	8.1935e-21	-4.62694e-10	-0.489151	0.000134259	-4.62694e-10	-0.674564
29707661	chr17:29707661:G:A	3.87818e-21	-4.62694e-10	-1.23712	7.99857e-05	-4.62694e-10	-1.19249
29707808	chr17:29707808:A:G	5.23269e-21	-4.62694e-10	-0.937567	9.06821e-05	-4.62694e-10	-1.06697
29708604	chr17:29708604:A:C	2.70877e-21	-1.596	-3.32541e-10	5.26693e-05	-1.6103	-3.32541e-10
29708605	chr17:29708605:A:C	1.40439e-21	-2.25289	-3.32541e-10	3.5186e-05	-2.01369	-3.32541e-10
29709332	chr17:29709332:C:T	3.88102e-22	-2.21024	-1.32874	1.83543e-05	-1.33616	-1.32831
29709378	chr17:29709378:T:G	3.65674e-21	-4.62694e-10	-1.29592	7.01055e-05	-4.62694e-10	-1.32433
29710085	chr17:29710085:G:A	1.08168e-20	1.06032	-1.27171	0.000203066	1.00771	-1.26852
29710562	chr17:29710562:T:C	6.46249e-21	-4.62694e-10	-0.726478	0.00012402	-4.62694e-10	-0.753893
29710733	chr17:29710733:A:G	1.44284e-21	-2.22588	-3.32541e-10	4.90844e-05	-1.68079	-3.32541e-10
29710905	chr17:29710905:T:C	3.93508e-22	-2.19913	-1.32602	1.86502e-05	-1.33852	-1.30996
29711318	chr17:29711318:C:G	3.70146e-21	-4.62694e-10	-1.28376	7.37047e-05	-4.62694e-10	-1.27427
29712390	chr17:29712390:T:C	4.69406e-21	-4.62694e-10	-1.04619	9.36256e-05	-4.62694e-10	-1.03503
29712414	chr17:29712414:T:C	8.69052e-21	-4.62694e-10	-0.43026	0.000165207	-4.62694e-10	-0.467134
29712429	chr17:29712429:T:C	4.66939e-21	-4.62694e-10	-1.05146	9.36158e-05	-4.62694e-10	-1.03514
29712737	chr17:29712737:G:A	3.93191e-22	-2.2155	-1.31045	1.97213e-05	-1.30885	-1.28379
29712768	chr17:29712768:T:C	4.00894e-22	-2.18094	-1.32561	1.74577e-05	-1.40548	-1.30908
29713724	chr17:29713724:C:T	3.6245e-21	-4.62694e-10	-1.30478	7.07567e-05	-4.62694e-10	-1.31509
29713864	chr17:29713864:C:T	4.41744e-21	-4.62694e-10	-1.10693	8.09637e-05	-4.62694e-10	-1.18033
29714320	chr17:29714320:T:TA	3.58166e-21	-4.62694e-10	-1.31667	7.05577e-05	-4.62694e-10	-1.3179
29714609	chr17:29714609:G:A	4.18445e-22	-2.14545	-1.31825	1.32653e-05	-1.69536	-1.29382
29714648	chr17:29714648:AT:A	3.89467e-22	-2.21168	-1.32379	1.96741e-05	-1.29002	-1.30502
29714903	chr17:29714903:A:G	4.64104e-21	-4.62694e-10	-1.05755	8.97813e-05	-4.62694e-10	-1.07696
29714936	chr17:29714936:G:A	3.69019e-21	-4.62694e-10	-1.28681	7.5842e-05	-4.62694e-10	-1.24568
29715524	chr17:29715524:C:T	4.18203e-22	-2.15366	-1.31061	1.36791e-05	-1.67755	-1.28092
29716213	chr17:29716213:A:G	6.6861e-21	-0.692462	-3.32541e-10	0.000882307	1.20821	-3.32541e-10
29716737	chr17:29716737:TTTA:T	2.20338e-20	-4.62694e-10	0.500085	0.000355844	-4.62694e-10	0.300157
29716986	chr17:29716986:C:T	2.11533e-20	-4.62694e-10	0.459306	0.000442378	-4.62694e-10	0.51783
29717083	chr17:29717083:C:T	3.94508e-22	-2.19836	-1.32425	1.86048e-05	-1.34478	-1.30614
29718249	chr17:29718249:T:G	8.92978e-21	-4.62694e-10	-0.403101	0.00016871	-4.62694e-10	-0.446154
29718550	chr17:29718550:G:A	1.46681e-20	-4.62694e-10	0.0931824	0.000269717	-4.62694e-10	0.0230393
29719080	chr17:29719080:AC:A	6.3143e-21	-4.62694e-10	-0.749675	0.000121253	-4.62694e-10	-0.776455
29719844	chr17:29719844:C:T	4.75125e-21	-4.62694e-10	-1.03408	8.72054e-05	-4.62694e-10	-1.10607
29720710	chr17:29720710:A:T	3.59482e-21	-4.62694e-10	-1.313	7.10491e-05	-4.62694e-10	-1.31096
29720771	chr17:29720771:G:GA	4.20306e-21	-4.62694e-10	-1.15668	8.30678e-05	-4.62694e-10	-1.15468
29720772	chr17:29720772:G:A	4.20743e-21	-4.62694e-10	-1.15564	8.31574e-05	-4.62694e-10	-1.1536
29721164	chr17:29721164:A:G	2.23396e-20	-4.62694e-10	0.51387	0.000467991	-4.62694e-10	0.574114
29722144	chr17:29722144:C:T	5.95765e-21	-4.62694e-10	-0.807816	0.000114587	-4.62694e-10	-0.832998
29722381	chr17:29722381:C:T	3.91064e-22	-2.20731	-1.32407	1.92669e-05	-1.31038	-1.30557
29722786	chr17:29722786:G:T	4.07163e-22	-2.17376	-1.31728	1.41982e-05	-1.62917	-1.29205
29723257	chr17:29723257:G:A	3.55466e-21	-4.62694e-10	-1.32423	7.0994e-05	-4.62694e-10	-1.31174
29723313	chr17:29723313:T:C	3.63381e-21	-4.62694e-10	-1.30221	7.12191e-05	-4.62694e-10	-1.30857
29723758	chr17:29723758:T:G	3.66574e-21	-4.62694e-10	-1.29346	7.15498e-05	-4.62694e-10	-1.30394
29723986	chr17:29723986:TC:T	3.83191e-21	-4.62694e-10	-1.24913	7.88151e-05	-4.62694e-10	-1.20723
29723988	chr17:29723988:A:G	3.83437e-21	-4.62694e-10	-1.24849	7.88782e-05	-4.62694e-10	-1.20643
29724714	chr17:29724714:C:T	5.26694e-21	-4.62694e-10	-0.931042	0.000101711	-4.62694e-10	-0.952204
29725565	chr17:29725565:G:A	4.44463e-21	-4.62694e-10	-1.1008	8.13339e-05	-4.62694e-10	-1.17577
29725860	chr17:29725860:A:G	3.63994e-21	-4.62694e-10	-1.30052	7.38584e-05	-4.62694e-10	-1.27219
29725918	chr17:29725918:A:T	3.90944e-21	-4.62694e-10	-1.2291	7.61767e-05	-4.62694e-10	-1.24128
29726315	chr17:29726315:A:G	2.62134e-20	-4.62694e-10	0.673778	0.000540191	-4.62694e-10	0.717588
29726940	chr17:29726940:C:A	2.11533e-20	-4.62694e-10	0.459306	0.000442378	-4.62694e-10	0.51783
29726958	chr17:29726958:C:T	3.02115e-21	-1.48686	-3.32541e-10	0.000139637	-0.635291	-3.32541e-10
29727130	chr17:29727130:C:T	2.0915e-20	0.447975	-3.32541e-10	0.00395073	2.70732	-3.32541e-10
29727213	chr17:29727213:C:T	3.55372e-21	-4.62694e-10	-1.3245	7.04975e-05	-4.62694e-10	-1.31876
29727826	chr17:29727826:G:A	1.42953e-21	-2.23515	-3.32541e-10	4.72304e-05	-1.7193	-3.32541e-10
29728255	chr17:29728255:T:C	3.54369e-21	-4.62694e-10	-1.32732	7.05438e-05	-4.62694e-10	-1.3181
29728330	chr17:29728330:C:T	4.21685e-22	-2.13232	-1.32367	1.55135e-05	-1.52325	-1.30937
29729240	chr17:29729240:A:C	4.05597e-21	-4.62694e-10	-1.1923	7.89128e-05	-4.62694e-10	-1.20599
29729257	chr17:29729257:A:G	1.01844e-20	1.01137	-1.28301	0.000188107	0.943538	-1.28087
29729269	chr17:29729269:C:G	1.45048e-21	-2.2206	-3.32541e-10	2.82208e-05	-2.23428	-3.32541e-10
29729307	chr17:29729307:A:T	6.84842e-21	0.652971	-1.32144	0.000103502	0.381175	-1.31592
29729594	chr17:29729594:T:A	7.96626e-22	-1.49071	-1.32915	8.14049e-06	-2.1505	-1.32698
29730077	chr17:29730077:G:A	4.05299e-22	-2.18452	-1.31111	1.79488e-05	-1.39731	-1.2895
29730413	chr17:29730413:T:G	2.49837e-20	-4.62694e-10	0.625732	0.000540595	-4.62694e-10	0.718334
29730506	chr17:29730506:A:G	4.12485e-22	-2.17511	-1.30293	1.76503e-05	-1.42601	-1.27757
29730693	chr17:29730693:C:G	3.71349e-21	-4.62694e-10	-1.28052	7.53022e-05	-4.62694e-10	-1.25283
29731733	chr17:29731733:G:A	3.81753e-21	-4.62694e-10	-1.25289	7.16489e-05	-4.62694e-10	-1.30256
29731813	chr17:29731813:C:T	3.75176e-21	-4.62694e-10	-1.27027	7.72854e-05	-4.62694e-10	-1.22683
29731928	chr17:29731928:C:T	4.93791e-22	-2.05142	-1.24672	1.31962e-05	-1.74304	-1.25136
29732642	chr17:29732642:C:A	3.84846e-21	-4.62694e-10	-1.24482	7.1997e-05	-4.62694e-10	-1.29771
29732892	chr17:29732892:A:G	8.43642e-21	-4.62694e-10	-0.459934	0.000159475	-4.62694e-10	-0.502447
29732952	chr17:29732952:T:C	4.48573e-22	-2.09633	-1.29785	1.25628e-05	-1.78213	-1.26146
29733746	chr17:29733746:A:G	2.2673e-20	-4.62694e-10	0.528685	0.000474693	-4.62694e-10	0.588334
29734112	chr17:29734112:G:A	4.12575e-22	-2.15821	-1.31962	1.64112e-05	-1.47362	-1.30275
29734485	chr17:29734485:C:T	6.16382e-21	-4.62694e-10	-0.773795	0.000122376	-4.62694e-10	-0.767237
29734964	chr17:29734964:GA:G	2.06431e-20	-4.62694e-10	0.43489	0.000335152	-4.62694e-10	0.240249
29735639	chr17:29735639:G:C	4.09976e-21	-4.62694e-10	-1.18156	8.05979e-05	-4.62694e-10	-1.18486
29736248	chr17:29736248:G:GA	4.01282e-22	-2.19084	-1.31474	1.82188e-05	-1.3769	-1.29498
29736516	chr17:29736516:G:A	7.83537e-21	-4.62694e-10	-0.533844	0.000148432	-4.62694e-10	-0.574207
29736585	chr17:29736585:A:T	4.26988e-22	-2.12342	-1.32007	1.5216e-05	-1.54902	-1.30296
29736712	chr17:29736712:G:A	3.76019e-21	-4.62694e-10	-1.26802	7.40219e-05	-4.62694e-10	-1.26997
29736876	chr17:29736876:G:A	9.92872e-21	0.994596	-1.29166	0.000177224	0.891402	-1.28833
29737480	chr17:29737480:C:T	4.09468e-22	-2.15797	-1.32742	1.63859e-05	-1.46063	-1.31728
29738261	chr17:29738261:T:C	4.54104e-22	-2.08051	-1.30141	1.21168e-05	-1.81338	-1.26637
29738271	chr17:29738271:GGCT:G	4.45151e-22	-2.09241	-1.30942	1.22543e-05	-1.78962	-1.27884
29738524	chr17:29738524:CTTAA:C	3.59574e-21	-4.62694e-10	-1.31274	7.21712e-05	-4.62694e-10	-1.29529
29738841	chr17:29738841:A:G	2.30157e-20	0.543683	-3.32541e-10	0.000116457	-0.816815	-3.32541e-10
29739064	chr17:29739064:G:A	3.66442e-21	-4.62694e-10	-1.29382	7.40386e-05	-4.62694e-10	-1.26975
29739734	chr17:29739734:T:C	4.17364e-22	-2.15726	-1.30903	1.67711e-05	-1.46813	-1.28654
29740202	chr17:29740202:G:A	3.54287e-21	-4.62694e-10	-1.32756	7.11796e-05	-4.62694e-10	-1.30913
29742025	chr17:29742025:C:T	9.67787e-21	0.974294	-1.29695	0.000179158	0.908624	-1.29469
29742289	chr17:29742289:A:C	6.09598e-22	-1.93809	-1.14936	9.44804e-06	-2.14168	-1.18685
29742910	chr17:29742910:C:T	3.57997e-21	-4.62694e-10	-1.31714	7.19826e-05	-4.62694e-10	-1.29791
29742969	chr17:29742969:T:C	3.93223e-21	-4.62694e-10	-1.22328	8.97492e-05	-4.62694e-10	-1.07732
29743089	chr17:29743089:G:A	4.15434e-22	-2.15385	-1.31707	1.64395e-05	-1.47594	-1.29871
29743513	chr17:29743513:A:T	3.77976e-21	-4.62694e-10	-1.26283	7.27071e-05	-4.62694e-10	-1.2879
29745309	chr17:29745309:A:G	7.91449e-22	-1.52064	-1.30574	9.13216e-06	-2.04376	-1.31877
29745989	chr17:29745989:T:C	9.97408e-21	0.950026	-1.24253	0.00018417	0.885192	-1.24367
29746229	chr17:29746229:C:T	4.1238e-22	-2.15158	-1.32672	1.6047e-05	-1.4828	-1.31601
29748609	chr17:29748609:T:C	1.31451e-20	-4.62694e-10	-0.0164468	0.000285283	-4.62694e-10	0.079145
29749199	chr17:29749199:A:G	6.26792e-22	-1.78617	-1.27346	1.34912e-05	-1.7409	-1.2314
29749948	chr17:29749948:A:G	6.07174e-21	-4.62694e-10	-0.788846	0.000120744	-4.62694e-10	-0.780665
29749982	chr17:29749982:T:C	6.23454e-22	-1.9196	-1.14537	1.26383e-05	-1.8167	-1.2209
29750634	chr17:29750634:T:C	3.89769e-21	-4.62694e-10	-1.23211	7.66848e-05	-4.62694e-10	-1.23463
29750832	chr17:29750832:G:A	6.39697e-21	-4.62694e-10	-0.736668	0.000142688	-4.62694e-10	-0.613673
29751540	chr17:29751540:A:C	4.88484e-22	-2.20639	-1.10255	1.27607e-05	-1.90218	-1.12579
29751902	chr17:29751902:C:A	4.03454e-21	-4.62694e-10	-1.1976	7.84854e-05	-4.62694e-10	-1.21142
29752094	chr17:29752094:T:C	6.29629e-21	-4.62694e-10	-0.752531	0.000140207	-4.62694e-10	-0.631212
29752149	chr17:29752149:A:G	2.15083e-21	-0.657034	-1.1696	1.1577e-05	-2.22908	-0.896236
29752201	chr17:29752201:T:G	3.9091e-21	-4.62694e-10	-1.22919	7.22426e-05	-4.62694e-10	-1.29431
29752393	chr17:29752393:T:C	3.56269e-21	-4.62694e-10	-1.32198	7.13209e-05	-4.62694e-10	-1.30715
29753360	chr17:29753360:C:T	6.29589e-21	-0.752596	-3.32541e-10	2.96608e-05	-2.18451	-3.32541e-10
29753544	chr17:29753544:C:G	1.0783e-20	1.05374	-1.26827	0.000196952	0.977178	-1.26855
29753797	chr17:29753797:A:C	6.04417e-21	-4.62694e-10	-0.793398	0.000116326	-4.62694e-10	-0.817937
29754180	chr17:29754180:A:C	1.95314e-20	-4.62694e-10	0.37953	0.000408242	-4.62694e-10	0.437525
29754261	chr17:29754261:T:C	3.86306e-22	-2.26039	-1.28323	7.49473e-06	-2.25329	-1.30685
29754699	chr17:29754699:C:T	8.28919e-21	0.830216	-1.30776	0.000152868	0.761585	-1.30635
29754939	chr17:29754939:G:A	6.409e-21	-4.62694e-10	-0.734788	0.00014296	-4.62694e-10	-0.611769
29755468	chr17:29755468:C:A	3.10128e-20	-4.62694e-10	0.841909	0.000650434	-4.62694e-10	0.903305
29756119	chr17:29756119:A:G	4.81683e-21	-4.62694e-10	-1.02038	9.30592e-05	-4.62694e-10	-1.0411
29756739	chr17:29756739:C:T	3.94089e-21	-4.62694e-10	-1.22109	9.00401e-05	-4.62694e-10	-1.07408
29757956	chr17:29757956:A:G	6.27494e-22	-1.72935	-1.32916	1.01121e-05	-1.93742	-1.32318
29758219	chr17:29758219:T:C	5.89704e-21	-4.62694e-10	-0.818042	9.92735e-05	-4.62694e-10	-0.976457
29759589	chr17:29759589:C:A	4.54365e-20	-4.62694e-10	1.22382	0.00101559	-4.62694e-10	1.34889
29760050	chr17:29760050:T:C	9.46749e-21	-4.62694e-10	-0.344629	0.000216619	-4.62694e-10	-0.196194
29760424	chr17:29760424:A:G	4.04616e-22	-2.24006	-1.25725	7.56693e-06	-2.2627	-1.28784
29760436	chr17:29760436:T:C	3.63313e-21	-4.62694e-10	-1.3024	6.98264e-05	-4.62694e-10	-1.32832
29761041	chr17:29761041:C:T	2.11533e-20	-4.62694e-10	0.459306	0.000442378	-4.62694e-10	0.51783
29761441	chr17:29761441:T:C	4.91713e-22	-2.00538	-1.29697	1.07973e-05	-1.87748	-1.31757
29762628	chr17:29762628:T:C	6.39194e-21	-4.62694e-10	-0.737454	0.000142545	-4.62694e-10	-0.614675
29762733	chr17:29762733:T:C	5.03044e-22	-1.97439	-1.30518	1.03659e-05	-1.91355	-1.32226
29763006	chr17:29763006:T:G	4.41933e-22	-2.09513	-1.31396	1.22515e-05	-1.7825	-1.28619
29763251	chr17:29763251:A:G	3.62706e-21	-4.62694e-10	-1.30407	7.30619e-05	-4.62694e-10	-1.28303
29763834	chr17:29763834:A:G	4.54651e-20	1.22445	-3.32541e-10	0.000155074	-0.530436	-3.32541e-10
29764011	chr17:29764011:G:A	4.23514e-22	-2.12237	-1.32929	1.49998e-05	-1.5418	-1.3245
29764144	chr17:29764144:T:G	4.14315e-22	-2.14912	-1.3245	1.59606e-05	-1.49299	-1.31122
29764216	chr17:29764216:G:A	5.28581e-21	-4.62694e-10	-0.927466	0.00010603	-4.62694e-10	-0.910614
29764935	chr17:29764935:T:C	4.1448e-22	-2.15337	-1.31985	1.63019e-05	-1.4801	-1.30295
29765094	chr17:29765094:C:G	3.65032e-21	-4.62694e-10	-1.29768	7.36728e-05	-4.62694e-10	-1.2747
29765358	chr17:29765358:T:C	9.49872e-21	0.915254	-1.25659	0.000174525	0.844805	-1.25707
29765785	chr17:29765785:C:T	4.08379e-22	-2.15941	-1.32865	1.65258e-05	-1.44866	-1.32075
29765792	chr17:29765792:G:A	5.82785e-21	0.493801	-1.32364	8.90521e-05	0.233526	-1.31864
29765906	chr17:29765906:G:A	2.84498e-21	-1.54694	-3.32541e-10	2.76887e-05	-2.25331	-3.32541e-10
29766140	chr17:29766140:A:G	2.26382e-20	0.527146	-3.32541e-10	0.000274296	0.0398729	-3.32541e-10
29766393	chr17:29766393:G:A	1.07144e-20	-4.62694e-10	-0.220904	0.000176715	-4.62694e-10	-0.399797
29766587	chr17:29766587:C:T	3.63003e-21	-4.62694e-10	-1.30325	6.98171e-05	-4.62694e-10	-1.32846
29767008	chr17:29767008:G:T	1.57825e-20	-4.62694e-10	0.166409	0.000249641	-4.62694e-10	-0.0543096
29767182	chr17:29767182:C:G	3.50428e-20	-4.62694e-10	0.964078	0.000736535	-4.62694e-10	1.02762
29767504	chr17:29767504:C:G	5.62861e-21	-0.86463	-3.32541e-10	3.28796e-05	-2.08148	-3.32541e-10
29767660	chr17:29767660:C:T	1.03405e-20	0.961324	-1.21775	0.000187433	0.877754	-1.21867
29768779	chr17:29768779:G:C	3.6524e-21	-4.62694e-10	-1.29711	7.37279e-05	-4.62694e-10	-1.27395
29769889	chr17:29769889:A:G	3.94071e-21	-4.62694e-10	-1.22113	9.00349e-05	-4.62694e-10	-1.07414
29770161	chr17:29770161:G:A	3.81425e-21	-4.62694e-10	-1.25375	7.33681e-05	-4.62694e-10	-1.27885
29770533	chr17:29770533:C:T	1.67227e-21	-2.07831	-3.32541e-10	3.27703e-05	-2.08481	-3.32541e-10
29770709	chr17:29770709:A:G	4.46254e-21	-4.62694e-10	-1.09677	8.94429e-05	-4.62694e-10	-1.08073
29770762	chr17:29770762:C:T	4.06038e-22	-2.17094	-1.32286	1.7e-05	-1.43295	-1.30817
29770842	chr17:29770842:T:C	4.37309e-22	-2.11835	-1.30126	1.3015e-05	-1.74216	-1.26607
29771766	chr17:29771766:T:C	5.59128e-21	-4.62694e-10	-0.871284	0.000112301	-4.62694e-10	-0.853149
29771984	chr17:29771984:T:C	4.18035e-22	-2.14415	-1.32053	1.58728e-05	-1.50549	-1.30424
29772084	chr17:29772084:A:T	3.65088e-21	-4.62694e-10	-1.29753	7.07411e-05	-4.62694e-10	-1.31531
29772435	chr17:29772435:C:T	3.58554e-21	-4.62694e-10	-1.31558	7.20632e-05	-4.62694e-10	-1.29679
29774570	chr17:29774570:A:AT	3.62696e-21	-4.62694e-10	-1.3041	7.30606e-05	-4.62694e-10	-1.28305
29774705	chr17:29774705:A:G	4.04379e-22	-2.16875	-1.32914	1.69476e-05	-1.42124	-1.32297
29775093	chr17:29775093:T:C	4.30451e-21	-4.62694e-10	-1.13283	8.61626e-05	-4.62694e-10	-1.1181
29775325	chr17:29775325:A:G	4.33546e-22	-2.25567	-1.17258	9.26652e-06	-2.10003	-1.2479
29776363	chr17:29776363:C:A	8.35283e-21	-4.62694e-10	-0.469892	0.000136395	-4.62694e-10	-0.65878
29776443	chr17:29776443:T:C	4.30136e-21	-4.62694e-10	-1.13356	7.92493e-05	-4.62694e-10	-1.20174
29777263	chr17:29777263:T:C	4.29368e-21	-4.62694e-10	-1.13535	8.43563e-05	-4.62694e-10	-1.13929
29777288	chr17:29777288:C:T	3.60549e-21	-4.62694e-10	-1.31004	6.97614e-05	-4.62694e-10	-1.32925
29778727	chr17:29778727:G:A	5.29334e-22	-2.21434	-1.01429	1.19192e-05	-2.05176	-1.04443
29778742	chr17:29778742:G:C	4.44881e-22	-2.07331	-1.32913	1.35396e-05	-1.64225	-1.32647
29780614	chr17:29780614:G:A	4.44288e-21	-4.62694e-10	-1.10119	8.7314e-05	-4.62694e-10	-1.10482
29780958	chr17:29780958:C:T	3.64613e-21	-4.62694e-10	-1.29883	7.45504e-05	-4.62694e-10	-1.26286
29782295	chr17:29782295:A:C	5.95765e-21	-4.62694e-10	-0.807816	0.000114691	-4.62694e-10	-0.832091
29782734	chr17:29782734:C:T	3.86402e-21	-4.62694e-10	-1.24078	7.96479e-05	-4.62694e-10	-1.19672
29783076	chr17:29783076:G:A	1.39775e-21	-2.25763	-3.32541e-10	3.55276e-05	-2.00402	-3.32541e-10
29783156	chr17:29783156:G:A	4.11542e-22	-2.16148	-1.31886	1.66266e-05	-1.4618	-1.30153
29784118	chr17:29784118:G:A	5.1221e-21	-4.62694e-10	-0.958928	0.000109792	-4.62694e-10	-0.875751
29784302	chr17:29784302:G:A	3.64873e-21	-4.62694e-10	-1.29811	7.36294e-05	-4.62694e-10	-1.27529
29784364	chr17:29784364:G:A	6.22828e-21	-4.62694e-10	-0.763392	0.000119698	-4.62694e-10	-0.789366
29784400	chr17:29784400:T:C	5.27796e-22	-2.00198	-1.22956	1.3168e-05	-1.71304	-1.28351
29784835	chr17:29784835:C:T	6.5126e-21	-4.62694e-10	-0.718753	0.000142179	-4.62694e-10	-0.617247
29784968	chr17:29784968:G:T	4.12093e-22	-2.16234	-1.31666	1.67353e-05	-1.45895	-1.29786
29785308	chr17:29785308:G:A	3.67312e-21	-4.62694e-10	-1.29145	7.4274e-05	-4.62694e-10	-1.26657
29785445	chr17:29785445:T:C	3.80986e-21	-4.62694e-10	-1.2549	7.82925e-05	-4.62694e-10	-1.21388
29786105	chr17:29786105:T:C	4.47496e-22	-2.07255	-1.32403	1.149e-05	-1.80358	-1.32929
29787753	chr17:29787753:A:T	1.39612e-21	-2.25879	-3.32541e-10	4.14168e-05	-1.85065	-3.32541e-10
29788298	chr17:29788298:T:C	3.6766e-21	-4.62694e-10	-1.2905	7.48971e-05	-4.62694e-10	-1.25822
29788662	chr17:29788662:C:A	5.34387e-22	-2.25576	-0.963364	1.43347e-05	-2.12218	-0.789478
29790204	chr17:29790204:C:T	6.14224e-21	-4.62694e-10	-0.777302	0.000121172	-4.62694e-10	-0.777121
29790822	chr17:29790822:G:A	4.24739e-22	-2.12144	-1.32733	1.09774e-05	-1.87588	-1.30262
29792194	chr17:29792194:C:T	1.08426e-20	-0.209006	-3.32541e-10	0.000143555	-0.607614	-3.32541e-10
29792414	chr17:29792414:C:T	6.92432e-21	-4.62694e-10	-0.657452	0.000134522	-4.62694e-10	-0.672609
29792729	chr17:29792729:T:C	3.80698e-21	-4.62694e-10	-1.25566	7.43896e-05	-4.62694e-10	-1.26502
29793470	chr17:29793470:G:A	4.05576e-22	-2.17171	-1.32323	1.70679e-05	-1.42814	-1.30899
29793646	chr17:29793646:A:T	1.67518e-20	-4.62694e-10	0.226016	0.000348614	-4.62694e-10	0.27963
29793833	chr17:29793833:A:C	4.04556e-22	-2.18435	-1.3131	1.76841e-05	-1.37688	-1.32479
29793869	chr17:29793869:C:T	3.87119e-22	-2.21222	-1.32929	7.39702e-06	-2.25421	-1.31905
29794148	chr17:29794148:G:A	5.1011e-22	-2.04473	-1.22089	1.28085e-05	-1.85556	-1.16867
29794514	chr17:29794514:T:C	4.55982e-22	-2.05742	-1.32037	1.12615e-05	-1.82424	-1.32871
29794522	chr17:29794522:A:G	3.56415e-21	-4.62694e-10	-1.32157	6.98984e-05	-4.62694e-10	-1.32729
29795244	chr17:29795244:T:C	5.19994e-21	-4.62694e-10	-0.943846	0.00010987	-4.62694e-10	-0.875042
29795272	chr17:29795272:A:G	2.51275e-20	-4.62694e-10	0.631471	0.000525901	-4.62694e-10	0.690778
29795421	chr17:29795421:G:A	1.02897e-20	-0.261348	-3.32541e-10	0.000151517	-0.553638	-3.32541e-10
29795763	chr17:29795763:C:T	4.52192e-21	-4.62694e-10	-1.08355	9.00284e-05	-4.62694e-10	-1.07421
29796944	chr17:29796944:C:T	5.8036e-21	-0.834014	-3.32541e-10	0.000728296	1.01637	-3.32541e-10
29797805	chr17:29797805:T:C	2.93485e-20	-4.62694e-10	0.786748	0.000648751	-4.62694e-10	0.900713
29797881	chr17:29797881:CTAAAAT:C	4.0143e-22	-2.22534	-1.27987	8.19609e-06	-2.15452	-1.31616
29798244	chr17:29798244:G:A	3.93835e-21	-4.62694e-10	-1.22173	8.99524e-05	-4.62694e-10	-1.07505
29799705	chr17:29799705:CT:C	3.54563e-21	-0.0767464	-1.25003	7.30395e-05	-0.0348589	-1.24848
29799910	chr17:29799910:C:G	3.53738e-21	-4.62694e-10	-1.32911	7.0244e-05	-4.62694e-10	-1.32236
29801006	chr17:29801006:C:G	6.13941e-21	-4.62694e-10	-0.777763	0.000122044	-4.62694e-10	-0.769956
29802005	chr17:29802005:A:G	3.62691e-21	-4.62694e-10	-1.30411	7.30588e-05	-4.62694e-10	-1.28307
29802458	chr17:29802458:G:C	3.83912e-20	-4.62694e-10	1.05534	0.000848918	-4.62694e-10	1.16963
29803766	chr17:29803766:A:G	5.45521e-21	-4.62694e-10	-0.895921	0.000119745	-4.62694e-10	-0.788971
29804316	chr17:29804316:T:C	4.40266e-22	-2.15215	-1.26072	1.45011e-05	-1.68958	-1.21053
29805464	chr17:29805464:A:G	3.93455e-21	0.0662846	-1.28898	8.22729e-05	0.123469	-1.28776
29805958	chr17:29805958:T:C	6.72291e-21	-4.62694e-10	-0.686972	0.000147121	-4.62694e-10	-0.583079
29806334	chr17:29806334:C:T	5.10404e-21	-4.62694e-10	-0.96246	9.29474e-05	-4.62694e-10	-1.0423
29806443	chr17:29806443:C:T	3.56297e-21	-4.62694e-10	-1.3219	6.99112e-05	-4.62694e-10	-1.32711
29806645	chr17:29806645:C:T	4.84209e-21	-4.62694e-10	-1.01515	0.000101739	-4.62694e-10	-0.951927
29806730	chr17:29806730:G:A	3.83437e-21	-4.62694e-10	-1.24849	7.88782e-05	-4.62694e-10	-1.20643
29806944	chr17:29806944:G:A	3.20488e-21	-0.155286	-1.27253	6.53623e-05	-0.123197	-1.27119
29806955	chr17:29806955:G:A	5.05078e-21	-4.62694e-10	-0.97295	8.754e-05	-4.62694e-10	-1.10224
29808085	chr17:29808085:A:T	4.13695e-22	-2.22368	-1.25144	8.3558e-06	-2.15165	-1.29973
29809189	chr17:29809189:G:C	7.52927e-21	-4.62694e-10	-0.573695	0.000125127	-4.62694e-10	-0.745009
29811126	chr17:29811126:G:T	5.19102e-21	-4.62694e-10	-0.945563	9.95989e-05	-4.62694e-10	-0.973185
29811251	chr17:29811251:C:T	9.13913e-21	-0.379927	-3.32541e-10	3.84034e-05	-1.92619	-3.32541e-10
29811782	chr17:29811782:G:A	1.69509e-21	-0.937541	-1.12722	9.72962e-06	-2.16453	-1.13464
29812274	chr17:29812274:A:T	6.76005e-22	-1.65486	-1.32919	8.67646e-06	-2.08697	-1.32676
29812288	chr17:29812288:T:C	1.65104e-21	-2.09109	-3.32541e-10	2.8279e-05	-2.23222	-3.32541e-10
29813540	chr17:29813540:G:A	3.60037e-21	-4.62694e-10	-1.31145	7.08881e-05	-4.62694e-10	-1.31323
29813839	chr17:29813839:A:T	4.117e-22	-2.15759	-1.32236	1.6314e-05	-1.4748	-1.3075
29814301	chr17:29814301:G:A	3.92198e-21	-4.62694e-10	-1.2259	8.94156e-05	-4.62694e-10	-1.08104
29814308	chr17:29814308:T:C	3.81049e-21	-4.62694e-10	-1.25473	8.55674e-05	-4.62694e-10	-1.12503
29814888	chr17:29814888:A:G	3.5726e-21	-4.62694e-10	-1.3192	7.15026e-05	-4.62694e-10	-1.3046
29815397	chr17:29815397:CA:C	3.76873e-21	0.0422435	-1.308	7.83109e-05	0.0929223	-1.30657
29816862	chr17:29816862:C:T	1.42573e-21	-2.23781	-3.32541e-10	4.75821e-05	-1.71188	-3.32541e-10
29816965	chr17:29816965:C:T	2.95985e-21	-0.224054	-1.2833	5.27578e-05	-0.336636	-1.27199
29817030	chr17:29817030:C:T	3.57345e-21	-4.62694e-10	-1.31896	6.98249e-05	-4.62694e-10	-1.32834
29817641	chr17:29817641:C:T	3.825e-21	-4.62694e-10	-1.25093	7.86316e-05	-4.62694e-10	-1.20956
29817710	chr17:29817710:A:G	4.5473e-22	-2.12858	-1.25196	1.39442e-05	-1.74004	-1.19923
29818168	chr17:29818168:T:A	9.69786e-21	-0.320587	-3.32541e-10	0.00014378	-0.606052	-3.32541e-10
29818539	chr17:29818539:C:T	3.96789e-21	0.0990192	-1.31328	8.26164e-05	0.151909	-1.31204
29818587	chr17:29818587:A:G	4.15149e-21	-4.62694e-10	-1.16902	8.58646e-05	-4.62694e-10	-1.12156
29818997	chr17:29818997:C:T	4.05802e-21	-4.62694e-10	-1.1918	7.9711e-05	-4.62694e-10	-1.19593
29819050	chr17:29819050:C:T	7.18746e-22	-1.5936	-1.32914	8.46914e-06	-2.11396	-1.32395
29820067	chr17:29820067:TTTG:T	2.7495e-21	-0.294618	-1.28646	4.90346e-05	-0.406246	-1.27556
29820155	chr17:29820155:C:T	1.41083e-20	-4.62694e-10	0.0542722	0.000307873	-4.62694e-10	0.155353
29820708	chr17:29820708:C:A	6.55095e-21	-4.62694e-10	-0.712881	0.000125922	-4.62694e-10	-0.738676
29821099	chr17:29821099:C:T	4.29698e-22	-2.16759	-1.26958	1.4851e-05	-1.65404	-1.22223
29821553	chr17:29821553:T:C	3.40163e-20	0.934347	-3.32541e-10	0.00624235	3.16478	-3.32541e-10
29821713	chr17:29821713:C:T	3.89287e-20	-4.62694e-10	1.06924	0.000861499	-4.62694e-10	1.18434
29821906	chr17:29821906:G:A	4.28041e-21	-1.13844	-3.32541e-10	4.02328e-05	-1.87965	-3.32541e-10
29822057	chr17:29822057:G:A	3.57585e-21	-4.62694e-10	-1.31829	6.98123e-05	-4.62694e-10	-1.32853
29822787	chr17:29822787:G:A	3.74593e-21	0.0383324	-1.31016	7.78096e-05	0.0886977	-1.30877
29822904	chr17:29822904:A:G	3.77813e-21	-4.62694e-10	-1.26326	7.26996e-05	-4.62694e-10	-1.288
29823341	chr17:29823341:A:G	4.74642e-22	-2.01321	-1.32447	1.11093e-05	-1.84143	-1.32511
29823405	chr17:29823405:G:T	5.79083e-21	-4.62694e-10	-0.836217	0.00012786	-4.62694e-10	-0.723397
29823567	chr17:29823567:A:C	4.12661e-22	-2.15629	-1.32133	1.66527e-05	-1.45636	-1.3054
29823695	chr17:29823695:A:G	3.84879e-21	0.023887	-1.26862	7.9397e-05	0.0676066	-1.26748
29823781	chr17:29823781:A:C	3.61602e-20	-4.62694e-10	0.995467	0.000804305	-4.62694e-10	1.11564
29824391	chr17:29824391:C:T	3.06088e-21	-0.176774	-1.29701	5.44606e-05	-0.289415	-1.28744
29824457	chr17:29824457:A:G	3.66405e-21	-4.62694e-10	-1.29392	7.4074e-05	-4.62694e-10	-1.26927
29824602	chr17:29824602:C:A	7.55046e-21	-4.62694e-10	-0.570884	0.00016991	-4.62694e-10	-0.439068
29824808	chr17:29824808:C:T	1.5909e-20	-4.62694e-10	0.17439	0.000262722	-4.62694e-10	-0.0032406
29824846	chr17:29824846:G:A	3.67551e-21	-4.62694e-10	-1.2908	7.46332e-05	-4.62694e-10	-1.26175
29825075	chr17:29825075:ACCTTAAATTTATC:A	6.55765e-21	-4.62694e-10	-0.711859	0.00012605	-4.62694e-10	-0.737658
29825412	chr17:29825412:T:A	4.96718e-21	-4.62694e-10	-0.989639	9.91872e-05	-4.62694e-10	-0.977326
29825721	chr17:29825721:C:T	4.89287e-21	-4.62694e-10	-1.00471	9.77885e-05	-4.62694e-10	-0.991528
29826333	chr17:29826333:C:T	1.84322e-21	-0.905443	-1.07553	1.03325e-05	-2.15531	-1.08373
29827519	chr17:29827519:A:C	2.09885e-20	-4.62694e-10	0.451483	0.00044087	-4.62694e-10	0.514415
29828445	chr17:29828445:G:C	3.73922e-21	-4.62694e-10	-1.27361	7.77653e-05	-4.62694e-10	-1.22064
29828733	chr17:29828733:C:T	3.89261e-21	-4.62694e-10	-1.23341	7.42109e-05	-4.62694e-10	-1.26742
29829262	chr17:29829262:C:T	2.10431e-20	-4.62694e-10	0.454082	0.000440021	-4.62694e-10	0.512487
29829925	chr17:29829925:C:T	5.56027e-21	-4.62694e-10	-0.876845	0.000109562	-4.62694e-10	-0.877843
29830467	chr17:29830467:T:C	6.99464e-22	-1.62719	-1.32274	9.87427e-06	-2.05719	-1.22721
29831259	chr17:29831259:AC:A	7.61564e-22	-2.02083	-0.844046	1.13391e-05	-2.21931	-0.926774
29832174	chr17:29832174:C:T	4.28386e-20	-4.62694e-10	1.16495	0.000950521	-4.62694e-10	1.28267
29832326	chr17:29832326:C:T	3.81856e-21	-4.62694e-10	-1.25262	7.33194e-05	-4.62694e-10	-1.27951
29833524	chr17:29833524:T:C	1.41976e-21	-2.242	-3.32541e-10	3.11633e-05	-2.13509	-3.32541e-10
29834372	chr17:29834372:G:C	3.73178e-22	-2.2589	-1.31929	9.05188e-06	-2.08192	-1.28944
29834464	chr17:29834464:C:T	4.04118e-22	-2.18429	-1.31425	1.7933e-05	-1.39353	-1.29416
29835681	chr17:29835681:T:C	3.63804e-21	-4.62694e-10	-1.30105	7.3343e-05	-4.62694e-10	-1.27919
29835940	chr17:29835940:T:C	4.24505e-22	-2.14386	-1.30547	1.62064e-05	-1.50783	-1.2811
29836730	chr17:29836730:C:T	4.12135e-20	-4.62694e-10	1.12627	0.000913738	-4.62694e-10	1.24321
29837039	chr17:29837039:T:C	4.38842e-22	-2.10176	-1.31435	1.26447e-05	-1.74273	-1.29438
29837041	chr17:29837041:G:T	4.33008e-21	-4.62694e-10	-1.12691	7.96628e-05	-4.62694e-10	-1.19653
29837695	chr17:29837695:A:G	4.39906e-22	-2.13541	-1.27827	1.06689e-05	-1.89017	-1.31683
29837785	chr17:29837785:C:T	2.11533e-20	-4.62694e-10	0.459306	0.000442378	-4.62694e-10	0.51783
29837935	chr17:29837935:C:G	3.96829e-22	-2.2003	-1.31645	1.8901e-05	-1.3376	-1.29752
29837990	chr17:29837990:C:T	4.28099e-21	0.132243	-1.27055	8.61708e-05	0.152173	-1.27018
29838044	chr17:29838044:T:C	9.40939e-21	-0.350784	-3.32541e-10	0.000126928	-0.730713	-3.32541e-10
29838165	chr17:29838165:A:G	4.19416e-22	-2.13509	-1.32629	1.07744e-05	-1.8984	-1.29876
29838567	chr17:29838567:A:T	6.73855e-21	-4.62694e-10	-0.684648	0.000112328	-4.62694e-10	-0.852909
29839189	chr17:29839189:C:T	3.04479e-21	-1.47906	-3.32541e-10	2.87157e-05	-2.21689	-3.32541e-10
29839192	chr17:29839192:T:A	3.64534e-21	-4.62694e-10	-1.29904	7.35333e-05	-4.62694e-10	-1.2766
29839615	chr17:29839615:G:A	4.96718e-21	-4.62694e-10	-0.989639	9.91872e-05	-4.62694e-10	-0.977326
29839969	chr17:29839969:A:C	2.12215e-20	-4.62694e-10	0.462521	0.00044381	-4.62694e-10	0.521062
29840248	chr17:29840248:C:T	5.81012e-21	-4.62694e-10	-0.83289	0.000114488	-4.62694e-10	-0.833863
29840656	chr17:29840656:A:T	4.08449e-22	-2.16499	-1.32289	1.36823e-05	-1.65602	-1.30221
29840923	chr17:29840923:A:G	4.01049e-22	-2.18976	-1.3164	1.80334e-05	-1.37865	-1.30346
29842475	chr17:29842475:C:T	4.13485e-22	-2.18461	-1.29102	1.49617e-05	-1.61656	-1.25228
29842513	chr17:29842513:C:T	4.44241e-21	-4.62694e-10	-1.1013	8.13284e-05	-4.62694e-10	-1.17584
29843364	chr17:29843364:A:G	5.81251e-22	-2.08379	-1.05127	1.42893e-05	-1.77875	-1.13607
29843732	chr17:29843732:A:G	5.41755e-21	-0.902849	-3.32541e-10	3.07702e-05	-2.14779	-3.32541e-10
29844425	chr17:29844425:A:G	2.59911e-21	-0.346439	-1.29088	4.65043e-05	-0.454385	-1.28041
29844572	chr17:29844572:C:T	5.07459e-21	-4.62694e-10	-0.968246	0.000107953	-4.62694e-10	-0.892638
29844735	chr17:29844735:A:C	4.90055e-21	-4.62694e-10	-1.00314	9.78348e-05	-4.62694e-10	-0.991055
29844836	chr17:29844836:C:T	3.58913e-21	-4.62694e-10	-1.31458	7.06528e-05	-4.62694e-10	-1.31656
29845339	chr17:29845339:A:G	5.58603e-22	-2.24183	-0.932981	1.30756e-05	-2.01154	-0.992042
29845835	chr17:29845835:C:T	3.73615e-21	-4.62694e-10	-1.27444	7.76767e-05	-4.62694e-10	-1.22178
29845977	chr17:29845977:C:CA	1.83955e-21	-1.98297	-3.32541e-10	2.79302e-05	-2.24463	-3.32541e-10
29846265	chr17:29846265:C:T	5.89579e-22	-2.04535	-1.07548	1.32174e-05	-1.83676	-1.15604
29846641	chr17:29846641:A:G	4.28002e-22	-2.14934	-1.29178	1.3958e-05	-1.70068	-1.2376
29848145	chr17:29848145:C:A	1.66019e-21	-2.08556	-3.32541e-10	2.83552e-05	-2.22952	-3.32541e-10
29849296	chr17:29849296:A:G	7.17681e-22	-2.26263	-0.661589	5.32305e-05	-0.907469	-0.692235
29849433	chr17:29849433:C:T	2.0844e-20	-4.62694e-10	0.444575	0.000435069	-4.62694e-10	0.50117
29849563	chr17:29849563:G:A	5.43366e-22	-2.13249	-1.06997	1.53872e-05	-1.6903	-1.1505
29849783	chr17:29849783:T:C	6.26852e-21	-4.62694e-10	-0.756951	0.00012349	-4.62694e-10	-0.758176
29849872	chr17:29849872:A:G	1.75148e-21	-2.03203	-3.32541e-10	2.89905e-05	-2.20737	-3.32541e-10
29850942	chr17:29850942:G:A	3.72526e-21	-4.62694e-10	-1.27736	7.33232e-05	-4.62694e-10	-1.27946
29850980	chr17:29850980:A:G	6.31168e-21	-4.62694e-10	-0.75009	0.000121233	-4.62694e-10	-0.776618
29852019	chr17:29852019:T:C	3.72812e-20	-4.62694e-10	1.026	0.000822313	-4.62694e-10	1.13779
29852048	chr17:29852048:A:G	6.43778e-22	-2.25928	-0.77361	4.8622e-05	-0.837277	-0.852982
29852277	chr17:29852277:A:AG	4.39367e-21	-4.62694e-10	-1.11233	8.74527e-05	-4.62694e-10	-1.10324
29852990	chr17:29852990:T:A	4.01524e-21	-4.62694e-10	-1.20239	9.24128e-05	-4.62694e-10	-1.04807
29853134	chr17:29853134:G:A	3.23645e-21	-0.323699	-1.09432	7.09626e-05	-0.229748	-1.08243
29853141	chr17:29853141:C:T	3.54825e-21	-4.62694e-10	-1.32604	6.99883e-05	-4.62694e-10	-1.32601
29854520	chr17:29854520:T:C	7.23622e-21	0.496876	-1.11027	1.59873e-05	-1.65185	-1.15068
29855365	chr17:29855365:C:T	2.61684e-21	-1.63053	-3.32541e-10	3.40697e-05	-2.04593	-3.32541e-10
29855586	chr17:29855586:A:AAG	5.13444e-22	-2.15115	-1.10796	2.41191e-05	-1.35491	-1.03642
29855667	chr17:29855667:T:C	5.24504e-22	-2.07819	-1.15961	1.43743e-05	-1.70107	-1.20783
29855672	chr17:29855672:T:C	4.13291e-20	-4.62694e-10	1.12907	0.000914166	-4.62694e-10	1.24368
29855822	chr17:29855822:G:A	9.74855e-21	-0.315374	-3.32541e-10	0.000144698	-0.599683	-3.32541e-10
29856041	chr17:29856041:A:G	5.30017e-22	-2.07461	-1.15273	1.43817e-05	-1.7064	-1.20198
29856156	chr17:29856156:A:C	5.67474e-22	-2.0449	-1.11415	1.50325e-05	-1.72519	-1.13893
29856857	chr17:29856857:C:A	3.55178e-21	-4.62694e-10	-1.32504	7.09873e-05	-4.62694e-10	-1.31183
29857130	chr17:29857130:T:A	4.0546e-21	-4.62694e-10	-1.19264	8.10812e-05	-4.62694e-10	-1.17888
29858131	chr17:29858131:C:G	6.33108e-21	-4.62694e-10	-0.747021	0.000107067	-4.62694e-10	-0.900879
29858162	chr17:29858162:T:C	4.25977e-21	-1.14328	-3.32541e-10	4.07884e-05	-1.86594	-3.32541e-10
29858433	chr17:29858433:C:T	2.2142e-20	-4.62694e-10	0.504985	0.000462878	-4.62694e-10	0.563129
29858618	chr17:29858618:C:A	3.46084e-21	-1.35098	-3.32541e-10	4.62187e-05	-1.74095	-3.32541e-10
29859214	chr17:29859214:A:G	2.39559e-21	-1.71886	-3.32541e-10	2.74638e-05	-2.26147	-3.32541e-10
29859219	chr17:29859219:G:A	1.63335e-20	0.200726	-3.32541e-10	0.00153554	1.7623	-3.32541e-10
29859284	chr17:29859284:T:A	1.96649e-20	-4.62694e-10	0.386343	0.000410202	-4.62694e-10	0.442313
29859539	chr17:29859539:C:T	5.03778e-22	-2.25436	-1.02375	4.15362e-05	-0.771291	-1.07648
29859540	chr17:29859540:G:A	2.04767e-20	-4.62694e-10	0.426793	0.000427608	-4.62694e-10	0.483871
29859580	chr17:29859580:A:G	1.45559e-21	-2.21708	-3.32541e-10	5.64819e-05	-1.54042	-3.32541e-10
29859755	chr17:29859755:C:T	6.54597e-22	-2.25121	-0.765016	5.50205e-05	-0.722653	-0.843976
29860578	chr17:29860578:G:C	5.32394e-22	-2.07107	-1.15179	1.31282e-05	-1.79829	-1.20129
29860866	chr17:29860866:C:T	3.69882e-21	-4.62694e-10	-1.28448	7.13905e-05	-4.62694e-10	-1.30617
29861536	chr17:29861536:A:G	5.00207e-22	-2.2611	-1.02413	4.04017e-05	-0.819945	-1.05552
29861657	chr17:29861657:G:A	4.33096e-22	-2.17822	-1.25107	1.55908e-05	-1.62938	-1.19828
29861700	chr17:29861700:ACTACAGG:A	2.11518e-20	-4.62694e-10	0.459231	0.000442354	-4.62694e-10	0.517776
29861808	chr17:29861808:G:A	3.65412e-21	-0.0273862	-1.26925	7.59203e-05	0.0242067	-1.26886
29862531	chr17:29862531:T:C	3.74247e-21	-4.62694e-10	-1.27275	7.78563e-05	-4.62694e-10	-1.21947
29863078	chr17:29863078:A:T	4.84869e-22	-2.20745	-1.10891	1.82023e-05	-1.50604	-1.16674
29863862	chr17:29863862:T:C	3.90287e-21	-4.62694e-10	-1.23078	7.67598e-05	-4.62694e-10	-1.23365
29863943	chr17:29863943:T:C	5.19351e-22	-2.09384	-1.15383	1.36291e-05	-1.75907	-1.20306
29864261	chr17:29864261:C:T	3.06175e-20	-4.62694e-10	0.829078	0.000641785	-4.62694e-10	0.889918
29864697	chr17:29864697:G:GT	5.55927e-22	-2.14219	-1.03742	1.63002e-05	-1.67854	-1.10462
29865767	chr17:29865767:C:T	5.17077e-22	-2.09497	-1.15709	1.36221e-05	-1.75699	-1.20565
29866281	chr17:29866281:T:G	3.62096e-21	-4.62694e-10	-1.30575	7.28773e-05	-4.62694e-10	-1.28556
29866687	chr17:29866687:C:A	6.19539e-21	-4.62694e-10	-0.768687	0.000119015	-4.62694e-10	-0.795089
29866863	chr17:29866863:C:T	5.32781e-21	-4.62694e-10	-0.919552	0.000103176	-4.62694e-10	-0.937896
29866924	chr17:29866924:C:T	3.87889e-20	1.06564	-3.32541e-10	0.000130655	-0.701773	-3.32541e-10
29867467	chr17:29867467:T:C	3.26013e-20	-4.62694e-10	0.89186	0.000716406	-4.62694e-10	0.999912
29868288	chr17:29868288:A:G	6.308e-21	-4.62694e-10	-0.750673	0.000124033	-4.62694e-10	-0.753785
29868926	chr17:29868926:T:C	6.09205e-21	-4.62694e-10	-0.785508	0.000117156	-4.62694e-10	-0.810829
29869096	chr17:29869096:T:C	5.34093e-22	-2.10145	-1.11822	1.41898e-05	-1.74923	-1.17258
29869166	chr17:29869166:G:T	1.58519e-21	-2.13179	-3.32541e-10	2.81381e-05	-2.23721	-3.32541e-10
29869722	chr17:29869722:A:C	4.32e-21	0.153764	-1.283	8.89641e-05	0.196688	-1.28279
29870378	chr17:29870378:CAA:C	4.08977e-21	-4.62694e-10	-1.184	8.43607e-05	-4.62694e-10	-1.13923
29872366	chr17:29872366:G:A	3.55079e-21	-4.62694e-10	-1.32532	7.09754e-05	-4.62694e-10	-1.312
29872537	chr17:29872537:T:A	4.21769e-21	-4.62694e-10	-1.1532	8.39669e-05	-4.62694e-10	-1.14391
29872652	chr17:29872652:C:T	1.37832e-20	-0.388042	0.418999	0.000155442	-0.665628	0.137568
29872772	chr17:29872772:G:T	3.71055e-21	-4.62694e-10	-1.28131	7.57645e-05	-4.62694e-10	-1.24671
29872823	chr17:29872823:C:T	5.21755e-21	-4.62694e-10	-0.940464	0.000110379	-4.62694e-10	-0.870417
29873260	chr17:29873260:C:T	1.47356e-21	-2.20481	-3.32541e-10	3.25152e-05	-2.09263	-3.32541e-10
29873297	chr17:29873297:C:T	1.84364e-20	-4.62694e-10	0.321833	0.000395433	-4.62694e-10	0.405646
29873886	chr17:29873886:G:A	2.19291e-21	-0.669274	-1.13799	9.11896e-06	-2.22255	-1.14142
29873919	chr17:29873919:C:T	5.96348e-21	-4.62694e-10	-0.806838	0.000107663	-4.62694e-10	-0.895329
29874294	chr17:29874294:A:C	6.18703e-21	-4.62694e-10	-0.770036	0.000122115	-4.62694e-10	-0.769372
29874468	chr17:29874468:T:C	5.12155e-21	-4.62694e-10	-0.959035	0.000101163	-4.62694e-10	-0.957604
29874911	chr17:29874911:C:T	3.30515e-20	-4.62694e-10	0.905576	0.000724917	-4.62694e-10	1.01172
29875512	chr17:29875512:C:T	4.25925e-21	-4.62694e-10	-1.1434	8.07887e-05	-4.62694e-10	-1.1825
29876155	chr17:29876155:G:C	4.67907e-22	-2.26222	-1.08976	3.63298e-05	-0.863756	-1.11794
29877260	chr17:29877260:G:C	3.76413e-21	-4.62694e-10	-1.26698	7.24724e-05	-4.62694e-10	-1.29113
29877454	chr17:29877454:C:A	1.98435e-20	-4.62694e-10	0.395383	0.000414776	-4.62694e-10	0.453403
29878155	chr17:29878155:T:C	3.92861e-22	-2.2058	-1.32099	1.97277e-05	-1.28787	-1.30445
29878311	chr17:29878311:T:C	7.7819e-21	-0.540691	-3.32541e-10	3.31513e-05	-2.07325	-3.32541e-10
29878431	chr17:29878431:C:T	1.39098e-21	-2.26248	-3.32541e-10	2.81127e-05	-2.23811	-3.32541e-10
29878787	chr17:29878787:T:C	3.89876e-21	0.0666225	-1.29846	8.11231e-05	0.120772	-1.29914
29879308	chr17:29879308:C:T	5.23552e-22	-2.12816	-1.11145	1.51162e-05	-1.69142	-1.16715
29880216	chr17:29880216:C:T	1.23332e-20	-4.62694e-10	-0.0801977	0.000265991	-4.62694e-10	0.00912664
29881107	chr17:29881107:C:A	6.82621e-22	-2.24759	-0.726722	5.96735e-05	-0.676728	-0.808719
29881686	chr17:29881686:G:A	2.12863e-21	-1.83701	-3.32541e-10	2.74874e-05	-2.26061	-3.32541e-10
29882041	chr17:29882041:C:T	4.26238e-22	-2.15358	-1.29167	1.38202e-05	-1.69362	-1.25458
29882047	chr17:29882047:G:A	4.20227e-22	-2.16778	-1.29167	1.4318e-05	-1.65823	-1.25458
29882073	chr17:29882073:C:T	4.25294e-22	-2.15794	-1.28953	1.40169e-05	-1.68249	-1.25159
29882164	chr17:29882164:G:A	4.27985e-22	-2.15608	-1.28508	1.40492e-05	-1.68636	-1.24541
29882527	chr17:29882527:GTGGATCACAAGGTCAGGAGTTCGAGACCAGCCTGGCCAAAATGGTGAAACCTCGTCTCTATTAAAACTGCAAAAATTAGC:G	5.44125e-22	-2.14177	-1.05929	1.59496e-05	-1.68339	-1.12151
29882761	chr17:29882761:A:C	3.9458e-21	-4.62694e-10	-1.21984	8.16224e-05	-4.62694e-10	-1.17223
29883303	chr17:29883303:T:G	3.29245e-20	-4.62694e-10	0.901726	0.000722076	-4.62694e-10	1.0078
29883983	chr17:29883983:C:CAT	3.61549e-20	-4.62694e-10	0.99532	0.000794572	-4.62694e-10	1.10347
29884071	chr17:29884071:C:T	3.62743e-21	-4.62694e-10	-1.30397	7.13441e-05	-4.62694e-10	-1.30682
29885139	chr17:29885139:C:T	3.74923e-21	0.0172943	-1.28824	7.78871e-05	0.0700421	-1.28912
29885592	chr17:29885592:T:C	3.85554e-21	-4.62694e-10	-1.24298	8.69953e-05	-4.62694e-10	-1.10848
29885602	chr17:29885602:A:G	4.19789e-21	-4.62694e-10	-1.15791	7.97579e-05	-4.62694e-10	-1.19534
29885813	chr17:29885813:T:C	2.8453e-21	-0.290142	-1.25668	2.40223e-05	-1.16771	-1.22765
29887155	chr17:29887155:G:C	5.2107e-22	-2.12052	-1.12385	1.47446e-05	-1.70602	-1.17744
29887980	chr17:29887980:C:G	3.59723e-21	-4.62694e-10	-1.31233	7.01177e-05	-4.62694e-10	-1.32416
29888013	chr17:29888013:G:A	1.41778e-21	-2.2434	-3.32541e-10	3.12506e-05	-2.1323	-3.32541e-10
29888528	chr17:29888528:A:G	5.5982e-22	-2.14753	-1.0251	1.67081e-05	-1.66467	-1.09377
29888562	chr17:29888562:G:A	1.31848e-20	-4.62694e-10	-0.0134287	0.000282101	-4.62694e-10	0.0679301
29888957	chr17:29888957:A:T	2.02437e-21	-1.88723	-3.32541e-10	2.9905e-05	-2.17631	-3.32541e-10
29889148	chr17:29889148:A:G	1.24886e-20	-4.62694e-10	-0.0676763	0.000230724	-4.62694e-10	-0.133115
29889817	chr17:29889817:A:C	2.24171e-20	-4.62694e-10	0.517332	0.000469557	-4.62694e-10	0.577455
29890035	chr17:29890035:C:T	4.25942e-22	-2.18143	-1.26452	1.54878e-05	-1.61893	-1.21536
29891292	chr17:29891292:C:T	6.71496e-21	-4.62694e-10	-0.688154	0.000125986	-4.62694e-10	-0.738163
29892286	chr17:29892286:A:C	4.17063e-21	-4.62694e-10	-1.16443	8.62827e-05	-4.62694e-10	-1.11671
29893852	chr17:29893852:A:G	8.54689e-21	-4.62694e-10	-0.446925	0.000150829	-4.62694e-10	-0.558189
29894442	chr17:29894442:T:C	3.52694e-21	-0.050535	-1.28153	7.42721e-05	0.0153077	-1.28191
29894496	chr17:29894496:G:A	9.88566e-21	-4.62694e-10	-0.301407	0.000166907	-4.62694e-10	-0.456899
29894758	chr17:29894758:A:T	5.32931e-22	-2.11469	-1.10717	1.47664e-05	-1.71889	-1.16309
29896412	chr17:29896412:T:C	1.5695e-20	-1.95198	2.11283	0.000224336	-2.24877	2.08758
29896964	chr17:29896964:T:G	7.91707e-22	-2.2358	-0.590258	7.65893e-05	-0.561001	-0.674877
29897506	chr17:29897506:A:C	2.189e-21	-1.80905	-3.32541e-10	3.11963e-05	-2.13403	-3.32541e-10
29898754	chr17:29898754:G:C	5.74278e-21	-4.62694e-10	-0.844548	0.00012672	-4.62694e-10	-0.732358
29898792	chr17:29898792:C:T	3.77139e-21	0.0273407	-1.29239	7.83987e-05	0.0807753	-1.2933
29898979	chr17:29898979:G:A	5.2426e-21	-4.62694e-10	-0.935675	9.71664e-05	-4.62694e-10	-0.997911
29899057	chr17:29899057:A:G	4.63238e-22	-2.14039	-1.22162	8.30859e-06	-2.26071	-1.19633
29899382	chr17:29899382:A:G	3.54921e-21	-4.62694e-10	-1.32577	6.977e-05	-4.62694e-10	-1.32913
29899575	chr17:29899575:A:T	1.31925e-20	-4.62694e-10	-0.0128435	0.000282277	-4.62694e-10	0.0685528
29899814	chr17:29899814:A:G	4.12965e-22	-2.17909	-1.29779	1.47037e-05	-1.62448	-1.26176
29900002	chr17:29900002:G:C	3.8934e-21	-4.62694e-10	-1.23321	8.03135e-05	-4.62694e-10	-1.1884
29900399	chr17:29900399:T:C	3.86557e-21	-4.62694e-10	-1.24038	7.97892e-05	-4.62694e-10	-1.19495
29900781	chr17:29900781:G:A	7.31476e-22	-2.26099	-0.644191	6.34144e-05	-0.780257	-0.644388
29901043	chr17:29901043:A:G	3.69835e-21	-4.62694e-10	-1.2846	7.27964e-05	-4.62694e-10	-1.28667
29902262	chr17:29902262:C:A	4.2783e-21	0.171746	-1.31068	8.83354e-05	0.217806	-1.311
29902400	chr17:29902400:C:T	7.70401e-22	-1.53477	-1.31857	9.79321e-06	-1.99498	-1.29766
29903168	chr17:29903168:G:C	3.70062e-21	-4.62694e-10	-1.28399	7.52917e-05	-4.62694e-10	-1.25297
29903341	chr17:29903341:T:C	5.94924e-22	-2.10742	-1.0044	1.57432e-05	-1.74402	-1.07391
29904242	chr17:29904242:G:A	3.60984e-21	-4.62694e-10	-1.30883	7.11632e-05	-4.62694e-10	-1.30936
29904534	chr17:29904534:C:T	2.96023e-21	-0.197801	-1.30943	5.25085e-05	-0.310222	-1.30314
29905031	chr17:29905031:G:A	4.12118e-22	-2.18268	-1.29626	1.48909e-05	-1.61432	-1.25926
29905488	chr17:29905488:G:A	6.63637e-22	-2.23833	-0.764184	6.26744e-05	-0.59089	-0.845492
29905800	chr17:29905800:A:G	5.78276e-21	-4.62694e-10	-0.837612	0.000127704	-4.62694e-10	-0.724617
29905908	chr17:29905908:G:A	6.56464e-21	-4.62694e-10	-0.710795	0.000126048	-4.62694e-10	-0.737673
29906742	chr17:29906742:C:T	5.17305e-22	-2.13198	-1.11963	1.51317e-05	-1.68367	-1.17388
29906773	chr17:29906773:A:G	4.17249e-21	0.144662	-1.30864	8.72403e-05	0.202898	-1.30857
29907088	chr17:29907088:G:T	3.41345e-20	-4.62694e-10	0.937815	0.000718833	-4.62694e-10	1.00329
29907157	chr17:29907157:C:A	1.47356e-21	-2.20481	-3.32541e-10	5.42399e-05	-1.58092	-3.32541e-10
29907300	chr17:29907300:G:A	5.79771e-21	-4.62694e-10	-0.835029	0.000128064	-4.62694e-10	-0.721808
29908202	chr17:29908202:A:G	5.80554e-22	-2.14312	-0.993145	1.70266e-05	-1.67542	-1.06414
29908969	chr17:29908969:T:C	5.70387e-22	-2.08198	-1.07195	1.44445e-05	-1.77315	-1.13087
29908999	chr17:29908999:G:C	3.89434e-22	-2.24825	-1.28731	2.56968e-05	-1.07176	-1.25621
29909315	chr17:29909315:G:T	3.67157e-21	-4.62694e-10	-1.29187	7.50343e-05	-4.62694e-10	-1.25639
29909627	chr17:29909627:A:G	6.04522e-22	-2.19328	-0.902533	1.38332e-05	-2.01196	-0.935304
29910071	chr17:29910071:A:G	4.20645e-22	-2.18436	-1.2741	1.54205e-05	-1.61015	-1.22849
29910937	chr17:29910937:A:G	4.03611e-21	-4.62694e-10	-1.19721	9.33193e-05	-4.62694e-10	-1.03831
29911284	chr17:29911284:G:GT	7.26398e-22	-2.2493	-0.662846	6.32178e-05	-0.684461	-0.743288
29911683	chr17:29911683:C:T	2.14149e-20	-4.62694e-10	0.471595	0.000448186	-4.62694e-10	0.530873
29911920	chr17:29911920:A:G	4.53283e-21	-4.62694e-10	-1.08115	8.75453e-05	-4.62694e-10	-1.10218
29912319	chr17:29912319:T:C	4.55746e-21	-4.62694e-10	-1.07573	9.1095e-05	-4.62694e-10	-1.06243
29912484	chr17:29912484:C:T	4.01988e-22	-2.20327	-1.30056	2.02005e-05	-1.29614	-1.27248
29913036	chr17:29913036:A:T	4.36745e-21	-4.62694e-10	-1.11831	8.15329e-05	-4.62694e-10	-1.17333
29913157	chr17:29913157:A:G	2.1044e-20	-4.62694e-10	0.454124	0.00044026	-4.62694e-10	0.51303
29913835	chr17:29913835:C:T	1.33287e-20	-0.478776	0.476203	0.000151223	-0.746034	0.190453
29913902	chr17:29913902:G:A	4.26121e-21	-4.62694e-10	-1.14294	8.00663e-05	-4.62694e-10	-1.19148
29915503	chr17:29915503:T:C	4.03891e-21	-4.62694e-10	-1.19652	9.34152e-05	-4.62694e-10	-1.03728
29915907	chr17:29915907:G:A	5.32521e-22	-2.12791	-1.09471	1.53476e-05	-1.6926	-1.15078
29916140	chr17:29916140:C:T	5.29957e-21	-4.62694e-10	-0.924867	0.000106383	-4.62694e-10	-0.907285
29917268	chr17:29917268:T:A	5.53991e-22	-2.11959	-1.06351	1.55465e-05	-1.70713	-1.12337
29917662	chr17:29917662:G:A	5.34619e-21	-4.62694e-10	-0.916108	0.000117014	-4.62694e-10	-0.812038
29918359	chr17:29918359:T:A	5.68798e-21	-4.62694e-10	-0.854136	0.000122166	-4.62694e-10	-0.768956
29918930	chr17:29918930:G:A	4.07666e-21	-1.18722	-3.32541e-10	2.93398e-05	-2.19539	-3.32541e-10
29919197	chr17:29919197:G:T	2.81904e-21	-1.5561	-3.32541e-10	3.47806e-05	-2.02528	-3.32541e-10
29919229	chr17:29919229:AG:A	6.56661e-21	-4.62694e-10	-0.710495	0.000126085	-4.62694e-10	-0.73738
29919340	chr17:29919340:A:G	5.48478e-22	-2.15719	-1.03591	1.69936e-05	-1.63967	-1.10183
29919925	chr17:29919925:C:T	5.15484e-22	-2.13782	-1.11732	1.5382e-05	-1.67032	-1.17082
29919995	chr17:29919995:C:T	3.93058e-22	-2.20568	-1.32061	1.56626e-05	-1.52536	-1.29769
29920134	chr17:29920134:G:A	6.2283e-21	-4.62694e-10	-0.763389	0.000115203	-4.62694e-10	-0.827637
29920516	chr17:29920516:C:T	6.15231e-21	-4.62694e-10	-0.775665	0.000118302	-4.62694e-10	-0.801098
29922160	chr17:29922160:A:G	7.8611e-21	-4.62694e-10	-0.530566	0.000129158	-4.62694e-10	-0.713297
29923449	chr17:29923449:T:C	4.48893e-21	-4.62694e-10	-1.09088	8.67354e-05	-4.62694e-10	-1.11147
29923778	chr17:29923778:C:T	1.74764e-20	-4.62694e-10	0.268362	0.000375111	-4.62694e-10	0.352888
29924620	chr17:29924620:A:T	1.24764e-20	-4.62694e-10	-0.0686533	0.000266269	-4.62694e-10	0.0101709
29925180	chr17:29925180:A:G	3.93611e-22	-2.26209	-1.26279	7.63523e-06	-2.24964	-1.29193
29927636	chr17:29927636:T:C	2.00603e-20	-4.62694e-10	0.406251	0.000419244	-4.62694e-10	0.464118
29927667	chr17:29927667:G:A	6.56601e-21	-4.62694e-10	-0.710585	0.000126073	-4.62694e-10	-0.737473
29927829	chr17:29927829:T:C	3.83915e-21	-4.62694e-10	-1.24724	7.89283e-05	-4.62694e-10	-1.2058
29927893	chr17:29927893:AT:A	3.90783e-21	-4.62694e-10	-1.22951	8.88598e-05	-4.62694e-10	-1.08728
29928021	chr17:29928021:C:T	6.56601e-21	-4.62694e-10	-0.710585	0.000126073	-4.62694e-10	-0.737473
29928159	chr17:29928159:G:A	5.53464e-21	-4.62694e-10	-0.881465	0.000109914	-4.62694e-10	-0.874635
29928639	chr17:29928639:G:T	6.56601e-21	-4.62694e-10	-0.710585	0.000126073	-4.62694e-10	-0.737473
29929789	chr17:29929789:C:G	3.93024e-22	-2.26165	-1.26473	3.28603e-05	-0.854688	-1.22738
29930608	chr17:29930608:CG:C	1.03266e-21	-2.23076	-0.329597	8.29653e-05	-0.646301	-0.509611
29930635	chr17:29930635:C:G	5.93359e-21	-4.62694e-10	-0.811862	0.000114613	-4.62694e-10	-0.832777
29930664	chr17:29930664:C:G	3.70757e-21	-4.62694e-10	-1.28211	7.20803e-05	-4.62694e-10	-1.29656
29931607	chr17:29931607:GACTGTGTTTTCCCCAGA:G	1.39353e-21	-2.26065	-3.32541e-10	3.50557e-05	-2.0174	-3.32541e-10
29932258	chr17:29932258:C:A	7.47297e-21	-4.62694e-10	-0.581199	0.000144486	-4.62694e-10	-0.601156
29932311	chr17:29932311:C:T	3.84336e-21	-4.62694e-10	-1.24614	7.43247e-05	-4.62694e-10	-1.26589
29932828	chr17:29932828:A:G	6.87456e-21	-4.62694e-10	-0.664664	0.000133182	-4.62694e-10	-0.682618
29933473	chr17:29933473:A:G	6.88408e-21	-4.62694e-10	-0.663281	0.000133372	-4.62694e-10	-0.681195
29933666	chr17:29933666:C:G	3.67431e-21	-4.62694e-10	-1.29113	7.17365e-05	-4.62694e-10	-1.30134
29934004	chr17:29934004:C:G	5.7124e-22	-2.23131	-0.921123	5.09757e-05	-0.689246	-0.953741
29934837	chr17:29934837:T:C	3.78379e-21	-4.62694e-10	-1.26177	7.26124e-05	-4.62694e-10	-1.2892
29935168	chr17:29935168:T:C	6.23842e-21	-4.62694e-10	-0.761765	0.000105833	-4.62694e-10	-0.912478
29936049	chr17:29936049:C:G	5.9055e-22	-2.23736	-0.88183	5.05615e-05	-0.735304	-0.915841
29936256	chr17:29936256:T:C	6.08538e-21	-4.62694e-10	-0.786603	0.000121073	-4.62694e-10	-0.777945
29936691	chr17:29936691:T:C	3.57906e-21	-4.62694e-10	-1.31739	7.17839e-05	-4.62694e-10	-1.30068
29936962	chr17:29936962:A:G	4.06375e-22	-2.20423	-1.28874	1.43524e-05	-1.63733	-1.27309
29937143	chr17:29937143:A:G	5.54842e-21	-4.62694e-10	-0.878979	0.000110281	-4.62694e-10	-0.871302
29937781	chr17:29937781:T:C	5.76872e-21	-4.62694e-10	-0.840042	0.000124099	-4.62694e-10	-0.753254
29937897	chr17:29937897:T:C	5.93755e-21	-4.62694e-10	-0.811196	0.000101523	-4.62694e-10	-0.954053
29938180	chr17:29938180:AT:A	3.88528e-22	-2.25685	-1.28104	7.80902e-06	-2.21368	-1.30538
29939198	chr17:29939198:G:A	2.61917e-20	-4.62694e-10	0.672951	0.000567761	-4.62694e-10	0.767365
29939746	chr17:29939746:T:C	2.8785e-20	-4.62694e-10	0.767362	0.000625102	-4.62694e-10	0.86358
29939862	chr17:29939862:A:T	5.17351e-22	-2.01548	-1.23605	1.24646e-05	-1.81034	-1.24111
29939870	chr17:29939870:T:C	3.70083e-21	-4.62694e-10	-1.28394	7.54862e-05	-4.62694e-10	-1.25039
29940292	chr17:29940292:G:A	3.65278e-21	0.0219422	-1.31895	7.40712e-05	0.0501723	-1.31948
29940525	chr17:29940525:G:A	1.58792e-21	-2.13007	-3.32541e-10	2.78779e-05	-2.2465	-3.32541e-10
29941340	chr17:29941340:C:G	5.60347e-22	-2.23324	-0.938453	4.96618e-05	-0.698817	-0.970284
29941799	chr17:29941799:G:A	3.44462e-21	-0.181791	-1.17389	7.53104e-05	-0.0786231	-1.17409
29941906	chr17:29941906:G:A	3.79046e-21	-4.62694e-10	-1.26	7.46036e-05	-4.62694e-10	-1.26215
29943332	chr17:29943332:C:T	5.64194e-22	-2.22631	-0.938536	5.17237e-05	-0.657528	-0.970892
29944189	chr17:29944189:T:C	5.58781e-22	-2.23605	-0.938436	4.83716e-05	-0.724725	-0.970698
29945085	chr17:29945085:C:G	3.82862e-21	-4.62694e-10	-1.24999	7.83433e-05	-4.62694e-10	-1.21323
29945119	chr17:29945119:T:C	2.61714e-20	-4.62694e-10	0.672175	0.000567277	-4.62694e-10	0.766512
29946034	chr17:29946034:A:G	4.31471e-22	-2.19689	-1.23616	1.40245e-05	-1.66126	-1.27227
29946939	chr17:29946939:C:T	2.55865e-21	-0.3594	-1.29361	4.45277e-05	-0.493026	-1.2852
29946991	chr17:29946991:T:C	3.65637e-21	-4.62694e-10	-1.29602	7.20057e-05	-4.62694e-10	-1.29759
29947633	chr17:29947633:G:C	3.62595e-21	-4.62694e-10	-1.30437	7.31842e-05	-4.62694e-10	-1.28136
29947955	chr17:29947955:AG:A	6.20102e-21	-4.62694e-10	-0.767778	0.000123481	-4.62694e-10	-0.758248
29948077	chr17:29948077:C:T	3.75614e-22	-2.24245	-1.32924	1.53238e-05	-1.52369	-1.32124
29948687	chr17:29948687:G:A	2.01389e-21	-0.818859	-1.07356	5.57152e-05	-0.51503	-1.03905
29950023	chr17:29950023:T:C	4.34392e-22	-2.19009	-1.23621	1.37531e-05	-1.68062	-1.27246
29950109	chr17:29950109:T:C	6.47139e-21	-4.62694e-10	-0.725102	0.000115194	-4.62694e-10	-0.827715
29950178	chr17:29950178:A:G	2.48447e-21	-0.433257	-1.24918	5.59526e-05	-0.314113	-1.23572
29950638	chr17:29950638:C:T	6.0282e-21	-4.62694e-10	-0.796044	0.000117019	-4.62694e-10	-0.812001
29950694	chr17:29950694:C:T	1.9566e-20	-4.62694e-10	0.381301	0.000409202	-4.62694e-10	0.439873
29951101	chr17:29951101:AC:A	6.04177e-21	-4.62694e-10	-0.793795	0.000120279	-4.62694e-10	-0.78452
29952573	chr17:29952573:A:C	4.86376e-22	-2.17936	-1.13391	1.39754e-05	-1.74812	-1.18892
29952684	chr17:29952684:A:G	6.16664e-21	-4.62694e-10	-0.773338	0.000122771	-4.62694e-10	-0.764018
29952762	chr17:29952762:A:G	4.30012e-21	-4.62694e-10	-1.13385	7.60834e-05	-4.62694e-10	-1.24251
29952778	chr17:29952778:G:A	3.66006e-21	-4.62694e-10	-1.29501	7.10908e-05	-4.62694e-10	-1.31038
29952917	chr17:29952917:T:G	3.67515e-21	-4.62694e-10	-1.2909	7.4798e-05	-4.62694e-10	-1.25954
29953803	chr17:29953803:G:C	1.94574e-20	-4.62694e-10	0.375737	0.000406883	-4.62694e-10	0.434189
29953890	chr17:29953890:G:A	3.70354e-21	-4.62694e-10	-1.2832	7.59362e-05	-4.62694e-10	-1.24444
29954142	chr17:29954142:A:G	2.80693e-20	0.742183	-3.32541e-10	5.16991e-05	-1.6289	-3.32541e-10
29954368	chr17:29954368:C:T	3.68301e-21	-4.62694e-10	-1.28876	7.14232e-05	-4.62694e-10	-1.30571
29954419	chr17:29954419:A:G	6.48101e-22	-2.24452	-0.781678	5.10198e-05	-0.83611	-0.806013
29954626	chr17:29954626:G:A	1.42488e-21	-2.2384	-3.32541e-10	2.85182e-05	-2.22379	-3.32541e-10
29955134	chr17:29955134:G:T	2.33777e-21	-0.602708	-1.14059	9.21901e-06	-2.20865	-1.14442
29955249	chr17:29955249:G:A	4.03113e-21	-4.62694e-10	-1.19844	8.36246e-05	-4.62694e-10	-1.148
29955748	chr17:29955748:T:G	3.67777e-21	-0.038372	-1.25181	7.43976e-05	-0.0187897	-1.24612
29955892	chr17:29955892:T:A	6.61594e-22	-2.24758	-0.758018	5.00874e-05	-0.877233	-0.783333
29956228	chr17:29956228:G:A	1.54073e-20	0.142347	-3.32541e-10	0.00258486	2.28309	-3.32541e-10
29956284	chr17:29956284:T:C	7.99973e-22	-1.58115	-1.23452	1.03394e-05	-2.19885	-1.03953
29956376	chr17:29956376:T:C	5.52394e-20	1.41918	-3.32541e-10	0.000171091	-0.432142	-3.32541e-10
29956558	chr17:29956558:G:A	1.9377e-20	-4.62694e-10	0.371593	0.000405145	-4.62694e-10	0.429909
29956648	chr17:29956648:A:T	6.3025e-21	-4.62694e-10	-0.751546	0.000122315	-4.62694e-10	-0.767737
29956801	chr17:29956801:C:T	1.50147e-21	-2.18605	-3.32541e-10	2.74865e-05	-2.26064	-3.32541e-10
29956914	chr17:29956914:C:A	3.54339e-21	-4.62694e-10	-1.32741	7.01004e-05	-4.62694e-10	-1.32441
29956938	chr17:29956938:T:G	6.48293e-21	-4.62694e-10	-0.72332	0.000125771	-4.62694e-10	-0.739874
29957039	chr17:29957039:G:A	4.53027e-21	-4.62694e-10	-1.08171	9.04422e-05	-4.62694e-10	-1.06962
29957123	chr17:29957123:C:A	3.11619e-20	-4.62694e-10	0.846706	0.00067935	-4.62694e-10	0.946801
29957200	chr17:29957200:G:A	1.03086e-20	-0.501175	0.241662	0.000115765	-0.796065	-0.0267075
29957665	chr17:29957665:C:T	3.96434e-21	-0.128067	-1.08709	8.80071e-05	-0.0201036	-1.07681
29958237	chr17:29958237:C:T	1.8943e-20	-4.62694e-10	0.348941	0.000395762	-4.62694e-10	0.406477
29958565	chr17:29958565:T:C	6.03341e-21	-4.62694e-10	-0.79518	0.000120142	-4.62694e-10	-0.785659
29959167	chr17:29959167:T:C	1.01355e-20	-4.62694e-10	-0.276451	0.000168284	-4.62694e-10	-0.448684
29959478	chr17:29959478:C:T	4.1309e-21	-4.62694e-10	-1.174	8.5632e-05	-4.62694e-10	-1.12428
29959738	chr17:29959738:C:T	1.4008e-21	-2.25545	-3.32541e-10	4.70861e-05	-1.72236	-3.32541e-10
29960030	chr17:29960030:C:T	2.27083e-21	-0.82817	-0.944175	5.99508e-05	-0.589583	-0.891229
29962664	chr17:29962664:G:A	1.41158e-21	-2.24779	-3.32541e-10	2.8237e-05	-2.2337	-3.32541e-10
29962685	chr17:29962685:T:C	3.66688e-21	-4.62694e-10	-1.29315	7.43794e-05	-4.62694e-10	-1.26516
29962800	chr17:29962800:C:T	7.26171e-22	-2.23676	-0.675698	5.97368e-05	-0.782228	-0.702159
29963320	chr17:29963320:C:T	7.70201e-21	-4.62694e-10	-0.55101	0.00014884	-4.62694e-10	-0.571463
29963340	chr17:29963340:A:G	5.36066e-22	-2.20988	-1.00612	2.43832e-05	-1.46898	-0.911458
29964583	chr17:29964583:G:A	6.08675e-21	-4.62694e-10	-0.786378	0.00012122	-4.62694e-10	-0.776726
29964789	chr17:29964789:CTCTT:C	1.90018e-21	-0.72165	-1.22889	4.63392e-05	-0.537291	-1.20106
29965153	chr17:29965153:T:A	7.32471e-21	-4.62694e-10	-0.601238	0.000141614	-4.62694e-10	-0.62123
29966090	chr17:29966090:A:C	7.45149e-21	-4.62694e-10	-0.584078	0.00014878	-4.62694e-10	-0.571869
29966332	chr17:29966332:AT:A	2.71462e-20	-4.62694e-10	0.708745	0.000589769	-4.62694e-10	0.805396
29966568	chr17:29966568:C:T	5.50536e-21	-4.62694e-10	-0.88677	0.000110233	-4.62694e-10	-0.871737
29966860	chr17:29966860:C:T	5.84024e-21	-4.62694e-10	-0.82772	0.000117142	-4.62694e-10	-0.810952
29967262	chr17:29967262:G:A	1.53554e-21	-0.837464	-1.32614	1.54459e-05	-1.52243	-1.31456
29968333	chr17:29968333:C:T	2.52096e-21	-0.730267	-0.937585	7.03247e-05	-0.426018	-0.895194
29968617	chr17:29968617:A:G	8.90637e-21	-0.405726	-3.32541e-10	0.000129796	-0.708369	-3.32541e-10
29969150	chr17:29969150:C:A	4.93988e-21	-4.62694e-10	-0.99515	0.00010396	-4.62694e-10	-0.930329
29969151	chr17:29969151:C:A	4.92186e-21	-4.62694e-10	-0.998806	0.000103549	-4.62694e-10	-0.934295
29969517	chr17:29969517:C:T	7.93931e-21	-4.62694e-10	-0.520665	0.000153248	-4.62694e-10	-0.542276
29970034	chr17:29970034:T:C	3.77695e-21	-0.0267799	-1.23679	7.65532e-05	-0.00608649	-1.23026
29970873	chr17:29970873:A:G	4.92879e-21	-4.62694e-10	-0.997398	0.000103707	-4.62694e-10	-0.932769
29971006	chr17:29971006:C:T	8.11223e-21	-4.62694e-10	-0.499119	0.000162076	-4.62694e-10	-0.486269
29971024	chr17:29971024:G:A	2.72338e-20	-4.62694e-10	0.711967	0.000577818	-4.62694e-10	0.784924
29971131	chr17:29971131:A:G	2.68804e-21	-0.304068	-1.29961	4.65361e-05	-0.442192	-1.29192
29973126	chr17:29973126:T:C	7.92146e-22	-2.2188	-0.606698	7.38817e-05	-0.63827	-0.6336
29973388	chr17:29973388:T:C	7.86749e-21	-4.62694e-10	-0.529753	0.000157157	-4.62694e-10	-0.517089
29973461	chr17:29973461:C:T	2.42985e-21	-0.724423	-0.980242	6.77069e-05	-0.419123	-0.940024
29973641	chr17:29973641:C:T	2.40431e-20	-4.62694e-10	0.587355	0.000509075	-4.62694e-10	0.658259
29973929	chr17:29973929:G:A	7.64594e-21	-4.62694e-10	-0.558318	0.000147763	-4.62694e-10	-0.578729
29974037	chr17:29974037:A:T	3.97243e-21	-4.62694e-10	-1.21311	8.18299e-05	-4.62694e-10	-1.16969
29975282	chr17:29975282:G:A	7.14069e-21	-4.62694e-10	-0.626683	0.000138092	-4.62694e-10	-0.646416
29975783	chr17:29975783:C:T	4.49296e-21	-4.62694e-10	-1.08998	9.6099e-05	-4.62694e-10	-1.00896
29976119	chr17:29976119:T:C	4.73182e-21	-4.62694e-10	-1.03818	0.000101398	-4.62694e-10	-0.955285
29977237	chr17:29977237:T:C	3.9484e-22	-2.25259	-1.26917	7.94289e-06	-2.20545	-1.29661
29977252	chr17:29977252:G:A	2.66063e-20	-4.62694e-10	0.688658	0.000564169	-4.62694e-10	0.761019
29977316	chr17:29977316:G:A	7.78579e-21	-4.62694e-10	-0.540192	0.000155555	-4.62694e-10	-0.527339
29978348	chr17:29978348:T:C	2.65833e-20	-4.62694e-10	0.687792	0.000563593	-4.62694e-10	0.759998
29978833	chr17:29978833:G:C	7.7804e-21	-4.62694e-10	-0.540884	0.00015545	-4.62694e-10	-0.528012
29979275	chr17:29979275:G:A	3.67279e-21	-4.62694e-10	-1.29154	7.45316e-05	-4.62694e-10	-1.26311
29979516	chr17:29979516:C:G	3.32614e-21	-0.147859	-1.24282	6.69332e-05	-0.134163	-1.23648
29979856	chr17:29979856:T:C	3.47399e-21	-0.114258	-1.23293	7.03492e-05	-0.0947335	-1.22613
29979896	chr17:29979896:C:T	4.21624e-21	-4.62694e-10	-1.15355	8.38796e-05	-4.62694e-10	-1.14495
29980149	chr17:29980149:A:AC	2.42382e-20	-4.62694e-10	0.595437	0.000512699	-4.62694e-10	0.665353
29980240	chr17:29980240:T:G	2.43057e-20	-4.62694e-10	0.598218	0.00051419	-4.62694e-10	0.668257
29981553	chr17:29981553:C:T	1.28231e-20	-0.0412455	-3.32541e-10	4.69856e-05	-1.72449	-3.32541e-10
29981722	chr17:29981722:G:T	7.71228e-22	-2.16394	-0.688328	1.64723e-05	-2.00859	-0.764062
29982440	chr17:29982440:CA:C	2.88061e-20	-4.62694e-10	0.768096	0.000626876	-4.62694e-10	0.866413
29982447	chr17:29982447:G:A	4.04495e-21	-4.62694e-10	-1.19502	8.35532e-05	-4.62694e-10	-1.14885
29982738	chr17:29982738:G:A	3.57411e-21	-4.62694e-10	-1.31878	7.1641e-05	-4.62694e-10	-1.30267
29982742	chr17:29982742:A:G	7.44361e-21	-4.62694e-10	-0.585136	0.000148621	-4.62694e-10	-0.572935
29982958	chr17:29982958:G:A	3.64498e-21	-4.62694e-10	-1.29914	7.3676e-05	-4.62694e-10	-1.27466
29984417	chr17:29984417:C:G	3.5826e-21	-4.62694e-10	-1.3164	7.17973e-05	-4.62694e-10	-1.30049
29984659	chr17:29984659:A:G	1.97111e-21	-1.91389	-3.32541e-10	3.43134e-05	-2.0388	-3.32541e-10
29985341	chr17:29985341:A:G	3.72834e-21	-4.62694e-10	-1.27653	8.24664e-05	-4.62694e-10	-1.16194
29985766	chr17:29985766:G:A	6.16366e-22	-1.78012	-1.29629	1.03611e-05	-1.97358	-1.2627
29985975	chr17:29985975:T:C	6.60709e-22	-2.25517	-0.751767	4.8198e-05	-0.948489	-0.750528
29986109	chr17:29986109:G:A	7.30684e-21	-4.62694e-10	-0.603681	0.000141253	-4.62694e-10	-0.62378
29986176	chr17:29986176:C:T	4.89388e-22	-2.17786	-1.12923	1.38754e-05	-1.75997	-1.18425
29986256	chr17:29986256:T:A	5.05556e-21	-4.62694e-10	-0.972003	0.000106643	-4.62694e-10	-0.904853
29986323	chr17:29986323:C:A	2.92516e-21	-0.280493	-1.23865	5.07171e-05	-0.418112	-1.22996
29986509	chr17:29986509:C:A	5.83806e-21	-4.62694e-10	-0.828093	0.000117101	-4.62694e-10	-0.811297
29986927	chr17:29986927:G:A	3.64596e-21	-0.103133	-1.19574	7.28344e-05	-0.0951116	-1.19104
29987232	chr17:29987232:C:T	7.73676e-21	-4.62694e-10	-0.546509	0.000149399	-4.62694e-10	-0.567713
29987368	chr17:29987368:C:T	4.81141e-21	-4.62694e-10	-1.0215	9.69295e-05	-4.62694e-10	-1.00035
29987465	chr17:29987465:G:A	8.05947e-21	-4.62694e-10	-0.505644	0.000155545	-4.62694e-10	-0.527402
29988088	chr17:29988088:G:A	4.23272e-21	-4.62694e-10	-1.14965	8.39186e-05	-4.62694e-10	-1.14449
29988106	chr17:29988106:A:C	4.00339e-21	-4.62694e-10	-1.20535	8.25812e-05	-4.62694e-10	-1.16055
29988124	chr17:29988124:T:C	3.54047e-21	-4.62694e-10	-1.32823	6.97594e-05	-4.62694e-10	-1.32928
29988488	chr17:29988488:C:T	4.67632e-21	-4.62694e-10	-1.04998	9.32275e-05	-4.62694e-10	-1.03929
29989357	chr17:29989357:C:T	3.66798e-21	-4.62694e-10	-1.29285	7.22505e-05	-4.62694e-10	-1.2942
29989387	chr17:29989387:G:A	3.59771e-21	-4.62694e-10	-1.31219	7.22774e-05	-4.62694e-10	-1.29382
29989460	chr17:29989460:G:A	4.31593e-21	-4.62694e-10	-1.13018	8.97066e-05	-4.62694e-10	-1.07779
29989670	chr17:29989670:A:AT	1.921e-21	-0.762077	-1.17757	4.68758e-05	-0.579951	-1.14688
29990106	chr17:29990106:T:C	5.22348e-21	-0.939329	-3.32541e-10	4.73162e-05	-1.71748	-3.32541e-10
29990133	chr17:29990133:T:A	3.56127e-21	-4.62694e-10	-1.32237	7.11276e-05	-4.62694e-10	-1.30986
29990546	chr17:29990546:A:G	4.10414e-21	-0.618392	-0.562102	0.000115254	-0.330196	-0.497001
29990639	chr17:29990639:A:T	3.8256e-22	-2.22488	-1.32849	1.3724e-05	-1.63779	-1.3174
29991058	chr17:29991058:T:C	7.69124e-21	-4.62694e-10	-0.55241	0.000148638	-4.62694e-10	-0.572819
29991380	chr17:29991380:G:A	3.91303e-22	-2.24101	-1.28975	7.98946e-06	-2.17516	-1.32105
29991909	chr17:29991909:A:G	3.87736e-21	-4.62694e-10	-1.23734	7.95451e-05	-4.62694e-10	-1.19801
29992409	chr17:29992409:G:A	4.89048e-22	-2.04255	-1.26524	9.93041e-06	-2.05659	-1.22215
29992520	chr17:29992520:G:A	8.08382e-21	-4.62694e-10	-0.502627	0.000155995	-4.62694e-10	-0.524511
29993066	chr17:29993066:A:T	3.56254e-21	-4.62694e-10	-1.32202	7.20271e-05	-4.62694e-10	-1.29729
29993124	chr17:29993124:G:A	2.27918e-21	-0.806185	-0.962489	6.03945e-05	-0.562589	-0.910847
29993230	chr17:29993230:T:A	6.81454e-21	-0.673434	-3.32541e-10	3.0756e-05	-2.14825	-3.32541e-10
29993455	chr17:29993455:G:T	3.96341e-22	-2.21455	-1.30342	1.38217e-05	-1.67683	-1.27126
29993959	chr17:29993959:G:A	7.07298e-21	-0.63621	-3.32541e-10	0.000951846	1.28407	-3.32541e-10
29993960	chr17:29993960:A:G	8.7497e-21	-4.62694e-10	-0.423473	0.000154179	-4.62694e-10	-0.536223
29993969	chr17:29993969:A:G	5.12145e-21	-4.62694e-10	-0.959054	9.65473e-05	-4.62694e-10	-1.0043
29994208	chr17:29994208:G:A	9.54526e-22	-2.04741	-0.591625	0.000138096	-0.0280453	-0.618344
29994310	chr17:29994310:T:A	4.00526e-22	-2.25903	-1.24844	2.42401e-05	-1.18058	-1.20575
29994360	chr17:29994360:A:C	1.51446e-21	-2.17743	-3.32541e-10	2.75186e-05	-2.25947	-3.32541e-10
29995917	chr17:29995917:C:T	3.88591e-22	-2.23013	-1.30759	1.46181e-05	-1.61458	-1.27749
29995923	chr17:29995923:G:A	4.28425e-22	-2.18308	-1.25705	1.28977e-05	-1.7302	-1.28709
29996481	chr17:29996481:A:G	5.41807e-22	-2.26266	-0.942683	3.16797e-05	-1.15851	-0.960148
29996528	chr17:29996528:C:T	3.62673e-21	-4.62694e-10	-1.30416	7.34219e-05	-4.62694e-10	-1.27811
29996723	chr17:29996723:T:C	9.52431e-22	-1.55705	-1.08418	2.45513e-05	-1.32532	-1.04825
29997377	chr17:29997377:TAA:T	7.68925e-21	-4.62694e-10	-0.552669	0.000148593	-4.62694e-10	-0.573124
30000027	chr17:30000027:A:G	5.84534e-21	-4.62694e-10	-0.826847	0.000117251	-4.62694e-10	-0.810022
30000812	chr17:30000812:A:G	2.50571e-20	-4.62694e-10	0.628666	0.000528084	-4.62694e-10	0.694919
30000821	chr17:30000821:G:C	9.02618e-22	-1.57512	-1.11983	2.3096e-05	-1.34808	-1.0866
30000867	chr17:30000867:C:T	5.52284e-22	-1.89245	-1.29373	8.71813e-06	-2.07992	-1.32901
30003262	chr17:30003262:T:G	4.41265e-22	-2.17556	-1.23504	1.26586e-05	-1.7648	-1.2712
30003302	chr17:30003302:C:T	9.95496e-22	-1.26893	-1.32807	1.844e-05	-1.33398	-1.32583
30004096	chr17:30004096:C:T	4.59836e-22	-2.26217	-1.10721	9.31737e-06	-2.14422	-1.19823
30004129	chr17:30004129:G:A	3.5508e-21	-4.62694e-10	-1.32532	7.09084e-05	-4.62694e-10	-1.31295
30004139	chr17:30004139:G:C	8.05947e-21	-4.62694e-10	-0.505644	0.000155545	-4.62694e-10	-0.527402
30004408	chr17:30004408:C:T	9.59714e-22	-1.56843	-1.06518	2.4062e-05	-1.37464	-1.01906
30004431	chr17:30004431:G:A	1.70068e-21	-2.06146	-3.32541e-10	3.13754e-05	-2.12831	-3.32541e-10
30005089	chr17:30005089:T:C	4.217e-22	-2.23783	-1.21812	1.71351e-05	-1.58031	-1.15289
30005922	chr17:30005922:T:C	3.6074e-21	-4.62694e-10	-1.3095	7.27587e-05	-4.62694e-10	-1.28719
30006367	chr17:30006367:A:G	3.93828e-22	-2.22673	-1.2976	1.45661e-05	-1.63294	-1.2627
30007692	chr17:30007692:G:A	4.2435e-22	-2.17927	-1.27042	1.26132e-05	-1.7424	-1.29719
30007756	chr17:30007756:G:T	6.6314e-21	-4.62694e-10	-0.700676	0.000132135	-4.62694e-10	-0.690509
30008070	chr17:30008070:A:C	4.06743e-22	-2.23759	-1.25448	1.63459e-05	-1.58063	-1.19973
30008154	chr17:30008154:GGATGAAAAAA:G	1.76037e-20	-4.62694e-10	0.275618	0.000375673	-4.62694e-10	0.354384
30008330	chr17:30008330:C:T	5.23829e-20	1.36609	-3.32541e-10	0.000146603	-0.586609	-3.32541e-10
30008615	chr17:30008615:T:C	7.95029e-21	-4.62694e-10	-0.519284	0.000153586	-4.62694e-10	-0.540076
30008731	chr17:30008731:C:G	9.38653e-22	-1.57156	-1.08424	2.41808e-05	-1.34107	-1.04771
30008931	chr17:30008931:T:G	4.28415e-22	-2.23215	-1.20801	1.68815e-05	-1.60759	-1.14052
30009414	chr17:30009414:G:T	5.49307e-22	-2.26141	-0.930177	3.51998e-05	-1.06608	-0.947213
30009474	chr17:30009474:T:C	1.23795e-20	-4.62694e-10	-0.0764486	0.000228998	-4.62694e-10	-0.140621
30009844	chr17:30009844:G:A	3.68011e-21	-4.62694e-10	-1.28955	7.4738e-05	-4.62694e-10	-1.26035
30010255	chr17:30010255:C:T	3.61358e-21	-4.62694e-10	-1.30779	7.2903e-05	-4.62694e-10	-1.28521
30010888	chr17:30010888:T:C	7.52419e-21	-4.62694e-10	-0.574368	0.00014978	-4.62694e-10	-0.565171
30011286	chr17:30011286:A:G	4.29885e-22	-2.19597	-1.24076	1.35098e-05	-1.69669	-1.27423
30011376	chr17:30011376:A:G	8.05947e-21	-4.62694e-10	-0.505644	0.000155545	-4.62694e-10	-0.527402
30011613	chr17:30011613:T:C	7.4166e-21	-4.62694e-10	-0.588772	0.000147612	-4.62694e-10	-0.579745
30011633	chr17:30011633:T:C	4.93734e-21	-4.62694e-10	-0.995665	9.81757e-05	-4.62694e-10	-0.987577
30011975	chr17:30011975:T:C	3.72834e-21	-4.62694e-10	-1.27653	8.24664e-05	-4.62694e-10	-1.16194
30012287	chr17:30012287:C:T	3.56413e-21	-4.62694e-10	-1.32157	7.13081e-05	-4.62694e-10	-1.30733
30013120	chr17:30013120:G:A	2.48677e-20	-4.62694e-10	0.621077	0.000525188	-4.62694e-10	0.68942
30013672	chr17:30013672:G:A	3.02751e-20	0.817834	-3.32541e-10	0.000131517	-0.695199	-3.32541e-10
30014099	chr17:30014099:G:A	1.5308e-20	-4.62694e-10	0.135886	0.000253918	-4.62694e-10	-0.0373243
30014661	chr17:30014661:T:G	5.28589e-22	-2.19001	-1.04003	2.16244e-05	-1.54559	-0.95492
30014724	chr17:30014724:A:T	3.54633e-21	-4.62694e-10	-1.32658	7.07168e-05	-4.62694e-10	-1.31565
30014811	chr17:30014811:A:G	3.56281e-21	-4.62694e-10	-1.32194	7.12634e-05	-4.62694e-10	-1.30795
30015204	chr17:30015204:C:T	1.66524e-20	-4.62694e-10	0.220061	0.000355057	-4.62694e-10	0.297944
30015879	chr17:30015879:A:G	7.61403e-21	-4.62694e-10	-0.562499	0.000147186	-4.62694e-10	-0.582638
30016874	chr17:30016874:A:C	1.49548e-20	-4.62694e-10	0.112543	0.000248312	-4.62694e-10	-0.0596496
30017258	chr17:30017258:G:A	4.34725e-22	-2.1941	-1.23144	1.33306e-05	-1.7161	-1.26817
30017301	chr17:30017301:G:A	2.93516e-20	-4.62694e-10	0.786857	0.000638972	-4.62694e-10	0.885525
30017431	chr17:30017431:TACTACGCC:T	4.20763e-21	-4.62694e-10	-1.15559	8.90109e-05	-4.62694e-10	-1.08558
30017694	chr17:30017694:T:C	8.41164e-22	-1.6414	-1.12406	2.14128e-05	-1.4194	-1.09094
30019111	chr17:30019111:G:A	3.54038e-21	-4.62694e-10	-1.32826	7.04326e-05	-4.62694e-10	-1.31968
30019548	chr17:30019548:C:T	1.60347e-21	-2.12032	-3.32541e-10	3.57719e-05	-1.99717	-3.32541e-10
30019683	chr17:30019683:T:C	1.41004e-21	-2.24887	-3.32541e-10	2.78763e-05	-2.24656	-3.32541e-10
30020013	chr17:30020013:G:A	2.47592e-20	-4.62694e-10	0.616706	0.000522859	-4.62694e-10	0.684976
30020515	chr17:30020515:C:T	1.39194e-21	-2.26179	-3.32541e-10	2.82157e-05	-2.23446	-3.32541e-10
30021026	chr17:30021026:T:A	4.57454e-21	-4.62694e-10	-1.07199	8.34719e-05	-4.62694e-10	-1.14983
30021426	chr17:30021426:TATA:T	6.20048e-21	-4.62694e-10	-0.767866	0.000105362	-4.62694e-10	-0.916934
30022077	chr17:30022077:G:A	4.00358e-22	-2.20818	-1.29971	1.34075e-05	-1.71291	-1.26561
30022453	chr17:30022453:A:G	7.10102e-21	-4.62694e-10	-0.632254	0.000140995	-4.62694e-10	-0.625611
30022458	chr17:30022458:G:A	4.97561e-22	-2.20098	-1.08955	2.10671e-05	-1.51922	-1.0074
30022973	chr17:30022973:T:C	4.95832e-21	-4.62694e-10	-0.991426	9.89566e-05	-4.62694e-10	-0.979654
30023032	chr17:30023032:T:C	3.55658e-21	-4.62694e-10	-1.32369	7.11273e-05	-4.62694e-10	-1.30986
30023357	chr17:30023357:C:T	1.43473e-20	-4.62694e-10	0.0710718	0.000239086	-4.62694e-10	-0.0975115
30023451	chr17:30023451:G:A	1.41866e-21	-1.49799	-0.744796	3.6811e-05	-1.27992	-0.688617
30023880	chr17:30023880:T:C	7.95916e-21	-4.62694e-10	-0.518168	0.000153764	-4.62694e-10	-0.538919
30024629	chr17:30024629:A:G	4.15819e-21	-4.62694e-10	-1.16741	8.79709e-05	-4.62694e-10	-1.09733
30025101	chr17:30025101:G:T	4.68523e-22	-2.16563	-1.18503	1.27859e-05	-1.79654	-1.22945
30025171	chr17:30025171:A:G	3.6818e-20	1.0135	-3.32541e-10	5.85401e-05	-1.50462	-3.32541e-10
30025337	chr17:30025337:A:C	9.39136e-21	-4.62694e-10	-0.352702	0.000159206	-4.62694e-10	-0.504139
30026257	chr17:30026257:C:T	3.65709e-21	-4.62694e-10	-1.29582	7.4105e-05	-4.62694e-10	-1.26885
30027236	chr17:30027236:C:T	8.98366e-22	-1.3707	-1.32897	1.66651e-05	-1.43173	-1.32929
30029118	chr17:30029118:C:T	5.53535e-22	-2.26076	-0.923159	3.60445e-05	-1.04889	-0.940687
30029201	chr17:30029201:C:T	3.53796e-21	-4.62694e-10	-1.32894	7.01917e-05	-4.62694e-10	-1.32311
30029477	chr17:30029477:C:T	3.94734e-20	-4.62694e-10	1.08313	0.000877169	-4.62694e-10	1.20236
30029726	chr17:30029726:C:A	5.20888e-22	-2.26047	-0.984241	3.42415e-05	-1.04074	-1.00016
30029786	chr17:30029786:A:G	4.16771e-20	-4.62694e-10	1.13746	0.000927587	-4.62694e-10	1.25825
30030029	chr17:30030029:G:A	3.93058e-22	-2.22881	-1.29748	1.46797e-05	-1.62511	-1.26276
30030062	chr17:30030062:T:A	3.93825e-22	-2.22686	-1.29748	1.45642e-05	-1.63301	-1.26276
30030293	chr17:30030293:T:C	3.12625e-21	-1.45266	-3.32541e-10	0.000159389	-0.502985	-3.32541e-10
30030363	chr17:30030363:G:A	3.61888e-21	-4.62694e-10	-1.30633	7.7608e-05	-4.62694e-10	-1.22266
30030950	chr17:30030950:C:A	7.9685e-21	-4.62694e-10	-0.516996	0.000158307	-4.62694e-10	-0.509798
30031118	chr17:30031118:C:A	3.729e-21	-4.62694e-10	-1.27635	7.6638e-05	-4.62694e-10	-1.23524
30031762	chr17:30031762:CTGTAATTTCAGT:C	6.73246e-21	-0.685551	-3.32541e-10	6.06515e-05	-1.46919	-3.32541e-10
30032493	chr17:30032493:G:A	4.27846e-22	-2.19154	-1.24994	1.32358e-05	-1.71083	-1.28058
30032701	chr17:30032701:C:T	3.65274e-21	-4.62694e-10	-1.29701	7.54294e-05	-4.62694e-10	-1.25114
30032731	chr17:30032731:C:T	7.42912e-21	-4.62694e-10	-0.587085	0.000147458	-4.62694e-10	-0.58079
30033058	chr17:30033058:C:T	7.44171e-21	-4.62694e-10	-0.585392	0.000147706	-4.62694e-10	-0.579113
30033070	chr17:30033070:G:A	2.03142e-20	-4.62694e-10	0.418827	0.000422911	-4.62694e-10	0.472827
30033239	chr17:30033239:C:T	2.32783e-21	-1.74756	-3.32541e-10	2.75447e-05	-2.25852	-3.32541e-10
30033786	chr17:30033786:C:T	3.72834e-21	-4.62694e-10	-1.27653	8.24664e-05	-4.62694e-10	-1.16194
30034651	chr17:30034651:A:C	3.96516e-22	-2.21324	-1.30429	1.36811e-05	-1.68585	-1.27247
30034951	chr17:30034951:C:G	3.90114e-22	-2.22903	-1.30478	1.45151e-05	-1.62592	-1.27323
30035465	chr17:30035465:C:T	6.19612e-22	-1.74784	-1.32331	1.16804e-05	-1.7954	-1.32102
30035881	chr17:30035881:G:A	2.54987e-20	-4.62694e-10	0.646135	0.000533503	-4.62694e-10	0.705129
30036162	chr17:30036162:TATATA:T	3.253e-21	-1.41292	-3.32541e-10	4.84862e-05	-1.69306	-3.32541e-10
30036558	chr17:30036558:T:C	2.29007e-19	-4.62694e-10	2.84126	0.00603459	-4.62694e-10	3.13093
30036624	chr17:30036624:C:T	4.00779e-22	-2.21543	-1.29141	1.69969e-05	-1.47944	-1.26187
30036634	chr17:30036634:C:T	4.74405e-21	-4.62694e-10	-1.0356	0.000101695	-4.62694e-10	-0.952356
30037438	chr17:30037438:C:T	5.33779e-22	-2.25764	-0.962628	2.69937e-05	-1.29161	-0.987117
30037742	chr17:30037742:T:G	7.83618e-21	-4.62694e-10	-0.53374	0.000139498	-4.62694e-10	-0.636286
30037750	chr17:30037750:T:C	5.741e-22	-2.26212	-0.885325	3.20146e-05	-1.19982	-0.908319
30038118	chr17:30038118:C:T	3.92829e-20	-4.62694e-10	1.0783	0.000872879	-4.62694e-10	1.19746
30038348	chr17:30038348:C:T	6.73705e-21	-4.62694e-10	-0.68487	0.000134394	-4.62694e-10	-0.673561
30038632	chr17:30038632:T:C	3.58039e-21	-4.62694e-10	-1.31702	7.19396e-05	-4.62694e-10	-1.29851
30039281	chr17:30039281:G:A	5.2043e-21	-4.62694e-10	-0.943007	0.000110284	-4.62694e-10	-0.871274
30039493	chr17:30039493:ACT:A	9.1959e-21	-4.62694e-10	-0.373735	0.00017523	-4.62694e-10	-0.408235
30039703	chr17:30039703:A:G	3.59202e-21	-4.62694e-10	-1.31378	7.23377e-05	-4.62694e-10	-1.29299
30040276	chr17:30040276:T:C	8.04614e-21	-4.62694e-10	-0.507299	0.000159748	-4.62694e-10	-0.500735
30041178	chr17:30041178:G:A	5.79498e-22	-2.26126	-0.876827	3.14354e-05	-1.22666	-0.899739
30042530	chr17:30042530:G:T	5.90192e-22	-2.2608	-0.859001	3.1604e-05	-1.23835	-0.882704
30043311	chr17:30043311:T:G	3.95838e-20	-4.62694e-10	1.08593	0.000879708	-4.62694e-10	1.20525
30043854	chr17:30043854:T:G	2.69333e-20	-4.62694e-10	0.700873	0.000570032	-4.62694e-10	0.771357
30044501	chr17:30044501:G:A	1.28299e-20	-4.62694e-10	-0.0407125	0.000209455	-4.62694e-10	-0.229824
30045112	chr17:30045112:A:G	5.85317e-22	-2.26241	-0.865678	3.31217e-05	-1.18475	-0.889399
30045180	chr17:30045180:G:A	1.26803e-20	-4.62694e-10	-0.0524405	0.000234265	-4.62694e-10	-0.117882
30045299	chr17:30045299:A:G	4.03721e-21	-4.62694e-10	-1.19694	8.45673e-05	-4.62694e-10	-1.13679
30045554	chr17:30045554:A:G	4.71919e-22	-2.17194	-1.1715	8.38509e-06	-2.25964	-1.18824
30045765	chr17:30045765:A:T	4.31936e-22	-2.18194	-1.25003	1.28719e-05	-1.73852	-1.28077
30045952	chr17:30045952:G:C	3.56408e-21	-4.62694e-10	-1.32159	7.13062e-05	-4.62694e-10	-1.30735
30047094	chr17:30047094:A:G	5.55149e-22	-2.2612	-0.919814	2.99441e-05	-1.23282	-0.942187
30047095	chr17:30047095:A:G	1.53659e-20	-4.62694e-10	0.139661	0.000255476	-4.62694e-10	-0.0312079
30047227	chr17:30047227:TA:T	3.62911e-21	-4.62694e-10	-1.3035	7.33418e-05	-4.62694e-10	-1.2792
30047867	chr17:30047867:C:A	9.18793e-21	-4.62694e-10	-0.374601	0.000177054	-4.62694e-10	-0.39788
30048377	chr17:30048377:C:CA	7.9288e-21	-4.62694e-10	-0.52199	0.000157496	-4.62694e-10	-0.514938
30049094	chr17:30049094:A:G	1.52506e-21	-2.17046	-3.32541e-10	3.0999e-05	-2.14038	-3.32541e-10
30049119	chr17:30049119:C:T	7.88311e-21	-4.62694e-10	-0.527769	0.000152356	-4.62694e-10	-0.548118
30049404	chr17:30049404:C:T	2.4781e-20	-4.62694e-10	0.617587	0.000523316	-4.62694e-10	0.685849
30049845	chr17:30049845:C:T	7.86113e-22	-1.79547	-1.03767	1.88917e-05	-1.63846	-0.997154
30050644	chr17:30050644:G:A	3.92699e-20	-4.62694e-10	1.07797	0.000872452	-4.62694e-10	1.19697
30050963	chr17:30050963:A:G	8.33342e-21	-4.62694e-10	-0.472218	0.000160782	-4.62694e-10	-0.494285
30051188	chr17:30051188:T:G	8.35815e-21	-4.62694e-10	-0.469256	0.00016125	-4.62694e-10	-0.491378
30051258	chr17:30051258:C:T	5.71607e-22	-2.26174	-0.890059	3.13617e-05	-1.21568	-0.913066
30051475	chr17:30051475:A:T	2.78396e-21	-1.56862	-3.32541e-10	0.00011751	-0.807814	-3.32541e-10
30052494	chr17:30052494:G:A	6.24555e-22	-2.02419	-1.03902	1.82106e-05	-1.58875	-1.08358
30052733	chr17:30052733:C:T	3.67981e-21	-4.62694e-10	-1.28963	7.46987e-05	-4.62694e-10	-1.26087
30052862	chr17:30052862:A:G	1.47667e-21	-2.2027	-3.32541e-10	3.48942e-05	-2.02202	-3.32541e-10
30052989	chr17:30052989:C:T	3.69794e-21	-4.62694e-10	-1.28472	7.35306e-05	-4.62694e-10	-1.27663
30053017	chr17:30053017:T:G	2.69477e-20	-4.62694e-10	0.701405	0.000570271	-4.62694e-10	0.771776
30053395	chr17:30053395:C:G	6.25308e-21	-4.62694e-10	-0.759418	0.000124571	-4.62694e-10	-0.749458
30053548	chr17:30053548:C:A	3.75264e-21	-4.62694e-10	-1.27003	7.39132e-05	-4.62694e-10	-1.27144
30054999	chr17:30054999:A:G	4.08386e-21	-4.62694e-10	-1.18545	8.4516e-05	-4.62694e-10	-1.13739
30055235	chr17:30055235:A:G	2.70537e-20	-4.62694e-10	0.705331	0.000572504	-4.62694e-10	0.775685
30055661	chr17:30055661:T:C	4.46676e-21	-4.62694e-10	-1.09583	8.90823e-05	-4.62694e-10	-1.08477
30055686	chr17:30055686:C:T	4.34882e-22	-2.17955	-1.24562	1.2841e-05	-1.74488	-1.27681
```
