## Supplementary material for "Characterization of shared and ancestry-specific signals driving complex traits using multi-ancestry fine-mapping": susiex_nc2.cs80.summary

```
# chr17:28095995-30055687
CS_ID	CS_LENGTH	CS_PURITY	MAX_PIP_SNP	BP	REF_ALLELE	ALT_ALLELE	REF_FRQ	BETA	SE	-LOG10P	MAX_PIP	POST-HOC_PROB_POP1	POST-HOC_PROB_POP2
1	46	0.965677	chr17:29372761:A:G	29372761	G,G	A,A	1,1	inf,inf	inf,inf	20.7954,1.06051	0.0734761	1	0.453009
2	1338	0	chr17:28534996:G:A	28534996	NA,A	NA,G	NA,1	NA,inf	NA,inf	NA,3.57015	0.026247	0.512924	0.417805
```
