## Supplementary material for "Characterization of shared and ancestry-specific signals driving complex traits using multi-ancestry fine-mapping": susiex_nc3.cs80.cs

```
CS_ID	SNP	BP	REF_ALLELE	ALT_ALLELE	REF_FRQ	BETA	SE	-LOG10P	CS_PIP	OVRL_PIP
1	chr17:29372761:A:G	29372761	G,G	A,A	1,1	inf,inf	inf,inf	20.7954,1.06051	0.0726626	0.0726814
1	chr17:29367000:T:C	29367000	C,C	T,T	1,1	inf,inf	inf,inf	20.9088,0.446102	0.0387286	0.0387484
1	chr17:29555687:A:C	29555687	C,C	A,A	1,1	inf,inf	inf,inf	20.3278,1.20343	0.0321215	0.0321416
1	chr17:29365718:A:G	29365718	G,G	A,A	1,1	inf,inf	inf,inf	20.7967,0.452463	0.0308554	0.0308747
1	chr17:29378445:C:G	29378445	G,G	C,C	1,1	inf,inf	inf,inf	20.2932,1.17767	0.0286689	0.0286886
1	chr17:29373806:C:T	29373806	T,T	C,C	1,1	inf,inf	inf,inf	20.3269,1.11682	0.0278928	0.0279122
1	chr17:29405141:A:G	29405141	G,G	A,A	1,1	inf,inf	inf,inf	20.1657,1.24883	0.0241782	0.0241984
1	chr17:29395023:C:T	29395023	T,T	C,C	1,1	inf,inf	inf,inf	20.1614,1.16434	0.0206626	0.0206822
1	chr17:29410130:G:A	29410130	A,A	G,G	1,1	inf,inf	inf,inf	20.1029,1.23463	0.0204402	0.0204604
1	chr17:29476971:G:A	29476971	A,A	G,G	1,1	inf,inf	inf,inf	20.0818,1.23922	0.0196439	0.019664
1	chr17:29505889:C:T	29505889	T,T	C,C	1,1	-inf,-inf	inf,inf	20.081,1.19004	0.0180204	0.0180401
1	chr17:29554854:G:A	29554854	A,A	G,G	1,1	inf,inf	inf,inf	20.0278,1.25259	0.0176189	0.0176395
1	chr17:29401478:A:G	29401478	G,G	A,A	1,1	inf,inf	inf,inf	20.0311,1.24176	0.0175901	0.0176103
1	chr17:29494074:G:A	29494074	A,A	G,G	1,1	-inf,-inf	inf,inf	19.9722,1.31865	0.0175841	0.017605
1	chr17:29481954:T:C	29481954	C,C	T,T	1,1	-inf,-inf	inf,inf	20.0199,1.24147	0.0171407	0.0171609
1	chr17:29381699:G:C	29381699	C,C	G,G	1,1	inf,inf	inf,inf	20.5022,0.475966	0.0166642	0.016683
1	chr17:29487478:C:T	29487478	T,T	C,C	1,1	-inf,-inf	inf,inf	20.0326,1.20174	0.0164747	0.0164946
1	chr17:29519548:T:A	29519548	A,A	T,T	1,1	-inf,-inf	inf,inf	19.9922,1.25963	0.0164273	0.0164477
1	chr17:29440569:A:T	29440569	T,T	A,A	1,1	inf,inf	inf,inf	20.0577,1.12881	0.0154226	0.015442
1	chr17:29485413:A:G	29485413	G,G	A,A	1,1	-inf,-inf	inf,inf	19.9847,1.21899	0.0152321	0.0152521
1	chr17:29505972:A:G	29505972	G,G	A,A	1,1	-inf,-inf	inf,inf	19.9691,1.22745	0.0149071	0.0149272
1	chr17:29545129:C:T	29545129	T,T	C,C	1,1	-inf,-inf	inf,inf	20.0185,1.16062	0.0148537	0.0148733
1	chr17:29489447:G:A	29489447	A,A	G,G	1,1	-inf,-inf	inf,inf	19.9613,1.21544	0.014361	0.014381
1	chr17:29436224:G:A	29436224	A,A	G,G	1,1	inf,inf	inf,inf	20.0286,1.1267	0.0143375	0.0143569
1	chr17:29427787:C:T	29427787	T,T	C,C	1,1	inf,inf	inf,inf	20.0258,1.12277	0.0141891	0.0142084
1	chr17:29455272:G:T	29455272	T,NA	G,NA	1,NA	inf,NA	inf,NA	20.0453,NA	0.0139416	0.0140106
1	chr17:29375034:G:C	29375034	C,C	G,G	1,1	inf,inf	inf,inf	19.962,1.18988	0.0137739	0.0137938
1	chr17:29439134:G:A	29439134	A,A	G,G	1,1	inf,inf	inf,inf	20.0006,1.11624	0.0132543	0.0132736
1	chr17:29376285:CT:C	29376285	C,C	CT,CT	1,1	inf,inf	inf,inf	19.9818,1.13844	0.0131835	0.013203
1	chr17:29500660:G:A	29500660	A,A	G,G	1,1	-inf,-inf	inf,inf	20.3547,0.601327	0.0130699	0.0130884
1	chr17:29432045:T:C	29432045	C,C	T,T	1,1	inf,inf	inf,inf	19.9864,1.12439	0.0130136	0.0130329
1	chr17:29499524:G:A	29499524	A,A	G,G	1,1	-inf,-inf	inf,inf	19.8791,1.22058	0.0121203	0.0121404
1	chr17:29383085:C:T	29383085	T,T	C,C	1,1	inf,inf	inf,inf	19.9356,1.14611	0.0120522	0.0120717
1	chr17:29444110:C:T	29444110	T,T	C,C	1,1	inf,inf	inf,inf	19.8281,1.19911	0.011709	0.0117302
1	chr17:29505732:A:G	29505732	G,G	A,A	1,1	-inf,-inf	inf,inf	19.839,1.24921	0.0115235	0.0115438
1	chr17:29515827:C:T	29515827	T,T	C,C	1,1	-inf,-inf	inf,inf	19.8927,1.16988	0.0113269	0.0113465
1	chr17:29529905:T:C	29529905	C,C	T,T	1,1	-inf,-inf	inf,inf	19.8637,1.20591	0.0112845	0.0113045
1	chr17:29529559:T:C	29529559	C,C	T,T	1,1	-inf,-inf	inf,inf	19.8491,1.22382	0.0112592	0.0112793
1	chr17:29399498:T:G	29399498	G,G	T,T	1,1	inf,inf	inf,inf	19.82,1.25062	0.011073	0.0110933
1	chr17:29542950:G:A	29542950	A,A	G,G	1,1	-inf,-inf	inf,inf	19.9035,1.13822	0.0110072	0.0110267
1	chr17:29483779:A:T	29483779	T,T	A,A	1,1	-inf,-inf	inf,inf	19.873,1.07171	0.0103464	0.0103663
1	chr17:29527984:C:T	29527984	T,T	C,C	1,1	-inf,-inf	inf,inf	19.8347,1.1806	0.0101131	0.0101329
1	chr17:29453198:T:C	29453198	C,C	T,T	1,1	inf,inf	inf,inf	19.8592,1.06872	0.00997279	0.0099927
1	chr17:29378000:A:G	29378000	G,G	A,A	1,1	inf,inf	inf,inf	19.8792,1.10984	0.0099485	0.00996781
1	chr17:29535293:A:AG	29535293	AG,AG	A,A	1,1	-inf,-inf	inf,inf	19.8427,1.15103	0.00978642	0.00980596
1	chr17:29432729:C:T	29432729	T,T	C,C	1,1	inf,inf	inf,inf	19.8197,1.12003	0.00885212	0.00887146
1	chr17:29352707:A:G	29352707	G,G	A,A	1,1	inf,inf	inf,inf	20.2541,0.438358	0.00884948	0.00886859
2	chr17:28534996:G:A	28534996	NA,A	NA,G	NA,1	NA,inf	NA,inf	NA,3.57015	0.0213617	0.0426122
2	chr17:28534786:C:T	28534786	NA,T	NA,C	NA,1	NA,inf	NA,inf	NA,3.29457	0.0127366	0.0255125
2	chr17:28367840:G:A	28367840	A,A	G,G	1,1	-inf,-inf	inf,inf	3.24946,0.46479	0.00863714	0.0163729
2	chr17:28317642:C:T	28317642	T,T	C,C	1,1	inf,inf	inf,inf	3.10826,0.0254064	0.00793017	0.0150234
2	chr17:29821553:T:C	29821553	C,NA	T,NA	1,NA	-inf,NA	inf,NA	2.04614,NA	0.00648825	0.0129575
2	chr17:30036558:T:C	30036558	NA,C	NA,T	NA,1	NA,-inf	NA,inf	NA,2.6387	0.00643723	0.0129029
2	chr17:29580322:A:G	29580322	G,NA	A,NA	1,NA	-inf,NA	inf,NA	1.65807,NA	0.00638619	0.0126734
2	chr17:29366980:A:G	29366980	G,G	A,A	1,1	inf,inf	inf,inf	9.68036,3.23428	0.00637557	0.0127832
2	chr17:29534814:G:A	29534814	A,NA	G,NA	1,NA	-inf,NA	inf,NA	1.81902,NA	0.0063553	0.0126101
2	chr17:28535487:C:T	28535487	NA,T	NA,C	NA,1	NA,inf	NA,inf	NA,2.83817	0.00560006	0.011254
2	chr17:29482073:C:A	29482073	A,A	C,C	1,1	inf,inf	inf,inf	9.31259,3.17411	0.00557042	0.0111719
2	chr17:29461983:A:G	29461983	G,NA	A,NA	1,NA	-inf,NA	inf,NA	1.74075,NA	0.00547883	0.0108764
2	chr17:29551539:C:T	29551539	T,NA	C,NA	1,NA	-inf,NA	inf,NA	1.73666,NA	0.00540237	0.0107253
2	chr17:29463875:G:A	29463875	A,A	G,G	1,1	inf,inf	inf,inf	9.11264,3.22558	0.00534228	0.0107147
2	chr17:29503162:C:T	29503162	T,T	C,C	1,1	inf,inf	inf,inf	9.20304,3.17485	0.00515804	0.0103466
2	chr17:28343601:G:A	28343601	A,A	G,G	1,1	-inf,-inf	inf,inf	2.96031,0.462053	0.00457192	0.00868553
2	chr17:29452420:A:G	29452420	G,G	A,A	1,1	inf,inf	inf,inf	9.15043,3.11539	0.00448732	0.00900399
2	chr17:28361641:G:A	28361641	A,A	G,G	1,1	-inf,-inf	inf,inf	2.89974,0.486591	0.00430423	0.00817966
2	chr17:29359498:G:A	29359498	A,NA	G,NA	1,NA	inf,NA	inf,NA	0.36508,NA	0.00396301	0.00787006
2	chr17:29534311:T:C	29534311	C,C	T,T	1,1	inf,inf	inf,inf	9.09348,3.05467	0.00383767	0.0077028
2	chr17:29310562:G:C	29310562	NA,C	NA,G	NA,1	NA,inf	NA,inf	NA,2.11131	0.00380675	0.0076335
2	chr17:28461915:G:A	28461915	NA,A	NA,G	NA,1	NA,-inf	NA,inf	NA,2.29807	0.00372003	0.00746532
2	chr17:29638399:T:C	29638399	C,NA	T,NA	1,NA	-inf,NA	inf,NA	1.9276,NA	0.00369926	0.00736151
2	chr17:28376663:T:A	28376663	A,A	T,T	1,1	-inf,-inf	inf,inf	2.8028,0.468896	0.00355754	0.00677104
2	chr17:28424413:G:A	28424413	A,A	G,G	1,1	inf,inf	inf,inf	1.15501,2.13071	0.00355061	0.00693769
2	chr17:28420887:G:A	28420887	A,A	G,G	1,1	inf,inf	inf,inf	1.14977,2.12408	0.00349789	0.00683521
2	chr17:29727130:C:T	29727130	T,NA	C,NA	1,NA	-inf,NA	inf,NA	1.90675,NA	0.00343263	0.0068325
2	chr17:28875899:T:C	28875899	C,C	T,T	1,1	-inf,-inf	inf,inf	5.29181,0.702658	0.00323486	0.00650536
2	chr17:28987556:G:A	28987556	NA,A	NA,G	NA,1	NA,-inf	NA,inf	NA,2.58134	0.00319577	0.00639592
2	chr17:28419783:G:A	28419783	NA,A	NA,G	NA,1	NA,-inf	NA,inf	NA,2.31589	0.00313614	0.00630702
2	chr17:29628476:A:T	29628476	T,NA	A,NA	1,NA	-inf,NA	inf,NA	1.72759,NA	0.00297959	0.0059618
2	chr17:28491648:G:A	28491648	NA,A	NA,G	NA,1	NA,-inf	NA,inf	NA,2.13128	0.00288622	0.00579381
2	chr17:28430817:T:C	28430817	C,C	T,T	1,1	inf,inf	inf,inf	1.16785,2.01679	0.00287522	0.00562068
2	chr17:29311599:C:T	29311599	NA,T	NA,C	NA,1	NA,inf	NA,inf	NA,1.95829	0.00279227	0.00560189
2	chr17:28337780:T:C	28337780	C,C	T,T	1,1	-inf,-inf	inf,inf	2.38856,0.294905	0.0027154	0.00519594
2	chr17:28433478:C:T	28433478	NA,T	NA,C	NA,1	NA,-inf	NA,inf	NA,2.2354	0.0026951	0.00542084
2	chr17:28429541:T:A	28429541	A,A	T,T	1,1	inf,inf	inf,inf	1.13852,2.00754	0.00268926	0.00525894
2	chr17:28420139:A:G	28420139	NA,G	NA,A	NA,1	NA,-inf	NA,inf	NA,2.23448	0.00268263	0.00539582
2	chr17:28963385:G:C	28963385	NA,C	NA,G	NA,1	NA,-inf	NA,inf	NA,2.57887	0.0026547	0.00531213
2	chr17:28285970:C:T	28285970	T,T	C,C	1,1	inf,inf	inf,inf	2.63069,0.0283384	0.00264352	0.00504388
2	chr17:28984975:T:A	28984975	NA,A	NA,T	NA,1	NA,-inf	NA,inf	NA,2.57276	0.00260909	0.00521996
2	chr17:28985183:C:T	28985183	NA,T	NA,C	NA,1	NA,-inf	NA,inf	NA,2.57207	0.00260528	0.00521236
2	chr17:28965828:G:A	28965828	NA,A	NA,G	NA,1	NA,-inf	NA,inf	NA,2.56561	0.00259188	0.00518663
2	chr17:28959444:C:T	28959444	NA,T	NA,C	NA,1	NA,-inf	NA,inf	NA,2.56287	0.00251645	0.00503456
2	chr17:28454443:C:T	28454443	NA,T	NA,C	NA,1	NA,-inf	NA,inf	NA,2.20708	0.00250375	0.00503675
2	chr17:28528055:C:T	28528055	NA,T	NA,C	NA,1	NA,inf	NA,inf	NA,2.34013	0.00247949	0.00498425
2	chr17:28437923:G:A	28437923	A,A	G,G	1,1	inf,inf	inf,inf	1.36991,1.67958	0.00236029	0.00461007
2	chr17:28304310:C:A	28304310	A,A	C,C	1,1	inf,inf	inf,inf	2.57856,0.162358	0.00230446	0.0043984
2	chr17:29956228:G:A	29956228	A,NA	G,NA	1,NA	-inf,NA	inf,NA	1.74256,NA	0.00228824	0.00455877
2	chr17:28953156:C:T	28953156	NA,T	NA,C	NA,1	NA,-inf	NA,inf	NA,2.50978	0.00228139	0.00456509
2	chr17:29269188:C:T	29269188	T,T	C,C	1,1	inf,inf	inf,inf	3.77931,0.988757	0.00226743	0.00457397
2	chr17:28957789:A:AG	28957789	NA,AG	NA,A	NA,1	NA,-inf	NA,inf	NA,2.50316	0.00225517	0.0045127
2	chr17:28957176:T:C	28957176	NA,C	NA,T	NA,1	NA,-inf	NA,inf	NA,2.50316	0.00225517	0.0045127
2	chr17:28491996:C:T	28491996	NA,T	NA,C	NA,1	NA,-inf	NA,inf	NA,1.98442	0.0021756	0.00436861
2	chr17:28958718:A:G	28958718	NA,G	NA,A	NA,1	NA,-inf	NA,inf	NA,2.47821	0.00215646	0.00431546
2	chr17:29253022:C:T	29253022	T,T	C,C	1,1	inf,inf	inf,inf	3.76108,0.964965	0.00213644	0.00430991
2	chr17:28953220:A:G	28953220	NA,G	NA,A	NA,1	NA,-inf	NA,inf	NA,2.47187	0.00213541	0.00427339
2	chr17:28317282:C:T	28317282	T,T	C,C	1,1	inf,inf	inf,inf	2.31801,0.173663	0.0021304	0.00408349
2	chr17:29545104:G:A	29545104	A,A	G,G	1,1	inf,-inf	inf,inf	0.194909,0.7474	0.00212504	0.00422589
2	chr17:29405569:A:G	29405569	G,G	A,A	1,1	inf,inf	inf,inf	8.48014,3.00208	0.00209951	0.00421636
2	chr17:29284862:G:A	29284862	A,A	G,G	1,1	inf,inf	inf,inf	3.77234,0.947028	0.00208725	0.00421078
2	chr17:28379927:G:T	28379927	T,T	G,G	1,1	-inf,-inf	inf,inf	2.80984,0.369845	0.00207479	0.00396597
2	chr17:29024449:T:A	29024449	A,NA	T,NA	1,NA	-inf,NA	inf,NA	3.34307,NA	0.00206958	0.00414453
2	chr17:28349109:C:T	28349109	T,T	C,C	1,1	-inf,-inf	inf,inf	2.68623,0.510806	0.00206177	0.00394021
2	chr17:28117652:G:A	28117652	NA,A	NA,G	NA,1	NA,inf	NA,inf	NA,2.13754	0.00206054	0.00413401
2	chr17:28366237:C:T	28366237	T,T	C,C	1,1	-inf,-inf	inf,inf	2.21671,0.392322	0.0020581	0.00394437
2	chr17:29351466:T:G	29351466	G,G	T,T	1,1	inf,-inf	inf,inf	0.147213,0.545754	0.00203016	0.00403613
2	chr17:29197787:C:T	29197787	T,T	C,C	1,1	inf,inf	inf,inf	2.04429,1.67138	0.00198637	0.00399805
2	chr17:29291619:C:T	29291619	T,T	C,C	1,1	inf,inf	inf,inf	3.7413,0.937151	0.001974	0.00398243
2	chr17:29006249:C:T	29006249	T,T	C,C	1,1	inf,inf	inf,inf	1.59059,1.70198	0.0019206	0.00384367
2	chr17:28823048:T:C	28823048	C,NA	T,NA	1,NA	-inf,NA	inf,NA	3.54496,NA	0.00190027	0.00380226
2	chr17:28389802:C:T	28389802	T,T	C,C	1,1	-inf,-inf	inf,inf	2.4996,0.409884	0.00187022	0.00357343
2	chr17:29451062:TGAAAA:T	29451062	NA,T	NA,TGAAAA	NA,1	NA,-inf	NA,inf	NA,1.84879	0.00186983	0.00375293
2	chr17:29207561:C:T	29207561	T,T	C,C	1,1	inf,inf	inf,inf	2.00265,1.68845	0.00185296	0.00372943
2	chr17:28452806:A:G	28452806	NA,G	NA,A	NA,1	NA,-inf	NA,inf	NA,2.04166	0.00183321	0.00368766
2	chr17:29399468:A:G	29399468	NA,G	NA,A	NA,1	NA,-inf	NA,inf	NA,1.83576	0.00182298	0.00365899
2	chr17:28963771:T:C	28963771	NA,C	NA,T	NA,1	NA,-inf	NA,inf	NA,2.35416	0.00175429	0.00351147
2	chr17:29468228:C:T	29468228	T,NA	C,NA	1,NA	inf,NA	inf,NA	0.884921,NA	0.00174151	0.00346424
2	chr17:28449677:C:T	28449677	T,T	C,C	1,1	inf,inf	inf,inf	0.987871,1.80144	0.00173705	0.0034028
2	chr17:28965429:A:C	28965429	NA,C	NA,A	NA,1	NA,-inf	NA,inf	NA,2.33539	0.00169787	0.00339868
2	chr17:28988243:A:T	28988243	NA,T	NA,A	NA,1	NA,-inf	NA,inf	NA,2.33257	0.0016837	0.00337039
2	chr17:29140361:A:G	29140361	G,NA	A,NA	1,NA	-inf,NA	inf,NA	5.25149,NA	0.00167876	0.00337484
2	chr17:29859219:G:A	29859219	A,NA	G,NA	1,NA	-inf,NA	inf,NA	1.66151,NA	0.0016678	0.00334064
2	chr17:29009544:T:C	29009544	NA,C	NA,T	NA,1	NA,-inf	NA,inf	NA,2.33823	0.00164954	0.0033035
2	chr17:29458722:T:C	29458722	NA,C	NA,T	NA,1	NA,-inf	NA,inf	NA,1.76834	0.00164934	0.00331129
2	chr17:29382673:C:T	29382673	NA,T	NA,C	NA,1	NA,-inf	NA,inf	NA,1.76583	0.0016448	0.00330216
2	chr17:29281909:T:C	29281909	C,C	T,T	1,1	inf,inf	inf,inf	3.78755,0.767465	0.0016221	0.00327272
2	chr17:28989397:A:G	28989397	NA,G	NA,A	NA,1	NA,-inf	NA,inf	NA,2.3099	0.00161879	0.00324062
2	chr17:28949356:G:A	28949356	NA,A	NA,G	NA,1	NA,-inf	NA,inf	NA,2.31201	0.00161839	0.00323986
2	chr17:29554348:G:A	29554348	A,A	G,G	1,1	inf,-inf	inf,inf	0.454102,0.651419	0.00161767	0.00321771
2	chr17:29490028:TA:T	29490028	NA,T	NA,TA	NA,1	NA,-inf	NA,inf	NA,1.75287	0.00160092	0.00321411
2	chr17:28988699:A:G	28988699	NA,G	NA,A	NA,1	NA,-inf	NA,inf	NA,2.30306	0.0015999	0.00320283
2	chr17:28979589:T:G	28979589	NA,G	NA,T	NA,1	NA,-inf	NA,inf	NA,2.29643	0.00158795	0.0031789
2	chr17:29554236:T:G	29554236	G,G	T,T	1,1	inf,-inf	inf,inf	0.43189,0.5728	0.00157811	0.00313873
2	chr17:28391158:T:A	28391158	A,A	T,T	1,1	-inf,-inf	inf,inf	2.46999,0.349188	0.00157458	0.00301089
2	chr17:28299140:A:C	28299140	C,NA	A,NA	1,NA	inf,NA	inf,NA	2.45225,NA	0.0015704	0.0031323
2	chr17:29278238:T:C	29278238	C,C	T,T	1,1	inf,inf	inf,inf	3.62382,0.919488	0.00155654	0.00314037
2	chr17:28462253:A:G	28462253	G,G	A,A	1,1	inf,inf	inf,inf	1.13384,1.57623	0.00155517	0.00304463
2	chr17:28510365:GAGAGACACACAC:G	28510365	NA,G	NA,GAGAGACACACAC	NA,1	NA,-inf	NA,inf	NA,1.82908	0.00155131	0.0031162
2	chr17:29438788:C:T	29438788	NA,T	NA,C	NA,1	NA,-inf	NA,inf	NA,1.73423	0.00154437	0.00310065
2	chr17:28967573:A:G	28967573	NA,G	NA,A	NA,1	NA,-inf	NA,inf	NA,2.28065	0.00154276	0.00308853
2	chr17:28427083:A:T	28427083	NA,T	NA,A	NA,1	NA,-inf	NA,inf	NA,1.93068	0.00152731	0.00307301
2	chr17:28389898:G:T	28389898	T,T	G,G	1,1	-inf,-inf	inf,inf	2.38324,0.489736	0.0015224	0.00291244
2	chr17:28969052:A:G	28969052	NA,G	NA,A	NA,1	NA,-inf	NA,inf	NA,2.27013	0.00151742	0.00303786
2	chr17:28425810:C:G	28425810	NA,G	NA,C	NA,1	NA,-inf	NA,inf	NA,1.9252	0.00151229	0.00304278
2	chr17:29268821:A:G	29268821	G,G	A,A	1,1	inf,inf	inf,inf	3.78896,0.745144	0.00151156	0.00304969
2	chr17:29217745:A:G	29217745	G,G	A,A	1,1	inf,inf	inf,inf	4.2872,1.00083	0.0015044	0.00303418
2	chr17:29215970:A:C	29215970	NA,C	NA,A	NA,1	NA,-inf	NA,inf	NA,1.72813	0.00147578	0.00296303
2	chr17:28390249:G:A	28390249	A,A	G,G	1,1	-inf,-inf	inf,inf	2.42753,0.360717	0.00146624	0.00280488
2	chr17:28977008:G:A	28977008	NA,A	NA,G	NA,1	NA,-inf	NA,inf	NA,2.24797	0.00146068	0.00292439
2	chr17:29543913:G:A	29543913	NA,A	NA,G	NA,1	NA,-inf	NA,inf	NA,1.70574	0.00145805	0.00292745
2	chr17:28526872:G:A	28526872	NA,A	NA,G	NA,1	NA,inf	NA,inf	NA,2.10838	0.00145567	0.00292918
2	chr17:29443893:T:A	29443893	NA,A	NA,T	NA,1	NA,-inf	NA,inf	NA,1.698	0.00143703	0.00288529
2	chr17:29407469:A:T	29407469	NA,T	NA,A	NA,1	NA,-inf	NA,inf	NA,1.69544	0.00142968	0.00287054
2	chr17:29527061:G:A	29527061	NA,A	NA,G	NA,1	NA,-inf	NA,inf	NA,1.69627	0.0014291	0.00286941
2	chr17:29526058:C:T	29526058	T,T	C,C	1,1	inf,-inf	inf,inf	0.357657,0.480777	0.00141924	0.00282225
2	chr17:28794355:G:A	28794355	A,NA	G,NA	1,NA	-inf,NA	inf,NA	3.36286,NA	0.00139634	0.00279494
2	chr17:28901276:A:G	28901276	NA,G	NA,A	NA,1	NA,-inf	NA,inf	NA,2.22706	0.00138832	0.00277979
2	chr17:28360295:C:A	28360295	NA,A	NA,C	NA,1	NA,-inf	NA,inf	NA,1.8048	0.00138491	0.00277617
2	chr17:29354036:G:T	29354036	T,NA	G,NA	1,NA	inf,NA	inf,NA	0.582768,NA	0.00136137	0.00270953
2	chr17:29343585:C:T	29343585	NA,T	NA,C	NA,1	NA,inf	NA,inf	NA,1.93843	0.00136103	0.00273189
2	chr17:29442435:C:T	29442435	NA,T	NA,C	NA,1	NA,-inf	NA,inf	NA,1.67029	0.00135786	0.00272646
2	chr17:28368811:A:G	28368811	G,G	A,A	1,1	-inf,-inf	inf,inf	2.0772,0.296302	0.00135652	0.00260518
2	chr17:29006416:C:T	29006416	NA,T	NA,C	NA,1	NA,-inf	NA,inf	NA,2.21891	0.00133699	0.00267813
2	chr17:28437652:A:C	28437652	NA,C	NA,A	NA,1	NA,-inf	NA,inf	NA,1.79761	0.00130286	0.00262023
2	chr17:29253738:C:T	29253738	T,T	C,C	1,1	inf,inf	inf,inf	3.752,0.677179	0.00130115	0.0026252
2	chr17:29550433:C:G	29550433	NA,G	NA,C	NA,1	NA,inf	NA,inf	NA,1.92713	0.00128963	0.0025887
2	chr17:29553763:G:C	29553763	NA,C	NA,G	NA,1	NA,inf	NA,inf	NA,1.91448	0.00126117	0.00253165
2	chr17:28422753:G:A	28422753	NA,A	NA,G	NA,1	NA,-inf	NA,inf	NA,1.82478	0.00125579	0.00252674
2	chr17:28425078:T:C	28425078	NA,C	NA,T	NA,1	NA,-inf	NA,inf	NA,1.81971	0.00124411	0.00250324
2	chr17:28947967:T:C	28947967	NA,C	NA,T	NA,1	NA,-inf	NA,inf	NA,2.15966	0.00124387	0.00249079
2	chr17:29346039:G:A	29346039	A,NA	G,NA	1,NA	-inf,NA	inf,NA	5.05917,NA	0.00124118	0.00249644
2	chr17:28801310:G:A	28801310	A,NA	G,NA	1,NA	-inf,NA	inf,NA	3.2701,NA	0.0012391	0.00248015
2	chr17:29389920:T:G	29389920	NA,G	NA,T	NA,1	NA,inf	NA,inf	NA,1.9047	0.00123639	0.00248187
2	chr17:28460668:C:T	28460668	NA,T	NA,C	NA,1	NA,-inf	NA,inf	NA,1.71682	0.00123008	0.00246741
2	chr17:29523693:A:G	29523693	NA,G	NA,A	NA,1	NA,inf	NA,inf	NA,1.89432	0.00122211	0.00245325
2	chr17:28954036:A:T	28954036	NA,T	NA,A	NA,1	NA,-inf	NA,inf	NA,2.14564	0.00121945	0.00244191
2	chr17:28930699:T:TA	28930699	NA,TA	NA,T	NA,1	NA,-inf	NA,inf	NA,2.14717	0.00121834	0.00243971
2	chr17:28926460:C:T	28926460	NA,T	NA,C	NA,1	NA,-inf	NA,inf	NA,2.14005	0.00120369	0.00241041
2	chr17:28940067:T:C	28940067	NA,C	NA,T	NA,1	NA,-inf	NA,inf	NA,2.14005	0.00120369	0.00241041
2	chr17:29409700:G:T	29409700	NA,T	NA,G	NA,1	NA,inf	NA,inf	NA,1.8851	0.00119296	0.00239473
2	chr17:28919524:GGAGACT:G	28919524	NA,G	NA,GGAGACT	NA,1	NA,-inf	NA,inf	NA,2.13418	0.00119099	0.002385
2	chr17:29283844:T:C	29283844	C,C	T,T	1,1	inf,inf	inf,inf	3.70976,0.674195	0.00118978	0.00240055
2	chr17:28930667:A:G	28930667	NA,G	NA,A	NA,1	NA,-inf	NA,inf	NA,2.13288	0.00118869	0.0023804
2	chr17:29355256:A:G	29355256	G,G	A,A	1,1	inf,-inf	inf,inf	0.298805,0.0538461	0.00116856	0.00232343
2	chr17:29254954:A:ATCC	29254954	ATCC,ATCC	A,A	1,1	inf,inf	inf,inf	3.69152,0.679476	0.00116674	0.00235406
2	chr17:28936877:TA:T	28936877	NA,T	NA,TA	NA,1	NA,-inf	NA,inf	NA,2.12161	0.0011665	0.00233601
2	chr17:29759589:C:A	29759589	NA,A	NA,C	NA,1	NA,inf	NA,inf	NA,1.75234	0.00115923	0.00233055
2	chr17:28437328:A:G	28437328	NA,G	NA,A	NA,1	NA,-inf	NA,inf	NA,1.78506	0.001159	0.00233206
2	chr17:28917732:G:A	28917732	NA,A	NA,G	NA,1	NA,-inf	NA,inf	NA,2.11409	0.00115111	0.00230522
2	chr17:28503917:G:A	28503917	NA,A	NA,G	NA,1	NA,-inf	NA,inf	NA,1.66137	0.00113396	0.00227808
2	chr17:28431748:C:A	28431748	NA,A	NA,C	NA,1	NA,-inf	NA,inf	NA,1.76419	0.00111407	0.00224165
2	chr17:28432729:A:AC	28432729	NA,AC	NA,A	NA,1	NA,-inf	NA,inf	NA,1.76219	0.00111003	0.00223352
2	chr17:29275304:A:G	29275304	G,G	A,A	1,1	inf,inf	inf,inf	3.78478,0.541622	0.00110774	0.0022349
2	chr17:28437121:G:A	28437121	NA,A	NA,G	NA,1	NA,-inf	NA,inf	NA,1.76096	0.00110739	0.00222822
2	chr17:29341380:C:A	29341380	NA,A	NA,C	NA,1	NA,-inf	NA,inf	NA,1.5529	0.00108021	0.0021691
2	chr17:28437321:C:A	28437321	NA,A	NA,C	NA,1	NA,-inf	NA,inf	NA,1.74519	0.00107646	0.00216598
2	chr17:28915302:G:GA	28915302	NA,GA	NA,G	NA,1	NA,-inf	NA,inf	NA,2.06776	0.00106957	0.00214203
2	chr17:28915497:T:C	28915497	NA,C	NA,T	NA,1	NA,-inf	NA,inf	NA,2.06656	0.00106725	0.00213739
2	chr17:28948291:T:TA	28948291	NA,TA	NA,T	NA,1	NA,-inf	NA,inf	NA,2.06554	0.00106539	0.00213367
2	chr17:28498683:C:T	28498683	NA,T	NA,C	NA,1	NA,inf	NA,inf	NA,1.7421	0.00106154	0.00213125
2	chr17:29515727:C:T	29515727	T,T	C,C	1,1	inf,-inf	inf,inf	0.388615,0.319957	0.00105617	0.00210061
2	chr17:28919445:T:C	28919445	NA,C	NA,T	NA,1	NA,-inf	NA,inf	NA,2.06026	0.00105594	0.00211476
2	chr17:28918604:A:G	28918604	NA,G	NA,A	NA,1	NA,-inf	NA,inf	NA,2.0601	0.00105578	0.00211443
2	chr17:28936085:T:C	28936085	NA,C	NA,T	NA,1	NA,-inf	NA,inf	NA,2.0581	0.00105354	0.00210995
2	chr17:29278873:A:G	29278873	G,G	A,A	1,1	inf,inf	inf,inf	3.63648,0.676737	0.00105326	0.00212505
2	chr17:29562129:A:G	29562129	NA,G	NA,A	NA,1	NA,inf	NA,inf	NA,1.8081	0.00105073	0.00210933
2	chr17:28913563:G:A	28913563	NA,A	NA,G	NA,1	NA,-inf	NA,inf	NA,2.05484	0.00104684	0.00209655
2	chr17:28437040:G:C	28437040	NA,C	NA,G	NA,1	NA,-inf	NA,inf	NA,1.73	0.00104625	0.00210519
2	chr17:29494249:G:A	29494249	A,A	G,G	1,1	inf,-inf	inf,inf	0.404031,0.430716	0.00104332	0.00207574
2	chr17:28914438:C:T	28914438	NA,T	NA,C	NA,1	NA,-inf	NA,inf	NA,2.05074	0.00103959	0.00208205
2	chr17:29832174:C:T	29832174	NA,T	NA,C	NA,1	NA,-inf	NA,inf	NA,1.77002	0.00102427	0.00205791
2	chr17:28932161:T:C	28932161	NA,C	NA,T	NA,1	NA,-inf	NA,inf	NA,2.03505	0.00101219	0.0020272
2	chr17:28913325:G:A	28913325	NA,A	NA,G	NA,1	NA,-inf	NA,inf	NA,2.03418	0.00101154	0.00202591
2	chr17:29540297:T:C	29540297	C,C	T,T	1,1	inf,-inf	inf,inf	0.460905,0.416619	0.00101058	0.00201074
2	chr17:28909358:A:G	28909358	NA,G	NA,A	NA,1	NA,-inf	NA,inf	NA,2.03073	0.00100845	0.00201972
2	chr17:28465603:G:A	28465603	A,A	G,G	1,1	inf,inf	inf,inf	1.12605,1.35201	0.00100726	0.00197352
2	chr17:30029786:A:G	30029786	NA,G	NA,A	NA,1	NA,-inf	NA,inf	NA,1.75688	0.000996165	0.00200153
2	chr17:29836730:C:T	29836730	NA,T	NA,C	NA,1	NA,-inf	NA,inf	NA,1.74777	0.000987306	0.00198364
2	chr17:29855672:T:C	29855672	NA,C	NA,T	NA,1	NA,-inf	NA,inf	NA,1.75033	0.000986268	0.00198158
2	chr17:29349345:T:C	29349345	C,C	T,T	1,1	inf,-inf	inf,inf	0.329192,0.0465385	0.000976313	0.00194171
2	chr17:28945088:A:C	28945088	NA,C	NA,A	NA,1	NA,-inf	NA,inf	NA,2.01092	0.000971796	0.00194638
2	chr17:28342060:T:C	28342060	C,NA	T,NA	1,NA	inf,NA	inf,NA	1.46099,NA	0.000969324	0.00193336
2	chr17:28921175:C:T	28921175	NA,T	NA,C	NA,1	NA,-inf	NA,inf	NA,2.0085	0.000968611	0.00194001
2	chr17:29427522:C:T	29427522	T,T	C,C	1,1	inf,-inf	inf,inf	0.390673,0.300186	0.000960569	0.00191086
2	chr17:29457803:GACAGATAAAATTAA:G	29457803	G,G	GACAGATAAAATTAA,GACAGATAAAATTAA	1,1	inf,-inf	inf,inf	0.382,0.184106	0.000955856	0.00190113
2	chr17:28284468:T:C	28284468	C,NA	T,NA	1,NA	-inf,NA	inf,NA	2.88821,NA	0.000950554	0.00189741
2	chr17:29357561:C:T	29357561	T,T	C,C	1,1	inf,-inf	inf,inf	0.335673,0.0511169	0.000949951	0.00188933
2	chr17:29276298:A:G	29276298	G,G	A,A	1,1	inf,inf	inf,inf	3.63328,0.605248	0.000948112	0.00191286
2	chr17:30043311:T:G	30043311	NA,G	NA,T	NA,1	NA,-inf	NA,inf	NA,1.72865	0.000946185	0.00190113
2	chr17:29365332:G:A	29365332	A,A	G,G	1,1	inf,-inf	inf,inf	0.323463,0.180054	0.000944391	0.00187823
2	chr17:28391573:C:T	28391573	T,T	C,C	1,1	-inf,-inf	inf,inf	2.26017,0.312147	0.000944003	0.00180998
2	chr17:30029477:C:T	30029477	NA,T	NA,C	NA,1	NA,-inf	NA,inf	NA,1.72709	0.000943558	0.00189585
2	chr17:30038118:C:T	30038118	NA,T	NA,C	NA,1	NA,-inf	NA,inf	NA,1.72446	0.000939043	0.00188678
2	chr17:30050644:G:A	30050644	NA,A	NA,G	NA,1	NA,-inf	NA,inf	NA,1.72426	0.000938619	0.00188593
2	chr17:28417661:G:A	28417661	A,A	G,G	1,1	inf,inf	inf,inf	1.05195,1.55086	0.000932754	0.00182991
2	chr17:29821713:C:T	29821713	NA,T	NA,C	NA,1	NA,-inf	NA,inf	NA,1.71744	0.000931012	0.00187059
2	chr17:28526049:A:G	28526049	NA,G	NA,A	NA,1	NA,-inf	NA,inf	NA,1.64993	0.00092711	0.00186384
2	chr17:28419977:A:G	28419977	NA,G	NA,A	NA,1	NA,-inf	NA,inf	NA,1.6627	0.000926647	0.00186446
2	chr17:28419742:T:C	28419742	NA,C	NA,T	NA,1	NA,-inf	NA,inf	NA,1.66152	0.000924689	0.00186052
2	chr17:29823781:A:C	29823781	NA,C	NA,A	NA,1	NA,inf	NA,inf	NA,1.62824	0.000922455	0.00185458
2	chr17:28751785:G:GC	28751785	NA,GC	NA,G	NA,1	NA,-inf	NA,inf	NA,1.90117	0.000922093	0.00184706
2	chr17:29802458:G:C	29802458	NA,C	NA,G	NA,1	NA,-inf	NA,inf	NA,1.70969	0.000917978	0.0018444
2	chr17:28427893:T:C	28427893	NA,C	NA,T	NA,1	NA,-inf	NA,inf	NA,1.65803	0.000914883	0.00184087
2	chr17:29541150:C:T	29541150	T,T	C,C	1,1	inf,-inf	inf,inf	0.445732,0.319478	0.000912013	0.00181462
2	chr17:29386227:T:A	29386227	A,A	T,T	1,1	inf,inf	inf,inf	12.4832,1.65467	0.000908616	0.00182969
2	chr17:29414191:G:C	29414191	C,C	G,G	1,1	inf,-inf	inf,inf	0.440016,0.236687	0.000908476	0.0018072
2	chr17:29443154:G:A	29443154	A,A	G,G	1,1	inf,-inf	inf,inf	0.408359,0.320185	0.000908359	0.0018072
2	chr17:28787582:G:A	28787582	A,A	G,G	1,1	inf,inf	inf,inf	2.94995,1.08766	0.000903403	0.00181189
2	chr17:29533986:A:G	29533986	G,G	A,A	1,1	inf,-inf	inf,inf	0.417844,0.219112	0.000895651	0.00178194
2	chr17:29297248:C:T	29297248	NA,T	NA,C	NA,1	NA,inf	NA,inf	NA,1.48483	0.000891171	0.00178985
2	chr17:29852019:T:C	29852019	NA,C	NA,T	NA,1	NA,-inf	NA,inf	NA,1.6938	0.000889731	0.00178765
2	chr17:29993959:G:A	29993959	A,NA	G,NA	1,NA	-inf,NA	inf,NA	1.31208,NA	0.000881221	0.00175814
2	chr17:29496306:C:T	29496306	T,T	C,C	1,1	inf,-inf	inf,inf	0.485701,0.404114	0.000881135	0.00175348
2	chr17:29010520:T:G	29010520	NA,G	NA,T	NA,1	NA,-inf	NA,inf	NA,1.59605	0.000876133	0.00175945
2	chr17:29265602:A:G	29265602	G,G	A,A	1,1	inf,inf	inf,inf	3.62016,0.571958	0.000863929	0.00174303
2	chr17:29883983:C:CAT	29883983	NA,CAT	NA,C	NA,1	NA,-inf	NA,inf	NA,1.67629	0.000861265	0.00173047
2	chr17:29007174:G:A	29007174	A,A	G,G	1,1	inf,inf	inf,inf	1.82961,0.971467	0.000857506	0.00171671
2	chr17:29655817:A:G	29655817	NA,G	NA,A	NA,1	NA,inf	NA,inf	NA,1.59056	0.000856956	0.00172261
2	chr17:29001577:C:T	29001577	T,T	C,C	1,1	inf,inf	inf,inf	1.80833,0.989016	0.000853312	0.00170828
2	chr17:28420433:T:C	28420433	NA,C	NA,T	NA,1	NA,-inf	NA,inf	NA,1.61683	0.000852252	0.00171476
2	chr17:29767182:C:G	29767182	NA,G	NA,C	NA,1	NA,inf	NA,inf	NA,1.6094	0.000845185	0.00169954
2	chr17:28386951:C:T	28386951	T,T	C,C	1,1	-inf,-inf	inf,inf	2.32275,0.40959	0.00083066	0.00159536
2	chr17:29907088:G:T	29907088	NA,T	NA,G	NA,1	NA,inf	NA,inf	NA,1.59539	0.000824799	0.00165853
2	chr17:29716213:A:G	29716213	G,NA	A,NA	1,NA	-inf,NA	inf,NA	1.28097,NA	0.00081824	0.0016326
2	chr17:29664571:G:A	29664571	NA,A	NA,G	NA,1	NA,inf	NA,inf	NA,1.59011	0.000816278	0.0016414
2	chr17:28215100:T:C	28215100	NA,C	NA,T	NA,1	NA,inf	NA,inf	NA,1.62718	0.000813276	0.00163252
2	chr17:29368812:T:C	29368812	C,NA	T,NA	1,NA	inf,NA	inf,NA	0.472739,NA	0.000802086	0.00160937
2	chr17:29318258:T:G	29318258	G,NA	T,NA	1,NA	-inf,NA	inf,NA	0.993235,NA	0.000798636	0.00159502
2	chr17:29528575:T:C	29528575	C,C	T,T	1,1	inf,-inf	inf,inf	0.458154,0.254012	0.000797884	0.00158773
2	chr17:29235359:G:A	29235359	A,A	G,G	1,1	inf,inf	inf,inf	1.24888,1.80703	0.000794194	0.00159892
2	chr17:28751305:A:G	28751305	G,G	A,A	1,1	inf,inf	inf,inf	2.84891,1.10699	0.000790023	0.00158449
2	chr17:29874911:C:T	29874911	NA,T	NA,C	NA,1	NA,-inf	NA,inf	NA,1.62654	0.000788017	0.00158332
2	chr17:29340100:A:G	29340100	G,G	A,A	1,1	inf,-inf	inf,inf	0.378217,0.0987211	0.000786407	0.00156458
2	chr17:29883303:T:G	29883303	NA,G	NA,T	NA,1	NA,-inf	NA,inf	NA,1.62441	0.000785018	0.0015773
2	chr17:29867467:T:C	29867467	NA,C	NA,T	NA,1	NA,-inf	NA,inf	NA,1.619	0.000779071	0.00156534
2	chr17:29452002:G:A	29452002	A,NA	G,NA	1,NA	-inf,NA	inf,NA	4.70472,NA	0.00077194	0.00155276
2	chr17:28796798:C:T	28796798	T,T	C,C	1,1	inf,inf	inf,inf	2.88672,1.08113	0.000764282	0.00153304
2	chr17:29339868:A:G	29339868	G,G	A,A	1,1	inf,-inf	inf,inf	0.416692,0.655632	0.000758451	0.00150894
2	chr17:29059803:T:G	29059803	NA,G	NA,T	NA,1	NA,inf	NA,inf	NA,1.53989	0.000753572	0.00151353
2	chr17:29058792:A:G	29058792	NA,G	NA,A	NA,1	NA,inf	NA,inf	NA,1.53779	0.000750753	0.00150786
2	chr17:28306590:C:T	28306590	T,T	C,C	1,1	inf,inf	inf,inf	2.31709,0.291417	0.000749516	0.00143975
2	chr17:29755468:C:A	29755468	NA,A	NA,C	NA,1	NA,inf	NA,inf	NA,1.54228	0.000748503	0.0015051
2	chr17:29797805:T:C	29797805	NA,C	NA,T	NA,1	NA,inf	NA,inf	NA,1.51379	0.000747304	0.00150243
2	chr17:29397832:T:C	29397832	NA,C	NA,T	NA,1	NA,-inf	NA,inf	NA,1.42255	0.000745133	0.00149605
2	chr17:29369859:C:G	29369859	G,G	C,C	1,1	inf,-inf	inf,inf	0.378443,0.00215637	0.000744995	0.00148216
2	chr17:29004373:A:G	29004373	NA,G	NA,A	NA,1	NA,-inf	NA,inf	NA,1.67417	0.000739006	0.00148145
2	chr17:29957123:C:A	29957123	NA,A	NA,C	NA,1	NA,-inf	NA,inf	NA,1.59602	0.000737048	0.00148096
2	chr17:29518614:A:G	29518614	G,G	A,A	1,1	inf,-inf	inf,inf	0.417315,0.161921	0.000736962	0.00146629
2	chr17:28745550:GC:G	28745550	G,G	GC,GC	1,1	inf,inf	inf,inf	2.44359,1.46763	0.000734391	0.00147459
2	chr17:29864261:C:T	29864261	NA,T	NA,C	NA,1	NA,inf	NA,inf	NA,1.53936	0.00073433	0.00147663
2	chr17:29476239:G:T	29476239	T,T	G,G	1,1	inf,-inf	inf,inf	0.416652,0.151129	0.000731179	0.00145479
2	chr17:29674940:C:T	29674940	T,NA	C,NA	1,NA	-inf,NA	inf,NA	1.2214,NA	0.000730963	0.00145859
2	chr17:28322495:C:T	28322495	NA,T	NA,C	NA,1	NA,-inf	NA,inf	NA,1.46256	0.000728703	0.00146137
2	chr17:28971507:C:T	28971507	T,NA	C,NA	1,NA	inf,NA	inf,NA	1.26021,NA	0.000721707	0.00144792
2	chr17:29476872:GTC:G	29476872	G,G	GTC,GTC	1,1	inf,-inf	inf,inf	0.417196,0.143703	0.000719928	0.00143243
2	chr17:29535641:C:T	29535641	T,T	C,C	1,1	inf,-inf	inf,inf	0.420381,0.138323	0.000700355	0.00139355
2	chr17:29397843:A:G	29397843	NA,G	NA,A	NA,1	NA,-inf	NA,inf	NA,1.38908	0.000700244	0.00140594
2	chr17:28264523:A:C	28264523	C,NA	A,NA	1,NA	-inf,NA	inf,NA	2.56732,NA	0.000698933	0.00139617
2	chr17:30017301:G:A	30017301	NA,A	NA,G	NA,1	NA,-inf	NA,inf	NA,1.56254	0.000694573	0.00139562
2	chr17:29004920:A:G	29004920	NA,G	NA,A	NA,1	NA,-inf	NA,inf	NA,1.63508	0.000690576	0.00138442
2	chr17:28468063:G:A	28468063	A,A	G,G	1,1	inf,inf	inf,inf	1.22231,1.19684	0.000689713	0.00135334
2	chr17:29431023:T:C	29431023	C,C	T,T	1,1	inf,-inf	inf,inf	0.421382,0.101525	0.000686694	0.00136636
2	chr17:29432230:A:C	29432230	C,C	A,A	1,1	inf,-inf	inf,inf	0.425368,0.113389	0.000682336	0.0013577
2	chr17:29436293:A:G	29436293	G,G	A,A	1,1	inf,-inf	inf,inf	0.434049,0.145997	0.000682319	0.00135768
2	chr17:29982440:CA:C	29982440	NA,C	NA,CA	NA,1	NA,-inf	NA,inf	NA,1.55208	0.000681912	0.00137018
2	chr17:29796944:C:T	29796944	T,NA	C,NA	1,NA	-inf,NA	inf,NA	1.19962,NA	0.000681208	0.00135947
2	chr17:29410316:T:C	29410316	NA,C	NA,T	NA,1	NA,-inf	NA,inf	NA,1.37491	0.000680731	0.00136677
2	chr17:29939746:T:C	29939746	NA,C	NA,T	NA,1	NA,-inf	NA,inf	NA,1.55185	0.000679829	0.001366
2	chr17:29304494:G:T	29304494	NA,T	NA,G	NA,1	NA,inf	NA,inf	NA,1.33804	0.00067358	0.00135291
2	chr17:29473373:C:T	29473373	T,NA	C,NA	1,NA	inf,NA	inf,NA	0.731395,NA	0.000667908	0.0013402
2	chr17:29971024:G:A	29971024	NA,A	NA,G	NA,1	NA,inf	NA,inf	NA,1.47202	0.000664368	0.00133599
2	chr17:28708926:A:G	28708926	G,G	A,A	1,1	inf,inf	inf,inf	3.25871,0.662544	0.000658578	0.00132332
2	chr17:30055235:A:G	30055235	NA,G	NA,A	NA,1	NA,inf	NA,inf	NA,1.46831	0.00065853	0.00132424
2	chr17:30053017:T:G	30053017	NA,G	NA,T	NA,1	NA,inf	NA,inf	NA,1.46614	0.000656007	0.00131917
2	chr17:30043854:T:G	30043854	NA,G	NA,T	NA,1	NA,inf	NA,inf	NA,1.46584	0.000655737	0.00131862
2	chr17:28502164:G:A	28502164	A,NA	G,NA	1,NA	-inf,NA	inf,NA	2.43097,NA	0.000653988	0.0013096
2	chr17:29009126:C:T	29009126	NA,T	NA,C	NA,1	NA,-inf	NA,inf	NA,1.60922	0.000653103	0.00130924
2	chr17:28495660:G:A	28495660	NA,A	NA,G	NA,1	NA,-inf	NA,inf	NA,1.38879	0.000652629	0.00131021
2	chr17:29375582:G:A	29375582	A,A	G,G	1,1	inf,-inf	inf,inf	0.446418,0.186571	0.000651614	0.00129672
2	chr17:29520899:C:T	29520899	NA,T	NA,C	NA,1	NA,inf	NA,inf	NA,1.56025	0.000650552	0.00130595
2	chr17:29977252:G:A	29977252	NA,A	NA,G	NA,1	NA,inf	NA,inf	NA,1.45937	0.000648828	0.00130472
2	chr17:29978348:T:C	29978348	NA,C	NA,T	NA,1	NA,inf	NA,inf	NA,1.45889	0.000648179	0.00130342
2	chr17:28469882:G:A	28469882	A,A	G,G	1,1	inf,inf	inf,inf	1.23659,1.14359	0.000648035	0.00127158
2	chr17:29503252:C:T	29503252	T,T	C,C	1,1	inf,-inf	inf,inf	0.439187,0.132495	0.000646672	0.00128684
2	chr17:29966332:AT:A	29966332	NA,A	NA,AT	NA,1	NA,-inf	NA,inf	NA,1.51881	0.000642789	0.00129158
2	chr17:29227471:G:A	29227471	A,NA	G,NA	1,NA	-inf,NA	inf,NA	4.70406,NA	0.000642409	0.00129204
2	chr17:29432480:G:A	29432480	A,A	G,G	1,1	inf,-inf	inf,inf	0.436526,0.106234	0.000640287	0.00127414
2	chr17:29298667:A:C	29298667	NA,C	NA,A	NA,1	NA,inf	NA,inf	NA,1.3059	0.000633479	0.00127238
2	chr17:29630921:C:T	29630921	T,NA	C,NA	1,NA	-inf,NA	inf,NA	2.22002,NA	0.000628	0.00126312
2	chr17:29487031:C:T	29487031	NA,T	NA,C	NA,1	NA,inf	NA,inf	NA,1.53803	0.000627099	0.00125892
2	chr17:29430490:T:G	29430490	G,G	T,T	1,1	inf,-inf	inf,inf	0.444363,0.113859	0.000626191	0.00124612
2	chr17:29726315:A:G	29726315	NA,G	NA,A	NA,1	NA,inf	NA,inf	NA,1.44975	0.000624932	0.00125653
2	chr17:28747513:C:T	28747513	NA,T	NA,C	NA,1	NA,-inf	NA,inf	NA,1.66564	0.000620689	0.00124375
2	chr17:29939198:G:A	29939198	NA,A	NA,G	NA,1	NA,-inf	NA,inf	NA,1.4987	0.000619549	0.00124488
2	chr17:29945119:T:C	29945119	NA,C	NA,T	NA,1	NA,-inf	NA,inf	NA,1.49827	0.000619032	0.00124384
2	chr17:29403970:T:C	29403970	C,C	T,T	1,1	inf,-inf	inf,inf	0.451514,0.134702	0.000618924	0.0012317
2	chr17:29427963:A:G	29427963	G,G	A,A	1,1	inf,-inf	inf,inf	0.432507,0.0480203	0.000617385	0.00122861
2	chr17:29240379:G:C	29240379	C,C	G,G	1,1	inf,inf	inf,inf	1.23758,1.68107	0.00061551	0.0012392
2	chr17:30035881:G:A	30035881	NA,A	NA,G	NA,1	NA,inf	NA,inf	NA,1.43643	0.000614412	0.00123543
2	chr17:28408315:C:T	28408315	T,T	C,C	1,1	-inf,-inf	inf,inf	1.53042,1.25805	0.000612237	0.00120329
2	chr17:29398714:T:C	29398714	C,C	T,T	1,1	inf,-inf	inf,inf	0.428692,0.0141243	0.0006107	0.00121534
2	chr17:28789954:C:T	28789954	NA,T	NA,C	NA,1	NA,-inf	NA,inf	NA,1.65543	0.000609772	0.00122189
2	chr17:29415690:T:A	29415690	A,A	T,T	1,1	inf,-inf	inf,inf	0.438728,0.0641503	0.000609348	0.00121264
2	chr17:30000812:A:G	30000812	NA,G	NA,A	NA,1	NA,inf	NA,inf	NA,1.42572	0.000608552	0.00122372
2	chr17:29795272:A:G	29795272	NA,G	NA,A	NA,1	NA,inf	NA,inf	NA,1.42607	0.000607744	0.00122203
2	chr17:30013120:G:A	30013120	NA,A	NA,G	NA,1	NA,inf	NA,inf	NA,1.42153	0.00060524	0.00121706
2	chr17:30049404:C:T	30049404	NA,T	NA,C	NA,1	NA,inf	NA,inf	NA,1.41959	0.00060313	0.00121281
2	chr17:30020013:G:A	30020013	NA,A	NA,G	NA,1	NA,inf	NA,inf	NA,1.4191	0.000602618	0.00121178
2	chr17:29518952:A:T	29518952	T,T	A,A	1,1	inf,-inf	inf,inf	0.450795,0.113263	0.000601993	0.00119805
2	chr17:29222330:G:C	29222330	C,NA	G,NA	1,NA	inf,NA	inf,NA	1.22836,NA	0.000598082	0.00120296
2	chr17:29413688:A:G	29413688	G,G	A,A	1,1	inf,-inf	inf,inf	0.44185,0.0618067	0.00059805	0.00119019
2	chr17:29730413:T:G	29730413	NA,G	NA,T	NA,1	NA,-inf	NA,inf	NA,1.47004	0.00059349	0.00119244
2	chr17:29980240:T:G	29980240	NA,G	NA,T	NA,1	NA,inf	NA,inf	NA,1.40909	0.000592552	0.00119153
2	chr17:29980149:A:AC	29980149	NA,AC	NA,A	NA,1	NA,inf	NA,inf	NA,1.40758	0.000590843	0.0011881
2	chr17:28886852:C:T	28886852	NA,T	NA,C	NA,1	NA,inf	NA,inf	NA,1.4496	0.000590179	0.00118434
2	chr17:29973641:C:T	29973641	NA,T	NA,C	NA,1	NA,inf	NA,inf	NA,1.40303	0.000586762	0.00117989
2	chr17:29001386:A:G	29001386	G,G	A,A	1,1	inf,inf	inf,inf	1.77055,0.803757	0.000583099	0.0011676
2	chr17:28277071:G:A	28277071	NA,A	NA,G	NA,1	NA,inf	NA,inf	NA,1.41698	0.000582609	0.00116929
2	chr17:29240695:T:C	29240695	C,C	T,T	1,1	inf,inf	inf,inf	1.20917,1.68033	0.000581202	0.00117011
2	chr17:28925694:G:A	28925694	NA,A	NA,G	NA,1	NA,inf	NA,inf	NA,1.51824	0.000579736	0.00116532
2	chr17:28946107:C:T	28946107	NA,T	NA,C	NA,1	NA,inf	NA,inf	NA,1.51709	0.000578551	0.00116294
2	chr17:29448649:C:A	29448649	A,A	C,C	1,1	inf,-inf	inf,inf	0.451415,0.0711152	0.000577843	0.00115002
2	chr17:28825652:T:C	28825652	NA,C	NA,T	NA,1	NA,-inf	NA,inf	NA,1.61828	0.00057379	0.00114984
2	chr17:29492573:G:A	29492573	NA,A	NA,G	NA,1	NA,inf	NA,inf	NA,1.48052	0.000567056	0.00113839
2	chr17:28770593:CAG:C	28770593	NA,C	NA,CAG	NA,1	NA,-inf	NA,inf	NA,1.60961	0.000563792	0.00112981
2	chr17:28820966:T:A	28820966	NA,A	NA,T	NA,1	NA,inf	NA,inf	NA,1.43743	0.000563521	0.00113166
2	chr17:29669210:T:C	29669210	C,NA	T,NA	1,NA	-inf,NA	inf,NA	2.01624,NA	0.000557631	0.00112152
2	chr17:29379868:T:C	29379868	C,C	T,T	1,1	inf,inf	inf,inf	0.441697,0.000203474	0.000551406	0.00109748
2	chr17:28394876:G:A	28394876	A,A	G,G	1,1	-inf,inf	inf,inf	1.93945,0.00776655	0.000547848	0.00105743
2	chr17:29399618:T:C	29399618	C,C	T,T	1,1	inf,-inf	inf,inf	0.449851,0.00544085	0.000547113	0.00108895
2	chr17:29733746:A:G	29733746	NA,G	NA,A	NA,1	NA,inf	NA,inf	NA,1.37138	0.000547033	0.0011
2	chr17:28757207:T:G	28757207	NA,G	NA,T	NA,1	NA,-inf	NA,inf	NA,1.37849	0.000546983	0.0010981
2	chr17:28407262:G:A	28407262	A,A	G,G	1,1	-inf,-inf	inf,inf	1.60496,1.2138	0.000546232	0.00107205
2	chr17:29635341:C:T	29635341	NA,T	NA,C	NA,1	NA,-inf	NA,inf	NA,1.21146	0.000542812	0.00108924
2	chr17:29379532:A:T	29379532	T,T	A,A	1,1	inf,-inf	inf,inf	0.445659,0.00304162	0.000542033	0.00107885
2	chr17:29889817:A:C	29889817	NA,C	NA,A	NA,1	NA,inf	NA,inf	NA,1.36502	0.000541248	0.00108837
2	chr17:29377591:G:A	29377591	NA,A	NA,G	NA,1	NA,-inf	NA,inf	NA,1.12219	0.000539701	0.0010827
2	chr17:29721164:A:G	29721164	NA,G	NA,A	NA,1	NA,inf	NA,inf	NA,1.36295	0.000539597	0.00108504
2	chr17:29685143:T:C	29685143	NA,C	NA,T	NA,1	NA,inf	NA,inf	NA,1.36126	0.000538077	0.00108199
2	chr17:29682351:A:G	29682351	NA,G	NA,A	NA,1	NA,inf	NA,inf	NA,1.36126	0.000538077	0.00108199
2	chr17:28496064:CA:C	28496064	NA,C	NA,CA	NA,1	NA,-inf	NA,inf	NA,1.28329	0.000537863	0.00107985
2	chr17:29379807:T:C	29379807	C,C	T,T	1,1	inf,-inf	inf,inf	0.448171,0.00305198	0.000536777	0.0010684
2	chr17:28842550:A:G	28842550	NA,G	NA,A	NA,1	NA,-inf	NA,inf	NA,1.57973	0.000536712	0.00107554
2	chr17:29688451:C:A	29688451	NA,A	NA,C	NA,1	NA,inf	NA,inf	NA,1.35877	0.000535718	0.00107724
2	chr17:29375891:TAC:T	29375891	T,T	TAC,TAC	1,1	inf,-inf	inf,inf	0.450115,0.0109039	0.000535067	0.001065
2	chr17:28496917:G:C	28496917	NA,C	NA,G	NA,1	NA,-inf	NA,inf	NA,1.27953	0.000534577	0.00107326
2	chr17:29858433:C:T	29858433	NA,T	NA,C	NA,1	NA,inf	NA,inf	NA,1.35795	0.000533837	0.00107347
2	chr17:28736913:G:A	28736913	NA,A	NA,G	NA,1	NA,-inf	NA,inf	NA,1.56818	0.000531705	0.00106556
2	chr17:29383617:T:C	29383617	C,C	T,T	1,1	inf,inf	inf,inf	0.44879,0.0090212	0.000529124	0.0010532
2	chr17:29382314:A:G	29382314	G,G	A,A	1,1	inf,-inf	inf,inf	0.45546,0.00396532	0.000520348	0.00103573
2	chr17:29911683:C:T	29911683	NA,T	NA,C	NA,1	NA,inf	NA,inf	NA,1.33932	0.000517175	0.00103995
2	chr17:28394772:C:A	28394772	A,A	C,C	1,1	-inf,inf	inf,inf	1.91085,0.0141988	0.000515796	0.000995898
2	chr17:29386220:A:T	29386220	T,T	A,A	1,1	inf,-inf	inf,inf	0.45835,0.0120502	0.000514846	0.0010248
2	chr17:29827519:A:C	29827519	NA,C	NA,A	NA,1	NA,inf	NA,inf	NA,1.32286	0.00051394	0.00103331
2	chr17:29358204:T:C	29358204	C,NA	T,NA	1,NA	inf,NA	inf,NA	3.98426,NA	0.000512328	0.00102895
2	chr17:29839969:A:C	29839969	NA,C	NA,A	NA,1	NA,inf	NA,inf	NA,1.33421	0.000512239	0.00103002
2	chr17:29837785:C:T	29837785	NA,T	NA,C	NA,1	NA,inf	NA,inf	NA,1.33241	0.000510618	0.00102676
2	chr17:29726940:C:A	29726940	NA,A	NA,C	NA,1	NA,inf	NA,inf	NA,1.33241	0.000510618	0.00102676
2	chr17:29716986:C:T	29716986	NA,T	NA,C	NA,1	NA,inf	NA,inf	NA,1.33241	0.000510618	0.00102676
2	chr17:29761041:C:T	29761041	NA,T	NA,C	NA,1	NA,inf	NA,inf	NA,1.33241	0.000510618	0.00102676
2	chr17:29861700:ACTACAGG:A	29861700	NA,A	NA,ACTACAGG	NA,1	NA,inf	NA,inf	NA,1.33237	0.000510592	0.00102671
2	chr17:28558948:C:G	28558948	NA,G	NA,C	NA,1	NA,-inf	NA,inf	NA,1.30282	0.000510088	0.00102423
2	chr17:29642437:C:T	29642437	NA,T	NA,C	NA,1	NA,-inf	NA,inf	NA,1.23161	0.000509242	0.00102242
2	chr17:29913157:A:G	29913157	NA,G	NA,A	NA,1	NA,inf	NA,inf	NA,1.32952	0.000508204	0.0010219
2	chr17:29829262:C:T	29829262	NA,T	NA,C	NA,1	NA,inf	NA,inf	NA,1.32947	0.00050796	0.00102141
2	chr17:29849433:C:T	29849433	NA,T	NA,C	NA,1	NA,inf	NA,inf	NA,1.32388	0.000502485	0.00101041
2	chr17:28470538:CT:C	28470538	C,C	CT,CT	1,1	inf,inf	inf,inf	1.23874,0.999316	0.000500391	0.000982478
2	chr17:28617937:T:C	28617937	C,C	T,T	1,1	-inf,-inf	inf,inf	3.05808,0.701818	0.000497927	0.00100056
2	chr17:29859540:G:A	29859540	NA,A	NA,G	NA,1	NA,inf	NA,inf	NA,1.31389	0.00049411	0.000993553
2	chr17:29641953:T:A	29641953	NA,A	NA,T	NA,1	NA,inf	NA,inf	NA,1.30827	0.000494091	0.000993542
2	chr17:30033070:G:A	30033070	NA,A	NA,G	NA,1	NA,inf	NA,inf	NA,1.30888	0.000489742	0.000984689
2	chr17:28991466:A:G	28991466	NA,G	NA,A	NA,1	NA,inf	NA,inf	NA,1.41533	0.000486985	0.000978849
2	chr17:29927636:T:C	29927636	NA,C	NA,T	NA,1	NA,inf	NA,inf	NA,1.30255	0.000484475	0.000974172
2	chr17:29877454:C:A	29877454	NA,A	NA,C	NA,1	NA,inf	NA,inf	NA,1.29632	0.000479482	0.000964132
2	chr17:28397533:C:G	28397533	NA,G	NA,C	NA,1	NA,-inf	NA,inf	NA,1.20294	0.000477886	0.000959967
2	chr17:28958758:G:A	28958758	NA,A	NA,G	NA,1	NA,-inf	NA,inf	NA,1.18843	0.000475699	0.000954871
2	chr17:29859284:T:A	29859284	NA,A	NA,T	NA,1	NA,inf	NA,inf	NA,1.2911	0.000474407	0.000953924
2	chr17:29950694:C:T	29950694	NA,T	NA,C	NA,1	NA,inf	NA,inf	NA,1.28846	0.000473113	0.000951319
2	chr17:29754180:A:C	29754180	NA,C	NA,A	NA,1	NA,inf	NA,inf	NA,1.28736	0.000472093	0.00094927
2	chr17:29953803:G:C	29953803	NA,C	NA,G	NA,1	NA,inf	NA,inf	NA,1.28529	0.00047051	0.000946083
2	chr17:28408124:G:A	28408124	A,A	G,G	1,1	-inf,-inf	inf,inf	1.63342,1.10403	0.000469972	0.000923119
2	chr17:29661113:T:C	29661113	C,NA	T,NA	1,NA	-inf,NA	inf,NA	1.85403,NA	0.000469092	0.000943404
2	chr17:29956558:G:A	29956558	NA,A	NA,G	NA,1	NA,inf	NA,inf	NA,1.2829	0.000468572	0.000942186
2	chr17:28817634:G:A	28817634	NA,A	NA,G	NA,1	NA,-inf	NA,inf	NA,1.25809	0.000463236	0.000930066
2	chr17:29179635:G:A	29179635	NA,A	NA,G	NA,1	NA,-inf	NA,inf	NA,1.19391	0.000462793	0.000929199
2	chr17:29162415:T:C	29162415	NA,C	NA,T	NA,1	NA,-inf	NA,inf	NA,1.1955	0.000461415	0.000926386
2	chr17:29958237:C:T	29958237	NA,T	NA,C	NA,1	NA,inf	NA,inf	NA,1.27014	0.000457929	0.000920776
2	chr17:28550984:C:A	28550984	NA,A	NA,C	NA,1	NA,-inf	NA,inf	NA,1.45662	0.000456703	0.000915443
2	chr17:29602468:G:A	29602468	NA,A	NA,G	NA,1	NA,-inf	NA,inf	NA,1.2156	0.000454162	0.000912285
2	chr17:29305795:G:A	29305795	NA,A	NA,G	NA,1	NA,inf	NA,inf	NA,1.12467	0.000452595	0.000909063
2	chr17:28946322:C:T	28946322	NA,T	NA,C	NA,1	NA,-inf	NA,inf	NA,1.24206	0.000447914	0.000899325
2	chr17:29657973:T:C	29657973	NA,C	NA,T	NA,1	NA,inf	NA,inf	NA,1.32461	0.000447191	0.000897986
2	chr17:29520282:T:C	29520282	NA,C	NA,T	NA,1	NA,-inf	NA,inf	NA,1.10676	0.00044703	0.000897581
2	chr17:28881287:T:C	28881287	NA,C	NA,T	NA,1	NA,inf	NA,inf	NA,1.25106	0.000446359	0.00089578
2	chr17:29330776:T:G	29330776	NA,G	NA,T	NA,1	NA,-inf	NA,inf	NA,1.14213	0.00044546	0.000894403
2	chr17:29716737:TTTA:T	29716737	NA,T	NA,TTTA	NA,1	NA,inf	NA,inf	NA,1.3225	0.000443891	0.00089136
2	chr17:28595996:T:C	28595996	C,C	T,T	1,1	-inf,-inf	inf,inf	3.06169,0.606974	0.000443528	0.000891208
2	chr17:28984691:A:G	28984691	NA,G	NA,A	NA,1	NA,inf	NA,inf	NA,1.35678	0.000441677	0.00088776
2	chr17:29348208:C:T	29348208	T,T	C,C	1,1	inf,inf	inf,inf	19.0936,1.04773	0.000441535	0.000984655
2	chr17:29873297:C:T	29873297	NA,T	NA,C	NA,1	NA,-inf	NA,inf	NA,1.29624	0.000438926	0.000881878
2	chr17:28975157:C:T	28975157	NA,T	NA,C	NA,1	NA,inf	NA,inf	NA,1.35187	0.000438126	0.000880621
2	chr17:28468736:C:T	28468736	T,NA	C,NA	1,NA	inf,NA	inf,NA	1.26507,NA	0.000436587	0.000872045
2	chr17:28243574:C:T	28243574	NA,T	NA,C	NA,1	NA,inf	NA,inf	NA,1.22929	0.000435843	0.000874625
2	chr17:29393112:T:C	29393112	NA,C	NA,T	NA,1	NA,-inf	NA,inf	NA,1.09223	0.000434865	0.000873158
2	chr17:29014919:G:A	29014919	NA,A	NA,G	NA,1	NA,-inf	NA,inf	NA,1.25693	0.000431559	0.00086555
2	chr17:28239348:G:A	28239348	NA,A	NA,G	NA,1	NA,inf	NA,inf	NA,1.22959	0.000426403	0.000855481
2	chr17:29056808:AC:A	29056808	NA,A	NA,AC	NA,1	NA,inf	NA,inf	NA,1.20334	0.000419913	0.000843494
2	chr17:28470397:C:T	28470397	T,T	C,C	1,1	inf,inf	inf,inf	1.21496,0.932985	0.000419614	0.000824193
2	chr17:29734964:GA:G	29734964	NA,G	NA,GA	NA,1	NA,inf	NA,inf	NA,1.28635	0.000418077	0.000839525
2	chr17:28558347:G:A	28558347	NA,A	NA,G	NA,1	NA,-inf	NA,inf	NA,1.19074	0.00041788	0.0008391
2	chr17:29375720:A:G	29375720	G,NA	A,NA	1,NA	inf,NA	inf,NA	0.574615,NA	0.000417636	0.000838119
2	chr17:29923778:C:T	29923778	NA,T	NA,C	NA,1	NA,-inf	NA,inf	NA,1.26567	0.000416467	0.0008368
2	chr17:30008154:GGATGAAAAAA:G	30008154	NA,G	NA,GGATGAAAAAA	NA,1	NA,-inf	NA,inf	NA,1.27136	0.000416343	0.000836521
2	chr17:28217275:C:G	28217275	NA,G	NA,C	NA,1	NA,-inf	NA,inf	NA,1.18752	0.000414391	0.000831944
2	chr17:29399125:T:A	29399125	NA,A	NA,T	NA,1	NA,-inf	NA,inf	NA,1.06558	0.000414242	0.000831755
2	chr17:28791767:G:C	28791767	C,C	G,G	1,1	inf,inf	inf,inf	3.0674,0.712411	0.000412657	0.000829081
2	chr17:28847070:C:A	28847070	A,A	C,C	1,1	inf,inf	inf,inf	2.9582,0.841971	0.00040864	0.000821095
2	chr17:29056077:C:T	29056077	NA,T	NA,C	NA,1	NA,-inf	NA,inf	NA,1.12419	0.000405443	0.000813928
2	chr17:29793646:A:T	29793646	NA,T	NA,A	NA,1	NA,inf	NA,inf	NA,1.19922	0.000405178	0.000814671
2	chr17:28289197:T:C	28289197	NA,C	NA,T	NA,1	NA,-inf	NA,inf	NA,1.15533	0.000396971	0.00079706
2	chr17:28622624:C:T	28622624	NA,T	NA,C	NA,1	NA,-inf	NA,inf	NA,1.15853	0.000395865	0.000794894
2	chr17:30015204:C:T	30015204	NA,T	NA,C	NA,1	NA,-inf	NA,inf	NA,1.23877	0.000394473	0.00079257
2	chr17:28395709:C:T	28395709	T,T	C,C	1,1	-inf,-inf	inf,inf	1.77498,0.0673221	0.00039405	0.000761645
2	chr17:28730803:G:A	28730803	NA,A	NA,G	NA,1	NA,-inf	NA,inf	NA,1.38078	0.000393751	0.000789259
2	chr17:29660953:T:C	29660953	C,NA	T,NA	1,NA	-inf,NA	inf,NA	1.87104,NA	0.0003896	0.000783588
2	chr17:29355454:TTTTG:T	29355454	T,T	TTTTG,TTTTG	1,1	inf,inf	inf,inf	18.9985,0.95139	0.000389171	0.000849638
2	chr17:28400155:A:G	28400155	NA,G	NA,A	NA,1	NA,-inf	NA,inf	NA,1.08401	0.000389076	0.000781561
2	chr17:29048048:A:G	29048048	NA,G	NA,A	NA,1	NA,inf	NA,inf	NA,1.2033	0.000388743	0.000780927
2	chr17:29597099:A:C	29597099	NA,C	NA,A	NA,1	NA,inf	NA,inf	NA,1.17603	0.000388409	0.000780795
2	chr17:29357840:C:G	29357840	NA,G	NA,C	NA,1	NA,-inf	NA,inf	NA,1.00075	0.000387654	0.000777726
2	chr17:29599062:T:C	29599062	NA,C	NA,T	NA,1	NA,-inf	NA,inf	NA,1.23786	0.000386247	0.000775069
2	chr17:29820155:C:T	29820155	NA,T	NA,C	NA,1	NA,-inf	NA,inf	NA,1.07746	0.000382202	0.000767153
2	chr17:28802886:A:G	28802886	NA,G	NA,A	NA,1	NA,-inf	NA,inf	NA,1.15948	0.000381609	0.000766706
2	chr17:29210860:G:A	29210860	A,NA	G,NA	1,NA	inf,NA	inf,NA	1.35764,NA	0.000379046	0.000762337
2	chr17:29655192:C:T	29655192	NA,T	NA,C	NA,1	NA,inf	NA,inf	NA,1.158	0.000378021	0.000760054
2	chr17:28177513:G:A	28177513	A,NA	G,NA	1,NA	-inf,NA	inf,NA	0.989028,NA	0.000377711	0.000755147
2	chr17:29347274:G:A	29347274	NA,A	NA,G	NA,1	NA,-inf	NA,inf	NA,1.01136	0.000374959	0.000752883
2	chr17:29370601:G:A	29370601	A,A	G,G	1,1	inf,inf	inf,inf	18.6732,0.91292	0.000374874	0.00078391
2	chr17:28398249:G:A	28398249	A,A	G,G	1,1	-inf,-inf	inf,inf	1.76175,0.158848	0.000372109	0.000719334
2	chr17:28395626:G:A	28395626	A,A	G,G	1,1	-inf,-inf	inf,inf	1.73996,0.00801173	0.000364911	0.000705772
2	chr17:28593850:C:T	28593850	NA,T	NA,C	NA,1	NA,-inf	NA,inf	NA,1.33062	0.000364503	0.000730661
2	chr17:28801191:C:T	28801191	NA,T	NA,C	NA,1	NA,inf	NA,inf	NA,1.1155	0.00036392	0.00073038
2	chr17:28340200:C:T	28340200	T,T	C,C	1,1	-inf,inf	inf,inf	2.80136,0.192476	0.000361406	0.000720283
2	chr17:28663214:G:A	28663214	NA,A	NA,G	NA,1	NA,-inf	NA,inf	NA,1.31934	0.000357907	0.000717451
2	chr17:28671171:C:T	28671171	NA,T	NA,C	NA,1	NA,-inf	NA,inf	NA,1.31402	0.000354971	0.00071157
2	chr17:28591345:C:T	28591345	NA,T	NA,C	NA,1	NA,-inf	NA,inf	NA,1.31398	0.000354738	0.0007111
2	chr17:29748609:T:C	29748609	NA,C	NA,T	NA,1	NA,-inf	NA,inf	NA,1.03835	0.000353263	0.0007091
2	chr17:28667188:AC:A	28667188	NA,A	NA,AC	NA,1	NA,-inf	NA,inf	NA,1.31197	0.000352692	0.000706997
2	chr17:28184145:A:G	28184145	NA,G	NA,A	NA,1	NA,-inf	NA,inf	NA,1.09476	0.000352593	0.000707889
2	chr17:28588907:C:A	28588907	NA,A	NA,C	NA,1	NA,-inf	NA,inf	NA,1.30946	0.000352533	0.000706682
2	chr17:28792005:T:C	28792005	NA,C	NA,T	NA,1	NA,-inf	NA,inf	NA,0.954902	0.000352389	0.000707312
2	chr17:29282028:C:T	29282028	NA,T	NA,C	NA,1	NA,-inf	NA,inf	NA,1.05753	0.000351762	0.000705694
2	chr17:28659801:C:T	28659801	NA,T	NA,C	NA,1	NA,-inf	NA,inf	NA,1.30703	0.000351151	0.000703916
2	chr17:29899575:A:T	29899575	NA,T	NA,A	NA,1	NA,-inf	NA,inf	NA,1.03841	0.00035076	0.00070406
2	chr17:29888562:G:A	29888562	NA,A	NA,G	NA,1	NA,-inf	NA,inf	NA,1.03807	0.000350543	0.000703624
2	chr17:28538793:C:T	28538793	NA,T	NA,C	NA,1	NA,inf	NA,inf	NA,1.20445	0.000349818	0.000702979
2	chr17:28325981:C:T	28325981	T,T	C,C	1,1	-inf,inf	inf,inf	2.80852,0.14319	0.000349817	0.0006972
2	chr17:28618096:C:G	28618096	NA,G	NA,C	NA,1	NA,-inf	NA,inf	NA,1.30497	0.000349685	0.000700976
2	chr17:29250690:T:A	29250690	NA,A	NA,T	NA,1	NA,-inf	NA,inf	NA,1.04916	0.000349051	0.000700291
2	chr17:28505283:C:T	28505283	T,NA	C,NA	1,NA	-inf,NA	inf,NA	2.23581,NA	0.00034841	0.000698226
2	chr17:29417067:G:A	29417067	NA,A	NA,G	NA,1	NA,-inf	NA,inf	NA,0.895293	0.000347809	0.000697876
2	chr17:29466735:G:A	29466735	NA,A	NA,G	NA,1	NA,-inf	NA,inf	NA,0.888547	0.000346777	0.000695763
2	chr17:29628398:C:T	29628398	T,T	C,C	1,1	-inf,-inf	inf,inf	2.27845,0.0078733	0.000345906	0.000695731
2	chr17:28658231:C:T	28658231	NA,T	NA,C	NA,1	NA,-inf	NA,inf	NA,1.29669	0.000345447	0.00069249
2	chr17:29263845:T:C	29263845	NA,C	NA,T	NA,1	NA,-inf	NA,inf	NA,1.04902	0.000344096	0.000690598
2	chr17:28560110:C:T	28560110	NA,T	NA,C	NA,1	NA,-inf	NA,inf	NA,1.29254	0.000343457	0.000688496
2	chr17:29617847:T:C	29617847	NA,C	NA,T	NA,1	NA,inf	NA,inf	NA,1.10362	0.00034316	0.000689921
2	chr17:29313282:C:T	29313282	NA,T	NA,C	NA,1	NA,-inf	NA,inf	NA,0.989781	0.000336661	0.000675983
2	chr17:28752507:A:C	28752507	NA,C	NA,A	NA,1	NA,inf	NA,inf	NA,1.06382	0.000332867	0.000668074
2	chr17:29718550:G:A	29718550	NA,A	NA,G	NA,1	NA,inf	NA,inf	NA,1.10345	0.000332223	0.000667048
2	chr17:29924620:A:T	29924620	NA,T	NA,A	NA,1	NA,-inf	NA,inf	NA,1.0057	0.000331	0.000664402
2	chr17:28997218:C:T	28997218	NA,T	NA,C	NA,1	NA,-inf	NA,inf	NA,1.08891	0.000331	0.000665021
2	chr17:29880216:C:T	29880216	NA,T	NA,C	NA,1	NA,-inf	NA,inf	NA,0.998347	0.000330782	0.000663971
2	chr17:28448040:T:C	28448040	C,NA	T,NA	1,NA	inf,NA	inf,NA	1.12582,NA	0.000330134	0.000659573
2	chr17:28273904:A:G	28273904	NA,G	NA,A	NA,1	NA,inf	NA,inf	NA,1.07979	0.000329061	0.000660415
2	chr17:29824808:C:T	29824808	NA,T	NA,C	NA,1	NA,inf	NA,inf	NA,1.13958	0.000327921	0.000658489
2	chr17:29308656:C:T	29308656	NA,T	NA,C	NA,1	NA,-inf	NA,inf	NA,1.01435	0.000327028	0.00065609
2	chr17:29766140:A:G	29766140	G,NA	A,NA	1,NA	-inf,NA	inf,NA	1.77113,NA	0.000326922	0.000657506
2	chr17:29184444:G:T	29184444	T,T	G,G	1,1	inf,inf	inf,inf	1.68874,0.975416	0.000326027	0.000656371
2	chr17:29231085:C:T	29231085	T,T	C,C	1,1	inf,inf	inf,inf	1.3992,1.17822	0.000324911	0.000653997
2	chr17:29094583:G:A	29094583	A,NA	G,NA	1,NA	inf,NA	inf,NA	0.639434,NA	0.000323369	0.000649443
2	chr17:28285591:T:C	28285591	C,C	T,T	1,1	-inf,inf	inf,inf	2.69492,0.264363	0.000323331	0.000644537
2	chr17:29564711:G:A	29564711	NA,A	NA,G	NA,1	NA,-inf	NA,inf	NA,1.04265	0.000319957	0.00064234
2	chr17:29281997:C:T	29281997	NA,T	NA,C	NA,1	NA,-inf	NA,inf	NA,0.961195	0.000319639	0.000641799
2	chr17:30047095:A:G	30047095	NA,G	NA,A	NA,1	NA,inf	NA,inf	NA,1.12011	0.000318706	0.000639983
2	chr17:29565428:G:A	29565428	NA,A	NA,G	NA,1	NA,-inf	NA,inf	NA,1.03793	0.000316859	0.000636124
2	chr17:30014099:G:A	30014099	NA,A	NA,G	NA,1	NA,inf	NA,inf	NA,1.11782	0.000316837	0.000636233
2	chr17:28553897:C:A	28553897	NA,A	NA,C	NA,1	NA,-inf	NA,inf	NA,1.24398	0.000316491	0.000634451
2	chr17:29696638:C:A	29696638	A,NA	C,NA	1,NA	inf,NA	inf,NA	2.88233,NA	0.000316479	0.000633464
2	chr17:28490519:G:A	28490519	A,A	G,G	1,1	inf,inf	inf,inf	1.08488,0.913458	0.000316113	0.000635249
2	chr17:28718426:TG:T	28718426	NA,T	NA,TG	NA,1	NA,-inf	NA,inf	NA,1.05506	0.000315843	0.000634137
2	chr17:28440373:G:A	28440373	A,A	G,G	1,1	inf,-inf	inf,inf	0.456425,2.21898	0.000315027	0.000632208
2	chr17:28801151:C:T	28801151	NA,T	NA,C	NA,1	NA,inf	NA,inf	NA,1.02637	0.000311604	0.000625402
2	chr17:29767008:G:T	29767008	NA,T	NA,G	NA,1	NA,inf	NA,inf	NA,1.1366	0.000311106	0.00062473
2	chr17:28133978:T:C	28133978	NA,C	NA,T	NA,1	NA,-inf	NA,inf	NA,1.00211	0.00031078	0.000624098
2	chr17:28150102:T:C	28150102	NA,C	NA,T	NA,1	NA,-inf	NA,inf	NA,1.01432	0.000310211	0.00062286
2	chr17:30016874:A:C	30016874	NA,C	NA,A	NA,1	NA,inf	NA,inf	NA,1.1045	0.000309838	0.000622178
2	chr17:28256607:C:T	28256607	NA,T	NA,C	NA,1	NA,-inf	NA,inf	NA,0.943882	0.000308687	0.000618986
2	chr17:28418582:C:T	28418582	T,T	C,C	1,1	inf,inf	inf,inf	1.31973,1.27806	0.000308471	0.000611741
2	chr17:29213726:A:G	29213726	G,G	A,A	1,1	inf,inf	inf,inf	1.4884,1.08627	0.000308274	0.000620467
2	chr17:28762403:G:A	28762403	NA,A	NA,G	NA,1	NA,inf	NA,inf	NA,1.04929	0.000307074	0.000616305
2	chr17:29236259:G:A	29236259	A,A	G,G	1,1	inf,inf	inf,inf	1.19113,1.35336	0.00030525	0.000614558
2	chr17:28513785:G:A	28513785	A,NA	G,NA	1,NA	inf,NA	inf,NA	1.83701,NA	0.000304554	0.000613046
2	chr17:29439173:CCTCAATTTGTCATGATAATTTCTTTCTTTTTTTTTTTTTTTTTTAAGACTGATTCTCACTCCTCTCTTGCCCAGGCTGGAGTGCAGTGGGGTGAT:C	29439173	NA,C	NA,CCTCAATTTGTCATGATAATTTCTTTCTTTTTTTTTTTTTTTTTTAAGACTGATTCTCACTCCTCTCTTGCCCAGGCTGGAGTGCAGTGGGGTGAT	NA,1	NA,-inf	NA,inf	NA,0.81851	0.000303518	0.000609032
2	chr17:29072488:A:T	29072488	T,NA	A,NA	1,NA	inf,NA	inf,NA	0.616732,NA	0.000303317	0.00060917
2	chr17:28221992:G:A	28221992	NA,A	NA,G	NA,1	NA,-inf	NA,inf	NA,1.00021	0.000302009	0.000606402
2	chr17:28281654:A:G	28281654	G,G	A,A	1,1	inf,inf	inf,inf	2.00033,0.134072	0.000301375	0.000608075
2	chr17:28514894:A:C	28514894	NA,C	NA,A	NA,1	NA,inf	NA,inf	NA,1.09197	0.000301367	0.000605194
2	chr17:29227348:C:T	29227348	NA,T	NA,C	NA,1	NA,-inf	NA,inf	NA,0.909453	0.000301305	0.000605004
2	chr17:29170273:T:C	29170273	C,C	T,T	1,1	inf,inf	inf,inf	1.31864,1.15071	0.00030005	0.00060403
2	chr17:30023357:C:T	30023357	NA,T	NA,C	NA,1	NA,inf	NA,inf	NA,1.08082	0.000298307	0.000599022
2	chr17:28320344:G:A	28320344	A,NA	G,NA	1,NA	-inf,NA	inf,NA	1.94815,NA	0.00029773	0.000594689
2	chr17:28541899:G:A	28541899	NA,A	NA,G	NA,1	NA,-inf	NA,inf	NA,0.913068	0.000297211	0.000596897
2	chr17:28243102:T:C	28243102	NA,C	NA,T	NA,1	NA,inf	NA,inf	NA,1.00641	0.000295876	0.000593845
2	chr17:29383230:C:T	29383230	T,T	C,C	1,1	inf,inf	inf,inf	10.0894,2.12584	0.000294524	0.000592779
2	chr17:28531977:G:A	28531977	NA,A	NA,G	NA,1	NA,-inf	NA,inf	NA,0.924494	0.000293613	0.000589726
2	chr17:28765776:G:C	28765776	NA,C	NA,G	NA,1	NA,-inf	NA,inf	NA,0.85498	0.000292205	0.000586532
2	chr17:28204327:T:C	28204327	C,NA	T,NA	1,NA	inf,NA	inf,NA	1.41249,NA	0.000291726	0.00058309
2	chr17:29003068:C:T	29003068	NA,T	NA,C	NA,1	NA,-inf	NA,inf	NA,0.977625	0.000291624	0.000585513
2	chr17:28754293:T:G	28754293	NA,G	NA,T	NA,1	NA,-inf	NA,inf	NA,0.904911	0.000290507	0.000583412
2	chr17:29538592:T:G	29538592	G,NA	T,NA	1,NA	inf,NA	inf,NA	0.472179,NA	0.000289928	0.000580707
2	chr17:28111354:T:A	28111354	A,A	T,T	1,1	inf,inf	inf,inf	0.0688811,2.17842	0.00028925	0.000581722
2	chr17:29201879:T:C	29201879	C,NA	T,NA	1,NA	inf,NA	inf,NA	1.27239,NA	0.000289223	0.000581679
2	chr17:30045180:G:A	30045180	NA,A	NA,G	NA,1	NA,inf	NA,inf	NA,1.01924	0.000288751	0.000579755
2	chr17:29563939:A:G	29563939	NA,G	NA,A	NA,1	NA,inf	NA,inf	NA,1.0599	0.000287757	0.000577774
2	chr17:29564712:G:A	29564712	NA,A	NA,G	NA,1	NA,inf	NA,inf	NA,1.05911	0.000287672	0.0005776
2	chr17:28835436:A:G	28835436	NA,G	NA,A	NA,1	NA,-inf	NA,inf	NA,0.84676	0.000287523	0.000577137
2	chr17:28835162:A:T	28835162	NA,T	NA,A	NA,1	NA,inf	NA,inf	NA,1.00877	0.000286943	0.000575903
2	chr17:28852748:C:T	28852748	NA,T	NA,C	NA,1	NA,inf	NA,inf	NA,1.00679	0.000286204	0.000574421
2	chr17:29489668:A:G	29489668	NA,G	NA,A	NA,1	NA,-inf	NA,inf	NA,0.790585	0.000285855	0.000573598
2	chr17:29494805:A:G	29494805	G,NA	A,NA	1,NA	inf,NA	inf,NA	0.470735,NA	0.000284729	0.000570291
2	chr17:29889148:A:G	29889148	NA,G	NA,A	NA,1	NA,inf	NA,inf	NA,1.01035	0.000284391	0.000571003
2	chr17:29609722:A:G	29609722	NA,G	NA,A	NA,1	NA,inf	NA,inf	NA,0.815472	0.000284188	0.000570651
2	chr17:28918721:T:C	28918721	NA,C	NA,T	NA,1	NA,inf	NA,inf	NA,0.9597	0.000284147	0.000570312
2	chr17:29122940:G:C	29122940	NA,C	NA,G	NA,1	NA,-inf	NA,inf	NA,0.901338	0.000283787	0.000569671
2	chr17:28742624:C:G	28742624	NA,G	NA,C	NA,1	NA,inf	NA,inf	NA,1.04725	0.000283782	0.000569912
2	chr17:30009474:T:C	30009474	NA,C	NA,T	NA,1	NA,inf	NA,inf	NA,1.00527	0.000282246	0.000566695
2	chr17:28775229:C:G	28775229	NA,G	NA,C	NA,1	NA,-inf	NA,inf	NA,0.835551	0.000282066	0.000566182
2	chr17:29339285:C:T	29339285	T,T	C,C	1,1	-inf,-inf	inf,inf	18.3799,1.04576	0.000281748	0.000586921
2	chr17:29215194:G:A	29215194	A,A	G,G	1,1	inf,inf	inf,inf	1.41045,1.16127	0.000280891	0.0005653
2	chr17:29565791:G:A	29565791	NA,A	NA,G	NA,1	NA,inf	NA,inf	NA,0.965478	0.000279822	0.000562354
2	chr17:29002256:T:C	29002256	NA,C	NA,T	NA,1	NA,-inf	NA,inf	NA,0.948033	0.000279338	0.000560847
2	chr17:29557649:T:C	29557649	C,NA	T,NA	1,NA	inf,NA	inf,NA	3.04895,NA	0.000279021	0.000558406
2	chr17:29281804:G:A	29281804	NA,A	NA,G	NA,1	NA,-inf	NA,inf	NA,0.881615	0.000278318	0.000558833
2	chr17:28393166:A:G	28393166	NA,G	NA,A	NA,1	NA,-inf	NA,inf	NA,0.895658	0.000277825	0.000558049
2	chr17:29087235:G:A	29087235	NA,A	NA,G	NA,1	NA,-inf	NA,inf	NA,0.903692	0.000277795	0.000557565
2	chr17:28753990:A:G	28753990	NA,G	NA,A	NA,1	NA,-inf	NA,inf	NA,0.821204	0.000275724	0.000553454
2	chr17:28383551:G:A	28383551	A,A	G,G	1,1	inf,inf	inf,inf	1.54048,0.241299	0.000274945	0.000540823
2	chr17:28892729:C:A	28892729	NA,A	NA,C	NA,1	NA,inf	NA,inf	NA,1.01258	0.000273354	0.000549137
2	chr17:28577039:C:G	28577039	NA,G	NA,C	NA,1	NA,-inf	NA,inf	NA,0.940571	0.000271135	0.000544406
2	chr17:29410758:C:T	29410758	T,T	C,C	1,1	inf,inf	inf,inf	18.1261,0.900583	0.000270401	0.00055291
2	chr17:29760050:T:C	29760050	NA,C	NA,T	NA,1	NA,-inf	NA,inf	NA,0.835405	0.000269777	0.000541527
2	chr17:29243155:G:A	29243155	NA,A	NA,G	NA,1	NA,-inf	NA,inf	NA,0.811633	0.000269533	0.000541352
2	chr17:29582975:G:A	29582975	NA,A	NA,G	NA,1	NA,inf	NA,inf	NA,1.05527	0.000268603	0.000539224
2	chr17:29119140:T:C	29119140	C,C	T,T	1,1	inf,inf	inf,inf	1.63919,1.26769	0.000268426	0.000540349
2	chr17:29567263:GA:G	29567263	NA,G	NA,GA	NA,1	NA,-inf	NA,inf	NA,0.962373	0.000267881	0.000537619
2	chr17:29031746:C:T	29031746	NA,T	NA,C	NA,1	NA,-inf	NA,inf	NA,0.884986	0.000267379	0.000536774
2	chr17:29567699:G:A	29567699	NA,A	NA,G	NA,1	NA,-inf	NA,inf	NA,0.961253	0.000267377	0.000536606
2	chr17:28539728:G:A	28539728	NA,A	NA,G	NA,1	NA,-inf	NA,inf	NA,0.989904	0.000266054	0.000533403
2	chr17:28677830:A:G	28677830	NA,G	NA,A	NA,1	NA,-inf	NA,inf	NA,0.930563	0.00026589	0.000534217
2	chr17:28247794:G:A	28247794	A,A	G,G	1,1	inf,-inf	inf,inf	1.62017,0.474007	0.000265337	0.000527619
2	chr17:28606136:TCA:T	28606136	NA,T	NA,TCA	NA,1	NA,-inf	NA,inf	NA,0.926099	0.000264896	0.000532221
2	chr17:28570684:A:G	28570684	NA,G	NA,A	NA,1	NA,-inf	NA,inf	NA,0.925864	0.000264742	0.000531908
2	chr17:28853325:C:A	28853325	NA,A	NA,C	NA,1	NA,-inf	NA,inf	NA,0.946237	0.000264643	0.000531662
2	chr17:29172139:G:GCTCA	29172139	GCTCA,GCTCA	G,G	1,1	inf,inf	inf,inf	1.3319,1.04732	0.000264635	0.000532731
2	chr17:28803740:G:T	28803740	NA,T	NA,G	NA,1	NA,-inf	NA,inf	NA,0.803266	0.000264161	0.000530233
2	chr17:29327132:A:T	29327132	NA,T	NA,A	NA,1	NA,inf	NA,inf	NA,0.770005	0.000263216	0.000528604
2	chr17:30044501:G:A	30044501	NA,A	NA,G	NA,1	NA,inf	NA,inf	NA,1.01813	0.000263163	0.000528232
2	chr17:29077154:C:T	29077154	T,NA	C,NA	1,NA	inf,NA	inf,NA	0.73839,NA	0.000262857	0.000528615
2	chr17:29042849:C:T	29042849	NA,T	NA,C	NA,1	NA,inf	NA,inf	NA,1.01431	0.00026263	0.000527196
2	chr17:28802619:A:G	28802619	NA,G	NA,A	NA,1	NA,-inf	NA,inf	NA,0.799106	0.000262305	0.000526506
2	chr17:29247771:A:G	29247771	NA,G	NA,A	NA,1	NA,-inf	NA,inf	NA,0.895963	0.000261854	0.000525563
2	chr17:29331514:C:T	29331514	NA,T	NA,C	NA,1	NA,-inf	NA,inf	NA,0.813211	0.000261562	0.000524936
2	chr17:29153243:T:C	29153243	C,NA	T,NA	1,NA	inf,NA	inf,NA	0.475261,NA	0.000260917	0.000521976
2	chr17:28514125:T:C	28514125	NA,C	NA,T	NA,1	NA,inf	NA,inf	NA,0.947003	0.000259076	0.000519997
2	chr17:28766180:C:T	28766180	NA,T	NA,C	NA,1	NA,-inf	NA,inf	NA,0.93644	0.000257727	0.000517831
2	chr17:29177913:C:T	29177913	T,T	C,C	1,1	inf,inf	inf,inf	1.31557,1.05098	0.000257288	0.000517928
2	chr17:28477462:G:A	28477462	NA,A	NA,G	NA,1	NA,-inf	NA,inf	NA,0.873059	0.000256889	0.000515643
2	chr17:29042364:C:T	29042364	NA,T	NA,C	NA,1	NA,inf	NA,inf	NA,1.03899	0.000256326	0.00051467
2	chr17:29001843:C:T	29001843	NA,T	NA,C	NA,1	NA,-inf	NA,inf	NA,0.897104	0.000256167	0.000514326
2	chr17:29001873:C:T	29001873	NA,T	NA,C	NA,1	NA,-inf	NA,inf	NA,0.896974	0.000256116	0.000514225
2	chr17:28540927:A:G	28540927	NA,G	NA,A	NA,1	NA,-inf	NA,inf	NA,0.893672	0.000254306	0.00051098
2	chr17:29296432:A:G	29296432	NA,G	NA,A	NA,1	NA,inf	NA,inf	NA,0.974798	0.000254249	0.000510374
2	chr17:29175817:T:C	29175817	C,C	T,T	1,1	inf,inf	inf,inf	1.33085,1.02121	0.000254238	0.000511797
2	chr17:28629212:T:C	28629212	NA,C	NA,T	NA,1	NA,-inf	NA,inf	NA,0.932622	0.000253623	0.000509256
2	chr17:29293916:G:A	29293916	NA,A	NA,G	NA,1	NA,inf	NA,inf	NA,1.04377	0.000253515	0.000509268
2	chr17:29528210:G:A	29528210	A,A	G,G	1,1	-inf,-inf	inf,inf	18.8187,0.535015	0.000252253	0.000534646
2	chr17:29247597:CT:C	29247597	NA,C	NA,CT	NA,1	NA,-inf	NA,inf	NA,0.855652	0.000252187	0.000506012
2	chr17:29173035:T:C	29173035	C,C	T,T	1,1	inf,inf	inf,inf	1.30789,1.04689	0.000251979	0.000507245
2	chr17:28548552:C:G	28548552	NA,G	NA,C	NA,1	NA,-inf	NA,inf	NA,0.93225	0.000250695	0.000502793
2	chr17:28329877:A:G	28329877	G,NA	A,NA	1,NA	-inf,NA	inf,NA	1.37525,NA	0.000250498	0.00050353
2	chr17:28452076:TG:T	28452076	T,T	TG,TG	1,1	inf,-inf	inf,inf	0.395354,2.01153	0.000249992	0.000502188
2	chr17:29323710:AAAT:A	29323710	NA,A	NA,AAAT	NA,1	NA,-inf	NA,inf	NA,0.844999	0.000248026	0.000498014
2	chr17:29039013:A:T	29039013	NA,T	NA,A	NA,1	NA,-inf	NA,inf	NA,0.840201	0.000247121	0.000496114
2	chr17:28865777:G:C	28865777	NA,C	NA,G	NA,1	NA,-inf	NA,inf	NA,0.910507	0.000246932	0.000496138
2	chr17:29014758:G:A	29014758	NA,A	NA,G	NA,1	NA,-inf	NA,inf	NA,1.02599	0.000246272	0.000494494
2	chr17:28857661:G:A	28857661	NA,A	NA,G	NA,1	NA,inf	NA,inf	NA,0.884042	0.000246175	0.000494105
2	chr17:29201569:A:G	29201569	NA,G	NA,A	NA,1	NA,-inf	NA,inf	NA,0.829297	0.00024602	0.000493784
2	chr17:28416091:G:C	28416091	NA,C	NA,G	NA,1	NA,-inf	NA,inf	NA,0.854882	0.000245897	0.000493712
2	chr17:28721452:G:A	28721452	NA,A	NA,G	NA,1	NA,inf	NA,inf	NA,0.913564	0.000245642	0.000493027
2	chr17:29471281:T:C	29471281	NA,C	NA,T	NA,1	NA,inf	NA,inf	NA,0.70046	0.000245589	0.000493192
2	chr17:29896412:T:C	29896412	C,C	T,T	1,1	-inf,-inf	inf,inf	0.364814,2.26505	0.000243958	0.000490327
2	chr17:29323441:G:A	29323441	NA,A	NA,G	NA,1	NA,-inf	NA,inf	NA,0.910416	0.000243833	0.000489233
2	chr17:29232869:C:T	29232869	NA,T	NA,C	NA,1	NA,inf	NA,inf	NA,0.761959	0.000242689	0.000487142
2	chr17:29171187:C:T	29171187	T,T	C,C	1,1	inf,inf	inf,inf	1.26292,1.0799	0.000241878	0.000486897
2	chr17:29087186:G:A	29087186	NA,A	NA,G	NA,1	NA,inf	NA,inf	NA,0.882023	0.000241378	0.000484827
2	chr17:29130163:T:C	29130163	C,C	T,T	1,1	inf,inf	inf,inf	1.50448,0.823921	0.00024104	0.000485353
2	chr17:29127840:A:G	29127840	G,G	A,A	1,1	inf,inf	inf,inf	1.51024,0.817693	0.00024099	0.000485253
2	chr17:28419206:G:A	28419206	A,A	G,G	1,1	inf,inf	inf,inf	0.294272,1.57293	0.000240817	0.00047837
2	chr17:29003047:C:T	29003047	NA,T	NA,C	NA,1	NA,-inf	NA,inf	NA,0.893083	0.000240486	0.000483134
2	chr17:28711322:C:T	28711322	NA,T	NA,C	NA,1	NA,inf	NA,inf	NA,0.898849	0.000240134	0.000481976
2	chr17:29494778:A:G	29494778	NA,G	NA,A	NA,1	NA,-inf	NA,inf	NA,1.36268	0.000239773	0.000481181
2	chr17:29710085:G:A	29710085	A,A	G,G	1,1	-inf,-inf	inf,inf	2.03892,0.138652	0.000239515	0.000481722
2	chr17:28433946:C:CAT	28433946	CAT,NA	C,NA	1,NA	inf,NA	inf,NA	0.958433,NA	0.000238163	0.000475958
2	chr17:29215477:T:C	29215477	NA,C	NA,T	NA,1	NA,-inf	NA,inf	NA,0.835283	0.000238045	0.000477782
2	chr17:29297770:G:A	29297770	NA,A	NA,G	NA,1	NA,-inf	NA,inf	NA,0.774543	0.000237673	0.000477228
2	chr17:28236660:T:C	28236660	NA,C	NA,T	NA,1	NA,-inf	NA,inf	NA,0.738807	0.000237422	0.000475881
2	chr17:28466278:T:C	28466278	C,C	T,T	1,1	inf,-inf	inf,inf	1.5409,0.157448	0.000236155	0.000464274
2	chr17:28531343:C:T	28531343	T,NA	C,NA	1,NA	-inf,NA	inf,NA	1.32063,NA	0.000236016	0.000473968
2	chr17:28444907:T:G	28444907	NA,G	NA,T	NA,1	NA,inf	NA,inf	NA,0.903703	0.000235889	0.000473305
2	chr17:28520465:C:A	28520465	NA,A	NA,C	NA,1	NA,inf	NA,inf	NA,0.93739	0.000235112	0.000472135
2	chr17:29049080:GGCATTAGTCGGGCTATA:G	29049080	NA,G	NA,GGCATTAGTCGGGCTATA	NA,1	NA,inf	NA,inf	NA,0.906049	0.000234967	0.000471688
2	chr17:28540788:A:T	28540788	T,NA	A,NA	1,NA	inf,NA	inf,NA	1.23059,NA	0.000234587	0.00047184
2	chr17:28253262:G:A	28253262	NA,A	NA,G	NA,1	NA,-inf	NA,inf	NA,0.781	0.000233918	0.000469139
2	chr17:28647292:C:T	28647292	NA,T	NA,C	NA,1	NA,-inf	NA,inf	NA,0.783632	0.000233108	0.000468048
2	chr17:28345884:G:A	28345884	NA,A	NA,G	NA,1	NA,-inf	NA,inf	NA,0.78922	0.000233082	0.000468158
2	chr17:28828039:C:A	28828039	NA,A	NA,C	NA,1	NA,-inf	NA,inf	NA,0.97064	0.000232883	0.000466858
2	chr17:28361051:C:G	28361051	NA,G	NA,C	NA,1	NA,-inf	NA,inf	NA,0.78826	0.000232714	0.000467418
2	chr17:29155908:C:A	29155908	NA,A	NA,C	NA,1	NA,inf	NA,inf	NA,0.868663	0.000232523	0.000466993
2	chr17:29753544:C:G	29753544	G,G	C,C	1,1	-inf,-inf	inf,inf	2.03556,0.142983	0.000232479	0.000467571
2	chr17:29661480:T:A	29661480	A,A	T,T	1,1	-inf,-inf	inf,inf	2.07415,0.0140383	0.000232189	0.000466997
2	chr17:28704052:C:T	28704052	NA,T	NA,C	NA,1	NA,inf	NA,inf	NA,0.878078	0.000231968	0.000465588
2	chr17:28466301:G:A	28466301	A,A	G,G	1,1	inf,inf	inf,inf	1.54683,0.11998	0.000231791	0.000455204
2	chr17:29174577:G:A	29174577	A,A	G,G	1,1	inf,inf	inf,inf	1.24854,1.07158	0.000231402	0.000465802
2	chr17:29060748:C:T	29060748	NA,T	NA,C	NA,1	NA,-inf	NA,inf	NA,0.811518	0.000230837	0.000463427
2	chr17:28143901:C:T	28143901	NA,T	NA,C	NA,1	NA,-inf	NA,inf	NA,0.914493	0.00023076	0.000462838
2	chr17:29002453:A:T	29002453	NA,T	NA,A	NA,1	NA,-inf	NA,inf	NA,0.832604	0.000229917	0.000461621
2	chr17:28253473:C:T	28253473	NA,T	NA,C	NA,1	NA,inf	NA,inf	NA,0.869705	0.000229692	0.000461012
2	chr17:28520500:A:T	28520500	NA,T	NA,A	NA,1	NA,inf	NA,inf	NA,0.921876	0.000229527	0.000460918
2	chr17:28514689:G:A	28514689	NA,A	NA,G	NA,1	NA,inf	NA,inf	NA,0.918371	0.000229307	0.000460473
2	chr17:29663571:C:G	29663571	NA,G	NA,C	NA,1	NA,inf	NA,inf	NA,0.893481	0.000229171	0.000460168
2	chr17:29044392:T:C	29044392	NA,C	NA,T	NA,1	NA,inf	NA,inf	NA,0.890426	0.000229135	0.000459981
2	chr17:28420906:C:T	28420906	NA,T	NA,C	NA,1	NA,inf	NA,inf	NA,0.884439	0.000228921	0.00045932
2	chr17:28234614:C:T	28234614	NA,T	NA,C	NA,1	NA,-inf	NA,inf	NA,0.764685	0.00022775	0.000456901
2	chr17:29032675:C:A	29032675	NA,A	NA,C	NA,1	NA,-inf	NA,inf	NA,0.789067	0.000226428	0.000454579
2	chr17:29155456:T:C	29155456	NA,C	NA,T	NA,1	NA,-inf	NA,inf	NA,0.849579	0.000226352	0.000454346
2	chr17:29168340:T:G	29168340	G,G	T,T	1,1	inf,inf	inf,inf	1.23652,1.07257	0.000226342	0.000455615
2	chr17:29168339:C:A	29168339	A,A	C,C	1,1	inf,inf	inf,inf	1.23401,1.07188	0.000224834	0.000452576
2	chr17:29227654:A:G	29227654	NA,G	NA,A	NA,1	NA,-inf	NA,inf	NA,0.801028	0.000224601	0.000450805
2	chr17:28674704:C:G	28674704	G,NA	C,NA	1,NA	inf,NA	inf,NA	1.82521,NA	0.000224522	0.000449947
2	chr17:29368746:A:G	29368746	G,G	A,A	1,1	inf,inf	inf,inf	10.4181,1.53192	0.000224504	0.000451904
2	chr17:29149730:G:GC	29149730	NA,GC	NA,G	NA,1	NA,-inf	NA,inf	NA,0.839608	0.000223817	0.000449248
2	chr17:29150248:T:C	29150248	NA,C	NA,T	NA,1	NA,-inf	NA,inf	NA,0.839608	0.000223817	0.000449248
2	chr17:29494037:C:T	29494037	T,T	C,C	1,1	inf,inf	inf,inf	9.98286,1.64759	0.000223522	0.000449688
2	chr17:29304391:C:A	29304391	NA,A	NA,C	NA,1	NA,-inf	NA,inf	NA,0.703171	0.000222912	0.000447707
2	chr17:28529108:T:C	28529108	NA,C	NA,T	NA,1	NA,-inf	NA,inf	NA,0.76162	0.000222595	0.000447054
2	chr17:29398405:C:G	29398405	G,G	C,C	1,1	inf,inf	inf,inf	18.433,1.17173	0.000222511	0.000476506
2	chr17:29473523:C:T	29473523	NA,T	NA,C	NA,1	NA,inf	NA,inf	NA,0.938187	0.000222441	0.00044673
2	chr17:29729257:A:G	29729257	G,G	A,A	1,1	-inf,-inf	inf,inf	2.0145,0.121675	0.000222183	0.000446866
2	chr17:29141445:A:G	29141445	NA,G	NA,A	NA,1	NA,inf	NA,inf	NA,0.876149	0.000222089	0.000445829
2	chr17:29537648:C:T	29537648	T,T	C,C	1,1	inf,inf	inf,inf	10.0141,1.64404	0.000221921	0.000446473
2	chr17:28654853:A:G	28654853	G,G	A,A	1,1	-inf,-inf	inf,inf	0.289484,1.8787	0.000221796	0.000444814
2	chr17:29395177:G:A	29395177	A,A	G,G	1,1	inf,inf	inf,inf	18.3875,0.761874	0.000221735	0.000459413
2	chr17:29043808:T:G	29043808	NA,G	NA,T	NA,1	NA,inf	NA,inf	NA,0.906797	0.000221725	0.000445091
2	chr17:29767660:C:T	29767660	T,T	C,C	1,1	-inf,-inf	inf,inf	1.98985,0.203475	0.000221409	0.000445286
2	chr17:28848979:C:T	28848979	NA,T	NA,C	NA,1	NA,-inf	NA,inf	NA,0.846685	0.000221171	0.000444105
2	chr17:29417523:A:T	29417523	T,NA	A,NA	1,NA	-inf,NA	inf,NA	0.416646,NA	0.000221021	0.000442756
2	chr17:28685730:T:A	28685730	A,NA	T,NA	1,NA	inf,NA	inf,NA	1.59711,NA	0.000220745	0.000442205
2	chr17:29212439:ATT:A	29212439	NA,A	NA,ATT	NA,1	NA,-inf	NA,inf	NA,0.824269	0.000220462	0.000442433
2	chr17:29766393:G:A	29766393	NA,A	NA,G	NA,1	NA,inf	NA,inf	NA,0.910044	0.000220347	0.000442505
2	chr17:29351245:C:T	29351245	T,T	C,C	1,1	inf,inf	inf,inf	10.4144,1.00547	0.00022001	0.000442883
2	chr17:29051982:G:A	29051982	NA,A	NA,G	NA,1	NA,inf	NA,inf	NA,0.892396	0.000219931	0.000441482
2	chr17:29192701:A:G	29192701	NA,G	NA,A	NA,1	NA,inf	NA,inf	NA,0.646196	0.000219568	0.00044096
2	chr17:29382691:C:T	29382691	T,NA	C,NA	1,NA	-inf,NA	inf,NA	0.371765,NA	0.000219102	0.000438894
2	chr17:29702427:G:A	29702427	A,A	G,G	1,1	-inf,-inf	inf,inf	1.97969,0.165224	0.000218881	0.000440209
2	chr17:28439831:A:C	28439831	C,NA	A,NA	1,NA	inf,NA	inf,NA	1.21012,NA	0.000218561	0.000438929
2	chr17:29248698:G:A	29248698	NA,A	NA,G	NA,1	NA,-inf	NA,inf	NA,0.724417	0.000218514	0.000438761
2	chr17:29226230:T:C	29226230	NA,C	NA,T	NA,1	NA,inf	NA,inf	NA,0.943407	0.000218191	0.000438285
2	chr17:29287200:T:C	29287200	NA,C	NA,T	NA,1	NA,inf	NA,inf	NA,0.679694	0.000218025	0.00043788
2	chr17:29745989:T:C	29745989	C,C	T,T	1,1	-inf,-inf	inf,inf	1.98414,0.175291	0.000217624	0.000437679
2	chr17:29260006:G:A	29260006	NA,A	NA,G	NA,1	NA,inf	NA,inf	NA,0.678592	0.00021762	0.000437067
2	chr17:29395179:G:A	29395179	A,A	G,G	1,1	inf,inf	inf,inf	18.3647,0.75385	0.000217412	0.000449904
2	chr17:29261078:T:C	29261078	NA,C	NA,T	NA,1	NA,inf	NA,inf	NA,0.678021	0.00021739	0.000436605
2	chr17:29287671:A:G	29287671	NA,G	NA,A	NA,1	NA,inf	NA,inf	NA,0.677924	0.00021735	0.000436523
2	chr17:29268798:G:C	29268798	NA,C	NA,G	NA,1	NA,inf	NA,inf	NA,0.677544	0.000217211	0.000436246
2	chr17:29282750:T:TA	29282750	NA,TA	NA,T	NA,1	NA,inf	NA,inf	NA,0.677531	0.0002172	0.000436222
2	chr17:29956376:T:C	29956376	C,NA	T,NA	1,NA	inf,NA	inf,NA	2.17966,NA	0.000217041	0.000436258
2	chr17:28705479:C:T	28705479	NA,T	NA,C	NA,1	NA,-inf	NA,inf	NA,0.837338	0.000216811	0.000435341
2	chr17:29442157:C:T	29442157	T,T	C,C	1,1	inf,inf	inf,inf	9.94967,1.65099	0.000216197	0.000434946
2	chr17:28437458:G:A	28437458	A,NA	G,NA	1,NA	-inf,NA	inf,NA	1.98138,NA	0.000215057	0.000430972
2	chr17:29458554:A:G	29458554	G,NA	A,NA	1,NA	-inf,NA	inf,NA	0.405606,NA	0.000214973	0.000430648
2	chr17:29563459:C:T	29563459	T,NA	C,NA	1,NA	inf,NA	inf,NA	1.29538,NA	0.000214801	0.00043112
2	chr17:29487008:G:T	29487008	NA,T	NA,G	NA,1	NA,inf	NA,inf	NA,0.905123	0.000214549	0.000430882
2	chr17:28175288:A:T	28175288	NA,T	NA,A	NA,1	NA,-inf	NA,inf	NA,0.717107	0.000214389	0.000430583
2	chr17:29473845:G:A	29473845	A,A	G,G	1,1	inf,inf	inf,inf	9.87979,1.67802	0.00021425	0.00043102
2	chr17:30047867:C:A	30047867	NA,A	NA,C	NA,1	NA,-inf	NA,inf	NA,0.845461	0.000214238	0.000430059
2	chr17:29273084:G:C	29273084	NA,C	NA,G	NA,1	NA,-inf	NA,inf	NA,0.759696	0.000214196	0.000430008
2	chr17:30039493:ACT:A	30039493	NA,A	NA,ACT	NA,1	NA,inf	NA,inf	NA,0.844793	0.00021408	0.000429841
2	chr17:28840048:G:A	28840048	NA,A	NA,G	NA,1	NA,-inf	NA,inf	NA,0.915228	0.000213972	0.00042898
2	chr17:29156845:G:A	29156845	NA,A	NA,G	NA,1	NA,-inf	NA,inf	NA,0.812922	0.000213926	0.000429409
2	chr17:28947492:C:T	28947492	NA,T	NA,C	NA,1	NA,inf	NA,inf	NA,0.885445	0.000213878	0.000429688
2	chr17:29058119:C:T	29058119	NA,T	NA,C	NA,1	NA,inf	NA,inf	NA,0.846586	0.000213842	0.000429284
2	chr17:28847631:A:G	28847631	NA,G	NA,A	NA,1	NA,-inf	NA,inf	NA,0.725427	0.000213431	0.000428604
2	chr17:29419482:G:A	29419482	A,A	G,G	1,1	inf,inf	inf,inf	10.6457,1.54016	0.000213395	0.000429452
2	chr17:29398672:G:A	29398672	NA,A	NA,G	NA,1	NA,inf	NA,inf	NA,0.418232	0.000213384	0.000428503
2	chr17:29157639:T:C	29157639	NA,C	NA,T	NA,1	NA,-inf	NA,inf	NA,0.811026	0.000213285	0.000428121
2	chr17:29652391:G:A	29652391	NA,A	NA,G	NA,1	NA,-inf	NA,inf	NA,0.851358	0.000213161	0.000428183
2	chr17:28140914:GATAAGT:AATAAGT	28140914	NA,AATAAGT	NA,GATAAGT	NA,1	NA,-inf	NA,inf	NA,0.862727	0.000212938	0.000427114
2	chr17:29280805:G:C	29280805	NA,C	NA,G	NA,1	NA,inf	NA,inf	NA,0.665577	0.000212782	0.000427347
2	chr17:28469379:C:T	28469379	NA,T	NA,C	NA,1	NA,inf	NA,inf	NA,0.831276	0.000212638	0.000427068
2	chr17:28466124:A:C	28466124	C,C	A,A	1,1	inf,-inf	inf,inf	1.54256,0.106519	0.000212485	0.00041787
2	chr17:29173064:G:A	29173064	NA,A	NA,G	NA,1	NA,-inf	NA,inf	NA,0.807756	0.000212346	0.000426235
2	chr17:28121207:GAGCCTA:G	28121207	NA,G	NA,GAGCCTA	NA,1	NA,-inf	NA,inf	NA,0.873058	0.000212224	0.000425659
2	chr17:28470847:C:G	28470847	NA,G	NA,C	NA,1	NA,-inf	NA,inf	NA,0.727476	0.000211807	0.00042535
2	chr17:29824602:C:A	29824602	NA,A	NA,C	NA,1	NA,-inf	NA,inf	NA,0.694352	0.000211786	0.000425133
2	chr17:29742025:C:T	29742025	T,T	C,C	1,1	-inf,-inf	inf,inf	1.99619,0.0994207	0.00021167	0.000425718
2	chr17:28996146:G:A	28996146	NA,A	NA,G	NA,1	NA,inf	NA,inf	NA,0.895941	0.000211611	0.000425226
2	chr17:29050834:A:AG	29050834	NA,AG	NA,A	NA,1	NA,inf	NA,inf	NA,0.867973	0.000211484	0.00042455
2	chr17:29894496:G:A	29894496	NA,A	NA,G	NA,1	NA,inf	NA,inf	NA,0.855917	0.000210597	0.000422841
2	chr17:28237338:G:C	28237338	NA,C	NA,G	NA,1	NA,-inf	NA,inf	NA,0.872828	0.000210472	0.000422113
2	chr17:29292321:T:G	29292321	NA,G	NA,T	NA,1	NA,inf	NA,inf	NA,0.658695	0.000210284	0.000422331
2	chr17:29959167:T:C	29959167	NA,C	NA,T	NA,1	NA,inf	NA,inf	NA,0.876585	0.000210163	0.000422019
2	chr17:29200581:G:A	29200581	NA,A	NA,G	NA,1	NA,-inf	NA,inf	NA,0.701772	0.000210157	0.000421886
2	chr17:29296208:C:T	29296208	T,T	C,C	1,1	inf,inf	inf,inf	0.446864,1.21307	0.000210128	0.000423002
2	chr17:28597536:G:T	28597536	NA,T	NA,G	NA,1	NA,-inf	NA,inf	NA,0.716948	0.000209903	0.000421511
2	chr17:29472071:A:G	29472071	G,G	A,A	1,1	inf,inf	inf,inf	9.91165,1.65476	0.000209894	0.00042226
2	chr17:28466484:T:C	28466484	C,C	T,T	1,1	inf,-inf	inf,inf	1.49557,0.146938	0.000209757	0.000412526
2	chr17:29298745:T:C	29298745	C,C	T,T	1,1	inf,inf	inf,inf	0.445931,1.2182	0.000209733	0.000422208
2	chr17:28544703:G:A	28544703	NA,A	NA,G	NA,1	NA,inf	NA,inf	NA,0.787012	0.000209696	0.000420979
2	chr17:29736876:G:A	29736876	A,A	G,G	1,1	-inf,-inf	inf,inf	2.0058,0.108426	0.000209471	0.000421312
2	chr17:28448415:A:G	28448415	G,NA	A,NA	1,NA	-inf,NA	inf,NA	1.90461,NA	0.000209463	0.000419095
2	chr17:28672599:A:G	28672599	NA,G	NA,A	NA,1	NA,-inf	NA,inf	NA,0.719397	0.000209185	0.000420017
2	chr17:29688039:C:T	29688039	T,T	C,C	1,1	-inf,-inf	inf,inf	1.71336,0.986143	0.000208998	0.000420416
2	chr17:29298818:C:T	29298818	T,T	C,C	1,1	inf,inf	inf,inf	0.404617,1.26258	0.000208989	0.000420701
2	chr17:29675862:A:G	29675862	G,G	A,A	1,1	-inf,inf	inf,inf	2.01656,0.00972654	0.00020852	0.000419389
2	chr17:29381370:G:C	29381370	NA,C	NA,G	NA,1	NA,inf	NA,inf	NA,0.851523	0.000208454	0.00041859
2	chr17:29013325:C:T	29013325	NA,T	NA,C	NA,1	NA,-inf	NA,inf	NA,0.887652	0.000207704	0.000416664
2	chr17:28542288:C:G	28542288	NA,G	NA,C	NA,1	NA,-inf	NA,inf	NA,0.869164	0.000207193	0.000415584
2	chr17:29663623:A:T	29663623	NA,T	NA,A	NA,1	NA,inf	NA,inf	NA,0.797525	0.000207142	0.000416084
2	chr17:29284177:A:T	29284177	NA,T	NA,A	NA,1	NA,inf	NA,inf	NA,0.649739	0.00020695	0.000415633
2	chr17:28733437:T:C	28733437	NA,C	NA,T	NA,1	NA,-inf	NA,inf	NA,0.665982	0.000206913	0.00041533
2	chr17:29275101:C:T	29275101	T,T	C,C	1,1	inf,inf	inf,inf	1.0526,1.22982	0.000206844	0.000416397
2	chr17:28286650:C:T	28286650	NA,T	NA,C	NA,1	NA,-inf	NA,inf	NA,0.715969	0.000206772	0.000415126
2	chr17:28707106:G:A	28707106	A,NA	G,NA	1,NA	inf,NA	inf,NA	0.709636,NA	0.000206368	0.000413949
2	chr17:29765358:T:C	29765358	C,C	T,T	1,1	-inf,-inf	inf,inf	1.96694,0.15821	0.000206273	0.000414851
2	chr17:29382350:C:T	29382350	T,T	C,C	1,1	inf,inf	inf,inf	10.4125,0.99504	0.000205761	0.000414198
2	chr17:28727825:G:A	28727825	NA,A	NA,G	NA,1	NA,-inf	NA,inf	NA,0.660914	0.000205326	0.000412144
2	chr17:28746889:G:GGT	28746889	NA,GGT	NA,G	NA,1	NA,inf	NA,inf	NA,0.8391	0.000205224	0.000412133
2	chr17:29385475:A:T	29385475	T,T	A,A	1,1	inf,inf	inf,inf	18.4705,0.905249	0.00020518	0.000432936
2	chr17:28890940:T:A	28890940	NA,A	NA,T	NA,1	NA,inf	NA,inf	NA,0.848831	0.000205133	0.000412087
2	chr17:29250005:C:T	29250005	NA,T	NA,C	NA,1	NA,inf	NA,inf	NA,0.6439	0.000205086	0.000411888
2	chr17:29718249:T:G	29718249	NA,G	NA,T	NA,1	NA,inf	NA,inf	NA,0.81276	0.000205018	0.000411915
2	chr17:29473433:C:T	29473433	T,T	C,C	1,1	inf,inf	inf,inf	10.2211,1.46952	0.000204964	0.000412375
2	chr17:29267943:G:A	29267943	NA,A	NA,G	NA,1	NA,-inf	NA,inf	NA,0.732571	0.000204937	0.000411219
2	chr17:29427950:T:G	29427950	NA,G	NA,T	NA,1	NA,-inf	NA,inf	NA,1.14336	0.000204931	0.000411255
2	chr17:28656889:G:A	28656889	NA,A	NA,G	NA,1	NA,inf	NA,inf	NA,0.805099	0.00020462	0.000410869
2	chr17:29321770:C:T	29321770	NA,T	NA,C	NA,1	NA,inf	NA,inf	NA,0.655531	0.000204595	0.000410809
2	chr17:28540665:G:A	28540665	NA,A	NA,G	NA,1	NA,inf	NA,inf	NA,0.771253	0.000204412	0.000410371
2	chr17:29061602:G:A	29061602	NA,A	NA,G	NA,1	NA,inf	NA,inf	NA,0.614322	0.000204117	0.000410021
2	chr17:30030293:T:C	30030293	C,NA	T,NA	1,NA	inf,NA	inf,NA	0.686209,NA	0.000204065	0.000409935
2	chr17:29002316:G:C	29002316	NA,C	NA,G	NA,1	NA,inf	NA,inf	NA,0.807664	0.000203653	0.00040874
2	chr17:28461431:A:G	28461431	G,G	A,A	1,1	inf,-inf	inf,inf	1.52536,0.044174	0.000203459	0.000400547
2	chr17:29712414:T:C	29712414	NA,C	NA,T	NA,1	NA,-inf	NA,inf	NA,0.799331	0.000203343	0.000408176
2	chr17:29026851:C:CA	29026851	NA,CA	NA,C	NA,1	NA,-inf	NA,inf	NA,0.839617	0.000202894	0.000407246
2	chr17:28936927:CCTCATCCAG:C	28936927	NA,C	NA,CCTCATCCAG	NA,1	NA,-inf	NA,inf	NA,0.799017	0.000202302	0.000406188
2	chr17:29621821:A:C	29621821	C,NA	A,NA	1,NA	-inf,NA	inf,NA	2.52965,NA	0.000201678	0.000405331
2	chr17:29516813:G:T	29516813	NA,T	NA,G	NA,1	NA,inf	NA,inf	NA,0.813235	0.000201632	0.000404747
2	chr17:29177061:G:A	29177061	NA,A	NA,G	NA,1	NA,-inf	NA,inf	NA,0.725273	0.000201531	0.000404387
2	chr17:29030707:G:A	29030707	NA,A	NA,G	NA,1	NA,-inf	NA,inf	NA,0.714416	0.000201002	0.00040352
2	chr17:28406680:T:C	28406680	C,C	T,T	1,1	-inf,-inf	inf,inf	1.47465,0.263293	0.000200936	0.000389964
2	chr17:29413255:A:C	29413255	C,C	A,A	1,1	inf,inf	inf,inf	10.0372,1.54431	0.000200924	0.00040423
2	chr17:30025337:A:C	30025337	NA,C	NA,A	NA,1	NA,inf	NA,inf	NA,0.824615	0.000200885	0.000403344
2	chr17:28542709:A:AC	28542709	NA,AC	NA,A	NA,1	NA,inf	NA,inf	NA,0.76011	0.000200864	0.00040325
2	chr17:28373451:G:A	28373451	A,A	G,G	1,1	-inf,inf	inf,inf	2.38791,0.295655	0.000200632	0.000400152
2	chr17:28396803:C:T	28396803	T,T	C,C	1,1	inf,inf	inf,inf	1.07447,0.57652	0.000200503	0.000394981
2	chr17:29482086:A:G	29482086	G,G	A,A	1,1	inf,inf	inf,inf	9.89451,1.62676	0.000200396	0.000403148
2	chr17:29186102:G:A	29186102	NA,A	NA,G	NA,1	NA,inf	NA,inf	NA,0.590121	0.000199948	0.000401554
2	chr17:28400944:C:T	28400944	T,NA	C,NA	1,NA	-inf,NA	inf,NA	1.7211,NA	0.000199617	0.00039955
2	chr17:29318205:T:G	29318205	NA,G	NA,T	NA,1	NA,inf	NA,inf	NA,0.638818	0.000198848	0.000399269
2	chr17:29147194:G:C	29147194	C,C	G,G	1,1	inf,inf	inf,inf	1.42044,0.781687	0.000198152	0.000398946
2	chr17:29630497:A:C	29630497	NA,C	NA,A	NA,1	NA,-inf	NA,inf	NA,0.801188	0.000198038	0.000397788
2	chr17:28109392:T:G	28109392	NA,G	NA,T	NA,1	NA,inf	NA,inf	NA,0.774068	0.000197582	0.000396762
2	chr17:29195075:T:A	29195075	NA,A	NA,T	NA,1	NA,-inf	NA,inf	NA,0.664711	0.000197347	0.000396175
2	chr17:29763834:A:G	29763834	G,NA	A,NA	1,NA	inf,NA	inf,NA	2.0833,NA	0.000197176	0.000396493
2	chr17:29180815:C:A	29180815	NA,A	NA,C	NA,1	NA,-inf	NA,inf	NA,0.664505	0.000197161	0.000395803
2	chr17:29003094:G:C	29003094	NA,C	NA,G	NA,1	NA,-inf	NA,inf	NA,0.681062	0.000197121	0.000395846
2	chr17:29099130:A:G	29099130	NA,G	NA,A	NA,1	NA,inf	NA,inf	NA,0.793217	0.000196987	0.00039544
2	chr17:28337961:A:C	28337961	NA,C	NA,A	NA,1	NA,-inf	NA,inf	NA,0.688741	0.000196968	0.000395606
2	chr17:29442079:G:T	29442079	T,T	G,G	1,1	inf,inf	inf,inf	10.1183,1.4927	0.000196741	0.000395821
2	chr17:28959135:C:T	28959135	NA,T	NA,C	NA,1	NA,inf	NA,inf	NA,0.82201	0.000196639	0.000395006
2	chr17:29184760:C:T	29184760	NA,T	NA,C	NA,1	NA,-inf	NA,inf	NA,0.757782	0.000196456	0.000394347
2	chr17:29666078:C:A	29666078	NA,A	NA,C	NA,1	NA,inf	NA,inf	NA,0.73605	0.000196334	0.000394453
2	chr17:29162518:C:T	29162518	NA,T	NA,C	NA,1	NA,-inf	NA,inf	NA,0.757021	0.000196223	0.000393877
2	chr17:29164190:C:T	29164190	NA,T	NA,C	NA,1	NA,-inf	NA,inf	NA,0.757021	0.000196223	0.000393877
2	chr17:28804482:G:A	28804482	NA,A	NA,G	NA,1	NA,inf	NA,inf	NA,0.74083	0.000195872	0.000393161
2	chr17:29181236:G:GAGAA	29181236	NA,GAGAA	NA,G	NA,1	NA,-inf	NA,inf	NA,0.755707	0.000195825	0.000393079
2	chr17:30051188:T:G	30051188	NA,G	NA,T	NA,1	NA,-inf	NA,inf	NA,0.785995	0.00019549	0.000392428
2	chr17:28323555:C:T	28323555	NA,T	NA,C	NA,1	NA,inf	NA,inf	NA,0.779749	0.000195346	0.000392034
2	chr17:28282102:C:T	28282102	T,NA	C,NA	1,NA	inf,NA	inf,NA	1.36212,NA	0.000195181	0.00039033
2	chr17:28398728:T:C	28398728	C,C	T,T	1,1	-inf,inf	inf,inf	1.56966,0.00873959	0.000194966	0.000378602
2	chr17:30050963:A:G	30050963	NA,G	NA,A	NA,1	NA,-inf	NA,inf	NA,0.784116	0.000194934	0.000391312
2	chr17:29260277:G:A	29260277	NA,A	NA,G	NA,1	NA,inf	NA,inf	NA,0.612494	0.000194616	0.000390856
2	chr17:29563512:T:C	29563512	NA,C	NA,T	NA,1	NA,-inf	NA,inf	NA,0.77496	0.00019457	0.000390533
2	chr17:29342783:G:A	29342783	NA,A	NA,G	NA,1	NA,-inf	NA,inf	NA,0.649251	0.000194461	0.000390413
2	chr17:28396594:G:T	28396594	T,T	G,G	1,1	-inf,inf	inf,inf	1.58441,0.0317688	0.000194302	0.000377396
2	chr17:28919624:C:T	28919624	NA,T	NA,C	NA,1	NA,-inf	NA,inf	NA,0.681427	0.000194296	0.000389967
2	chr17:29971006:C:T	29971006	NA,T	NA,C	NA,1	NA,inf	NA,inf	NA,0.761114	0.00019408	0.00038998
2	chr17:29732892:A:G	29732892	NA,G	NA,A	NA,1	NA,inf	NA,inf	NA,0.77714	0.000194036	0.000389841
2	chr17:28412109:A:G	28412109	G,G	A,A	1,1	inf,inf	inf,inf	1.32881,0.20107	0.000193868	0.000377568
2	chr17:29659792:T:C	29659792	NA,C	NA,T	NA,1	NA,inf	NA,inf	NA,0.723432	0.000193726	0.000389172
2	chr17:29570559:G:A	29570559	A,NA	G,NA	1,NA	-inf,NA	inf,NA	0.709997,NA	0.000193468	0.000387307
2	chr17:28198969:C:G	28198969	NA,G	NA,C	NA,1	NA,-inf	NA,inf	NA,0.718699	0.000193361	0.000388252
2	chr17:28322028:C:G	28322028	NA,G	NA,C	NA,1	NA,inf	NA,inf	NA,0.772999	0.000193359	0.000388049
2	chr17:28321923:C:T	28321923	NA,T	NA,C	NA,1	NA,inf	NA,inf	NA,0.772553	0.000193211	0.00038775
2	chr17:28673355:T:G	28673355	NA,G	NA,T	NA,1	NA,-inf	NA,inf	NA,0.739819	0.000193069	0.000387919
2	chr17:29029767:T:A	29029767	NA,A	NA,T	NA,1	NA,-inf	NA,inf	NA,0.786595	0.000192965	0.000387339
2	chr17:28296741:C:T	28296741	NA,T	NA,C	NA,1	NA,-inf	NA,inf	NA,0.671832	0.000192779	0.000387185
2	chr17:29221538:ATTTTAT:A	29221538	NA,A	NA,ATTTTAT	NA,1	NA,-inf	NA,inf	NA,0.704731	0.000192563	0.000386511
2	chr17:29161312:G:A	29161312	NA,A	NA,G	NA,1	NA,-inf	NA,inf	NA,0.744669	0.000192423	0.00038625
2	chr17:28126906:T:C	28126906	NA,C	NA,T	NA,1	NA,inf	NA,inf	NA,0.697459	0.000192072	0.000385835
2	chr17:29272794:G:A	29272794	A,A	G,G	1,1	inf,inf	inf,inf	1.04055,1.20074	0.000191966	0.000386436
2	chr17:29993960:A:G	29993960	NA,G	NA,A	NA,1	NA,inf	NA,inf	NA,0.795115	0.000191822	0.000385048
2	chr17:30040276:T:C	30040276	NA,C	NA,T	NA,1	NA,inf	NA,inf	NA,0.75626	0.000191372	0.000384526
2	chr17:28389972:G:A	28389972	A,NA	G,NA	1,NA	-inf,NA	inf,NA	1.80345,NA	0.000191284	0.000382817
2	chr17:28989583:C:T	28989583	NA,T	NA,C	NA,1	NA,-inf	NA,inf	NA,0.757267	0.000191215	0.0003835
2	chr17:29002652:A:G	29002652	NA,G	NA,A	NA,1	NA,inf	NA,inf	NA,0.765047	0.000191018	0.000383385
2	chr17:28537199:G:A	28537199	NA,A	NA,G	NA,1	NA,inf	NA,inf	NA,0.68915	0.000191008	0.00038345
2	chr17:29180997:C:T	29180997	NA,T	NA,C	NA,1	NA,-inf	NA,inf	NA,0.644916	0.000190957	0.000383348
2	chr17:29575746:ACCCACACTGCCCCTAG:A	29575746	NA,A	NA,ACCCACACTGCCCCTAG	NA,1	NA,-inf	NA,inf	NA,0.806063	0.000190159	0.000381806
2	chr17:28165848:TCTTTC:T	28165848	NA,T	NA,TCTTTC	NA,1	NA,-inf	NA,inf	NA,0.709412	0.000190039	0.00038158
2	chr17:29597457:T:TA	29597457	NA,TA	NA,T	NA,1	NA,-inf	NA,inf	NA,0.667931	0.000189959	0.000381399
2	chr17:30030950:C:A	30030950	NA,A	NA,C	NA,1	NA,inf	NA,inf	NA,0.750177	0.000189664	0.000381093
2	chr17:28540122:G:A	28540122	NA,A	NA,G	NA,1	NA,inf	NA,inf	NA,0.723688	0.00018952	0.000380481
2	chr17:28527846:C:T	28527846	T,NA	C,NA	1,NA	-inf,NA	inf,NA	1.87579,NA	0.000189496	0.000379858
2	chr17:28622880:G:A	28622880	A,NA	G,NA	1,NA	inf,NA	inf,NA	1.72326,NA	0.000189472	0.000379744
2	chr17:29992520:G:A	29992520	NA,A	NA,G	NA,1	NA,-inf	NA,inf	NA,0.764731	0.000189255	0.000379913
2	chr17:29261771:A:T	29261771	NA,T	NA,A	NA,1	NA,-inf	NA,inf	NA,0.661009	0.000189134	0.000379709
2	chr17:28222826:TC:T	28222826	NA,T	NA,TC	NA,1	NA,-inf	NA,inf	NA,0.783099	0.000189089	0.000379301
2	chr17:28495854:C:T	28495854	T,T	C,C	1,1	-inf,-inf	inf,inf	0.223018,1.65077	0.000188938	0.000379082
2	chr17:30011376:A:G	30011376	NA,G	NA,A	NA,1	NA,-inf	NA,inf	NA,0.762804	0.000188719	0.000378838
2	chr17:29987465:G:A	29987465	NA,A	NA,G	NA,1	NA,-inf	NA,inf	NA,0.762804	0.000188719	0.000378838
2	chr17:30004139:G:C	30004139	NA,C	NA,G	NA,1	NA,-inf	NA,inf	NA,0.762804	0.000188719	0.000378838
2	chr17:30048377:C:CA	30048377	NA,CA	NA,C	NA,1	NA,inf	NA,inf	NA,0.747	0.000188717	0.000379189
2	chr17:29534645:G:A	29534645	A,A	G,G	1,1	-inf,-inf	inf,inf	17.4759,0.92064	0.000188355	0.000380951
2	chr17:29973388:T:C	29973388	NA,C	NA,T	NA,1	NA,inf	NA,inf	NA,0.741591	0.000188347	0.000378454
2	chr17:28253020:A:G	28253020	NA,G	NA,A	NA,1	NA,-inf	NA,inf	NA,0.650718	0.000187767	0.000376629
2	chr17:29893852:A:G	29893852	NA,G	NA,A	NA,1	NA,inf	NA,inf	NA,0.780693	0.000187649	0.00037667
2	chr17:29096694:G:A	29096694	NA,A	NA,G	NA,1	NA,-inf	NA,inf	NA,0.658567	0.00018753	0.000376462
2	chr17:29151365:T:C	29151365	NA,C	NA,T	NA,1	NA,inf	NA,inf	NA,0.567322	0.000187431	0.00037634
2	chr17:28141946:C:T	28141946	T,T	C,C	1,1	inf,inf	inf,inf	0.0265343,1.99185	0.000186933	0.000375739
2	chr17:28622820:T:C	28622820	NA,C	NA,T	NA,1	NA,-inf	NA,inf	NA,0.894407	0.000186697	0.00037454
2	chr17:30023880:T:C	30023880	NA,C	NA,T	NA,1	NA,-inf	NA,inf	NA,0.754543	0.000186648	0.000374679
2	chr17:29977316:G:A	29977316	NA,A	NA,G	NA,1	NA,inf	NA,inf	NA,0.73488	0.000186483	0.000374706
2	chr17:29565488:C:T	29565488	NA,T	NA,C	NA,1	NA,-inf	NA,inf	NA,0.638672	0.000186481	0.000374271
2	chr17:30008615:T:C	30008615	NA,C	NA,T	NA,1	NA,-inf	NA,inf	NA,0.753832	0.000186436	0.000374253
2	chr17:29978833:G:C	29978833	NA,C	NA,G	NA,1	NA,inf	NA,inf	NA,0.734433	0.000186361	0.000374462
2	chr17:28331654:G:A	28331654	NA,A	NA,G	NA,1	NA,-inf	NA,inf	NA,0.653412	0.000186353	0.000374272
2	chr17:29546898:A:G	29546898	NA,G	NA,A	NA,1	NA,-inf	NA,inf	NA,1.11306	0.00018628	0.000373833
2	chr17:28275301:C:T	28275301	NA,T	NA,C	NA,1	NA,-inf	NA,inf	NA,0.648017	0.000186233	0.00037402
2	chr17:28497767:G:C	28497767	NA,C	NA,G	NA,1	NA,inf	NA,inf	NA,0.793806	0.000186218	0.000374232
2	chr17:29969517:C:T	29969517	NA,T	NA,C	NA,1	NA,-inf	NA,inf	NA,0.753178	0.000185993	0.000373365
2	chr17:28803271:G:A	28803271	NA,A	NA,G	NA,1	NA,inf	NA,inf	NA,0.706944	0.000185528	0.0003724
2	chr17:30008330:C:T	30008330	T,NA	C,NA	1,NA	-inf,NA	inf,NA	2.15686,NA	0.000185277	0.000372405
2	chr17:29872652:C:T	29872652	T,T	C,C	1,1	-inf,-inf	inf,inf	1.29939,1.28837	0.000185235	0.000372491
2	chr17:28804116:T:C	28804116	NA,C	NA,T	NA,1	NA,-inf	NA,inf	NA,0.64149	0.000185225	0.000371947
2	chr17:30049119:C:T	30049119	NA,T	NA,C	NA,1	NA,-inf	NA,inf	NA,0.748353	0.000184982	0.000371335
2	chr17:28543150:C:G	28543150	G,G	C,C	1,1	-inf,-inf	inf,inf	1.71846,0.976341	0.000184772	0.000369564
2	chr17:28539840:C:T	28539840	NA,T	NA,C	NA,1	NA,-inf	NA,inf	NA,0.811252	0.00018423	0.000369468
2	chr17:29221464:G:A	29221464	NA,A	NA,G	NA,1	NA,inf	NA,inf	NA,0.827259	0.000184064	0.000369718
2	chr17:28564070:T:C	28564070	NA,C	NA,T	NA,1	NA,-inf	NA,inf	NA,0.708083	0.000183852	0.000369389
2	chr17:29116234:A:G	29116234	G,G	A,A	1,1	inf,inf	inf,inf	1.38918,0.772625	0.00018375	0.000369987
2	chr17:29016327:C:G	29016327	NA,G	NA,C	NA,1	NA,inf	NA,inf	NA,0.804502	0.000183541	0.000368607
2	chr17:29344174:C:T	29344174	NA,T	NA,C	NA,1	NA,-inf	NA,inf	NA,0.624711	0.000183394	0.000368168
2	chr17:29061566:T:C	29061566	NA,C	NA,T	NA,1	NA,inf	NA,inf	NA,0.745772	0.000183288	0.000367951
2	chr17:29394778:T:C	29394778	NA,C	NA,T	NA,1	NA,-inf	NA,inf	NA,1.10328	0.00018294	0.000367132
2	chr17:28201693:TCAC:T	28201693	NA,T	NA,TCAC	NA,1	NA,-inf	NA,inf	NA,0.67824	0.000182837	0.000367156
2	chr17:29795421:G:A	29795421	A,NA	G,NA	1,NA	-inf,NA	inf,NA	1.36566,NA	0.00018255	0.000367021
2	chr17:29597718:G:A	29597718	NA,A	NA,G	NA,1	NA,-inf	NA,inf	NA,0.643004	0.000182445	0.000366307
2	chr17:29605800:T:C	29605800	NA,C	NA,T	NA,1	NA,inf	NA,inf	NA,0.74489	0.000182292	0.000366004
2	chr17:28502775:C:G	28502775	NA,G	NA,C	NA,1	NA,inf	NA,inf	NA,0.794609	0.000182212	0.000366159
2	chr17:28479062:A:T	28479062	NA,T	NA,A	NA,1	NA,inf	NA,inf	NA,0.734556	0.000182128	0.000365518
2	chr17:28164636:G:A	28164636	NA,A	NA,G	NA,1	NA,-inf	NA,inf	NA,0.681813	0.000182056	0.00036555
2	chr17:29805958:T:C	29805958	NA,C	NA,T	NA,1	NA,-inf	NA,inf	NA,0.633131	0.000181862	0.000364975
2	chr17:28210065:G:A	28210065	NA,A	NA,G	NA,1	NA,-inf	NA,inf	NA,0.675685	0.000181506	0.00036445
2	chr17:29987232:C:T	29987232	NA,T	NA,C	NA,1	NA,-inf	NA,inf	NA,0.736529	0.000181423	0.000364192
2	chr17:29754699:C:T	29754699	T,T	C,C	1,1	-inf,-inf	inf,inf	1.92459,0.0793097	0.00018086	0.000363744
2	chr17:29736516:G:A	29736516	NA,A	NA,G	NA,1	NA,inf	NA,inf	NA,0.730401	0.000180829	0.000363297
2	chr17:29963320:C:T	29963320	NA,T	NA,C	NA,1	NA,-inf	NA,inf	NA,0.733395	0.000180798	0.000362937
2	chr17:29494281:A:G	29494281	NA,G	NA,A	NA,1	NA,-inf	NA,inf	NA,1.08869	0.000180681	0.000362602
2	chr17:29991058:T:C	29991058	NA,C	NA,T	NA,1	NA,-inf	NA,inf	NA,0.732473	0.000180561	0.000362462
2	chr17:29997377:TAA:T	29997377	NA,T	NA,TAA	NA,1	NA,-inf	NA,inf	NA,0.732313	0.000180506	0.000362351
2	chr17:28563288:G:A	28563288	NA,A	NA,G	NA,1	NA,-inf	NA,inf	NA,0.623973	0.000180506	0.000362471
2	chr17:29057976:C:T	29057976	NA,T	NA,C	NA,1	NA,inf	NA,inf	NA,0.744746	0.000180413	0.000362193
2	chr17:29615380:A:G	29615380	G,G	A,A	1,1	-inf,inf	inf,inf	1.81275,0.17	0.00018031	0.00036246
2	chr17:29487156:T:G	29487156	G,G	T,T	1,1	-inf,-inf	inf,inf	17.6122,0.777604	0.000180296	0.000364965
2	chr17:29913835:C:T	29913835	T,T	C,C	1,1	-inf,-inf	inf,inf	1.25153,1.32059	0.000180286	0.000362526
2	chr17:29082563:C:T	29082563	NA,T	NA,C	NA,1	NA,inf	NA,inf	NA,0.527202	0.000179838	0.000361238
2	chr17:29428824:C:T	29428824	T,NA	C,NA	1,NA	inf,NA	inf,NA	0.194692,NA	0.000179794	0.00036059
2	chr17:30010888:T:C	30010888	NA,C	NA,T	NA,1	NA,inf	NA,inf	NA,0.71287	0.000179784	0.000361237
2	chr17:28178729:C:T	28178729	NA,T	NA,C	NA,1	NA,inf	NA,inf	NA,0.693922	0.00017978	0.000360999
2	chr17:29973929:G:A	29973929	NA,A	NA,G	NA,1	NA,-inf	NA,inf	NA,0.728682	0.000179514	0.00036036
2	chr17:29689851:TA:T	29689851	NA,T	NA,TA	NA,1	NA,-inf	NA,inf	NA,0.73324	0.000179066	0.000359645
2	chr17:28398147:AG:A	28398147	NA,A	NA,AG	NA,1	NA,-inf	NA,inf	NA,0.648847	0.00017887	0.000359246
2	chr17:30015879:A:G	30015879	NA,G	NA,A	NA,1	NA,-inf	NA,inf	NA,0.725932	0.000178839	0.000359004
2	chr17:29084609:A:T	29084609	NA,T	NA,A	NA,1	NA,-inf	NA,inf	NA,0.653305	0.000178829	0.000358844
2	chr17:29388799:G:A	29388799	NA,A	NA,G	NA,1	NA,-inf	NA,inf	NA,1.04653	0.000178813	0.000358856
2	chr17:29137212:T:C	29137212	NA,C	NA,T	NA,1	NA,inf	NA,inf	NA,0.511932	0.000178765	0.000358991
2	chr17:29060607:G:A	29060607	A,NA	G,NA	1,NA	inf,NA	inf,NA	0.360232,NA	0.00017866	0.000357553
2	chr17:29966090:A:C	29966090	NA,C	NA,A	NA,1	NA,inf	NA,inf	NA,0.706515	0.000178595	0.000358848
2	chr17:29982742:A:G	29982742	NA,G	NA,A	NA,1	NA,inf	NA,inf	NA,0.705819	0.000178411	0.00035848
2	chr17:29624304:C:T	29624304	NA,T	NA,C	NA,1	NA,inf	NA,inf	NA,0.652937	0.0001784	0.000358146
2	chr17:29754939:G:A	29754939	NA,A	NA,G	NA,1	NA,-inf	NA,inf	NA,0.587618	0.000178215	0.000357741
2	chr17:29461486:A:G	29461486	G,G	A,A	1,1	inf,inf	inf,inf	17.6404,0.747613	0.000178062	0.000360506
2	chr17:29168187:A:G	29168187	G,G	A,A	1,1	inf,inf	inf,inf	1.15333,1.02813	0.00017804	0.000358352
2	chr17:29481067:A:T	29481067	T,T	A,A	1,1	-inf,-inf	inf,inf	4.55693,1.54514	0.000178024	0.00035828
2	chr17:29518157:G:T	29518157	T,T	G,G	1,1	-inf,-inf	inf,inf	17.6377,0.758396	0.00017795	0.00036032
2	chr17:29750832:G:A	29750832	NA,A	NA,G	NA,1	NA,-inf	NA,inf	NA,0.586362	0.000177875	0.000357059
2	chr17:28338742:C:A	28338742	A,A	C,C	1,1	inf,-inf	inf,inf	1.09848,0.222121	0.000177723	0.000351442
2	chr17:29762628:T:C	29762628	NA,C	NA,T	NA,1	NA,-inf	NA,inf	NA,0.585823	0.0001777	0.000356707
2	chr17:29055394:T:C	29055394	NA,C	NA,T	NA,1	NA,inf	NA,inf	NA,0.733962	0.000177494	0.000356331
2	chr17:28772295:C:T	28772295	NA,T	NA,C	NA,1	NA,-inf	NA,inf	NA,0.619831	0.000177403	0.000356161
2	chr17:30033058:C:T	30033058	NA,T	NA,C	NA,1	NA,inf	NA,inf	NA,0.706061	0.00017733	0.000356297
2	chr17:29182097:G:A	29182097	NA,A	NA,G	NA,1	NA,-inf	NA,inf	NA,0.651376	0.000177328	0.000355989
2	chr17:28535640:A:G	28535640	NA,G	NA,A	NA,1	NA,-inf	NA,inf	NA,0.794744	0.000177312	0.000355567
2	chr17:30011613:T:C	30011613	NA,C	NA,T	NA,1	NA,inf	NA,inf	NA,0.70351	0.00017726	0.000356162
2	chr17:29661536:T:TA	29661536	NA,TA	NA,T	NA,1	NA,-inf	NA,inf	NA,0.727092	0.000177055	0.000355417
2	chr17:30032731:C:T	30032731	NA,T	NA,C	NA,1	NA,inf	NA,inf	NA,0.704948	0.000177045	0.000355723
2	chr17:29398196:A:G	29398196	NA,G	NA,A	NA,1	NA,-inf	NA,inf	NA,1.07604	0.000176811	0.000354837
2	chr17:28751082:A:C	28751082	NA,C	NA,A	NA,1	NA,-inf	NA,inf	NA,0.612889	0.000176633	0.00035469
2	chr17:29684975:G:A	29684975	NA,A	NA,G	NA,1	NA,inf	NA,inf	NA,0.641552	0.000176614	0.000354562
2	chr17:29647178:C:T	29647178	T,NA	C,NA	1,NA	-inf,NA	inf,NA	0.738218,NA	0.000175966	0.000352393
2	chr17:29784835:C:T	29784835	NA,T	NA,C	NA,1	NA,-inf	NA,inf	NA,0.611652	0.000175842	0.000352898
2	chr17:29002165:C:T	29002165	NA,T	NA,C	NA,1	NA,inf	NA,inf	NA,0.69708	0.000175826	0.000352915
2	chr17:28865804:G:A	28865804	A,NA	G,NA	1,NA	inf,NA	inf,NA	1.56461,NA	0.000175661	0.000351211
2	chr17:29429553:G:A	29429553	A,A	G,G	1,1	inf,inf	inf,inf	18.0826,0.705992	0.000175545	0.000359365
2	chr17:29932258:C:A	29932258	NA,A	NA,C	NA,1	NA,-inf	NA,inf	NA,0.714396	0.000175517	0.000352335
2	chr17:30037742:T:G	30037742	NA,G	NA,T	NA,1	NA,inf	NA,inf	NA,0.720506	0.000174865	0.000351035
2	chr17:29752094:T:C	29752094	NA,C	NA,T	NA,1	NA,-inf	NA,inf	NA,0.575567	0.000174817	0.00035092
2	chr17:28743836:G:A	28743836	NA,A	NA,G	NA,1	NA,inf	NA,inf	NA,0.687514	0.000174705	0.000350674
2	chr17:28465269:G:A	28465269	NA,A	NA,G	NA,1	NA,-inf	NA,inf	NA,0.613674	0.000174536	0.000350504
2	chr17:29362933:G:A	29362933	A,NA	G,NA	1,NA	-inf,NA	inf,NA	0.340031,NA	0.000174524	0.000349662
2	chr17:29855822:G:A	29855822	A,NA	G,NA	1,NA	-inf,NA	inf,NA	1.33733,NA	0.000174457	0.000350742
2	chr17:29466748:T:C	29466748	NA,C	NA,T	NA,1	NA,-inf	NA,inf	NA,0.6099	0.000174344	0.000350068
2	chr17:29467076:G:A	29467076	NA,A	NA,G	NA,1	NA,-inf	NA,inf	NA,0.609814	0.000174319	0.000350017
2	chr17:28207005:T:G	28207005	NA,G	NA,T	NA,1	NA,-inf	NA,inf	NA,0.649238	0.000174107	0.00034959
2	chr17:29172877:A:G	29172877	NA,G	NA,A	NA,1	NA,inf	NA,inf	NA,0.679313	0.000174054	0.000349531
2	chr17:28740894:C:T	28740894	NA,T	NA,C	NA,1	NA,-inf	NA,inf	NA,0.602342	0.000174022	0.000349448
2	chr17:29049117:C:T	29049117	NA,T	NA,C	NA,1	NA,-inf	NA,inf	NA,0.651804	0.000173974	0.000349283
2	chr17:29510197:C:T	29510197	T,NA	C,NA	1,NA	inf,NA	inf,NA	2.47213,NA	0.000173846	0.000348118
2	chr17:29045229:G:C	29045229	NA,C	NA,G	NA,1	NA,inf	NA,inf	NA,0.494771	0.000173716	0.000348848
2	chr17:29058794:G:A	29058794	NA,A	NA,G	NA,1	NA,-inf	NA,inf	NA,0.678235	0.000173349	0.00034797
2	chr17:29818168:T:A	29818168	A,NA	T,NA	1,NA	-inf,NA	inf,NA	1.33468,NA	0.00017334	0.000348495
2	chr17:29792194:C:T	29792194	T,NA	C,NA	1,NA	-inf,NA	inf,NA	1.39248,NA	0.00017321	0.000348236
2	chr17:28461026:G:A	28461026	NA,A	NA,G	NA,1	NA,-inf	NA,inf	NA,0.590654	0.000173042	0.000347484
2	chr17:28470380:G:A	28470380	A,NA	G,NA	1,NA	inf,NA	inf,NA	1.64293,NA	0.000172951	0.000348359
2	chr17:28278851:T:C	28278851	C,NA	T,NA	1,NA	-inf,NA	inf,NA	0.672835,NA	0.000172787	0.000345465
2	chr17:28532397:C:A	28532397	NA,A	NA,C	NA,1	NA,-inf	NA,inf	NA,0.760949	0.000172545	0.000346029
2	chr17:29335773:AT:A	29335773	A,A	AT,AT	1,1	inf,inf	inf,inf	9.49333,1.72336	0.000172476	0.000347092
2	chr17:29965153:T:A	29965153	NA,A	NA,T	NA,1	NA,-inf	NA,inf	NA,0.700761	0.000172192	0.000345663
2	chr17:28178620:C:G	28178620	NA,G	NA,C	NA,1	NA,-inf	NA,inf	NA,0.642837	0.000172161	0.000345683
2	chr17:29643481:A:G	29643481	NA,G	NA,A	NA,1	NA,inf	NA,inf	NA,0.569122	0.000171998	0.00034551
2	chr17:28513394:A:T	28513394	NA,T	NA,A	NA,1	NA,inf	NA,inf	NA,0.708527	0.000171971	0.000345189
2	chr17:29986109:G:A	29986109	NA,A	NA,G	NA,1	NA,-inf	NA,inf	NA,0.699047	0.00017179	0.000344857
2	chr17:29365672:C:T	29365672	NA,T	NA,C	NA,1	NA,inf	NA,inf	NA,0.411108	0.000171392	0.000344131
2	chr17:29468859:A:C	29468859	NA,C	NA,A	NA,1	NA,-inf	NA,inf	NA,0.560311	0.000171283	0.000343906
2	chr17:29649013:T:C	29649013	C,C	T,T	1,1	-inf,-inf	inf,inf	2.0222,0.0119833	0.000171219	0.000344405
2	chr17:29584806:G:A	29584806	A,NA	G,NA	1,NA	-inf,NA	inf,NA	0.731086,NA	0.000171181	0.000342799
2	chr17:29038752:T:C	29038752	NA,C	NA,T	NA,1	NA,-inf	NA,inf	NA,0.71642	0.000171157	0.000343562
2	chr17:29222663:A:G	29222663	NA,G	NA,A	NA,1	NA,inf	NA,inf	NA,0.681789	0.000171148	0.000343589
2	chr17:28527041:GGGACTGCT:G	28527041	NA,G	NA,GGGACTGCT	NA,1	NA,-inf	NA,inf	NA,0.763673	0.000170838	0.00034259
2	chr17:29524246:C:CAGAAT	29524246	NA,CAGAAT	NA,C	NA,1	NA,inf	NA,inf	NA,0.293093	0.000170256	0.000341874
2	chr17:29433642:A:G	29433642	G,G	A,A	1,1	inf,inf	inf,inf	18.0173,0.718542	0.000170104	0.000347676
2	chr17:29776363:C:A	29776363	NA,A	NA,C	NA,1	NA,inf	NA,inf	NA,0.759945	0.000170093	0.000341555
2	chr17:30022453:A:G	30022453	NA,G	NA,A	NA,1	NA,inf	NA,inf	NA,0.675354	0.000169514	0.000340584
2	chr17:28527645:G:A	28527645	NA,A	NA,G	NA,1	NA,-inf	NA,inf	NA,0.589118	0.000169426	0.00034014
2	chr17:28961981:TG:T	28961981	NA,T	NA,TG	NA,1	NA,inf	NA,inf	NA,0.714888	0.000168611	0.000338686
2	chr17:29110327:C:T	29110327	T,T	C,C	1,1	inf,inf	inf,inf	1.39048,0.717404	0.000168339	0.000338942
2	chr17:28424824:G:A	28424824	NA,A	NA,G	NA,1	NA,-inf	NA,inf	NA,0.575472	0.000168335	0.000337834
2	chr17:29975282:G:A	29975282	NA,A	NA,G	NA,1	NA,-inf	NA,inf	NA,0.683918	0.000168032	0.000337312
2	chr17:29597945:A:G	29597945	NA,G	NA,A	NA,1	NA,inf	NA,inf	NA,0.721295	0.000167983	0.000337209
2	chr17:29281532:A:T	29281532	T,T	A,A	1,1	inf,inf	inf,inf	1.02012,1.14512	0.000167889	0.000337953
2	chr17:28438840:T:C	28438840	NA,C	NA,T	NA,1	NA,-inf	NA,inf	NA,0.587537	0.000167659	0.000336684
2	chr17:29707518:A:G	29707518	NA,G	NA,A	NA,1	NA,inf	NA,inf	NA,0.747496	0.000167504	0.000336356
2	chr17:28556295:A:G	28556295	G,G	A,A	1,1	-inf,-inf	inf,inf	0.658381,1.45893	0.000167367	0.000335607
2	chr17:28968132:C:A	28968132	NA,A	NA,C	NA,1	NA,-inf	NA,inf	NA,0.573361	0.000167205	0.000335668
2	chr17:28484871:A:G	28484871	NA,G	NA,A	NA,1	NA,-inf	NA,inf	NA,0.636865	0.000167087	0.000335344
2	chr17:30013672:G:A	30013672	A,NA	G,NA	1,NA	-inf,NA	inf,NA	1.88409,NA	0.00016699	0.000335644
2	chr17:29140469:C:T	29140469	T,T	C,C	1,1	inf,inf	inf,inf	1.39303,0.719126	0.000166808	0.000335828
2	chr17:30038348:C:T	30038348	NA,T	NA,C	NA,1	NA,-inf	NA,inf	NA,0.631754	0.000166559	0.000334346
2	chr17:29696626:C:A	29696626	NA,A	NA,C	NA,1	NA,inf	NA,inf	NA,0.747185	0.000166447	0.000334235
2	chr17:28332263:A:T	28332263	NA,T	NA,A	NA,1	NA,-inf	NA,inf	NA,0.581316	0.000166254	0.000333904
2	chr17:29726958:C:T	29726958	T,NA	C,NA	1,NA	-inf,NA	inf,NA	0.71361,NA	0.000166147	0.000332742
2	chr17:28461653:A:G	28461653	G,G	A,A	1,1	inf,-inf	inf,inf	1.35979,0.113517	0.000165839	0.000326444
2	chr17:29221699:C:G	29221699	NA,G	NA,C	NA,1	NA,inf	NA,inf	NA,0.66042	0.000165708	0.000332666
2	chr17:28525374:T:A	28525374	NA,A	NA,T	NA,1	NA,-inf	NA,inf	NA,0.74265	0.000165512	0.000331919
2	chr17:29627791:G:A	29627791	NA,A	NA,G	NA,1	NA,-inf	NA,inf	NA,0.678407	0.000165133	0.000331485
2	chr17:28564371:T:C	28564371	NA,C	NA,T	NA,1	NA,inf	NA,inf	NA,0.646296	0.000164856	0.000330983
2	chr17:29630850:A:G	29630850	NA,G	NA,A	NA,1	NA,inf	NA,inf	NA,0.595419	0.000164821	0.000330907
2	chr17:29611164:A:G	29611164	G,NA	A,NA	1,NA	inf,NA	inf,NA	0.554514,NA	0.000164815	0.000331079
2	chr17:28466559:G:A	28466559	A,A	G,G	1,1	inf,-inf	inf,inf	1.47557,0.135987	0.000164624	0.000324277
2	chr17:29101809:C:T	29101809	NA,T	NA,C	NA,1	NA,inf	NA,inf	NA,0.484143	0.000164601	0.000330554
2	chr17:28443772:G:A	28443772	NA,A	NA,G	NA,1	NA,inf	NA,inf	NA,0.664837	0.000164271	0.000329909
2	chr17:29034365:C:T	29034365	T,NA	C,NA	1,NA	inf,NA	inf,NA	0.357098,NA	0.000164269	0.000328805
2	chr17:28435710:G:A	28435710	NA,A	NA,G	NA,1	NA,inf	NA,inf	NA,0.624409	0.000164258	0.000329765
2	chr17:29383377:CA:C	29383377	NA,C	NA,CA	NA,1	NA,inf	NA,inf	NA,0.699753	0.000164193	0.000329658
2	chr17:29020778:A:G	29020778	NA,G	NA,A	NA,1	NA,-inf	NA,inf	NA,0.602076	0.00016418	0.000329526
2	chr17:28444660:A:C	28444660	NA,C	NA,A	NA,1	NA,inf	NA,inf	NA,0.663403	0.000163926	0.000329217
2	chr17:28893594:C:A	28893594	NA,A	NA,C	NA,1	NA,inf	NA,inf	NA,0.668628	0.000163797	0.000328821
2	chr17:30007756:G:T	30007756	NA,T	NA,G	NA,1	NA,-inf	NA,inf	NA,0.621194	0.000163789	0.000328786
2	chr17:29644500:T:C	29644500	NA,C	NA,T	NA,1	NA,-inf	NA,inf	NA,0.611025	0.000163774	0.000328791
2	chr17:29306037:G:C	29306037	NA,C	NA,G	NA,1	NA,-inf	NA,inf	NA,0.617733	0.000163601	0.000328505
2	chr17:28984623:C:T	28984623	NA,T	NA,C	NA,1	NA,-inf	NA,inf	NA,0.610673	0.000163474	0.000328278
2	chr17:28418861:T:A	28418861	NA,A	NA,T	NA,1	NA,-inf	NA,inf	NA,0.687258	0.000163197	0.000327629
2	chr17:29288153:C:T	29288153	NA,T	NA,C	NA,1	NA,-inf	NA,inf	NA,0.552796	0.000163064	0.000327362
2	chr17:29117335:C:T	29117335	T,T	C,C	1,1	inf,inf	inf,inf	1.36545,0.719253	0.000163046	0.00032828
2	chr17:29601473:C:T	29601473	NA,T	NA,C	NA,1	NA,-inf	NA,inf	NA,0.718265	0.000162821	0.000326857
2	chr17:29236306:G:A	29236306	A,NA	G,NA	1,NA	inf,NA	inf,NA	3.05234,NA	0.000162585	0.000327125
2	chr17:29485568:G:A	29485568	NA,A	NA,G	NA,1	NA,inf	NA,inf	NA,0.692428	0.000162554	0.000326367
2	chr17:28463610:G:A	28463610	A,A	G,G	1,1	inf,-inf	inf,inf	1.33443,0.158439	0.00016244	0.000319879
2	chr17:29933473:A:G	29933473	NA,G	NA,A	NA,1	NA,-inf	NA,inf	NA,0.659844	0.000162383	0.000325971
2	chr17:29145016:G:C	29145016	NA,C	NA,G	NA,1	NA,-inf	NA,inf	NA,0.588116	0.000162363	0.00032599
2	chr17:29667347:T:C	29667347	NA,C	NA,T	NA,1	NA,inf	NA,inf	NA,0.614078	0.000162328	0.000326091
2	chr17:29475439:C:T	29475439	NA,T	NA,C	NA,1	NA,-inf	NA,inf	NA,1.00306	0.000162273	0.000325667
2	chr17:29932828:A:G	29932828	NA,G	NA,A	NA,1	NA,-inf	NA,inf	NA,0.658921	0.000162157	0.000325519
2	chr17:29276136:G:C	29276136	NA,C	NA,G	NA,1	NA,-inf	NA,inf	NA,0.511859	0.000162077	0.000325496
2	chr17:28430405:G:A	28430405	A,NA	G,NA	1,NA	inf,NA	inf,NA	0.782694,NA	0.000161997	0.000320258
2	chr17:29471426:C:T	29471426	NA,T	NA,C	NA,1	NA,-inf	NA,inf	NA,1.00132	0.000161939	0.000324996
2	chr17:28366935:A:G	28366935	NA,G	NA,A	NA,1	NA,-inf	NA,inf	NA,0.562022	0.000161819	0.000324993
2	chr17:29535741:C:T	29535741	NA,T	NA,C	NA,1	NA,inf	NA,inf	NA,0.733858	0.000161663	0.00032458
2	chr17:29922160:A:G	29922160	NA,G	NA,A	NA,1	NA,inf	NA,inf	NA,0.71969	0.000161449	0.000324198
2	chr17:29434580:A:G	29434580	NA,G	NA,A	NA,1	NA,-inf	NA,inf	NA,0.997907	0.000161314	0.000323743
2	chr17:28843140:T:G	28843140	NA,G	NA,T	NA,1	NA,-inf	NA,inf	NA,0.558097	0.00016131	0.000323851
2	chr17:29326464:A:G	29326464	NA,G	NA,A	NA,1	NA,inf	NA,inf	NA,0.345159	0.000161232	0.000323782
2	chr17:29443489:G:A	29443489	NA,A	NA,G	NA,1	NA,-inf	NA,inf	NA,0.99746	0.000161225	0.000323565
2	chr17:29041729:G:C	29041729	NA,C	NA,G	NA,1	NA,inf	NA,inf	NA,0.449552	0.00016114	0.000323595
2	chr17:29202517:T:C	29202517	NA,C	NA,T	NA,1	NA,-inf	NA,inf	NA,0.706337	0.000161131	0.000323446
2	chr17:29472653:A:C	29472653	NA,C	NA,A	NA,1	NA,-inf	NA,inf	NA,0.997209	0.000161122	0.000323357
2	chr17:29027874:T:C	29027874	NA,C	NA,T	NA,1	NA,-inf	NA,inf	NA,0.680519	0.000160946	0.000323059
2	chr17:29636919:A:G	29636919	NA,G	NA,A	NA,1	NA,-inf	NA,inf	NA,0.627439	0.00016073	0.000322654
2	chr17:28525343:C:A	28525343	NA,A	NA,C	NA,1	NA,-inf	NA,inf	NA,0.612189	0.00016028	0.000322008
2	chr17:29525232:C:A	29525232	NA,A	NA,C	NA,1	NA,-inf	NA,inf	NA,0.992103	0.000160262	0.000321633
2	chr17:29170410:G:T	29170410	NA,T	NA,G	NA,1	NA,-inf	NA,inf	NA,0.589797	0.000160157	0.000321511
2	chr17:29792414:C:T	29792414	NA,T	NA,C	NA,1	NA,-inf	NA,inf	NA,0.689331	0.000160049	0.000321224
2	chr17:29659441:G:A	29659441	NA,A	NA,G	NA,1	NA,-inf	NA,inf	NA,0.656875	0.000159904	0.00032099
2	chr17:29603299:T:G	29603299	NA,G	NA,T	NA,1	NA,-inf	NA,inf	NA,0.706299	0.000159869	0.000320932
2	chr17:29907300:G:A	29907300	NA,A	NA,G	NA,1	NA,-inf	NA,inf	NA,0.518588	0.000159777	0.000320732
2	chr17:29994208:G:A	29994208	A,A	G,G	1,1	-inf,-inf	inf,inf	0.318318,0.67853	0.000159751	0.000320695
2	chr17:29413753:G:A	29413753	NA,A	NA,G	NA,1	NA,-inf	NA,inf	NA,0.988667	0.000159706	0.000320517
2	chr17:28199113:C:T	28199113	NA,T	NA,C	NA,1	NA,-inf	NA,inf	NA,0.591192	0.000159611	0.00032048
2	chr17:29487678:A:G	29487678	NA,G	NA,A	NA,1	NA,-inf	NA,inf	NA,0.988168	0.000159527	0.000320158
2	chr17:28422251:T:G	28422251	NA,G	NA,T	NA,1	NA,-inf	NA,inf	NA,0.689658	0.000159513	0.000320231
2	chr17:29406816:C:T	29406816	NA,T	NA,C	NA,1	NA,-inf	NA,inf	NA,0.527282	0.000159508	0.000320221
2	chr17:29823405:G:T	29823405	NA,T	NA,G	NA,1	NA,-inf	NA,inf	NA,0.517965	0.000159478	0.000320132
2	chr17:28429861:T:C	28429861	C,C	T,T	1,1	inf,-inf	inf,inf	0.384633,1.87464	0.000159437	0.000320002
2	chr17:29905800:A:G	29905800	NA,G	NA,A	NA,1	NA,-inf	NA,inf	NA,0.516774	0.000159331	0.000319837
2	chr17:29429313:T:C	29429313	NA,C	NA,T	NA,1	NA,-inf	NA,inf	NA,0.984157	0.000158693	0.000318485
2	chr17:28461595:T:C	28461595	C,C	T,T	1,1	inf,-inf	inf,inf	1.33639,0.114266	0.000158555	0.000312156
2	chr17:28546236:A:G	28546236	NA,G	NA,A	NA,1	NA,inf	NA,inf	NA,0.608082	0.00015846	0.000318124
2	chr17:28460623:T:C	28460623	NA,C	NA,T	NA,1	NA,inf	NA,inf	NA,0.635762	0.000158114	0.000317542
2	chr17:29898754:G:C	29898754	NA,C	NA,G	NA,1	NA,-inf	NA,inf	NA,0.511885	0.000158111	0.000317388
2	chr17:28528502:T:C	28528502	C,C	T,T	1,1	-inf,-inf	inf,inf	1.26137,0.707332	0.000157965	0.000315413
2	chr17:28443592:T:C	28443592	NA,C	NA,T	NA,1	NA,inf	NA,inf	NA,0.637126	0.000157851	0.000317011
2	chr17:28512097:C:T	28512097	NA,T	NA,C	NA,1	NA,-inf	NA,inf	NA,0.548674	0.000157806	0.000316726
2	chr17:29474784:A:G	29474784	NA,G	NA,A	NA,1	NA,-inf	NA,inf	NA,0.978685	0.000157691	0.000316474
2	chr17:29866924:C:T	29866924	T,NA	C,NA	1,NA	inf,NA	inf,NA	2.06185,NA	0.000157636	0.000315826
2	chr17:28358960:T:C	28358960	NA,C	NA,T	NA,1	NA,-inf	NA,inf	NA,0.546617	0.000157495	0.000316307
2	chr17:28547225:G:A	28547225	NA,A	NA,G	NA,1	NA,-inf	NA,inf	NA,0.696678	0.000157195	0.000315284
2	chr17:29142999:G:C	29142999	NA,C	NA,G	NA,1	NA,inf	NA,inf	NA,0.676419	0.000157133	0.000315462
2	chr17:29891292:C:T	29891292	NA,T	NA,C	NA,1	NA,inf	NA,inf	NA,0.623987	0.000157059	0.00031535
2	chr17:28525133:C:T	28525133	NA,T	NA,C	NA,1	NA,-inf	NA,inf	NA,0.703375	0.000156986	0.000314839
2	chr17:29174488:G:A	29174488	NA,A	NA,G	NA,1	NA,inf	NA,inf	NA,0.445686	0.000156976	0.000315237
2	chr17:28463952:A:T	28463952	NA,T	NA,A	NA,1	NA,-inf	NA,inf	NA,0.544218	0.000156968	0.000315203
2	chr17:29225604:A:G	29225604	NA,G	NA,A	NA,1	NA,inf	NA,inf	NA,0.622443	0.00015692	0.000315027
2	chr17:28100085:A:G	28100085	NA,G	NA,A	NA,1	NA,-inf	NA,inf	NA,0.527842	0.000156777	0.000314481
2	chr17:29968617:A:G	29968617	G,NA	A,NA	1,NA	-inf,NA	inf,NA	1.29027,NA	0.00015666	0.000314933
2	chr17:29809189:G:C	29809189	NA,C	NA,G	NA,1	NA,inf	NA,inf	NA,0.690246	0.000156658	0.000314595
2	chr17:29329482:G:A	29329482	NA,A	NA,G	NA,1	NA,-inf	NA,inf	NA,0.60268	0.000156346	0.000313875
2	chr17:29678114:G:A	29678114	NA,A	NA,G	NA,1	NA,-inf	NA,inf	NA,0.650343	0.000156322	0.000313946
2	chr17:29505439:C:T	29505439	NA,T	NA,C	NA,1	NA,-inf	NA,inf	NA,0.971224	0.000156312	0.000313708
2	chr17:28680385:G:A	28680385	NA,A	NA,G	NA,1	NA,-inf	NA,inf	NA,0.535839	0.000155756	0.000312703
2	chr17:28463646:A:G	28463646	G,G	A,A	1,1	inf,-inf	inf,inf	1.32992,0.113358	0.000155663	0.000306493
2	chr17:29577640:C:G	29577640	NA,G	NA,C	NA,1	NA,-inf	NA,inf	NA,0.537443	0.000155575	0.000312314
2	chr17:29272546:TTG:T	29272546	NA,T	NA,TTG	NA,1	NA,inf	NA,inf	NA,0.481597	0.000155546	0.000312251
2	chr17:29473531:A:G	29473531	NA,G	NA,A	NA,1	NA,-inf	NA,inf	NA,0.967636	0.000155468	0.000312015
2	chr17:29465009:C:T	29465009	T,T	C,C	1,1	inf,inf	inf,inf	17.5945,0.613392	0.000155369	0.000314245
2	chr17:29506863:G:A	29506863	NA,A	NA,G	NA,1	NA,inf	NA,inf	NA,0.704093	0.000155316	0.000311836
2	chr17:29403179:A:T	29403179	NA,T	NA,A	NA,1	NA,-inf	NA,inf	NA,0.412161	0.000155018	0.000311169
2	chr17:28714470:G:A	28714470	NA,A	NA,G	NA,1	NA,-inf	NA,inf	NA,0.531718	0.000154865	0.000310912
2	chr17:29196614:C:T	29196614	NA,T	NA,C	NA,1	NA,inf	NA,inf	NA,0.425918	0.000154841	0.000310934
2	chr17:29937781:T:C	29937781	NA,C	NA,T	NA,1	NA,-inf	NA,inf	NA,0.52222	0.000154787	0.000310675
2	chr17:28908181:A:G	28908181	NA,G	NA,A	NA,1	NA,inf	NA,inf	NA,0.655978	0.000154781	0.000310892
2	chr17:29538182:G:A	29538182	NA,A	NA,G	NA,1	NA,inf	NA,inf	NA,0.351592	0.000154605	0.00031042
2	chr17:29706614:T:G	29706614	NA,G	NA,T	NA,1	NA,-inf	NA,inf	NA,0.633223	0.000154585	0.000310314
2	chr17:30053395:C:G	30053395	NA,G	NA,C	NA,1	NA,-inf	NA,inf	NA,0.581462	0.000154495	0.000310132
2	chr17:29041249:TC:T	29041249	NA,T	NA,TC	NA,1	NA,inf	NA,inf	NA,0.425532	0.000154394	0.000310041
2	chr17:29485207:T:C	29485207	NA,C	NA,T	NA,1	NA,-inf	NA,inf	NA,0.960301	0.000154305	0.000309681
2	chr17:29536319:G:A	29536319	NA,A	NA,G	NA,1	NA,-inf	NA,inf	NA,0.534253	0.000154063	0.000309292
2	chr17:29392411:T:G	29392411	NA,G	NA,T	NA,1	NA,inf	NA,inf	NA,0.698033	0.000153991	0.000309177
2	chr17:29051360:G:A	29051360	NA,A	NA,G	NA,1	NA,-inf	NA,inf	NA,0.564446	0.000153897	0.000308979
2	chr17:29067627:G:A	29067627	NA,A	NA,G	NA,1	NA,inf	NA,inf	NA,0.424732	0.000153842	0.000308929
2	chr17:29919229:AG:A	29919229	NA,A	NA,AG	NA,1	NA,-inf	NA,inf	NA,0.628292	0.000153733	0.000308605
2	chr17:29928639:G:T	29928639	NA,T	NA,G	NA,1	NA,-inf	NA,inf	NA,0.628228	0.000153719	0.000308577
2	chr17:29927667:G:A	29927667	NA,A	NA,G	NA,1	NA,-inf	NA,inf	NA,0.628228	0.000153719	0.000308577
2	chr17:29928021:C:T	29928021	NA,T	NA,C	NA,1	NA,-inf	NA,inf	NA,0.628228	0.000153719	0.000308577
2	chr17:29905908:G:A	29905908	NA,A	NA,G	NA,1	NA,-inf	NA,inf	NA,0.628082	0.000153689	0.000308518
2	chr17:29825075:ACCTTAAATTTATC:A	29825075	NA,A	NA,ACCTTAAATTTATC	NA,1	NA,-inf	NA,inf	NA,0.627607	0.000153648	0.000308434
2	chr17:29517895:G:A	29517895	NA,A	NA,G	NA,1	NA,-inf	NA,inf	NA,0.956604	0.000153613	0.000308293
2	chr17:29868288:A:G	29868288	NA,G	NA,A	NA,1	NA,-inf	NA,inf	NA,0.588899	0.000153588	0.000308313
2	chr17:29820708:C:A	29820708	NA,A	NA,C	NA,1	NA,-inf	NA,inf	NA,0.626908	0.000153496	0.000308129
2	chr17:29086942:G:A	29086942	NA,A	NA,G	NA,1	NA,inf	NA,inf	NA,0.421763	0.000153476	0.000308194
2	chr17:29838044:T:C	29838044	C,NA	T,NA	1,NA	-inf,NA	inf,NA	1.31836,NA	0.000153387	0.000308369
2	chr17:28574176:C:T	28574176	NA,T	NA,C	NA,1	NA,-inf	NA,inf	NA,0.520141	0.000153383	0.000307997
2	chr17:28304313:C:A	28304313	NA,A	NA,C	NA,1	NA,-inf	NA,inf	NA,0.527316	0.000153356	0.000307838
2	chr17:29956938:T:G	29956938	NA,G	NA,T	NA,1	NA,-inf	NA,inf	NA,0.619459	0.000153328	0.000307795
2	chr17:29152911:C:G	29152911	NA,G	NA,C	NA,1	NA,inf	NA,inf	NA,0.415529	0.000153317	0.000307828
2	chr17:28464110:T:C	28464110	C,C	T,T	1,1	inf,-inf	inf,inf	1.30765,0.159918	0.000153185	0.000301721
2	chr17:29947955:AG:A	29947955	NA,A	NA,AG	NA,1	NA,-inf	NA,inf	NA,0.575621	0.000153181	0.000307493
2	chr17:29675097:G:T	29675097	NA,T	NA,G	NA,1	NA,-inf	NA,inf	NA,0.716218	0.000153124	0.000307366
2	chr17:28208953:A:G	28208953	NA,G	NA,A	NA,1	NA,inf	NA,inf	NA,0.599522	0.000153016	0.000307152
2	chr17:29849783:T:C	29849783	NA,C	NA,T	NA,1	NA,-inf	NA,inf	NA,0.584293	0.000152981	0.000307093
2	chr17:29110932:C:T	29110932	T,T	C,C	1,1	inf,inf	inf,inf	1.33936,0.718933	0.000152733	0.000307507
2	chr17:28139799:G:A	28139799	NA,A	NA,G	NA,1	NA,-inf	NA,inf	NA,0.569863	0.000152549	0.000306307
2	chr17:28466928:A:G	28466928	G,G	A,A	1,1	inf,-inf	inf,inf	1.41591,0.205456	0.000152423	0.000300463
2	chr17:29918359:T:A	29918359	NA,A	NA,T	NA,1	NA,-inf	NA,inf	NA,0.512455	0.000152351	0.000305786
2	chr17:29952684:A:G	29952684	NA,G	NA,A	NA,1	NA,-inf	NA,inf	NA,0.571794	0.000152309	0.000305743
2	chr17:29226878:A:G	29226878	NA,G	NA,A	NA,1	NA,inf	NA,inf	NA,0.412193	0.000152232	0.000305694
2	chr17:29674758:C:T	29674758	NA,T	NA,C	NA,1	NA,-inf	NA,inf	NA,0.63671	0.000152215	0.000305496
2	chr17:28498876:T:G	28498876	G,G	T,T	1,1	-inf,-inf	inf,inf	1.51809,0.020427	0.000152138	0.000303296
2	chr17:28374838:G:A	28374838	NA,A	NA,G	NA,1	NA,-inf	NA,inf	NA,0.523729	0.00015205	0.000305368
2	chr17:29050338:C:T	29050338	NA,T	NA,C	NA,1	NA,inf	NA,inf	NA,0.62468	0.00015183	0.000304808
2	chr17:29326876:T:C	29326876	NA,C	NA,T	NA,1	NA,inf	NA,inf	NA,0.312656	0.000151754	0.000304744
2	chr17:29165739:G:T	29165739	NA,T	NA,G	NA,1	NA,inf	NA,inf	NA,0.430743	0.000151652	0.000304539
2	chr17:28284043:C:T	28284043	NA,T	NA,C	NA,1	NA,-inf	NA,inf	NA,0.533423	0.000151551	0.000304418
2	chr17:28306582:G:A	28306582	NA,A	NA,G	NA,1	NA,-inf	NA,inf	NA,0.560962	0.000151529	0.000304272
2	chr17:28565845:C:T	28565845	NA,T	NA,C	NA,1	NA,inf	NA,inf	NA,0.590715	0.000151361	0.000303816
2	chr17:29874294:A:C	29874294	NA,C	NA,A	NA,1	NA,-inf	NA,inf	NA,0.575175	0.000151322	0.000303762
2	chr17:29710562:T:C	29710562	NA,C	NA,T	NA,1	NA,-inf	NA,inf	NA,0.617627	0.000151249	0.000303619
2	chr17:29064580:A:G	29064580	NA,G	NA,A	NA,1	NA,inf	NA,inf	NA,0.447708	0.000150974	0.00030317
2	chr17:28528793:G:A	28528793	NA,A	NA,G	NA,1	NA,-inf	NA,inf	NA,0.524879	0.000150731	0.000302707
2	chr17:29197216:C:T	29197216	NA,T	NA,C	NA,1	NA,-inf	NA,inf	NA,0.53169	0.000150617	0.000302324
2	chr17:29517951:G:T	29517951	NA,T	NA,G	NA,1	NA,-inf	NA,inf	NA,0.435281	0.00015054	0.000302267
2	chr17:29543974:G:A	29543974	NA,A	NA,G	NA,1	NA,-inf	NA,inf	NA,0.498428	0.000150507	0.000302149
2	chr17:28464060:A:G	28464060	G,G	A,A	1,1	inf,-inf	inf,inf	1.30829,0.135073	0.000150389	0.000296186
2	chr17:29964583:G:A	29964583	NA,A	NA,G	NA,1	NA,-inf	NA,inf	NA,0.562985	0.000150365	0.000301841
2	chr17:28463338:C:T	28463338	T,T	C,C	1,1	inf,-inf	inf,inf	1.30284,0.149041	0.000150233	0.000295905
2	chr17:29687188:G:C	29687188	NA,C	NA,G	NA,1	NA,inf	NA,inf	NA,0.645317	0.000150225	0.000301564
2	chr17:29936256:T:C	29936256	NA,C	NA,T	NA,1	NA,-inf	NA,inf	NA,0.562746	0.000150212	0.000301533
2	chr17:29261579:C:T	29261579	NA,T	NA,C	NA,1	NA,-inf	NA,inf	NA,0.505646	0.000150186	0.000301518
2	chr17:29144243:A:T	29144243	NA,T	NA,A	NA,1	NA,inf	NA,inf	NA,0.425665	0.000150176	0.000301578
2	chr17:29428233:G:A	29428233	NA,A	NA,G	NA,1	NA,-inf	NA,inf	NA,0.393257	0.000150163	0.000301425
2	chr17:29790204:C:T	29790204	NA,T	NA,C	NA,1	NA,-inf	NA,inf	NA,0.570251	0.000150151	0.000301412
2	chr17:29583652:A:G	29583652	NA,G	NA,A	NA,1	NA,-inf	NA,inf	NA,0.589392	0.000150151	0.000301494
2	chr17:28462810:A:G	28462810	G,G	A,A	1,1	inf,-inf	inf,inf	1.33991,0.00756936	0.000150144	0.0002955
2	chr17:29346425:G:C	29346425	NA,C	NA,G	NA,1	NA,-inf	NA,inf	NA,0.495794	0.000150083	0.000301297
2	chr17:29573423:T:C	29573423	NA,C	NA,T	NA,1	NA,inf	NA,inf	NA,0.650256	0.00015001	0.000301232
2	chr17:29481143:C:T	29481143	NA,T	NA,C	NA,1	NA,-inf	NA,inf	NA,0.933552	0.00014977	0.000300582
2	chr17:28362690:C:G	28362690	G,G	C,C	1,1	inf,inf	inf,inf	0.998809,0.294339	0.000149652	0.000295802
2	chr17:29803766:A:G	29803766	NA,G	NA,A	NA,1	NA,-inf	NA,inf	NA,0.475528	0.000149393	0.000299889
2	chr17:28389756:C:T	28389756	NA,T	NA,C	NA,1	NA,inf	NA,inf	NA,0.591195	0.000149261	0.000299578
2	chr17:29951101:AC:A	29951101	NA,A	NA,AC	NA,1	NA,-inf	NA,inf	NA,0.557633	0.000149254	0.000299612
2	chr17:29956648:A:T	29956648	NA,T	NA,A	NA,1	NA,-inf	NA,inf	NA,0.600113	0.000149222	0.000299553
2	chr17:28418149:T:C	28418149	NA,C	NA,T	NA,1	NA,-inf	NA,inf	NA,0.622797	0.000149214	0.000299556
2	chr17:29958565:T:C	29958565	NA,C	NA,T	NA,1	NA,-inf	NA,inf	NA,0.556677	0.000149086	0.000299273
2	chr17:29246370:A:G	29246370	G,G	A,A	1,1	inf,inf	inf,inf	1.02936,1.06313	0.00014887	0.000299655
2	chr17:29699473:C:T	29699473	NA,T	NA,C	NA,1	NA,-inf	NA,inf	NA,0.619418	0.000148732	0.000298506
2	chr17:29706363:A:G	29706363	NA,G	NA,A	NA,1	NA,-inf	NA,inf	NA,0.472485	0.000148525	0.000298147
2	chr17:29697737:G:C	29697737	NA,C	NA,G	NA,1	NA,-inf	NA,inf	NA,0.60421	0.000148513	0.000298126
2	chr17:29364446:C:T	29364446	T,T	C,C	1,1	inf,inf	inf,inf	10.7809,1.26327	0.000148499	0.000298891
2	chr17:28514129:C:T	28514129	NA,T	NA,C	NA,1	NA,-inf	NA,inf	NA,0.537547	0.000148264	0.000297618
2	chr17:29552163:A:G	29552163	NA,G	NA,A	NA,1	NA,inf	NA,inf	NA,0.669081	0.000148112	0.000297372
2	chr17:29719080:AC:A	29719080	NA,A	NA,AC	NA,1	NA,-inf	NA,inf	NA,0.601651	0.000147972	0.000297041
2	chr17:29850980:A:G	29850980	NA,G	NA,A	NA,1	NA,-inf	NA,inf	NA,0.601247	0.000147966	0.000297029
2	chr17:29219252:C:T	29219252	T,NA	C,NA	1,NA	inf,NA	inf,NA	0.578471,NA	0.000147832	0.000296907
2	chr17:28433439:G:A	28433439	NA,A	NA,G	NA,1	NA,inf	NA,inf	NA,0.584289	0.000147761	0.000296746
2	chr17:29950109:T:C	29950109	NA,C	NA,T	NA,1	NA,inf	NA,inf	NA,0.575747	0.000147428	0.000296009
2	chr17:29577408:G:A	29577408	NA,A	NA,G	NA,1	NA,inf	NA,inf	NA,0.638142	0.000147339	0.000295867
2	chr17:29051987:A:G	29051987	NA,G	NA,A	NA,1	NA,inf	NA,inf	NA,0.602865	0.000147286	0.000295686
2	chr17:29058997:GA:G	29058997	NA,G	NA,GA	NA,1	NA,inf	NA,inf	NA,0.432143	0.00014726	0.000295702
2	chr17:29444707:T:C	29444707	NA,C	NA,T	NA,1	NA,inf	NA,inf	NA,0.620897	0.000147182	0.000295502
2	chr17:29608561:T:C	29608561	NA,C	NA,T	NA,1	NA,inf	NA,inf	NA,0.537349	0.0001471	0.000295447
2	chr17:29581454:C:T	29581454	NA,T	NA,C	NA,1	NA,-inf	NA,inf	NA,0.577132	0.000147098	0.00029536
2	chr17:29052812:A:G	29052812	NA,G	NA,A	NA,1	NA,inf	NA,inf	NA,0.601673	0.000147048	0.000295208
2	chr17:29053181:T:C	29053181	NA,C	NA,T	NA,1	NA,inf	NA,inf	NA,0.601123	0.000146938	0.000294988
2	chr17:29385613:G:A	29385613	NA,A	NA,G	NA,1	NA,-inf	NA,inf	NA,0.418037	0.000146579	0.000294313
2	chr17:28566251:C:G	28566251	NA,G	NA,C	NA,1	NA,-inf	NA,inf	NA,0.495912	0.000146527	0.000294171
2	chr17:29514504:C:T	29514504	NA,T	NA,C	NA,1	NA,-inf	NA,inf	NA,0.474384	0.000146515	0.000294132
2	chr17:29734485:C:T	29734485	NA,T	NA,C	NA,1	NA,-inf	NA,inf	NA,0.607577	0.000146388	0.000293802
2	chr17:29499444:C:T	29499444	T,NA	C,NA	1,NA	inf,NA	inf,NA	2.47627,NA	0.000146373	0.00029369
2	chr17:29384783:T:C	29384783	NA,C	NA,T	NA,1	NA,-inf	NA,inf	NA,0.416833	0.000146299	0.000293751
2	chr17:29642838:T:C	29642838	NA,C	NA,T	NA,1	NA,inf	NA,inf	NA,0.539029	0.000146273	0.000293822
2	chr17:28442861:C:T	28442861	T,T	C,C	1,1	inf,-inf	inf,inf	0.540347,1.68703	0.000146123	0.000293516
2	chr17:28438457:G:A	28438457	A,A	G,G	1,1	inf,-inf	inf,inf	0.453932,1.71672	0.000146121	0.000293519
2	chr17:29917662:G:A	29917662	NA,A	NA,G	NA,1	NA,-inf	NA,inf	NA,0.460361	0.000146094	0.000293267
2	chr17:29512946:T:G	29512946	NA,G	NA,T	NA,1	NA,-inf	NA,inf	NA,0.476067	0.000146087	0.000293277
2	chr17:29784364:G:A	29784364	NA,A	NA,G	NA,1	NA,-inf	NA,inf	NA,0.592512	0.000146073	0.000293227
2	chr17:29801006:C:G	29801006	NA,G	NA,C	NA,1	NA,-inf	NA,inf	NA,0.604639	0.000146038	0.0002931
2	chr17:28334133:G:A	28334133	A,NA	G,NA	1,NA	inf,NA	inf,NA	0.973855,NA	0.000145924	0.000294125
2	chr17:29663947:A:G	29663947	NA,G	NA,A	NA,1	NA,-inf	NA,inf	NA,0.482837	0.000145895	0.000292833
2	chr17:29318240:G:A	29318240	A,A	G,G	1,1	inf,inf	inf,inf	3.98961,0.52804	0.000145703	0.000291946
2	chr17:29657049:C:T	29657049	NA,T	NA,C	NA,1	NA,inf	NA,inf	NA,0.539203	0.000145695	0.000292662
2	chr17:29391486:T:G	29391486	NA,G	NA,T	NA,1	NA,-inf	NA,inf	NA,0.862935	0.000145662	0.000292321
2	chr17:29051332:C:T	29051332	NA,T	NA,C	NA,1	NA,inf	NA,inf	NA,0.594274	0.000145608	0.000292318
2	chr17:28634568:G:C	28634568	NA,C	NA,G	NA,1	NA,inf	NA,inf	NA,0.601362	0.000145552	0.000292344
2	chr17:28447324:A:T	28447324	NA,T	NA,A	NA,1	NA,-inf	NA,inf	NA,0.49073	0.000145438	0.000291965
2	chr17:29866687:C:A	29866687	NA,A	NA,C	NA,1	NA,-inf	NA,inf	NA,0.5884	0.00014533	0.000291739
2	chr17:29152649:C:T	29152649	NA,T	NA,C	NA,1	NA,inf	NA,inf	NA,0.40448	0.000145325	0.000291831
2	chr17:29382727:G:A	29382727	NA,A	NA,G	NA,1	NA,-inf	NA,inf	NA,0.418483	0.000145312	0.00029177
2	chr17:29356252:G:T	29356252	NA,T	NA,G	NA,1	NA,-inf	NA,inf	NA,0.473374	0.00014529	0.000291678
2	chr17:28581078:T:C	28581078	NA,C	NA,T	NA,1	NA,inf	NA,inf	NA,0.543664	0.000145191	0.000291455
2	chr17:28103517:A:G	28103517	NA,G	NA,A	NA,1	NA,-inf	NA,inf	NA,0.534423	0.000144969	0.000291084
2	chr17:28928714:G:A	28928714	NA,A	NA,G	NA,1	NA,-inf	NA,inf	NA,0.483039	0.000144929	0.000291019
2	chr17:29749948:A:G	29749948	NA,G	NA,A	NA,1	NA,-inf	NA,inf	NA,0.596734	0.000144551	0.000290116
2	chr17:29920516:C:T	29920516	NA,T	NA,C	NA,1	NA,-inf	NA,inf	NA,0.583524	0.00014448	0.000290032
2	chr17:28159646:T:G	28159646	NA,G	NA,T	NA,1	NA,inf	NA,inf	NA,0.509783	0.000144263	0.000289547
2	chr17:28346073:T:C	28346073	NA,C	NA,T	NA,1	NA,inf	NA,inf	NA,0.569605	0.00014408	0.00028918
2	chr17:29920134:G:A	29920134	NA,A	NA,G	NA,1	NA,inf	NA,inf	NA,0.570885	0.000144003	0.000289099
2	chr17:28130266:C:T	28130266	NA,T	NA,C	NA,1	NA,-inf	NA,inf	NA,0.486798	0.000143802	0.000288781
2	chr17:28441131:G:T	28441131	NA,T	NA,G	NA,1	NA,inf	NA,inf	NA,0.506078	0.000143767	0.000288555
2	chr17:29517753:T:C	29517753	NA,C	NA,T	NA,1	NA,-inf	NA,inf	NA,0.459704	0.000143619	0.000288318
2	chr17:28462724:C:T	28462724	T,T	C,C	1,1	inf,-inf	inf,inf	1.28168,0.148347	0.000143388	0.000282471
2	chr17:30000027:A:G	30000027	NA,G	NA,A	NA,1	NA,-inf	NA,inf	NA,0.546813	0.00014332	0.00028771
2	chr17:28464468:C:T	28464468	T,T	C,C	1,1	inf,-inf	inf,inf	1.29268,0.115917	0.000143207	0.000282059
2	chr17:29966860:C:T	29966860	NA,T	NA,C	NA,1	NA,-inf	NA,inf	NA,0.54619	0.00014319	0.000287449
2	chr17:28823010:C:G	28823010	NA,G	NA,C	NA,1	NA,-inf	NA,inf	NA,0.475218	0.000143175	0.000287443
2	chr17:29930635:C:G	29930635	NA,G	NA,C	NA,1	NA,inf	NA,inf	NA,0.538744	0.000143153	0.000287431
2	chr17:29986509:C:A	29986509	NA,A	NA,C	NA,1	NA,-inf	NA,inf	NA,0.545928	0.000143142	0.000287352
2	chr17:29868926:T:C	29868926	NA,C	NA,T	NA,1	NA,-inf	NA,inf	NA,0.576598	0.000143129	0.000287321
2	chr17:28425603:G:C	28425603	NA,C	NA,G	NA,1	NA,-inf	NA,inf	NA,0.481888	0.000143094	0.000287338
2	chr17:29950638:C:T	29950638	NA,T	NA,C	NA,1	NA,-inf	NA,inf	NA,0.569184	0.000142928	0.00028692
2	chr17:29319418:C:G	29319418	NA,G	NA,C	NA,1	NA,-inf	NA,inf	NA,0.477515	0.000142829	0.000286743
2	chr17:28464307:C:T	28464307	T,T	C,C	1,1	inf,-inf	inf,inf	1.28041,0.148708	0.000142778	0.000281274
2	chr17:28888347:C:T	28888347	NA,T	NA,C	NA,1	NA,inf	NA,inf	NA,0.57942	0.000142679	0.000286566
2	chr17:29350250:A:C	29350250	NA,C	NA,A	NA,1	NA,-inf	NA,inf	NA,0.455566	0.00014257	0.000286213
2	chr17:29656454:G:C	29656454	NA,C	NA,G	NA,1	NA,inf	NA,inf	NA,0.523548	0.000142503	0.000286246
2	chr17:28461912:C:G	28461912	G,G	C,C	1,1	inf,-inf	inf,inf	0.513142,1.68133	0.000142488	0.00028622
2	chr17:28501479:A:G	28501479	G,G	A,A	1,1	-inf,-inf	inf,inf	1.39461,0.774028	0.00014218	0.000285851
2	chr17:29031570:G:A	29031570	NA,A	NA,G	NA,1	NA,-inf	NA,inf	NA,0.50575	0.000142162	0.000285434
2	chr17:28182600:T:G	28182600	NA,G	NA,T	NA,1	NA,inf	NA,inf	NA,0.53154	0.00014215	0.000285321
2	chr17:29753797:A:C	29753797	NA,C	NA,A	NA,1	NA,-inf	NA,inf	NA,0.571298	0.000142109	0.000285272
2	chr17:28398858:T:G	28398858	NA,G	NA,T	NA,1	NA,-inf	NA,inf	NA,0.539938	0.00014206	0.000285069
2	chr17:29840248:C:T	29840248	NA,T	NA,C	NA,1	NA,-inf	NA,inf	NA,0.531525	0.000141953	0.000284958
2	chr17:29065501:T:G	29065501	NA,G	NA,T	NA,1	NA,inf	NA,inf	NA,0.568458	0.000141819	0.000284715
2	chr17:28104499:C:A	28104499	NA,A	NA,C	NA,1	NA,inf	NA,inf	NA,0.529588	0.000141763	0.000284544
2	chr17:28242526:G:A	28242526	A,A	G,G	1,1	-inf,inf	inf,inf	2.23003,0.0242841	0.000141686	0.000281712
2	chr17:29412318:C:T	29412318	NA,T	NA,C	NA,1	NA,inf	NA,inf	NA,0.712324	0.000141656	0.000284412
2	chr17:28165594:G:A	28165594	NA,A	NA,G	NA,1	NA,inf	NA,inf	NA,0.542158	0.000141606	0.000284266
2	chr17:28754922:G:A	28754922	NA,A	NA,G	NA,1	NA,inf	NA,inf	NA,0.585913	0.000141567	0.000284336
2	chr17:28916770:C:T	28916770	NA,T	NA,C	NA,1	NA,-inf	NA,inf	NA,0.542435	0.000141509	0.000284059
2	chr17:28479214:A:G	28479214	NA,G	NA,A	NA,1	NA,-inf	NA,inf	NA,0.448908	0.000141489	0.00028389
2	chr17:29042157:T:C	29042157	NA,C	NA,T	NA,1	NA,inf	NA,inf	NA,0.625652	0.000141461	0.000284006
2	chr17:28460146:T:C	28460146	NA,C	NA,T	NA,1	NA,inf	NA,inf	NA,0.526451	0.000141456	0.000283972
2	chr17:29351993:C:T	29351993	NA,T	NA,C	NA,1	NA,-inf	NA,inf	NA,0.454902	0.000141324	0.000283716
2	chr17:29738841:A:G	29738841	G,NA	A,NA	1,NA	-inf,NA	inf,NA	1.77346,NA	0.000141287	0.000284124
2	chr17:28443705:A:G	28443705	G,G	A,A	1,1	inf,-inf	inf,inf	0.512317,1.67959	0.000141216	0.000283663
2	chr17:28462275:T:C	28462275	NA,C	NA,T	NA,1	NA,inf	NA,inf	NA,0.525219	0.000141207	0.000283472
2	chr17:28457174:A:G	28457174	NA,G	NA,A	NA,1	NA,inf	NA,inf	NA,0.524728	0.000141111	0.000283278
2	chr17:28443680:ACT:A	28443680	NA,A	NA,ACT	NA,1	NA,inf	NA,inf	NA,0.524622	0.000141097	0.000283251
2	chr17:29333506:C:A	29333506	NA,A	NA,C	NA,1	NA,-inf	NA,inf	NA,0.396671	0.000141085	0.000283276
2	chr17:28462898:T:C	28462898	C,C	T,T	1,1	inf,-inf	inf,inf	1.27672,0.141654	0.000141044	0.000277858
2	chr17:29499441:AG:A	29499441	A,NA	AG,NA	1,NA	inf,NA	inf,NA	2.44626,NA	0.000141039	0.00028299
2	chr17:29251724:T:C	29251724	NA,C	NA,T	NA,1	NA,inf	NA,inf	NA,0.361882	0.000140932	0.000282995
2	chr17:28462650:A:G	28462650	G,G	A,A	1,1	inf,-inf	inf,inf	1.33359,0.0148176	0.000140888	0.000277367
2	chr17:28412745:T:C	28412745	NA,C	NA,T	NA,1	NA,-inf	NA,inf	NA,0.471226	0.000140876	0.000282917
2	chr17:28751930:A:G	28751930	NA,G	NA,A	NA,1	NA,inf	NA,inf	NA,0.590861	0.000140876	0.000282834
2	chr17:28465528:G:T	28465528	T,T	G,G	1,1	inf,-inf	inf,inf	1.29238,0.101669	0.000140869	0.000277446
2	chr17:29333691:G:A	29333691	NA,A	NA,G	NA,1	NA,-inf	NA,inf	NA,0.395348	0.000140777	0.000282658
2	chr17:29838567:A:T	29838567	NA,T	NA,A	NA,1	NA,inf	NA,inf	NA,0.618051	0.000140717	0.000282573
2	chr17:29381960:A:G	29381960	NA,G	NA,A	NA,1	NA,-inf	NA,inf	NA,0.878625	0.000140657	0.000282298
2	chr17:28358099:C:T	28358099	NA,T	NA,C	NA,1	NA,inf	NA,inf	NA,0.549283	0.000140655	0.000282309
2	chr17:28462518:T:C	28462518	C,C	T,T	1,1	inf,-inf	inf,inf	1.28759,0.121206	0.000140522	0.000276788
2	chr17:29381397:C:A	29381397	NA,A	NA,C	NA,1	NA,-inf	NA,inf	NA,0.877302	0.000140459	0.000281901
2	chr17:29509201:C:T	29509201	NA,T	NA,C	NA,1	NA,-inf	NA,inf	NA,0.45601	0.000140282	0.000281634
2	chr17:29261041:G:A	29261041	NA,A	NA,G	NA,1	NA,inf	NA,inf	NA,0.358992	0.000140263	0.000281651
2	chr17:29782295:A:C	29782295	NA,C	NA,A	NA,1	NA,-inf	NA,inf	NA,0.561231	0.000140156	0.000281352
2	chr17:30051475:A:T	30051475	T,NA	A,NA	1,NA	-inf,NA	inf,NA	0.662726,NA	0.000140113	0.00028063
2	chr17:28989751:C:T	28989751	NA,T	NA,C	NA,1	NA,inf	NA,inf	NA,0.522831	0.000140087	0.000281268
2	chr17:28951821:A:G	28951821	G,NA	A,NA	1,NA	inf,NA	inf,NA	0.538522,NA	0.000140084	0.000281087
2	chr17:28396910:C:T	28396910	NA,T	NA,C	NA,1	NA,inf	NA,inf	NA,0.543775	0.000140076	0.000281151
2	chr17:29722144:C:T	29722144	NA,T	NA,C	NA,1	NA,-inf	NA,inf	NA,0.561054	0.000140061	0.000281162
2	chr17:28895522:C:T	28895522	NA,T	NA,C	NA,1	NA,inf	NA,inf	NA,0.530843	0.000139955	0.000280904
2	chr17:29032422:A:G	29032422	NA,G	NA,A	NA,1	NA,inf	NA,inf	NA,0.516094	0.000139731	0.000280446
2	chr17:28342240:T:G	28342240	NA,G	NA,T	NA,1	NA,inf	NA,inf	NA,0.545224	0.000139704	0.000280401
2	chr17:29051765:G:A	29051765	NA,A	NA,G	NA,1	NA,inf	NA,inf	NA,0.398133	0.000139638	0.000280393
2	chr17:28335953:C:T	28335953	NA,T	NA,C	NA,1	NA,inf	NA,inf	NA,0.548597	0.000139603	0.000280194
2	chr17:29681702:G:A	29681702	NA,A	NA,G	NA,1	NA,-inf	NA,inf	NA,0.527494	0.000139495	0.000280029
2	chr17:29595040:T:C	29595040	NA,C	NA,T	NA,1	NA,-inf	NA,inf	NA,0.464976	0.000139454	0.000279982
2	chr17:28915224:T:C	28915224	NA,C	NA,T	NA,1	NA,-inf	NA,inf	NA,0.455811	0.000139321	0.000279755
2	chr17:28671351:C:T	28671351	NA,T	NA,C	NA,1	NA,inf	NA,inf	NA,0.513721	0.000139292	0.000279617
2	chr17:29331227:C:A	29331227	NA,A	NA,C	NA,1	NA,inf	NA,inf	NA,0.361405	0.000139224	0.000279519
2	chr17:28397439:T:C	28397439	NA,C	NA,T	NA,1	NA,inf	NA,inf	NA,0.53867	0.000139165	0.000279322
2	chr17:28670545:T:C	28670545	NA,C	NA,T	NA,1	NA,inf	NA,inf	NA,0.511627	0.000139027	0.000279083
2	chr17:29013324:C:T	29013324	T,T	C,C	1,1	inf,inf	inf,inf	0.274245,1.73467	0.000138937	0.000279175
2	chr17:29957200:G:A	29957200	A,A	G,G	1,1	-inf,-inf	inf,inf	1.24001,1.18535	0.00013873	0.000278954
2	chr17:28587739:AAG:A	28587739	NA,A	NA,AAG	NA,1	NA,inf	NA,inf	NA,0.571583	0.000138601	0.000278267
2	chr17:29127679:T:C	29127679	NA,C	NA,T	NA,1	NA,inf	NA,inf	NA,0.376758	0.000138528	0.000278179
2	chr17:29635565:A:G	29635565	NA,G	NA,A	NA,1	NA,-inf	NA,inf	NA,0.520694	0.000138524	0.000278081
2	chr17:29390182:C:T	29390182	NA,T	NA,C	NA,1	NA,-inf	NA,inf	NA,0.822931	0.000138442	0.000277856
2	chr17:28463850:A:G	28463850	G,G	A,A	1,1	inf,-inf	inf,inf	1.26217,0.16297	0.000138322	0.000272552
2	chr17:29168394:A:G	29168394	NA,G	NA,A	NA,1	NA,inf	NA,inf	NA,0.492942	0.000138217	0.00027749
2	chr17:29619309:G:A	29619309	NA,A	NA,G	NA,1	NA,-inf	NA,inf	NA,0.521006	0.000138206	0.00027744
2	chr17:29151921:G:C	29151921	NA,C	NA,G	NA,1	NA,inf	NA,inf	NA,0.351047	0.000137992	0.000277054
2	chr17:28462361:T:G	28462361	G,G	T,T	1,1	inf,-inf	inf,inf	1.27845,0.124224	0.000137901	0.00027165
2	chr17:28417273:A:G	28417273	NA,G	NA,A	NA,1	NA,-inf	NA,inf	NA,0.49571	0.00013784	0.000276626
2	chr17:29418206:C:T	29418206	NA,T	NA,C	NA,1	NA,-inf	NA,inf	NA,0.404273	0.000137784	0.000276629
2	chr17:29017706:C:T	29017706	NA,T	NA,C	NA,1	NA,inf	NA,inf	NA,0.517677	0.000137767	0.000276561
2	chr17:28294599:T:TGATTGTACTTTAAAGTCTCTGATGCTTA	28294599	NA,TGATTGTACTTTAAAGTCTCTGATGCTTA	NA,T	NA,1	NA,-inf	NA,inf	NA,0.490342	0.000137653	0.000276264
2	chr17:28966439:C:T	28966439	NA,T	NA,C	NA,1	NA,inf	NA,inf	NA,0.489159	0.000137597	0.000276205
2	chr17:28591777:C:T	28591777	NA,T	NA,C	NA,1	NA,-inf	NA,inf	NA,0.447191	0.000137567	0.000276068
2	chr17:29371934:C:T	29371934	NA,T	NA,C	NA,1	NA,-inf	NA,inf	NA,0.431239	0.000137564	0.000276164
2	chr17:29328821:A:G	29328821	G,G	A,A	1,1	inf,inf	inf,inf	7.01796,0.203781	0.000137485	0.000276718
2	chr17:28112236:G:C	28112236	NA,C	NA,G	NA,1	NA,-inf	NA,inf	NA,0.49672	0.000137433	0.00027595
2	chr17:29771766:T:C	29771766	NA,C	NA,T	NA,1	NA,-inf	NA,inf	NA,0.515254	0.000137378	0.000275779
2	chr17:28110495:T:C	28110495	NA,C	NA,T	NA,1	NA,-inf	NA,inf	NA,0.496412	0.000137374	0.000275833
2	chr17:28464567:A:G	28464567	G,G	A,A	1,1	inf,-inf	inf,inf	1.26428,0.147778	0.000137374	0.000270665
2	chr17:28636427:A:C	28636427	NA,C	NA,A	NA,1	NA,inf	NA,inf	NA,0.503448	0.000137339	0.000275696
2	chr17:28349704:C:T	28349704	NA,T	NA,C	NA,1	NA,inf	NA,inf	NA,0.532233	0.000137242	0.00027546
2	chr17:28394059:G:A	28394059	NA,A	NA,G	NA,1	NA,-inf	NA,inf	NA,0.528738	0.000137238	0.000275779
2	chr17:29212683:C:T	29212683	NA,T	NA,C	NA,1	NA,-inf	NA,inf	NA,0.474453	0.000137236	0.000275475
2	chr17:29653669:C:T	29653669	NA,T	NA,C	NA,1	NA,-inf	NA,inf	NA,0.514648	0.000137108	0.000275236
2	chr17:29578463:G:A	29578463	NA,A	NA,G	NA,1	NA,-inf	NA,inf	NA,0.45562	0.000137078	0.000275218
2	chr17:28145481:T:C	28145481	NA,C	NA,T	NA,1	NA,-inf	NA,inf	NA,0.44659	0.000136995	0.0002751
2	chr17:29012725:T:C	29012725	NA,C	NA,T	NA,1	NA,inf	NA,inf	NA,0.526982	0.000136979	0.000274975
2	chr17:28284248:T:C	28284248	NA,C	NA,T	NA,1	NA,inf	NA,inf	NA,0.505618	0.000136976	0.000274917
2	chr17:28427679:G:A	28427679	NA,A	NA,G	NA,1	NA,-inf	NA,inf	NA,0.466583	0.000136955	0.000274928
2	chr17:29688151:C:T	29688151	NA,T	NA,C	NA,1	NA,-inf	NA,inf	NA,0.513248	0.000136854	0.000274727
2	chr17:28563585:A:C	28563585	NA,C	NA,A	NA,1	NA,inf	NA,inf	NA,0.51447	0.000136755	0.000274562
2	chr17:28461826:C:T	28461826	T,T	C,C	1,1	inf,-inf	inf,inf	1.27079,0.130979	0.000136755	0.000269415
2	chr17:29376597:G:A	29376597	NA,A	NA,G	NA,1	NA,-inf	NA,inf	NA,0.373177	0.000136632	0.000274338
2	chr17:28602545:TAA:T	28602545	NA,T	NA,TAA	NA,1	NA,inf	NA,inf	NA,0.500033	0.00013659	0.000274191
2	chr17:29784118:G:A	29784118	NA,A	NA,G	NA,1	NA,-inf	NA,inf	NA,0.439179	0.000136427	0.000273811
2	chr17:29990546:A:G	29990546	G,G	A,A	1,1	-inf,-inf	inf,inf	1.17918,0.713059	0.000136426	0.000274122
2	chr17:28464723:C:T	28464723	T,T	C,C	1,1	inf,-inf	inf,inf	1.26152,0.148415	0.000136384	0.000268725
2	chr17:29650276:C:T	29650276	NA,T	NA,C	NA,1	NA,inf	NA,inf	NA,0.488604	0.000136313	0.000273804
2	chr17:28531377:G:A	28531377	A,A	G,G	1,1	-inf,-inf	inf,inf	1.01506,0.981535	0.000136219	0.000272218
2	chr17:28466758:T:C	28466758	C,C	T,T	1,1	inf,-inf	inf,inf	1.40469,0.163398	0.000136196	0.000268566
2	chr17:28402109:T:C	28402109	NA,C	NA,T	NA,1	NA,inf	NA,inf	NA,0.519262	0.000136174	0.000273321
2	chr17:28992879:C:G	28992879	G,NA	C,NA	1,NA	-inf,NA	inf,NA	1.32322,NA	0.000136069	0.000272923
2	chr17:29829925:C:T	29829925	NA,T	NA,C	NA,1	NA,-inf	NA,inf	NA,0.499923	0.000135952	0.00027291
2	chr17:29371861:G:C	29371861	NA,C	NA,G	NA,1	NA,-inf	NA,inf	NA,0.807951	0.000135951	0.000272857
2	chr17:28356103:T:C	28356103	NA,C	NA,T	NA,1	NA,inf	NA,inf	NA,0.523848	0.000135781	0.000272528
2	chr17:28464509:A:G	28464509	G,G	A,A	1,1	inf,-inf	inf,inf	1.32062,0.00996901	0.000135768	0.000267315
2	chr17:28322232:T:C	28322232	NA,C	NA,T	NA,1	NA,-inf	NA,inf	NA,0.478551	0.000135723	0.000272529
2	chr17:29122106:G:A	29122106	NA,A	NA,G	NA,1	NA,inf	NA,inf	NA,0.36279	0.000135578	0.000272253
2	chr17:29193044:A:G	29193044	NA,G	NA,A	NA,1	NA,inf	NA,inf	NA,0.357139	0.000135542	0.000272182
2	chr17:28204595:C:T	28204595	NA,T	NA,C	NA,1	NA,inf	NA,inf	NA,0.461549	0.000135518	0.000272195
2	chr17:29529379:C:T	29529379	NA,T	NA,C	NA,1	NA,-inf	NA,inf	NA,0.419716	0.000135506	0.00027203
2	chr17:29160435:G:T	29160435	T,T	G,G	1,1	inf,inf	inf,inf	1.28201,0.717347	0.000135442	0.000272647
2	chr17:29383358:T:G	29383358	NA,G	NA,T	NA,1	NA,-inf	NA,inf	NA,0.844225	0.00013542	0.000271789
2	chr17:29872823:C:T	29872823	NA,T	NA,C	NA,1	NA,-inf	NA,inf	NA,0.458915	0.000135387	0.000271805
2	chr17:28467550:A:G	28467550	G,G	A,A	1,1	inf,-inf	inf,inf	1.3483,0.243525	0.000135192	0.000266727
2	chr17:30039281:G:A	30039281	NA,A	NA,G	NA,1	NA,-inf	NA,inf	NA,0.457707	0.000135147	0.000271324
2	chr17:29035782:C:T	29035782	NA,T	NA,C	NA,1	NA,-inf	NA,inf	NA,0.472099	0.00013512	0.000271289
2	chr17:28635962:A:G	28635962	NA,G	NA,A	NA,1	NA,-inf	NA,inf	NA,0.439278	0.000135068	0.000271163
2	chr17:29966568:C:T	29966568	NA,T	NA,C	NA,1	NA,-inf	NA,inf	NA,0.503398	0.00013499	0.00027099
2	chr17:29384814:A:G	29384814	NA,G	NA,A	NA,1	NA,-inf	NA,inf	NA,0.841157	0.000134978	0.000270902
2	chr17:28568530:C:T	28568530	NA,T	NA,C	NA,1	NA,-inf	NA,inf	NA,0.419725	0.000134837	0.000270783
2	chr17:29795244:T:C	29795244	NA,C	NA,T	NA,1	NA,-inf	NA,inf	NA,0.45684	0.000134704	0.000270433
2	chr17:29844572:C:T	29844572	NA,T	NA,C	NA,1	NA,-inf	NA,inf	NA,0.428909	0.000134675	0.000270314
2	chr17:28276003:T:C	28276003	NA,C	NA,T	NA,1	NA,-inf	NA,inf	NA,0.460969	0.000134551	0.000270134
2	chr17:28440862:G:T	28440862	NA,T	NA,G	NA,1	NA,-inf	NA,inf	NA,0.531694	0.000134544	0.000270122
2	chr17:29666488:A:G	29666488	NA,G	NA,A	NA,1	NA,inf	NA,inf	NA,0.472605	0.000134373	0.000269786
2	chr17:28514990:C:A	28514990	NA,A	NA,C	NA,1	NA,-inf	NA,inf	NA,0.466021	0.000134338	0.000269665
2	chr17:28436675:G:A	28436675	NA,A	NA,G	NA,1	NA,inf	NA,inf	NA,0.488246	0.00013421	0.000269434
2	chr17:29061422:G:A	29061422	NA,A	NA,G	NA,1	NA,-inf	NA,inf	NA,0.626118	0.000134167	0.000269254
2	chr17:28208638:A:T	28208638	NA,T	NA,A	NA,1	NA,inf	NA,inf	NA,0.453775	0.000134167	0.000269479
2	chr17:28354214:A:G	28354214	NA,G	NA,A	NA,1	NA,inf	NA,inf	NA,0.514796	0.000134088	0.000269131
2	chr17:28864521:C:A	28864521	NA,A	NA,C	NA,1	NA,inf	NA,inf	NA,0.504872	0.000133985	0.00026895
2	chr17:28208214:T:C	28208214	NA,C	NA,T	NA,1	NA,inf	NA,inf	NA,0.452558	0.000133935	0.000269014
2	chr17:29631179:C:T	29631179	NA,T	NA,C	NA,1	NA,inf	NA,inf	NA,0.468595	0.000133919	0.000268861
2	chr17:28450133:C:T	28450133	T,T	C,C	1,1	inf,-inf	inf,inf	0.502905,1.65506	0.000133887	0.000268941
2	chr17:29858131:C:G	29858131	NA,G	NA,C	NA,1	NA,inf	NA,inf	NA,0.579677	0.000133768	0.000268601
2	chr17:28992152:C:A	28992152	A,A	C,C	1,1	-inf,-inf	inf,inf	3.78038,0.0809552	0.000133667	0.000268578
2	chr17:28464233:T:C	28464233	NA,C	NA,T	NA,1	NA,inf	NA,inf	NA,0.486304	0.000133652	0.000268308
2	chr17:29620943:A:G	29620943	NA,G	NA,A	NA,1	NA,inf	NA,inf	NA,0.462717	0.000133636	0.00026831
2	chr17:29138646:T:A	29138646	NA,A	NA,T	NA,1	NA,inf	NA,inf	NA,0.32912	0.00013353	0.000268098
2	chr17:28448412:G:A	28448412	A,A	G,G	1,1	inf,-inf	inf,inf	0.520597,1.64681	0.000133444	0.000268048
2	chr17:28346156:A:G	28346156	NA,G	NA,A	NA,1	NA,-inf	NA,inf	NA,0.434173	0.000133433	0.000267963
2	chr17:29047509:T:TA	29047509	NA,TA	NA,T	NA,1	NA,inf	NA,inf	NA,0.369271	0.000133417	0.000267896
2	chr17:28625788:G:A	28625788	NA,A	NA,G	NA,1	NA,-inf	NA,inf	NA,0.434007	0.000133333	0.000267669
2	chr17:28156567:T:TGGGAGG	28156567	NA,TGGGAGG	NA,T	NA,1	NA,-inf	NA,inf	NA,0.414951	0.000133327	0.000267526
2	chr17:29372161:T:G	29372161	NA,G	NA,T	NA,1	NA,-inf	NA,inf	NA,0.826462	0.000133065	0.000267067
2	chr17:29056701:G:C	29056701	NA,C	NA,G	NA,1	NA,-inf	NA,inf	NA,0.459618	0.000133058	0.000267132
2	chr17:28362478:A:T	28362478	NA,T	NA,A	NA,1	NA,inf	NA,inf	NA,0.508112	0.000133027	0.000267002
2	chr17:28209175:G:C	28209175	NA,C	NA,G	NA,1	NA,inf	NA,inf	NA,0.487214	0.000132968	0.000266879
2	chr17:28473325:G:A	28473325	NA,A	NA,G	NA,1	NA,inf	NA,inf	NA,0.48541	0.000132777	0.000266652
2	chr17:28578162:G:A	28578162	NA,A	NA,G	NA,1	NA,inf	NA,inf	NA,0.478077	0.000132673	0.000266328
2	chr17:29937143:A:G	29937143	NA,G	NA,A	NA,1	NA,-inf	NA,inf	NA,0.530748	0.000132655	0.000266248
2	chr17:29112151:C:T	29112151	NA,T	NA,C	NA,1	NA,-inf	NA,inf	NA,0.46943	0.000132644	0.000266294
2	chr17:29086963:G:A	29086963	NA,A	NA,G	NA,1	NA,-inf	NA,inf	NA,0.433479	0.000132563	0.000266134
2	chr17:29357815:T:C	29357815	C,C	T,T	1,1	inf,inf	inf,inf	10.8359,1.12952	0.000132496	0.000266673
2	chr17:28219727:T:C	28219727	NA,C	NA,T	NA,1	NA,-inf	NA,inf	NA,0.422503	0.000132423	0.000265915
2	chr17:29208194:CCAGCAT:C	29208194	NA,C	NA,CCAGCAT	NA,1	NA,inf	NA,inf	NA,0.331195	0.000132347	0.000265766
2	chr17:29208204:T:TC	29208204	NA,TC	NA,T	NA,1	NA,inf	NA,inf	NA,0.331195	0.000132347	0.000265766
2	chr17:29208202:C:A	29208202	NA,A	NA,C	NA,1	NA,inf	NA,inf	NA,0.331195	0.000132347	0.000265766
2	chr17:29935168:T:C	29935168	NA,C	NA,T	NA,1	NA,inf	NA,inf	NA,0.569499	0.000132254	0.000265559
2	chr17:29164867:TG:T	29164867	NA,T	NA,TG	NA,1	NA,-inf	NA,inf	NA,0.372853	0.000132148	0.000265313
2	chr17:29928159:G:A	29928159	NA,A	NA,G	NA,1	NA,-inf	NA,inf	NA,0.529618	0.000132146	0.000265227
2	chr17:29193658:G:A	29193658	NA,A	NA,G	NA,1	NA,inf	NA,inf	NA,0.340314	0.000132113	0.000265293
2	chr17:28300286:G:T	28300286	NA,T	NA,G	NA,1	NA,-inf	NA,inf	NA,0.423269	0.000132097	0.000265277
2	chr17:29678335:C:T	29678335	NA,T	NA,C	NA,1	NA,-inf	NA,inf	NA,0.486248	0.000132096	0.000265174
2	chr17:29357423:G:A	29357423	NA,A	NA,G	NA,1	NA,-inf	NA,inf	NA,0.819784	0.000132073	0.000265075
2	chr17:28230298:T:G	28230298	NA,G	NA,T	NA,1	NA,inf	NA,inf	NA,0.508443	0.000132047	0.000265136
2	chr17:28250126:A:G	28250126	NA,G	NA,A	NA,1	NA,inf	NA,inf	NA,0.495304	0.000131889	0.000264737
2	chr17:29038992:C:T	29038992	NA,T	NA,C	NA,1	NA,inf	NA,inf	NA,0.545603	0.00013188	0.000264818
2	chr17:29528265:G:A	29528265	NA,A	NA,G	NA,1	NA,-inf	NA,inf	NA,0.379274	0.000131871	0.00026475
2	chr17:29276068:C:T	29276068	T,T	C,C	1,1	inf,inf	inf,inf	3.70594,0.479927	0.000131756	0.000265382
2	chr17:29506656:T:C	29506656	NA,C	NA,T	NA,1	NA,-inf	NA,inf	NA,0.322809	0.000131731	0.000264434
2	chr17:30021426:TATA:T	30021426	NA,T	NA,TATA	NA,1	NA,inf	NA,inf	NA,0.565355	0.000131661	0.000264369
2	chr17:29242080:G:A	29242080	NA,A	NA,G	NA,1	NA,-inf	NA,inf	NA,0.408159	0.000131579	0.000264093
2	chr17:29628861:C:T	29628861	NA,T	NA,C	NA,1	NA,inf	NA,inf	NA,0.375904	0.000131523	0.000264075
2	chr17:29190381:G:T	29190381	NA,T	NA,G	NA,1	NA,inf	NA,inf	NA,0.325336	0.000131406	0.000263877
2	chr17:28442807:T:C	28442807	NA,C	NA,T	NA,1	NA,-inf	NA,inf	NA,0.513695	0.000131387	0.000263783
2	chr17:28551024:C:T	28551024	NA,T	NA,C	NA,1	NA,inf	NA,inf	NA,0.498046	0.00013134	0.00026367
2	chr17:28474619:G:A	28474619	A,NA	G,NA	1,NA	-inf,NA	inf,NA	1.13989,NA	0.00013104	0.000262644
2	chr17:28229612:G:C	28229612	NA,C	NA,G	NA,1	NA,inf	NA,inf	NA,0.500823	0.000130994	0.000263006
2	chr17:28847140:T:C	28847140	NA,C	NA,T	NA,1	NA,inf	NA,inf	NA,0.477638	0.000130954	0.000262929
2	chr17:28213028:A:C	28213028	NA,C	NA,A	NA,1	NA,inf	NA,inf	NA,0.436202	0.000130863	0.000262838
2	chr17:29986256:T:A	29986256	NA,A	NA,T	NA,1	NA,-inf	NA,inf	NA,0.435309	0.000130859	0.000262715
2	chr17:28995581:C:A	28995581	NA,A	NA,C	NA,1	NA,inf	NA,inf	NA,0.385418	0.000130793	0.000262616
2	chr17:28397408:A:G	28397408	NA,G	NA,A	NA,1	NA,-inf	NA,inf	NA,0.448945	0.000130782	0.000262605
2	chr17:29517889:C:T	29517889	NA,T	NA,C	NA,1	NA,-inf	NA,inf	NA,0.393341	0.000130679	0.000262344
2	chr17:28227772:C:G	28227772	NA,G	NA,C	NA,1	NA,inf	NA,inf	NA,0.435829	0.000130566	0.000262238
2	chr17:28327546:G:C	28327546	NA,C	NA,G	NA,1	NA,-inf	NA,inf	NA,0.451974	0.000130537	0.000262109
2	chr17:29140747:C:T	29140747	NA,T	NA,C	NA,1	NA,inf	NA,inf	NA,0.314201	0.000130495	0.000262002
2	chr17:28967638:T:C	28967638	NA,C	NA,T	NA,1	NA,-inf	NA,inf	NA,0.473232	0.000130479	0.00026195
2	chr17:29352766:A:T	29352766	NA,T	NA,A	NA,1	NA,-inf	NA,inf	NA,0.807798	0.000130399	0.000261716
2	chr17:29916140:C:T	29916140	NA,T	NA,C	NA,1	NA,-inf	NA,inf	NA,0.475342	0.000130397	0.000261765
2	chr17:29365313:G:C	29365313	NA,C	NA,G	NA,1	NA,-inf	NA,inf	NA,0.341594	0.000130241	0.000261503
2	chr17:29134372:C:T	29134372	NA,T	NA,C	NA,1	NA,inf	NA,inf	NA,0.335422	0.000130144	0.000261338
2	chr17:28425994:C:T	28425994	NA,T	NA,C	NA,1	NA,-inf	NA,inf	NA,0.430556	0.000130137	0.000261239
2	chr17:29297286:A:C	29297286	C,C	A,A	1,1	inf,inf	inf,inf	0.92202,1.12897	0.00013005	0.000261737
2	chr17:29764216:G:A	29764216	NA,A	NA,G	NA,1	NA,-inf	NA,inf	NA,0.473839	0.000129909	0.000260786
2	chr17:29297334:C:T	29297334	NA,T	NA,C	NA,1	NA,inf	NA,inf	NA,0.507574	0.000129886	0.000260867
2	chr17:29435135:C:T	29435135	T,T	C,C	1,1	inf,inf	inf,inf	9.81855,1.37262	0.000129767	0.00026104
2	chr17:28375940:C:T	28375940	NA,T	NA,C	NA,1	NA,-inf	NA,inf	NA,0.418501	0.000129726	0.000260565
2	chr17:29873919:C:T	29873919	NA,T	NA,C	NA,1	NA,-inf	NA,inf	NA,0.584073	0.000129576	0.000260102
2	chr17:28426547:G:C	28426547	NA,C	NA,G	NA,1	NA,inf	NA,inf	NA,0.487016	0.000129567	0.000260198
2	chr17:28518448:A:T	28518448	NA,T	NA,A	NA,1	NA,-inf	NA,inf	NA,0.394608	0.000129526	0.000259993
2	chr17:28207035:A:G	28207035	NA,G	NA,A	NA,1	NA,inf	NA,inf	NA,0.46617	0.000129296	0.000259512
2	chr17:29503337:G:A	29503337	NA,A	NA,G	NA,1	NA,-inf	NA,inf	NA,0.38332	0.000129168	0.000259311
2	chr17:29394064:A:G	29394064	NA,G	NA,A	NA,1	NA,-inf	NA,inf	NA,0.384333	0.000129139	0.000259253
2	chr17:29258875:G:A	29258875	NA,A	NA,G	NA,1	NA,inf	NA,inf	NA,0.502703	0.000129137	0.000259363
2	chr17:29050445:G:T	29050445	NA,T	NA,G	NA,1	NA,inf	NA,inf	NA,0.505434	0.000129019	0.000259005
2	chr17:28148334:CTT:C	28148334	NA,C	NA,CTT	NA,1	NA,inf	NA,inf	NA,0.414885	0.000128881	0.00025868
2	chr17:29100820:C:G	29100820	G,NA	C,NA	1,NA	inf,NA	inf,NA	1.9795,NA	0.00012884	0.000257963
2	chr17:28972068:A:G	28972068	NA,G	NA,A	NA,1	NA,-inf	NA,inf	NA,0.463695	0.000128748	0.000258474
2	chr17:28647153:G:GAA	28647153	NA,GAA	NA,G	NA,1	NA,inf	NA,inf	NA,0.463002	0.000128704	0.000258357
2	chr17:28972163:C:A	28972163	NA,A	NA,C	NA,1	NA,-inf	NA,inf	NA,0.463377	0.000128689	0.000258356
2	chr17:29637791:T:A	29637791	NA,A	NA,T	NA,1	NA,-inf	NA,inf	NA,0.395093	0.000128583	0.000258086
2	chr17:28849088:C:T	28849088	T,NA	C,NA	1,NA	inf,NA	inf,NA	0.822188,NA	0.000128404	0.000256977
2	chr17:28527383:C:A	28527383	NA,A	NA,C	NA,1	NA,inf	NA,inf	NA,0.406776	0.000128382	0.000257781
2	chr17:28467336:C:T	28467336	NA,T	NA,C	NA,1	NA,inf	NA,inf	NA,0.481958	0.00012832	0.000257411
2	chr17:29412658:C:T	29412658	NA,T	NA,C	NA,1	NA,-inf	NA,inf	NA,0.380355	0.000128308	0.000257583
2	chr17:28606696:C:CCA	28606696	NA,CCA	NA,C	NA,1	NA,-inf	NA,inf	NA,0.399092	0.000128285	0.000257547
2	chr17:29461511:C:G	29461511	NA,G	NA,C	NA,1	NA,-inf	NA,inf	NA,0.380238	0.000128283	0.000257533
2	chr17:29317058:C:G	29317058	NA,G	NA,C	NA,1	NA,-inf	NA,inf	NA,0.46837	0.0001281	0.000257086
2	chr17:29453818:T:G	29453818	NA,G	NA,T	NA,1	NA,-inf	NA,inf	NA,0.378985	0.000128058	0.000257083
2	chr17:29340644:G:A	29340644	NA,A	NA,G	NA,1	NA,-inf	NA,inf	NA,0.332725	0.000128011	0.000257022
2	chr17:29191208:C:T	29191208	NA,T	NA,C	NA,1	NA,inf	NA,inf	NA,0.317905	0.000128008	0.000257049
2	chr17:29434609:G:A	29434609	NA,A	NA,G	NA,1	NA,-inf	NA,inf	NA,0.378082	0.000127899	0.000256764
2	chr17:28620805:GCTCC:G	28620805	NA,G	NA,GCTCC	NA,1	NA,inf	NA,inf	NA,0.511056	0.00012766	0.000256295
2	chr17:29969150:C:A	29969150	NA,A	NA,C	NA,1	NA,-inf	NA,inf	NA,0.41733	0.000127654	0.00025628
2	chr17:28365551:GC:G	28365551	NA,G	NA,GC	NA,1	NA,-inf	NA,inf	NA,0.374857	0.000127644	0.000256072
2	chr17:29152091:C:T	29152091	NA,T	NA,C	NA,1	NA,inf	NA,inf	NA,0.322819	0.000127595	0.000256216
2	chr17:28995213:C:T	28995213	T,T	C,C	1,1	-inf,-inf	inf,inf	3.12017,0.319896	0.000127583	0.000256436
2	chr17:29196116:C:T	29196116	NA,T	NA,C	NA,1	NA,-inf	NA,inf	NA,0.413682	0.000127523	0.000256001
2	chr17:29162290:T:C	29162290	NA,C	NA,T	NA,1	NA,-inf	NA,inf	NA,0.371657	0.000127407	0.000255805
2	chr17:29970873:A:G	29970873	NA,G	NA,A	NA,1	NA,-inf	NA,inf	NA,0.415561	0.000127353	0.000255674
2	chr17:28982349:G:A	28982349	NA,A	NA,G	NA,1	NA,inf	NA,inf	NA,0.452119	0.000127323	0.000255636
2	chr17:29210608:A:G	29210608	NA,G	NA,A	NA,1	NA,inf	NA,inf	NA,0.306083	0.000127311	0.00025565
2	chr17:29668711:T:C	29668711	NA,C	NA,T	NA,1	NA,-inf	NA,inf	NA,0.490609	0.000127303	0.000255647
2	chr17:28415042:G:A	28415042	A,A	G,G	1,1	-inf,-inf	inf,inf	1.44249,0.694931	0.000127231	0.000251261
2	chr17:29969151:C:A	29969151	NA,A	NA,C	NA,1	NA,-inf	NA,inf	NA,0.414462	0.000127163	0.000255293
2	chr17:29354378:T:C	29354378	NA,C	NA,T	NA,1	NA,-inf	NA,inf	NA,0.783199	0.000127142	0.00025518
2	chr17:29042861:G:A	29042861	NA,A	NA,G	NA,1	NA,inf	NA,inf	NA,0.490306	0.000127089	0.000255123
2	chr17:29645111:G:A	29645111	NA,A	NA,G	NA,1	NA,inf	NA,inf	NA,0.430227	0.00012708	0.000255128
2	chr17:28307072:C:G	28307072	NA,G	NA,C	NA,1	NA,-inf	NA,inf	NA,0.394817	0.000126983	0.000255006
2	chr17:29443391:A:G	29443391	NA,G	NA,A	NA,1	NA,inf	NA,inf	NA,0.564671	0.000126981	0.000254988
2	chr17:29335311:A:G	29335311	NA,G	NA,A	NA,1	NA,-inf	NA,inf	NA,0.762268	0.000126968	0.000254831
2	chr17:28634725:A:G	28634725	NA,G	NA,A	NA,1	NA,inf	NA,inf	NA,0.504362	0.00012696	0.000254894
2	chr17:29937897:T:C	29937897	NA,C	NA,T	NA,1	NA,inf	NA,inf	NA,0.535658	0.000126877	0.00025476
2	chr17:29160996:T:C	29160996	NA,C	NA,T	NA,1	NA,-inf	NA,inf	NA,0.369229	0.000126856	0.000254698
2	chr17:29123667:A:G	29123667	NA,G	NA,A	NA,1	NA,-inf	NA,inf	NA,0.363438	0.000126757	0.0002545
2	chr17:29866863:C:T	29866863	NA,T	NA,C	NA,1	NA,-inf	NA,inf	NA,0.479499	0.000126567	0.000254076
2	chr17:29483711:CAACA:C	29483711	NA,C	NA,CAACA	NA,1	NA,inf	NA,inf	NA,0.561675	0.000126506	0.000254035
2	chr17:28465533:T:C	28465533	NA,C	NA,T	NA,1	NA,inf	NA,inf	NA,0.468496	0.000126447	0.000253918
2	chr17:28727835:G:T	28727835	NA,T	NA,G	NA,1	NA,inf	NA,inf	NA,0.50284	0.000126429	0.000253939
2	chr17:28940855:C:T	28940855	NA,T	NA,C	NA,1	NA,-inf	NA,inf	NA,0.456474	0.000126177	0.000253284
2	chr17:28751471:T:G	28751471	NA,G	NA,T	NA,1	NA,inf	NA,inf	NA,0.501643	0.000126168	0.000253412
2	chr17:28988947:T:G	28988947	G,G	T,T	1,1	inf,inf	inf,inf	1.36978,0.423456	0.000126143	0.000253568
2	chr17:29117826:C:T	29117826	T,NA	C,NA	1,NA	-inf,NA	inf,NA	2.55095,NA	0.000126126	0.000253386
2	chr17:28522076:C:T	28522076	NA,T	NA,C	NA,1	NA,inf	NA,inf	NA,0.478171	0.000126125	0.00025315
2	chr17:28971067:C:T	28971067	NA,T	NA,C	NA,1	NA,-inf	NA,inf	NA,0.447316	0.000126054	0.000253067
2	chr17:29173639:G:A	29173639	NA,A	NA,G	NA,1	NA,inf	NA,inf	NA,0.408536	0.00012595	0.000252838
2	chr17:28427100:G:A	28427100	NA,A	NA,G	NA,1	NA,-inf	NA,inf	NA,0.39976	0.00012586	0.000252595
2	chr17:28734253:G:A	28734253	A,A	G,G	1,1	-inf,-inf	inf,inf	2.56654,0.206079	0.000125824	0.000253728
2	chr17:28555798:G:A	28555798	NA,A	NA,G	NA,1	NA,inf	NA,inf	NA,0.438857	0.000125792	0.000252519
2	chr17:29874468:T:C	29874468	NA,C	NA,T	NA,1	NA,-inf	NA,inf	NA,0.438889	0.000125699	0.00025233
2	chr17:29521773:G:A	29521773	NA,A	NA,G	NA,1	NA,inf	NA,inf	NA,0.556105	0.000125664	0.000252343
2	chr17:29622750:C:A	29622750	NA,A	NA,C	NA,1	NA,inf	NA,inf	NA,0.561375	0.000125649	0.000252285
2	chr17:28845405:A:G	28845405	NA,G	NA,A	NA,1	NA,-inf	NA,inf	NA,0.456141	0.000125565	0.00025191
2	chr17:28134640:T:C	28134640	NA,C	NA,T	NA,1	NA,inf	NA,inf	NA,0.409965	0.000125535	0.000251967
2	chr17:28431043:TC:T	28431043	NA,T	NA,TC	NA,1	NA,inf	NA,inf	NA,0.455482	0.000125406	0.000251841
2	chr17:28211739:C:T	28211739	NA,T	NA,C	NA,1	NA,inf	NA,inf	NA,0.405031	0.000125293	0.000251641
2	chr17:30036634:C:T	30036634	NA,T	NA,C	NA,1	NA,-inf	NA,inf	NA,0.383082	0.000125254	0.000251474
2	chr17:28209967:G:A	28209967	NA,A	NA,G	NA,1	NA,-inf	NA,inf	NA,0.381286	0.000125079	0.000251166
2	chr17:29330400:G:T	29330400	NA,T	NA,G	NA,1	NA,-inf	NA,inf	NA,0.375479	0.000125075	0.000251076
2	chr17:28270327:T:C	28270327	NA,C	NA,T	NA,1	NA,-inf	NA,inf	NA,0.364885	0.000125059	0.000250896
2	chr17:29806645:C:T	29806645	NA,T	NA,C	NA,1	NA,-inf	NA,inf	NA,0.40146	0.000125013	0.000250977
2	chr17:29976119:T:C	29976119	NA,C	NA,T	NA,1	NA,-inf	NA,inf	NA,0.380988	0.000124897	0.000250757
2	chr17:29724714:C:T	29724714	NA,T	NA,C	NA,1	NA,-inf	NA,inf	NA,0.471626	0.000124733	0.000250394
2	chr17:29758219:T:C	29758219	NA,C	NA,T	NA,1	NA,inf	NA,inf	NA,0.52662	0.0001246	0.000250188
2	chr17:28392486:T:C	28392486	NA,C	NA,T	NA,1	NA,-inf	NA,inf	NA,0.440682	0.000124061	0.000249254
2	chr17:28648163:G:C	28648163	NA,C	NA,G	NA,1	NA,inf	NA,inf	NA,0.486015	0.000124043	0.000249037
2	chr17:29266227:A:G	29266227	G,G	A,A	1,1	inf,inf	inf,inf	3.85992,0.164853	0.000124022	0.000249712
2	chr17:29839615:G:A	29839615	NA,A	NA,G	NA,1	NA,inf	NA,inf	NA,0.408795	0.000124009	0.000248978
2	chr17:29825412:T:A	29825412	NA,A	NA,T	NA,1	NA,inf	NA,inf	NA,0.408795	0.000124009	0.000248978
2	chr17:28511046:C:T	28511046	NA,T	NA,C	NA,1	NA,inf	NA,inf	NA,0.455573	0.000123937	0.000248773
2	chr17:29554667:G:C	29554667	NA,C	NA,G	NA,1	NA,-inf	NA,inf	NA,0.355666	0.000123921	0.000248778
2	chr17:28528980:G:A	28528980	A,A	G,G	1,1	-inf,-inf	inf,inf	1.12115,0.771954	0.000123782	0.000247285
2	chr17:30022973:T:C	30022973	NA,C	NA,T	NA,1	NA,inf	NA,inf	NA,0.407213	0.00012375	0.000248459
2	chr17:29811126:G:T	29811126	NA,T	NA,G	NA,1	NA,-inf	NA,inf	NA,0.451204	0.000123507	0.000247924
2	chr17:29050807:AGAGT:A	29050807	NA,A	NA,AGAGT	NA,1	NA,inf	NA,inf	NA,0.421053	0.000123401	0.000247699
2	chr17:28604588:G:A	28604588	NA,A	NA,G	NA,1	NA,inf	NA,inf	NA,0.421345	0.000123302	0.000247518
2	chr17:29541733:G:A	29541733	NA,A	NA,G	NA,1	NA,inf	NA,inf	NA,0.480738	0.000123263	0.000247469
2	chr17:29086020:C:A	29086020	NA,A	NA,C	NA,1	NA,inf	NA,inf	NA,0.279898	0.000123226	0.000247438
2	chr17:28359901:G:A	28359901	NA,A	NA,G	NA,1	NA,-inf	NA,inf	NA,0.380687	0.000123088	0.000247224
2	chr17:28998923:T:C	28998923	NA,C	NA,T	NA,1	NA,-inf	NA,inf	NA,0.418213	0.000122987	0.000246954
2	chr17:29097873:C:T	29097873	NA,T	NA,C	NA,1	NA,inf	NA,inf	NA,0.278163	0.000122927	0.000246837
2	chr17:28109158:G:A	28109158	NA,A	NA,G	NA,1	NA,inf	NA,inf	NA,0.390492	0.000122876	0.000246784
2	chr17:29482343:A:G	29482343	NA,G	NA,A	NA,1	NA,-inf	NA,inf	NA,0.349264	0.00012286	0.000246646
2	chr17:28158938:C:G	28158938	NA,G	NA,C	NA,1	NA,-inf	NA,inf	NA,0.402228	0.000122856	0.000246689
2	chr17:29729307:A:T	29729307	T,T	A,A	1,1	-inf,-inf	inf,inf	1.83529,0.0486587	0.00012276	0.000246923
2	chr17:28230998:G:A	28230998	NA,A	NA,G	NA,1	NA,-inf	NA,inf	NA,0.366187	0.000122655	0.000246292
2	chr17:29554864:C:T	29554864	NA,T	NA,C	NA,1	NA,-inf	NA,inf	NA,0.348462	0.000122632	0.000246189
2	chr17:30011633:T:C	30011633	NA,C	NA,T	NA,1	NA,-inf	NA,inf	NA,0.408109	0.000122536	0.000245937
2	chr17:29150974:G:A	29150974	NA,A	NA,G	NA,1	NA,inf	NA,inf	NA,0.281088	0.000122485	0.000245915
2	chr17:29259875:T:C	29259875	C,C	T,T	1,1	inf,inf	inf,inf	3.81216,0.23141	0.000122435	0.000246516
2	chr17:28315803:T:C	28315803	NA,C	NA,T	NA,1	NA,-inf	NA,inf	NA,0.358158	0.000122432	0.000245655
2	chr17:29825721:C:T	29825721	NA,T	NA,C	NA,1	NA,inf	NA,inf	NA,0.396304	0.000122397	0.000245739
2	chr17:28112720:A:G	28112720	NA,G	NA,A	NA,1	NA,-inf	NA,inf	NA,0.380916	0.000122395	0.0002458
2	chr17:29564774:C:T	29564774	NA,T	NA,C	NA,1	NA,inf	NA,inf	NA,0.521247	0.000122357	0.000245637
2	chr17:29532876:G:T	29532876	NA,T	NA,G	NA,1	NA,-inf	NA,inf	NA,0.346064	0.000122324	0.000245571
2	chr17:29844735:A:C	29844735	NA,C	NA,A	NA,1	NA,inf	NA,inf	NA,0.398334	0.000122324	0.000245594
2	chr17:28520822:C:T	28520822	NA,T	NA,C	NA,1	NA,-inf	NA,inf	NA,0.498784	0.000122316	0.00024536
2	chr17:28477342:T:C	28477342	NA,C	NA,T	NA,1	NA,inf	NA,inf	NA,0.411248	0.000122284	0.000245536
2	chr17:29524678:A:C	29524678	NA,C	NA,A	NA,1	NA,-inf	NA,inf	NA,0.345815	0.000122284	0.00024549
2	chr17:29548148:T:G	29548148	NA,G	NA,T	NA,1	NA,inf	NA,inf	NA,0.473839	0.000122244	0.000245422
2	chr17:29653508:C:G	29653508	G,G	C,C	1,1	-inf,-inf	inf,inf	1.81593,0.0834244	0.000122168	0.000245723
2	chr17:29065130:T:C	29065130	NA,C	NA,T	NA,1	NA,-inf	NA,inf	NA,0.374844	0.000122123	0.000245118
2	chr17:28619788:G:A	28619788	NA,A	NA,G	NA,1	NA,-inf	NA,inf	NA,0.430144	0.000122087	0.00024494
2	chr17:28503216:G:A	28503216	A,A	G,G	1,1	-inf,-inf	inf,inf	0.34098,0.973264	0.000122074	0.000244194
2	chr17:28119683:G:T	28119683	NA,T	NA,G	NA,1	NA,-inf	NA,inf	NA,0.405235	0.000122054	0.000245073
2	chr17:28226187:G:A	28226187	NA,A	NA,G	NA,1	NA,inf	NA,inf	NA,0.417677	0.000121885	0.000244661
2	chr17:28227381:G:A	28227381	NA,A	NA,G	NA,1	NA,inf	NA,inf	NA,0.417677	0.000121885	0.000244661
2	chr17:28513400:AT:A	28513400	NA,A	NA,AT	NA,1	NA,-inf	NA,inf	NA,0.353393	0.000121793	0.000244457
2	chr17:29144058:T:G	29144058	NA,G	NA,T	NA,1	NA,inf	NA,inf	NA,0.28884	0.000121758	0.000244493
2	chr17:29898979:G:A	29898979	NA,A	NA,G	NA,1	NA,inf	NA,inf	NA,0.447303	0.000121752	0.000244433
2	chr17:29172064:T:C	29172064	NA,C	NA,T	NA,1	NA,-inf	NA,inf	NA,0.339236	0.000121738	0.000244421
2	chr17:29175826:G:A	29175826	NA,A	NA,G	NA,1	NA,inf	NA,inf	NA,0.284487	0.000121721	0.000244418
2	chr17:29495952:G:A	29495952	NA,A	NA,G	NA,1	NA,-inf	NA,inf	NA,0.342309	0.000121702	0.000244321
2	chr17:29522796:AG:A	29522796	NA,A	NA,AG	NA,1	NA,-inf	NA,inf	NA,0.342128	0.000121669	0.000244256
2	chr17:28991361:C:T	28991361	NA,T	NA,C	NA,1	NA,-inf	NA,inf	NA,0.358029	0.000121531	0.000243975
2	chr17:29144759:C:T	29144759	NA,T	NA,C	NA,1	NA,inf	NA,inf	NA,0.267481	0.000121457	0.000243852
2	chr17:28809167:A:G	28809167	NA,G	NA,A	NA,1	NA,inf	NA,inf	NA,0.481331	0.000121434	0.000243927
2	chr17:29336678:C:T	29336678	NA,T	NA,C	NA,1	NA,-inf	NA,inf	NA,0.9108	0.000121389	0.000243635
2	chr17:29043360:C:T	29043360	NA,T	NA,C	NA,1	NA,-inf	NA,inf	NA,0.405838	0.000121255	0.000243458
2	chr17:29349247:A:G	29349247	NA,G	NA,A	NA,1	NA,-inf	NA,inf	NA,0.90704	0.000120952	0.000242757
2	chr17:29336399:C:A	29336399	NA,A	NA,C	NA,1	NA,-inf	NA,inf	NA,0.906469	0.0001209	0.000242653
2	chr17:29993969:A:G	29993969	NA,G	NA,A	NA,1	NA,inf	NA,inf	NA,0.430665	0.000120857	0.000242627
2	chr17:29640575:A:T	29640575	NA,T	NA,A	NA,1	NA,inf	NA,inf	NA,0.38893	0.000120798	0.000242529
2	chr17:28316586:G:C	28316586	NA,C	NA,G	NA,1	NA,-inf	NA,inf	NA,0.375457	0.000120751	0.000242409
2	chr17:29039820:G:A	29039820	NA,A	NA,G	NA,1	NA,inf	NA,inf	NA,0.487637	0.000120707	0.000242344
2	chr17:29987368:C:T	29987368	NA,T	NA,C	NA,1	NA,-inf	NA,inf	NA,0.389004	0.000120657	0.000242209
2	chr17:28560015:T:A	28560015	A,NA	T,NA	1,NA	-inf,NA	inf,NA	1.39052,NA	0.000120509	0.000241701
2	chr17:29542078:C:A	29542078	NA,A	NA,C	NA,1	NA,inf	NA,inf	NA,0.44406	0.00012042	0.000241743
2	chr17:28693512:A:G	28693512	NA,G	NA,A	NA,1	NA,inf	NA,inf	NA,0.420797	0.000120333	0.00024155
2	chr17:28462054:G:A	28462054	A,A	G,G	1,1	inf,-inf	inf,inf	1.23254,0.0847177	0.000120283	0.000237013
2	chr17:29066339:C:A	29066339	NA,A	NA,C	NA,1	NA,inf	NA,inf	NA,0.263093	0.000120278	0.000241517
2	chr17:29017885:C:G	29017885	NA,G	NA,C	NA,1	NA,-inf	NA,inf	NA,0.354371	0.000120225	0.000241384
2	chr17:29185327:G:A	29185327	A,A	G,G	1,1	inf,inf	inf,inf	1.65493,0.320288	0.000120222	0.000241956
2	chr17:28218650:G:T	28218650	T,T	G,G	1,1	-inf,inf	inf,inf	2.0937,0.0484098	0.000120135	0.000239869
2	chr17:28114401:T:G	28114401	NA,G	NA,T	NA,1	NA,inf	NA,inf	NA,0.406769	0.000120119	0.00024113
2	chr17:29539880:G:A	29539880	NA,A	NA,G	NA,1	NA,inf	NA,inf	NA,0.517351	0.000120113	0.000241191
2	chr17:28351592:G:A	28351592	NA,A	NA,G	NA,1	NA,-inf	NA,inf	NA,0.387812	0.000120036	0.00024102
2	chr17:29975783:C:T	29975783	NA,T	NA,C	NA,1	NA,-inf	NA,inf	NA,0.325339	0.000120003	0.000240898
2	chr17:28165244:G:C	28165244	NA,C	NA,G	NA,1	NA,-inf	NA,inf	NA,0.349622	0.000119939	0.000240835
2	chr17:28466739:G:A	28466739	A,A	G,G	1,1	inf,-inf	inf,inf	0.452611,1.61465	0.000119923	0.000240894
2	chr17:28264235:A:C	28264235	NA,C	NA,A	NA,1	NA,inf	NA,inf	NA,0.417598	0.000119838	0.0002406
2	chr17:28374905:G:A	28374905	NA,A	NA,G	NA,1	NA,inf	NA,inf	NA,0.423816	0.000119827	0.000240511
2	chr17:29176328:G:A	29176328	A,NA	G,NA	1,NA	inf,NA	inf,NA	2.49108,NA	0.000119808	0.000241326
2	chr17:28632677:G:A	28632677	NA,A	NA,G	NA,1	NA,-inf	NA,inf	NA,0.534389	0.000119747	0.000240288
2	chr17:29055137:C:T	29055137	NA,T	NA,C	NA,1	NA,inf	NA,inf	NA,0.292437	0.000119517	0.000239978
2	chr17:29334249:T:A	29334249	NA,A	NA,T	NA,1	NA,-inf	NA,inf	NA,0.892045	0.000119475	0.000239793
2	chr17:29644506:C:T	29644506	NA,T	NA,C	NA,1	NA,-inf	NA,inf	NA,0.33222	0.000119422	0.00023971
2	chr17:28418789:G:C	28418789	NA,C	NA,G	NA,1	NA,inf	NA,inf	NA,0.421757	0.000119369	0.00023971
2	chr17:29262373:T:C	29262373	NA,C	NA,T	NA,1	NA,inf	NA,inf	NA,0.444032	0.000119328	0.000239598
2	chr17:28385032:G:T	28385032	NA,T	NA,G	NA,1	NA,inf	NA,inf	NA,0.422904	0.000119218	0.000239292
2	chr17:28720448:A:G	28720448	NA,G	NA,A	NA,1	NA,-inf	NA,inf	NA,0.356127	0.000119138	0.000239236
2	chr17:28191081:C:A	28191081	NA,A	NA,C	NA,1	NA,-inf	NA,inf	NA,0.344693	0.000119119	0.000239188
2	chr17:28134074:A:G	28134074	NA,G	NA,A	NA,1	NA,inf	NA,inf	NA,0.419081	0.000119113	0.000239185
2	chr17:29498997:T:C	29498997	NA,C	NA,T	NA,1	NA,-inf	NA,inf	NA,0.325935	0.00011905	0.000238997
2	chr17:28108685:G:C	28108685	NA,C	NA,G	NA,1	NA,inf	NA,inf	NA,0.417995	0.000118957	0.00023887
2	chr17:29337992:A:G	29337992	NA,G	NA,A	NA,1	NA,-inf	NA,inf	NA,0.325728	0.000118787	0.000238452
2	chr17:29434519:C:G	29434519	NA,G	NA,C	NA,1	NA,inf	NA,inf	NA,0.437	0.000118764	0.00023846
2	chr17:28942752:G:A	28942752	NA,A	NA,G	NA,1	NA,-inf	NA,inf	NA,0.407881	0.000118741	0.00023836
2	chr17:28915721:A:G	28915721	NA,G	NA,A	NA,1	NA,-inf	NA,inf	NA,0.407439	0.000118727	0.000238332
2	chr17:28148361:TATG:T	28148361	NA,T	NA,TATG	NA,1	NA,inf	NA,inf	NA,0.35391	0.000118698	0.000238249
2	chr17:28720525:G:A	28720525	NA,A	NA,G	NA,1	NA,inf	NA,inf	NA,0.446037	0.000118622	0.000238241
2	chr17:29264245:T:C	29264245	NA,C	NA,T	NA,1	NA,inf	NA,inf	NA,0.42856	0.000118597	0.000238189
2	chr17:28266770:C:T	28266770	NA,T	NA,C	NA,1	NA,inf	NA,inf	NA,0.386773	0.000118467	0.000237792
2	chr17:28571788:C:T	28571788	NA,T	NA,C	NA,1	NA,-inf	NA,inf	NA,0.398371	0.000118373	0.000237672
2	chr17:28371968:A:G	28371968	NA,G	NA,A	NA,1	NA,inf	NA,inf	NA,0.414381	0.000118365	0.000237577
2	chr17:28308375:G:A	28308375	NA,A	NA,G	NA,1	NA,-inf	NA,inf	NA,0.3626	0.00011828	0.000237451
2	chr17:28450005:C:G	28450005	NA,G	NA,C	NA,1	NA,-inf	NA,inf	NA,0.461385	0.000118251	0.000237252
2	chr17:28640712:C:T	28640712	NA,T	NA,C	NA,1	NA,inf	NA,inf	NA,0.443976	0.000117998	0.000236899
2	chr17:28212962:G:A	28212962	NA,A	NA,G	NA,1	NA,inf	NA,inf	NA,0.410582	0.000117922	0.000236792
2	chr17:28334149:C:A	28334149	NA,A	NA,C	NA,1	NA,inf	NA,inf	NA,0.41655	0.000117909	0.000236663
2	chr17:28213006:G:C	28213006	NA,C	NA,G	NA,1	NA,inf	NA,inf	NA,0.410342	0.000117889	0.000236725
2	chr17:28174134:G:A	28174134	NA,A	NA,G	NA,1	NA,-inf	NA,inf	NA,0.37297	0.000117888	0.000236712
2	chr17:28192178:C:T	28192178	T,T	C,C	1,1	-inf,inf	inf,inf	2.08092,0.0240105	0.000117852	0.000235338
2	chr17:29282265:C:T	29282265	NA,T	NA,C	NA,1	NA,-inf	NA,inf	NA,0.324416	0.000117845	0.00023658
2	chr17:28310058:C:T	28310058	NA,T	NA,C	NA,1	NA,-inf	NA,inf	NA,0.358119	0.00011769	0.000236267
2	chr17:29036475:C:T	29036475	NA,T	NA,C	NA,1	NA,inf	NA,inf	NA,0.451684	0.000117566	0.000236065
2	chr17:29015479:T:C	29015479	NA,C	NA,T	NA,1	NA,inf	NA,inf	NA,0.443716	0.000117556	0.000236066
2	chr17:29308026:G:A	29308026	NA,A	NA,G	NA,1	NA,inf	NA,inf	NA,0.456895	0.000117545	0.000236
2	chr17:28742006:T:C	28742006	NA,C	NA,T	NA,1	NA,-inf	NA,inf	NA,0.326687	0.000117524	0.000235992
2	chr17:29570848:C:T	29570848	NA,T	NA,C	NA,1	NA,inf	NA,inf	NA,0.484592	0.00011749	0.000235867
2	chr17:29222281:A:G	29222281	NA,G	NA,A	NA,1	NA,inf	NA,inf	NA,0.174039	0.000117433	0.000235783
2	chr17:29806334:C:T	29806334	NA,T	NA,C	NA,1	NA,inf	NA,inf	NA,0.422623	0.000117427	0.000235725
2	chr17:29209628:T:C	29209628	C,C	T,T	1,1	inf,-inf	inf,inf	3.31853,0.452854	0.000117252	0.000235922
2	chr17:28943699:CACA:C	28943699	NA,C	NA,CACA	NA,1	NA,inf	NA,inf	NA,0.421954	0.000117158	0.000235227
2	chr17:29364414:A:C	29364414	NA,C	NA,A	NA,1	NA,-inf	NA,inf	NA,0.874025	0.000117132	0.000235093
2	chr17:29712390:T:C	29712390	NA,C	NA,T	NA,1	NA,inf	NA,inf	NA,0.364226	0.000117077	0.000235059
2	chr17:28403427:C:A	28403427	NA,A	NA,C	NA,1	NA,inf	NA,inf	NA,0.386306	0.000117041	0.000234933
2	chr17:28392153:G:A	28392153	NA,A	NA,G	NA,1	NA,-inf	NA,inf	NA,0.365283	0.000116972	0.000234866
2	chr17:28764933:G:A	28764933	NA,A	NA,G	NA,1	NA,inf	NA,inf	NA,0.38277	0.000116904	0.000234719
2	chr17:29040986:G:T	29040986	NA,T	NA,G	NA,1	NA,inf	NA,inf	NA,0.41714	0.000116865	0.000234614
2	chr17:28174447:A:G	28174447	NA,G	NA,A	NA,1	NA,inf	NA,inf	NA,0.402687	0.000116763	0.000234462
2	chr17:28189599:A:G	28189599	NA,G	NA,A	NA,1	NA,inf	NA,inf	NA,0.402442	0.000116732	0.000234401
2	chr17:29988488:C:T	29988488	NA,T	NA,C	NA,1	NA,inf	NA,inf	NA,0.360775	0.000116629	0.000234159
2	chr17:28664850:C:G	28664850	NA,G	NA,C	NA,1	NA,inf	NA,inf	NA,0.424385	0.000116568	0.000234081
2	chr17:28634629:A:C	28634629	NA,C	NA,A	NA,1	NA,-inf	NA,inf	NA,0.34676	0.000116494	0.000233827
2	chr17:29587956:T:G	29587956	NA,G	NA,T	NA,1	NA,-inf	NA,inf	NA,0.331645	0.000116475	0.000233851
2	chr17:28566477:G:T	28566477	NA,T	NA,G	NA,1	NA,-inf	NA,inf	NA,0.384228	0.000116462	0.000233776
2	chr17:29281828:G:A	29281828	A,A	G,G	1,1	inf,inf	inf,inf	3.84337,0.0902609	0.000116439	0.000234442
2	chr17:29587957:T:A	29587957	NA,A	NA,T	NA,1	NA,-inf	NA,inf	NA,0.331401	0.000116437	0.000233775
2	chr17:29151093:T:A	29151093	NA,A	NA,T	NA,1	NA,-inf	NA,inf	NA,0.319714	0.000116289	0.000233454
2	chr17:28807085:G:A	28807085	NA,A	NA,G	NA,1	NA,-inf	NA,inf	NA,0.347665	0.00011627	0.000233376
2	chr17:28446777:C:T	28446777	NA,T	NA,C	NA,1	NA,inf	NA,inf	NA,0.406864	0.000116267	0.000233466
2	chr17:29438708:C:T	29438708	NA,T	NA,C	NA,1	NA,-inf	NA,inf	NA,0.291682	0.00011624	0.000233369
2	chr17:28542589:G:A	28542589	NA,A	NA,G	NA,1	NA,inf	NA,inf	NA,0.366337	0.000116217	0.000233304
2	chr17:29506927:A:G	29506927	NA,G	NA,A	NA,1	NA,inf	NA,inf	NA,0.431475	0.000116199	0.000233285
2	chr17:28500820:C:T	28500820	NA,T	NA,C	NA,1	NA,-inf	NA,inf	NA,0.4549	0.0001161	0.000232905
2	chr17:28891198:T:C	28891198	C,NA	T,NA	1,NA	inf,NA	inf,NA	0.471464,NA	0.000116094	0.000232946
2	chr17:29707808:A:G	29707808	NA,G	NA,A	NA,1	NA,inf	NA,inf	NA,0.423521	0.000116005	0.000232899
2	chr17:29580780:T:C	29580780	C,NA	T,NA	1,NA	inf,NA	inf,NA	1.87651,NA	0.000116003	0.000232447
2	chr17:29365515:A:G	29365515	NA,G	NA,A	NA,1	NA,-inf	NA,inf	NA,0.861485	0.000115895	0.000232612
2	chr17:29915503:T:C	29915503	NA,C	NA,T	NA,1	NA,inf	NA,inf	NA,0.232108	0.000115893	0.000232685
2	chr17:28200704:G:A	28200704	NA,A	NA,G	NA,1	NA,inf	NA,inf	NA,0.336294	0.000115865	0.000232567
2	chr17:28984707:C:A	28984707	NA,A	NA,C	NA,1	NA,inf	NA,inf	NA,0.394304	0.000115778	0.000232419
2	chr17:29910937:A:G	29910937	NA,G	NA,A	NA,1	NA,inf	NA,inf	NA,0.231395	0.000115777	0.000232452
2	chr17:28204712:A:G	28204712	NA,G	NA,A	NA,1	NA,-inf	NA,inf	NA,0.340174	0.000115773	0.00023237
2	chr17:28468295:G:T	28468295	T,T	G,G	1,1	inf,-inf	inf,inf	1.29082,0.213677	0.000115759	0.00022847
2	chr17:28449040:C:T	28449040	NA,T	NA,C	NA,1	NA,inf	NA,inf	NA,0.403021	0.000115744	0.000232415
2	chr17:29354453:C:T	29354453	NA,T	NA,C	NA,1	NA,-inf	NA,inf	NA,0.858534	0.000115597	0.000232013
2	chr17:28990981:C:T	28990981	NA,T	NA,C	NA,1	NA,inf	NA,inf	NA,0.413663	0.000115446	0.00023179
2	chr17:28735905:T:C	28735905	NA,C	NA,T	NA,1	NA,inf	NA,inf	NA,0.419794	0.00011522	0.000231396
2	chr17:29756119:A:G	29756119	NA,G	NA,A	NA,1	NA,inf	NA,inf	NA,0.400174	0.000115162	0.00023121
2	chr17:28553847:G:A	28553847	NA,A	NA,G	NA,1	NA,inf	NA,inf	NA,0.418836	0.000115124	0.000231201
2	chr17:28294913:C:G	28294913	NA,G	NA,C	NA,1	NA,-inf	NA,inf	NA,0.356698	0.000115109	0.000231118
2	chr17:29649578:A:G	29649578	NA,G	NA,A	NA,1	NA,-inf	NA,inf	NA,0.304238	0.000115102	0.000231041
2	chr17:28189047:A:G	28189047	NA,G	NA,A	NA,1	NA,inf	NA,inf	NA,0.389725	0.00011506	0.000231042
2	chr17:28953077:T:C	28953077	NA,C	NA,T	NA,1	NA,-inf	NA,inf	NA,0.321861	0.000115002	0.000230819
2	chr17:29351333:A:T	29351333	NA,T	NA,A	NA,1	NA,-inf	NA,inf	NA,0.849957	0.000114982	0.00023078
2	chr17:29362422:G:T	29362422	NA,T	NA,G	NA,1	NA,-inf	NA,inf	NA,0.852199	0.00011497	0.000230756
2	chr17:28470073:T:C	28470073	C,C	T,T	1,1	inf,-inf	inf,inf	1.42855,0.0829796	0.000114813	0.000226443
2	chr17:29852990:T:A	29852990	NA,A	NA,T	NA,1	NA,inf	NA,inf	NA,0.225462	0.000114775	0.000230437
2	chr17:29366814:T:G	29366814	NA,G	NA,T	NA,1	NA,-inf	NA,inf	NA,0.847888	0.00011455	0.000229912
2	chr17:28480149:G:T	28480149	NA,T	NA,G	NA,1	NA,inf	NA,inf	NA,0.389516	0.000114469	0.000229764
2	chr17:28872546:G:A	28872546	NA,A	NA,G	NA,1	NA,inf	NA,inf	NA,0.390748	0.000114383	0.000229622
2	chr17:28287225:G:T	28287225	NA,T	NA,G	NA,1	NA,-inf	NA,inf	NA,0.351644	0.000114374	0.000229643
2	chr17:28863349:A:G	28863349	NA,G	NA,A	NA,1	NA,inf	NA,inf	NA,0.41391	0.000114371	0.000229689
2	chr17:28982918:C:T	28982918	NA,T	NA,C	NA,1	NA,inf	NA,inf	NA,0.383854	0.000114349	0.00022955
2	chr17:28316019:C:G	28316019	NA,G	NA,C	NA,1	NA,-inf	NA,inf	NA,0.327985	0.000114311	0.000229477
2	chr17:29025586:G:T	29025586	NA,T	NA,G	NA,1	NA,-inf	NA,inf	NA,0.289807	0.000114274	0.000229386
2	chr17:29584449:A:C	29584449	NA,C	NA,A	NA,1	NA,-inf	NA,inf	NA,0.482474	0.000114188	0.000229214
2	chr17:29290390:T:G	29290390	NA,G	NA,T	NA,1	NA,inf	NA,inf	NA,0.429504	0.000114076	0.000229035
2	chr17:29684883:T:G	29684883	NA,G	NA,T	NA,1	NA,inf	NA,inf	NA,0.220212	0.000114057	0.000228999
2	chr17:28247721:AAGCCCCATCTCC:A	28247721	NA,A	NA,AAGCCCCATCTCC	NA,1	NA,inf	NA,inf	NA,0.374937	0.000113949	0.000228771
2	chr17:29113644:A:G	29113644	NA,G	NA,A	NA,1	NA,-inf	NA,inf	NA,0.35693	0.000113936	0.000228714
2	chr17:29001049:G:A	29001049	NA,A	NA,G	NA,1	NA,inf	NA,inf	NA,0.3862	0.000113842	0.000228578
2	chr17:29401045:G:A	29401045	NA,A	NA,G	NA,1	NA,inf	NA,inf	NA,0.461157	0.000113767	0.000228432
2	chr17:28921842:T:A	28921842	NA,A	NA,T	NA,1	NA,inf	NA,inf	NA,0.391938	0.000113646	0.000228158
2	chr17:28511652:CAGATGAGGTATGTAGGGCAA:C	28511652	NA,C	NA,CAGATGAGGTATGTAGGGCAA	NA,1	NA,-inf	NA,inf	NA,0.433541	0.000113558	0.000227811
2	chr17:28104554:G:A	28104554	A,NA	G,NA	1,NA	inf,NA	inf,NA	0.556298,NA	0.000113516	0.000227304
2	chr17:28312825:C:G	28312825	NA,G	NA,C	NA,1	NA,-inf	NA,inf	NA,0.325985	0.000113497	0.000227846
2	chr17:28922420:T:C	28922420	NA,C	NA,T	NA,1	NA,inf	NA,inf	NA,0.389981	0.000113406	0.000227676
2	chr17:29095365:T:C	29095365	NA,C	NA,T	NA,1	NA,inf	NA,inf	NA,0.222922	0.000113396	0.000227692
2	chr17:28703347:A:G	28703347	NA,G	NA,A	NA,1	NA,inf	NA,inf	NA,0.406566	0.000113357	0.000227659
2	chr17:28968551:G:A	28968551	NA,A	NA,G	NA,1	NA,inf	NA,inf	NA,0.3802	0.000113344	0.000227562
2	chr17:29542009:G:A	29542009	NA,A	NA,G	NA,1	NA,-inf	NA,inf	NA,0.282248	0.00011329	0.00022745
2	chr17:29542075:C:T	29542075	NA,T	NA,C	NA,1	NA,inf	NA,inf	NA,0.182519	0.000113279	0.000227446
2	chr17:29217493:A:G	29217493	NA,G	NA,A	NA,1	NA,inf	NA,inf	NA,0.389518	0.000113272	0.000227413
2	chr17:28986269:T:C	28986269	C,C	T,T	1,1	inf,-inf	inf,inf	1.41326,0.215483	0.000113261	0.000227679
2	chr17:28583264:G:A	28583264	NA,A	NA,G	NA,1	NA,-inf	NA,inf	NA,0.323146	0.000113231	0.000227279
2	chr17:29552852:C:T	29552852	NA,T	NA,C	NA,1	NA,inf	NA,inf	NA,0.437767	0.000113197	0.000227247
2	chr17:28577906:A:G	28577906	NA,G	NA,A	NA,1	NA,-inf	NA,inf	NA,0.321917	0.000113191	0.000227199
2	chr17:29957039:G:A	29957039	NA,A	NA,G	NA,1	NA,-inf	NA,inf	NA,0.337547	0.000113052	0.000226912
2	chr17:29676408:C:T	29676408	NA,T	NA,C	NA,1	NA,-inf	NA,inf	NA,0.394215	0.000112948	0.000226803
2	chr17:28199404:A:G	28199404	NA,G	NA,A	NA,1	NA,inf	NA,inf	NA,0.314309	0.000112901	0.000226617
2	chr17:28725294:T:G	28725294	NA,G	NA,T	NA,1	NA,-inf	NA,inf	NA,0.358794	0.000112895	0.000226617
2	chr17:29712429:T:C	29712429	NA,C	NA,T	NA,1	NA,-inf	NA,inf	NA,0.393081	0.000112803	0.000226511
2	chr17:28193276:T:TC	28193276	NA,TC	NA,T	NA,1	NA,inf	NA,inf	NA,0.345982	0.000112796	0.000226435
2	chr17:29338032:G:A	29338032	NA,A	NA,G	NA,1	NA,-inf	NA,inf	NA,0.267925	0.000112694	0.000226249
2	chr17:29054996:C:T	29054996	NA,T	NA,C	NA,1	NA,inf	NA,inf	NA,0.405519	0.000112668	0.000226179
2	chr17:29378120:T:C	29378120	NA,C	NA,T	NA,1	NA,-inf	NA,inf	NA,0.282389	0.000112611	0.000226072
2	chr17:28669733:G:A	28669733	A,NA	G,NA	1,NA	inf,NA	inf,NA	1.22065,NA	0.000112495	0.000226298
2	chr17:29389923:G:A	29389923	NA,A	NA,G	NA,1	NA,inf	NA,inf	NA,0.457887	0.000112477	0.000225853
2	chr17:29283631:CCT:C	29283631	NA,C	NA,CCT	NA,1	NA,inf	NA,inf	NA,0.412427	0.000112436	0.000225739
3	chr17:28534996:G:A	28534996	NA,A	NA,G	NA,1	NA,inf	NA,inf	NA,3.57015	0.0217143	0.0426122
3	chr17:28534786:C:T	28534786	NA,T	NA,C	NA,1	NA,inf	NA,inf	NA,3.29457	0.0129408	0.0255125
3	chr17:28367840:G:A	28367840	A,A	G,G	1,1	-inf,-inf	inf,inf	3.24946,0.46479	0.00780321	0.0163729
3	chr17:28317642:C:T	28317642	T,T	C,C	1,1	inf,inf	inf,inf	3.10826,0.0254064	0.00714994	0.0150234
3	chr17:29821553:T:C	29821553	C,NA	T,NA	1,NA	-inf,NA	inf,NA	2.04614,NA	0.00651151	0.0129575
3	chr17:30036558:T:C	30036558	NA,C	NA,T	NA,1	NA,-inf	NA,inf	NA,2.6387	0.00650755	0.0129029
3	chr17:29366980:A:G	29366980	G,G	A,A	1,1	inf,inf	inf,inf	9.68036,3.23428	0.00644872	0.0127832
3	chr17:29580322:A:G	29580322	G,NA	A,NA	1,NA	-inf,NA	inf,NA	1.65807,NA	0.00632762	0.0126734
3	chr17:29534814:G:A	29534814	A,NA	G,NA	1,NA	-inf,NA	inf,NA	1.81902,NA	0.00629483	0.0126101
3	chr17:28535487:C:T	28535487	NA,T	NA,C	NA,1	NA,inf	NA,inf	NA,2.83817	0.00568578	0.011254
3	chr17:29482073:C:A	29482073	A,A	C,C	1,1	inf,inf	inf,inf	9.31259,3.17411	0.00563284	0.0111719
3	chr17:29461983:A:G	29461983	G,NA	A,NA	1,NA	-inf,NA	inf,NA	1.74075,NA	0.00542734	0.0108764
3	chr17:29463875:G:A	29463875	A,A	G,G	1,1	inf,inf	inf,inf	9.11264,3.22558	0.00540125	0.0107147
3	chr17:29551539:C:T	29551539	T,NA	C,NA	1,NA	-inf,NA	inf,NA	1.73666,NA	0.00535188	0.0107253
3	chr17:29503162:C:T	29503162	T,T	C,C	1,1	inf,inf	inf,inf	9.20304,3.17485	0.00521546	0.0103466
3	chr17:29452420:A:G	29452420	G,G	A,A	1,1	inf,inf	inf,inf	9.15043,3.11539	0.00453703	0.00900399
3	chr17:28343601:G:A	28343601	A,A	G,G	1,1	-inf,-inf	inf,inf	2.96031,0.462053	0.00413249	0.00868553
3	chr17:29359498:G:A	29359498	A,NA	G,NA	1,NA	inf,NA	inf,NA	0.36508,NA	0.0039226	0.00787006
3	chr17:28361641:G:A	28361641	A,A	G,G	1,1	-inf,-inf	inf,inf	2.89974,0.486591	0.00389218	0.00817966
3	chr17:29534311:T:C	29534311	C,C	T,T	1,1	inf,inf	inf,inf	9.09348,3.05467	0.00388002	0.0077028
3	chr17:29310562:G:C	29310562	NA,C	NA,G	NA,1	NA,inf	NA,inf	NA,2.11131	0.00384138	0.0076335
3	chr17:28461915:G:A	28461915	NA,A	NA,G	NA,1	NA,-inf	NA,inf	NA,2.29807	0.00375927	0.00746532
3	chr17:29638399:T:C	29638399	C,NA	T,NA	1,NA	-inf,NA	inf,NA	1.9276,NA	0.00367585	0.00736151
3	chr17:29727130:C:T	29727130	T,NA	C,NA	1,NA	-inf,NA	inf,NA	1.90675,NA	0.00341158	0.0068325
3	chr17:28424413:G:A	28424413	A,A	G,G	1,1	inf,inf	inf,inf	1.15501,2.13071	0.00339915	0.00693769
3	chr17:28420887:G:A	28420887	A,A	G,G	1,1	inf,inf	inf,inf	1.14977,2.12408	0.00334903	0.00683521
3	chr17:28875899:T:C	28875899	C,C	T,T	1,1	-inf,-inf	inf,inf	5.29181,0.702658	0.00328111	0.00650536
3	chr17:28376663:T:A	28376663	A,A	T,T	1,1	-inf,-inf	inf,inf	2.8028,0.468896	0.00322497	0.00677104
3	chr17:28987556:G:A	28987556	NA,A	NA,G	NA,1	NA,-inf	NA,inf	NA,2.58134	0.00321041	0.00639592
3	chr17:28419783:G:A	28419783	NA,A	NA,G	NA,1	NA,-inf	NA,inf	NA,2.31589	0.00318085	0.00630702
3	chr17:29628476:A:T	29628476	T,NA	A,NA	1,NA	-inf,NA	inf,NA	1.72759,NA	0.00299112	0.0059618
3	chr17:28491648:G:A	28491648	NA,A	NA,G	NA,1	NA,-inf	NA,inf	NA,2.13128	0.002916	0.00579381
3	chr17:29311599:C:T	29311599	NA,T	NA,C	NA,1	NA,inf	NA,inf	NA,1.95829	0.00281749	0.00560189
3	chr17:28430817:T:C	28430817	C,C	T,T	1,1	inf,inf	inf,inf	1.16785,2.01679	0.00275338	0.00562068
3	chr17:28433478:C:T	28433478	NA,T	NA,C	NA,1	NA,-inf	NA,inf	NA,2.2354	0.00273311	0.00542084
3	chr17:28420139:A:G	28420139	NA,G	NA,A	NA,1	NA,-inf	NA,inf	NA,2.23448	0.00272048	0.00539582
3	chr17:28963385:G:C	28963385	NA,C	NA,G	NA,1	NA,-inf	NA,inf	NA,2.57887	0.0026645	0.00531213
3	chr17:28984975:T:A	28984975	NA,A	NA,T	NA,1	NA,-inf	NA,inf	NA,2.57276	0.0026177	0.00521996
3	chr17:28985183:C:T	28985183	NA,T	NA,C	NA,1	NA,-inf	NA,inf	NA,2.57207	0.00261388	0.00521236
3	chr17:28965828:G:A	28965828	NA,A	NA,G	NA,1	NA,-inf	NA,inf	NA,2.56561	0.00260149	0.00518663
3	chr17:28429541:T:A	28429541	A,A	T,T	1,1	inf,inf	inf,inf	1.13852,2.00754	0.00257661	0.00525894
3	chr17:28454443:C:T	28454443	NA,T	NA,C	NA,1	NA,-inf	NA,inf	NA,2.20708	0.00253936	0.00503675
3	chr17:28959444:C:T	28959444	NA,T	NA,C	NA,1	NA,-inf	NA,inf	NA,2.56287	0.00252446	0.00503456
3	chr17:28528055:C:T	28528055	NA,T	NA,C	NA,1	NA,inf	NA,inf	NA,2.34013	0.00251098	0.00498425
3	chr17:28337780:T:C	28337780	C,C	T,T	1,1	-inf,-inf	inf,inf	2.38856,0.294905	0.00248729	0.00519594
3	chr17:28285970:C:T	28285970	T,T	C,C	1,1	inf,inf	inf,inf	2.63069,0.0283384	0.00240672	0.00504388
3	chr17:29269188:C:T	29269188	T,T	C,C	1,1	inf,inf	inf,inf	3.77931,0.988757	0.00231178	0.00457397
3	chr17:28953156:C:T	28953156	NA,T	NA,C	NA,1	NA,-inf	NA,inf	NA,2.50978	0.00228892	0.00456509
3	chr17:29956228:G:A	29956228	A,NA	G,NA	1,NA	-inf,NA	inf,NA	1.74256,NA	0.00227574	0.00455877
3	chr17:28957789:A:AG	28957789	NA,AG	NA,A	NA,1	NA,-inf	NA,inf	NA,2.50316	0.00226263	0.0045127
3	chr17:28957176:T:C	28957176	NA,C	NA,T	NA,1	NA,-inf	NA,inf	NA,2.50316	0.00226263	0.0045127
3	chr17:28437923:G:A	28437923	A,A	G,G	1,1	inf,inf	inf,inf	1.36991,1.67958	0.0022551	0.00461007
3	chr17:28491996:C:T	28491996	NA,T	NA,C	NA,1	NA,-inf	NA,inf	NA,1.98442	0.00219779	0.00436861
3	chr17:29253022:C:T	29253022	T,T	C,C	1,1	inf,inf	inf,inf	3.76108,0.964965	0.00217812	0.00430991
3	chr17:28958718:A:G	28958718	NA,G	NA,A	NA,1	NA,-inf	NA,inf	NA,2.47821	0.00216366	0.00431546
3	chr17:28953220:A:G	28953220	NA,G	NA,A	NA,1	NA,-inf	NA,inf	NA,2.47187	0.00214256	0.00427339
3	chr17:29284862:G:A	29284862	A,A	G,G	1,1	inf,inf	inf,inf	3.77234,0.947028	0.00212797	0.00421078
3	chr17:29405569:A:G	29405569	G,G	A,A	1,1	inf,inf	inf,inf	8.48014,3.00208	0.0021213	0.00421636
3	chr17:29545104:G:A	29545104	A,A	G,G	1,1	inf,-inf	inf,inf	0.194909,0.7474	0.00210532	0.00422589
3	chr17:28304310:C:A	28304310	A,A	C,C	1,1	inf,inf	inf,inf	2.57856,0.162358	0.00209877	0.0043984
3	chr17:29024449:T:A	29024449	A,NA	T,NA	1,NA	-inf,NA	inf,NA	3.34307,NA	0.00207925	0.00414453
3	chr17:28117652:G:A	28117652	NA,A	NA,G	NA,1	NA,inf	NA,inf	NA,2.13754	0.00207775	0.00413401
3	chr17:29197787:C:T	29197787	T,T	C,C	1,1	inf,inf	inf,inf	2.04429,1.67138	0.00201569	0.00399805
3	chr17:29291619:C:T	29291619	T,T	C,C	1,1	inf,inf	inf,inf	3.7413,0.937151	0.0020124	0.00398243
3	chr17:29351466:T:G	29351466	G,G	T,T	1,1	inf,-inf	inf,inf	0.147213,0.545754	0.00201005	0.00403613
3	chr17:28317282:C:T	28317282	T,T	C,C	1,1	inf,inf	inf,inf	2.31801,0.173663	0.00195726	0.00408349
3	chr17:29006249:C:T	29006249	T,T	C,C	1,1	inf,inf	inf,inf	1.59059,1.70198	0.00192678	0.00384367
3	chr17:28823048:T:C	28823048	C,NA	T,NA	1,NA	-inf,NA	inf,NA	3.54496,NA	0.0019056	0.00380226
3	chr17:28379927:G:T	28379927	T,T	G,G	1,1	-inf,-inf	inf,inf	2.80984,0.369845	0.00189511	0.00396597
3	chr17:28366237:C:T	28366237	T,T	C,C	1,1	-inf,-inf	inf,inf	2.21671,0.392322	0.00189016	0.00394437
3	chr17:29451062:TGAAAA:T	29451062	NA,T	NA,TGAAAA	NA,1	NA,-inf	NA,inf	NA,1.84879	0.00188663	0.00375293
3	chr17:28349109:C:T	28349109	T,T	C,C	1,1	-inf,-inf	inf,inf	2.68623,0.510806	0.00188233	0.00394021
3	chr17:29207561:C:T	29207561	T,T	C,C	1,1	inf,inf	inf,inf	2.00265,1.68845	0.00187996	0.00372943
3	chr17:28452806:A:G	28452806	NA,G	NA,A	NA,1	NA,-inf	NA,inf	NA,2.04166	0.00185785	0.00368766
3	chr17:29399468:A:G	29399468	NA,G	NA,A	NA,1	NA,-inf	NA,inf	NA,1.83576	0.00183936	0.00365899
3	chr17:28963771:T:C	28963771	NA,C	NA,T	NA,1	NA,-inf	NA,inf	NA,2.35416	0.00176027	0.00351147
3	chr17:29468228:C:T	29468228	T,NA	C,NA	1,NA	inf,NA	inf,NA	0.884921,NA	0.00172573	0.00346424
3	chr17:28389802:C:T	28389802	T,T	C,C	1,1	-inf,-inf	inf,inf	2.4996,0.409884	0.0017064	0.00357343
3	chr17:28965429:A:C	28965429	NA,C	NA,A	NA,1	NA,-inf	NA,inf	NA,2.33539	0.00170371	0.00339868
3	chr17:29140361:A:G	29140361	G,NA	A,NA	1,NA	-inf,NA	inf,NA	5.25149,NA	0.00169893	0.00337484
3	chr17:28988243:A:T	28988243	NA,T	NA,A	NA,1	NA,-inf	NA,inf	NA,2.33257	0.00168953	0.00337039
3	chr17:29859219:G:A	29859219	A,NA	G,NA	1,NA	-inf,NA	inf,NA	1.66151,NA	0.00167563	0.00334064
3	chr17:28449677:C:T	28449677	T,T	C,C	1,1	inf,inf	inf,inf	0.987871,1.80144	0.00166865	0.0034028
3	chr17:29458722:T:C	29458722	NA,C	NA,T	NA,1	NA,-inf	NA,inf	NA,1.76834	0.00166469	0.00331129
3	chr17:29382673:C:T	29382673	NA,T	NA,C	NA,1	NA,-inf	NA,inf	NA,1.76583	0.00166009	0.00330216
3	chr17:29009544:T:C	29009544	NA,C	NA,T	NA,1	NA,-inf	NA,inf	NA,2.33823	0.0016567	0.0033035
3	chr17:29281909:T:C	29281909	C,C	T,T	1,1	inf,inf	inf,inf	3.78755,0.767465	0.0016533	0.00327272
3	chr17:28989397:A:G	28989397	NA,G	NA,A	NA,1	NA,-inf	NA,inf	NA,2.3099	0.00162446	0.00324062
3	chr17:28949356:G:A	28949356	NA,A	NA,G	NA,1	NA,-inf	NA,inf	NA,2.31201	0.0016241	0.00323986
3	chr17:29490028:TA:T	29490028	NA,T	NA,TA	NA,1	NA,-inf	NA,inf	NA,1.75287	0.00161579	0.00321411
3	chr17:28988699:A:G	28988699	NA,G	NA,A	NA,1	NA,-inf	NA,inf	NA,2.30306	0.0016055	0.00320283
3	chr17:29554348:G:A	29554348	A,A	G,G	1,1	inf,-inf	inf,inf	0.454102,0.651419	0.00160263	0.00321771
3	chr17:28979589:T:G	28979589	NA,G	NA,T	NA,1	NA,-inf	NA,inf	NA,2.29643	0.00159348	0.0031789
3	chr17:29278238:T:C	29278238	C,C	T,T	1,1	inf,inf	inf,inf	3.62382,0.919488	0.00158631	0.00314037
3	chr17:28510365:GAGAGACACACAC:G	28510365	NA,G	NA,GAGAGACACACAC	NA,1	NA,-inf	NA,inf	NA,1.82908	0.00156732	0.0031162
3	chr17:28299140:A:C	28299140	C,NA	A,NA	1,NA	inf,NA	inf,NA	2.45225,NA	0.00156435	0.0031323
3	chr17:29554236:T:G	29554236	G,G	T,T	1,1	inf,-inf	inf,inf	0.43189,0.5728	0.00156309	0.00313873
3	chr17:29438788:C:T	29438788	NA,T	NA,C	NA,1	NA,-inf	NA,inf	NA,1.73423	0.0015587	0.00310065
3	chr17:28967573:A:G	28967573	NA,G	NA,A	NA,1	NA,-inf	NA,inf	NA,2.28065	0.00154816	0.00308853
3	chr17:28427083:A:T	28427083	NA,T	NA,A	NA,1	NA,-inf	NA,inf	NA,1.93068	0.00154807	0.00307301
3	chr17:29268821:A:G	29268821	G,G	A,A	1,1	inf,inf	inf,inf	3.78896,0.745144	0.00154046	0.00304969
3	chr17:28425810:C:G	28425810	NA,G	NA,C	NA,1	NA,-inf	NA,inf	NA,1.9252	0.00153282	0.00304278
3	chr17:29217745:A:G	29217745	G,G	A,A	1,1	inf,inf	inf,inf	4.2872,1.00083	0.00153209	0.00303418
3	chr17:28969052:A:G	28969052	NA,G	NA,A	NA,1	NA,-inf	NA,inf	NA,2.27013	0.00152275	0.00303786
3	chr17:28462253:A:G	28462253	G,G	A,A	1,1	inf,inf	inf,inf	1.13384,1.57623	0.00149178	0.00304463
3	chr17:29215970:A:C	29215970	NA,C	NA,A	NA,1	NA,-inf	NA,inf	NA,1.72813	0.00148945	0.00296303
3	chr17:28526872:G:A	28526872	NA,A	NA,G	NA,1	NA,inf	NA,inf	NA,2.10838	0.00147565	0.00292918
3	chr17:29543913:G:A	29543913	NA,A	NA,G	NA,1	NA,-inf	NA,inf	NA,1.70574	0.00147155	0.00292745
3	chr17:28977008:G:A	28977008	NA,A	NA,G	NA,1	NA,-inf	NA,inf	NA,2.24797	0.00146584	0.00292439
3	chr17:29443893:T:A	29443893	NA,A	NA,T	NA,1	NA,-inf	NA,inf	NA,1.698	0.00145035	0.00288529
3	chr17:29407469:A:T	29407469	NA,T	NA,A	NA,1	NA,-inf	NA,inf	NA,1.69544	0.00144292	0.00287054
3	chr17:29527061:G:A	29527061	NA,A	NA,G	NA,1	NA,-inf	NA,inf	NA,1.69627	0.00144237	0.00286941
3	chr17:28391158:T:A	28391158	A,A	T,T	1,1	-inf,-inf	inf,inf	2.46999,0.349188	0.00143857	0.00301089
3	chr17:29526058:C:T	29526058	T,T	C,C	1,1	inf,-inf	inf,inf	0.357657,0.480777	0.001405	0.00282225
3	chr17:28794355:G:A	28794355	A,NA	G,NA	1,NA	-inf,NA	inf,NA	3.36286,NA	0.00140055	0.00279494
3	chr17:28901276:A:G	28901276	NA,G	NA,A	NA,1	NA,-inf	NA,inf	NA,2.22706	0.00139341	0.00277979
3	chr17:28360295:C:A	28360295	NA,A	NA,C	NA,1	NA,-inf	NA,inf	NA,1.8048	0.00139319	0.00277617
3	chr17:28389898:G:T	28389898	T,T	G,G	1,1	-inf,-inf	inf,inf	2.38324,0.489736	0.00139216	0.00291244
3	chr17:29343585:C:T	29343585	NA,T	NA,C	NA,1	NA,inf	NA,inf	NA,1.93843	0.00137273	0.00273189
3	chr17:29442435:C:T	29442435	NA,T	NA,C	NA,1	NA,-inf	NA,inf	NA,1.67029	0.00137046	0.00272646
3	chr17:29354036:G:T	29354036	T,NA	G,NA	1,NA	inf,NA	inf,NA	0.582768,NA	0.00135	0.00270953
3	chr17:29006416:C:T	29006416	NA,T	NA,C	NA,1	NA,-inf	NA,inf	NA,2.21891	0.00134293	0.00267813
3	chr17:28390249:G:A	28390249	A,A	G,G	1,1	-inf,-inf	inf,inf	2.42753,0.360717	0.0013406	0.00280488
3	chr17:29253738:C:T	29253738	T,T	C,C	1,1	inf,inf	inf,inf	3.752,0.677179	0.00132578	0.0026252
3	chr17:28437652:A:C	28437652	NA,C	NA,A	NA,1	NA,-inf	NA,inf	NA,1.79761	0.00131909	0.00262023
3	chr17:29550433:C:G	29550433	NA,G	NA,C	NA,1	NA,inf	NA,inf	NA,1.92713	0.00130074	0.0025887
3	chr17:28422753:G:A	28422753	NA,A	NA,G	NA,1	NA,-inf	NA,inf	NA,1.82478	0.00127255	0.00252674
3	chr17:29553763:G:C	29553763	NA,C	NA,G	NA,1	NA,inf	NA,inf	NA,1.91448	0.00127208	0.00253165
3	chr17:28425078:T:C	28425078	NA,C	NA,T	NA,1	NA,-inf	NA,inf	NA,1.81971	0.0012607	0.00250324
3	chr17:29346039:G:A	29346039	A,NA	G,NA	1,NA	-inf,NA	inf,NA	5.05917,NA	0.00125682	0.00249644
3	chr17:28368811:A:G	28368811	G,G	A,A	1,1	-inf,-inf	inf,inf	2.0772,0.296302	0.00125035	0.00260518
3	chr17:28947967:T:C	28947967	NA,C	NA,T	NA,1	NA,-inf	NA,inf	NA,2.15966	0.00124848	0.00249079
3	chr17:29389920:T:G	29389920	NA,G	NA,T	NA,1	NA,inf	NA,inf	NA,1.9047	0.00124702	0.00248187
3	chr17:28801310:G:A	28801310	A,NA	G,NA	1,NA	-inf,NA	inf,NA	3.2701,NA	0.00124259	0.00248015
3	chr17:28460668:C:T	28460668	NA,T	NA,C	NA,1	NA,-inf	NA,inf	NA,1.71682	0.00123885	0.00246741
3	chr17:29523693:A:G	29523693	NA,G	NA,A	NA,1	NA,inf	NA,inf	NA,1.89432	0.00123265	0.00245325
3	chr17:28954036:A:T	28954036	NA,T	NA,A	NA,1	NA,-inf	NA,inf	NA,2.14564	0.00122394	0.00244191
3	chr17:28930699:T:TA	28930699	NA,TA	NA,T	NA,1	NA,-inf	NA,inf	NA,2.14717	0.00122287	0.00243971
3	chr17:29283844:T:C	29283844	C,C	T,T	1,1	inf,inf	inf,inf	3.70976,0.674195	0.00121221	0.00240055
3	chr17:28926460:C:T	28926460	NA,T	NA,C	NA,1	NA,-inf	NA,inf	NA,2.14005	0.00120817	0.00241041
3	chr17:28940067:T:C	28940067	NA,C	NA,T	NA,1	NA,-inf	NA,inf	NA,2.14005	0.00120817	0.00241041
3	chr17:29409700:G:T	29409700	NA,T	NA,G	NA,1	NA,inf	NA,inf	NA,1.8851	0.00120321	0.00239473
3	chr17:28919524:GGAGACT:G	28919524	NA,G	NA,GGAGACT	NA,1	NA,-inf	NA,inf	NA,2.13418	0.00119543	0.002385
3	chr17:28930667:A:G	28930667	NA,G	NA,A	NA,1	NA,-inf	NA,inf	NA,2.13288	0.00119313	0.0023804
3	chr17:29254954:A:ATCC	29254954	ATCC,ATCC	A,A	1,1	inf,inf	inf,inf	3.69152,0.679476	0.0011887	0.00235406
3	chr17:28437328:A:G	28437328	NA,G	NA,A	NA,1	NA,-inf	NA,inf	NA,1.78506	0.00117442	0.00233206
3	chr17:29759589:C:A	29759589	NA,A	NA,C	NA,1	NA,inf	NA,inf	NA,1.75234	0.00117267	0.00233055
3	chr17:28936877:TA:T	28936877	NA,T	NA,TA	NA,1	NA,-inf	NA,inf	NA,2.12161	0.00117087	0.00233601
3	chr17:29355256:A:G	29355256	G,G	A,A	1,1	inf,-inf	inf,inf	0.298805,0.0538461	0.00115622	0.00232343
3	chr17:28917732:G:A	28917732	NA,A	NA,G	NA,1	NA,-inf	NA,inf	NA,2.11409	0.00115544	0.00230522
3	chr17:28503917:G:A	28503917	NA,A	NA,G	NA,1	NA,-inf	NA,inf	NA,1.66137	0.00114541	0.00227808
3	chr17:28431748:C:A	28431748	NA,A	NA,C	NA,1	NA,-inf	NA,inf	NA,1.76419	0.00112884	0.00224165
3	chr17:29275304:A:G	29275304	G,G	A,A	1,1	inf,inf	inf,inf	3.78478,0.541622	0.00112841	0.0022349
3	chr17:28432729:A:AC	28432729	NA,AC	NA,A	NA,1	NA,-inf	NA,inf	NA,1.76219	0.00112475	0.00223352
3	chr17:28437121:G:A	28437121	NA,A	NA,G	NA,1	NA,-inf	NA,inf	NA,1.76096	0.00112207	0.00222822
3	chr17:28437321:C:A	28437321	NA,A	NA,C	NA,1	NA,-inf	NA,inf	NA,1.74519	0.0010907	0.00216598
3	chr17:29341380:C:A	29341380	NA,A	NA,C	NA,1	NA,-inf	NA,inf	NA,1.5529	0.00109007	0.0021691
3	chr17:28915302:G:GA	28915302	NA,GA	NA,G	NA,1	NA,-inf	NA,inf	NA,2.06776	0.00107361	0.00214203
3	chr17:29278873:A:G	29278873	G,G	A,A	1,1	inf,inf	inf,inf	3.63648,0.676737	0.00107292	0.00212505
3	chr17:28915497:T:C	28915497	NA,C	NA,T	NA,1	NA,-inf	NA,inf	NA,2.06656	0.00107128	0.00213739
3	chr17:28498683:C:T	28498683	NA,T	NA,C	NA,1	NA,inf	NA,inf	NA,1.7421	0.00107085	0.00213125
3	chr17:28948291:T:TA	28948291	NA,TA	NA,T	NA,1	NA,-inf	NA,inf	NA,2.06554	0.00106942	0.00213367
3	chr17:28437040:G:C	28437040	NA,C	NA,G	NA,1	NA,-inf	NA,inf	NA,1.73	0.00106005	0.00210519
3	chr17:28919445:T:C	28919445	NA,C	NA,T	NA,1	NA,-inf	NA,inf	NA,2.06026	0.00105993	0.00211476
3	chr17:28918604:A:G	28918604	NA,G	NA,A	NA,1	NA,-inf	NA,inf	NA,2.0601	0.00105977	0.00211443
3	chr17:29562129:A:G	29562129	NA,G	NA,A	NA,1	NA,inf	NA,inf	NA,1.8081	0.00105971	0.00210933
3	chr17:28936085:T:C	28936085	NA,C	NA,T	NA,1	NA,-inf	NA,inf	NA,2.0581	0.00105752	0.00210995
3	chr17:28913563:G:A	28913563	NA,A	NA,G	NA,1	NA,-inf	NA,inf	NA,2.05484	0.00105081	0.00209655
3	chr17:29515727:C:T	29515727	T,T	C,C	1,1	inf,-inf	inf,inf	0.388615,0.319957	0.00104554	0.00210061
3	chr17:28914438:C:T	28914438	NA,T	NA,C	NA,1	NA,-inf	NA,inf	NA,2.05074	0.00104354	0.00208205
3	chr17:29832174:C:T	29832174	NA,T	NA,C	NA,1	NA,-inf	NA,inf	NA,1.77002	0.0010347	0.00205791
3	chr17:29494249:G:A	29494249	A,A	G,G	1,1	inf,-inf	inf,inf	0.404031,0.430716	0.0010335	0.00207574
3	chr17:28932161:T:C	28932161	NA,C	NA,T	NA,1	NA,-inf	NA,inf	NA,2.03505	0.00101605	0.0020272
3	chr17:28913325:G:A	28913325	NA,A	NA,G	NA,1	NA,-inf	NA,inf	NA,2.03418	0.0010154	0.00202591
3	chr17:28909358:A:G	28909358	NA,G	NA,A	NA,1	NA,-inf	NA,inf	NA,2.03073	0.00101228	0.00201972
3	chr17:30029786:A:G	30029786	NA,G	NA,A	NA,1	NA,-inf	NA,inf	NA,1.75688	0.00100637	0.00200153
3	chr17:29540297:T:C	29540297	C,C	T,T	1,1	inf,-inf	inf,inf	0.460905,0.416619	0.00100117	0.00201074
3	chr17:29836730:C:T	29836730	NA,T	NA,C	NA,1	NA,-inf	NA,inf	NA,1.74777	0.00099732	0.00198364
3	chr17:29855672:T:C	29855672	NA,C	NA,T	NA,1	NA,-inf	NA,inf	NA,1.75033	0.000996292	0.00198158
3	chr17:28945088:A:C	28945088	NA,C	NA,A	NA,1	NA,-inf	NA,inf	NA,2.01092	0.000975532	0.00194638
3	chr17:28921175:C:T	28921175	NA,T	NA,C	NA,1	NA,-inf	NA,inf	NA,2.0085	0.000972339	0.00194001
3	chr17:28465603:G:A	28465603	A,A	G,G	1,1	inf,inf	inf,inf	1.12605,1.35201	0.000967238	0.00197352
3	chr17:29349345:T:C	29349345	C,C	T,T	1,1	inf,-inf	inf,inf	0.329192,0.0465385	0.000966341	0.00194171
3	chr17:29276298:A:G	29276298	G,G	A,A	1,1	inf,inf	inf,inf	3.63328,0.605248	0.000965662	0.00191286
3	chr17:28342060:T:C	28342060	C,NA	T,NA	1,NA	inf,NA	inf,NA	1.46099,NA	0.000964971	0.00193336
3	chr17:30043311:T:G	30043311	NA,G	NA,T	NA,1	NA,-inf	NA,inf	NA,1.72865	0.000955845	0.00190113
3	chr17:30029477:C:T	30029477	NA,T	NA,C	NA,1	NA,-inf	NA,inf	NA,1.72709	0.00095319	0.00189585
3	chr17:29427522:C:T	29427522	T,T	C,C	1,1	inf,-inf	inf,inf	0.390673,0.300186	0.000951208	0.00191086
3	chr17:30038118:C:T	30038118	NA,T	NA,C	NA,1	NA,-inf	NA,inf	NA,1.72446	0.000948627	0.00188678
3	chr17:30050644:G:A	30050644	NA,A	NA,G	NA,1	NA,-inf	NA,inf	NA,1.72426	0.000948198	0.00188593
3	chr17:28284468:T:C	28284468	C,NA	T,NA	1,NA	-inf,NA	inf,NA	2.88821,NA	0.00094776	0.00189741
3	chr17:29457803:GACAGATAAAATTAA:G	29457803	G,G	GACAGATAAAATTAA,GACAGATAAAATTAA	1,1	inf,-inf	inf,inf	0.382,0.184106	0.000946182	0.00190113
3	chr17:29821713:C:T	29821713	NA,T	NA,C	NA,1	NA,-inf	NA,inf	NA,1.71744	0.000940451	0.00187059
3	chr17:29357561:C:T	29357561	T,T	C,C	1,1	inf,-inf	inf,inf	0.335673,0.0511169	0.000940275	0.00188933
3	chr17:28419977:A:G	28419977	NA,G	NA,A	NA,1	NA,-inf	NA,inf	NA,1.6627	0.000938684	0.00186446
3	chr17:28526049:A:G	28526049	NA,G	NA,A	NA,1	NA,-inf	NA,inf	NA,1.64993	0.000937604	0.00186384
3	chr17:28419742:T:C	28419742	NA,C	NA,T	NA,1	NA,-inf	NA,inf	NA,1.66152	0.000936698	0.00186052
3	chr17:29365332:G:A	29365332	A,A	G,G	1,1	inf,-inf	inf,inf	0.323463,0.180054	0.000934722	0.00187823
3	chr17:29823781:A:C	29823781	NA,C	NA,A	NA,1	NA,inf	NA,inf	NA,1.62824	0.000932981	0.00185458
3	chr17:29802458:G:C	29802458	NA,C	NA,G	NA,1	NA,-inf	NA,inf	NA,1.70969	0.000927272	0.0018444
3	chr17:28427893:T:C	28427893	NA,C	NA,T	NA,1	NA,-inf	NA,inf	NA,1.65803	0.000926836	0.00184087
3	chr17:28751785:G:GC	28751785	NA,GC	NA,G	NA,1	NA,-inf	NA,inf	NA,1.90117	0.000925823	0.00184706
3	chr17:29386227:T:A	29386227	A,A	T,T	1,1	inf,inf	inf,inf	12.4832,1.65467	0.000921907	0.00182969
3	chr17:28787582:G:A	28787582	A,A	G,G	1,1	inf,inf	inf,inf	2.94995,1.08766	0.000909306	0.00181189
3	chr17:29541150:C:T	29541150	T,T	C,C	1,1	inf,-inf	inf,inf	0.445732,0.319478	0.000903426	0.00181462
3	chr17:29443154:G:A	29443154	A,A	G,G	1,1	inf,-inf	inf,inf	0.408359,0.320185	0.000899656	0.0018072
3	chr17:29414191:G:C	29414191	C,C	G,G	1,1	inf,-inf	inf,inf	0.440016,0.236687	0.000899546	0.0018072
3	chr17:29297248:C:T	29297248	NA,T	NA,C	NA,1	NA,inf	NA,inf	NA,1.48483	0.000899484	0.00178985
3	chr17:29852019:T:C	29852019	NA,C	NA,T	NA,1	NA,-inf	NA,inf	NA,1.6938	0.000898723	0.00178765
3	chr17:28417661:G:A	28417661	A,A	G,G	1,1	inf,inf	inf,inf	1.05195,1.55086	0.000897991	0.00182991
3	chr17:29533986:A:G	29533986	G,G	A,A	1,1	inf,-inf	inf,inf	0.417844,0.219112	0.000887083	0.00178194
3	chr17:29010520:T:G	29010520	NA,G	NA,T	NA,1	NA,-inf	NA,inf	NA,1.59605	0.00088409	0.00175945
3	chr17:29265602:A:G	29265602	G,G	A,A	1,1	inf,inf	inf,inf	3.62016,0.571958	0.000879863	0.00174303
3	chr17:29993959:G:A	29993959	A,NA	G,NA	1,NA	-inf,NA	inf,NA	1.31208,NA	0.000877698	0.00175814
3	chr17:29496306:C:T	29496306	T,T	C,C	1,1	inf,-inf	inf,inf	0.485701,0.404114	0.000873113	0.00175348
3	chr17:29883983:C:CAT	29883983	NA,CAT	NA,C	NA,1	NA,-inf	NA,inf	NA,1.67629	0.000869958	0.00173047
3	chr17:28391573:C:T	28391573	T,T	C,C	1,1	-inf,-inf	inf,inf	2.26017,0.312147	0.000866798	0.00180998
3	chr17:29655817:A:G	29655817	NA,G	NA,A	NA,1	NA,inf	NA,inf	NA,1.59056	0.000866395	0.00172261
3	chr17:28420433:T:C	28420433	NA,C	NA,T	NA,1	NA,-inf	NA,inf	NA,1.61683	0.00086324	0.00171476
3	chr17:29007174:G:A	29007174	A,A	G,G	1,1	inf,inf	inf,inf	1.82961,0.971467	0.000859941	0.00171671
3	chr17:29001577:C:T	29001577	T,T	C,C	1,1	inf,inf	inf,inf	1.80833,0.989016	0.000855694	0.00170828
3	chr17:29767182:C:G	29767182	NA,G	NA,C	NA,1	NA,inf	NA,inf	NA,1.6094	0.000855073	0.00169954
3	chr17:29907088:G:T	29907088	NA,T	NA,G	NA,1	NA,inf	NA,inf	NA,1.59539	0.000834424	0.00165853
3	chr17:29664571:G:A	29664571	NA,A	NA,G	NA,1	NA,inf	NA,inf	NA,1.59011	0.000825797	0.0016414
3	chr17:28215100:T:C	28215100	NA,C	NA,T	NA,1	NA,inf	NA,inf	NA,1.62718	0.000819914	0.00163252
3	chr17:29716213:A:G	29716213	G,NA	A,NA	1,NA	-inf,NA	inf,NA	1.28097,NA	0.000815029	0.0016326
3	chr17:29368812:T:C	29368812	C,NA	T,NA	1,NA	inf,NA	inf,NA	0.472739,NA	0.000807929	0.00160937
3	chr17:29235359:G:A	29235359	A,A	G,G	1,1	inf,inf	inf,inf	1.24888,1.80703	0.000805361	0.00159892
3	chr17:29318258:T:G	29318258	G,NA	T,NA	1,NA	-inf,NA	inf,NA	0.993235,NA	0.000797023	0.00159502
3	chr17:29874911:C:T	29874911	NA,T	NA,C	NA,1	NA,-inf	NA,inf	NA,1.62654	0.000795931	0.00158332
3	chr17:28751305:A:G	28751305	G,G	A,A	1,1	inf,inf	inf,inf	2.84891,1.10699	0.000795095	0.00158449
3	chr17:29883303:T:G	29883303	NA,G	NA,T	NA,1	NA,-inf	NA,inf	NA,1.62441	0.000792901	0.0015773
3	chr17:29528575:T:C	29528575	C,C	T,T	1,1	inf,-inf	inf,inf	0.458154,0.254012	0.000790478	0.00158773
3	chr17:29867467:T:C	29867467	NA,C	NA,T	NA,1	NA,-inf	NA,inf	NA,1.619	0.000786881	0.00156534
3	chr17:29452002:G:A	29452002	A,NA	G,NA	1,NA	-inf,NA	inf,NA	4.70472,NA	0.000781428	0.00155276
3	chr17:29340100:A:G	29340100	G,G	A,A	1,1	inf,-inf	inf,inf	0.378217,0.0987211	0.000778783	0.00156458
3	chr17:28796798:C:T	28796798	T,T	C,C	1,1	inf,inf	inf,inf	2.88672,1.08113	0.000769342	0.00153304
3	chr17:28386951:C:T	28386951	T,T	C,C	1,1	-inf,-inf	inf,inf	2.32275,0.40959	0.00076534	0.00159536
3	chr17:29059803:T:G	29059803	NA,G	NA,T	NA,1	NA,inf	NA,inf	NA,1.53989	0.000760527	0.00151353
3	chr17:29058792:A:G	29058792	NA,G	NA,A	NA,1	NA,inf	NA,inf	NA,1.53779	0.000757678	0.00150786
3	chr17:29755468:C:A	29755468	NA,A	NA,C	NA,1	NA,inf	NA,inf	NA,1.54228	0.000757167	0.0015051
3	chr17:29797805:T:C	29797805	NA,C	NA,T	NA,1	NA,inf	NA,inf	NA,1.51379	0.000755693	0.00150243
3	chr17:29397832:T:C	29397832	NA,C	NA,T	NA,1	NA,-inf	NA,inf	NA,1.42255	0.000751474	0.00149605
3	chr17:29339868:A:G	29339868	G,G	A,A	1,1	inf,-inf	inf,inf	0.416692,0.655632	0.000751063	0.00150894
3	chr17:29957123:C:A	29957123	NA,A	NA,C	NA,1	NA,-inf	NA,inf	NA,1.59602	0.000744461	0.00148096
3	chr17:29004373:A:G	29004373	NA,G	NA,A	NA,1	NA,-inf	NA,inf	NA,1.67417	0.000742991	0.00148145
3	chr17:29864261:C:T	29864261	NA,T	NA,C	NA,1	NA,inf	NA,inf	NA,1.53936	0.000742845	0.00147663
3	chr17:28745550:GC:G	28745550	G,G	GC,GC	1,1	inf,inf	inf,inf	2.44359,1.46763	0.000740746	0.00147459
3	chr17:29369859:C:G	29369859	G,G	C,C	1,1	inf,-inf	inf,inf	0.378443,0.00215637	0.000737717	0.00148216
3	chr17:28322495:C:T	28322495	NA,T	NA,C	NA,1	NA,-inf	NA,inf	NA,1.46256	0.000733203	0.00146137
3	chr17:29518614:A:G	29518614	G,G	A,A	1,1	inf,-inf	inf,inf	0.417315,0.161921	0.00072987	0.00146629
3	chr17:29674940:C:T	29674940	T,NA	C,NA	1,NA	-inf,NA	inf,NA	1.2214,NA	0.000728155	0.00145859
3	chr17:28971507:C:T	28971507	T,NA	C,NA	1,NA	inf,NA	inf,NA	1.26021,NA	0.000726742	0.00144792
3	chr17:29476239:G:T	29476239	T,T	G,G	1,1	inf,-inf	inf,inf	0.416652,0.151129	0.000724137	0.00145479
3	chr17:29476872:GTC:G	29476872	G,G	GTC,GTC	1,1	inf,-inf	inf,inf	0.417196,0.143703	0.000713011	0.00143243
3	chr17:29397843:A:G	29397843	NA,G	NA,A	NA,1	NA,-inf	NA,inf	NA,1.38908	0.00070619	0.00140594
3	chr17:30017301:G:A	30017301	NA,A	NA,G	NA,1	NA,-inf	NA,inf	NA,1.56254	0.000701536	0.00139562
3	chr17:28264523:A:C	28264523	C,NA	A,NA	1,NA	-inf,NA	inf,NA	2.56732,NA	0.000697728	0.00139617
3	chr17:29004920:A:G	29004920	NA,G	NA,A	NA,1	NA,-inf	NA,inf	NA,1.63508	0.000694322	0.00138442
3	chr17:29535641:C:T	29535641	T,T	C,C	1,1	inf,-inf	inf,inf	0.420381,0.138323	0.000693683	0.00139355
3	chr17:28306590:C:T	28306590	T,T	C,C	1,1	inf,inf	inf,inf	2.31709,0.291417	0.000690751	0.00143975
3	chr17:29982440:CA:C	29982440	NA,C	NA,CA	NA,1	NA,-inf	NA,inf	NA,1.55208	0.000688739	0.00137018
3	chr17:29939746:T:C	29939746	NA,C	NA,T	NA,1	NA,-inf	NA,inf	NA,1.55185	0.00068664	0.001366
3	chr17:29410316:T:C	29410316	NA,C	NA,T	NA,1	NA,-inf	NA,inf	NA,1.37491	0.000686508	0.00136677
3	chr17:29431023:T:C	29431023	C,C	T,T	1,1	inf,-inf	inf,inf	0.421382,0.101525	0.000680129	0.00136636
3	chr17:29304494:G:T	29304494	NA,T	NA,G	NA,1	NA,inf	NA,inf	NA,1.33804	0.000679786	0.00135291
3	chr17:29796944:C:T	29796944	T,NA	C,NA	1,NA	-inf,NA	inf,NA	1.19962,NA	0.000678719	0.00135947
3	chr17:29432230:A:C	29432230	C,C	A,A	1,1	inf,-inf	inf,inf	0.425368,0.113389	0.000675821	0.0013577
3	chr17:29436293:A:G	29436293	G,G	A,A	1,1	inf,-inf	inf,inf	0.434049,0.145997	0.000675818	0.00135768
3	chr17:29473373:C:T	29473373	T,NA	C,NA	1,NA	inf,NA	inf,NA	0.731395,NA	0.000672746	0.0013402
3	chr17:29971024:G:A	29971024	NA,A	NA,G	NA,1	NA,inf	NA,inf	NA,1.47202	0.000672064	0.00133599
3	chr17:30055235:A:G	30055235	NA,G	NA,A	NA,1	NA,inf	NA,inf	NA,1.46831	0.000666147	0.00132424
3	chr17:28708926:A:G	28708926	G,G	A,A	1,1	inf,inf	inf,inf	3.25871,0.662544	0.000665176	0.00132332
3	chr17:28468063:G:A	28468063	A,A	G,G	1,1	inf,inf	inf,inf	1.22231,1.19684	0.000664083	0.00135334
3	chr17:30053017:T:G	30053017	NA,G	NA,T	NA,1	NA,inf	NA,inf	NA,1.46614	0.000663593	0.00131917
3	chr17:30043854:T:G	30043854	NA,G	NA,T	NA,1	NA,inf	NA,inf	NA,1.46584	0.000663319	0.00131862
3	chr17:28495660:G:A	28495660	NA,A	NA,G	NA,1	NA,-inf	NA,inf	NA,1.38879	0.000658013	0.00131021
3	chr17:29009126:C:T	29009126	NA,T	NA,C	NA,1	NA,-inf	NA,inf	NA,1.60922	0.000656567	0.00130924
3	chr17:29977252:G:A	29977252	NA,A	NA,G	NA,1	NA,inf	NA,inf	NA,1.45937	0.000656321	0.00130472
3	chr17:28502164:G:A	28502164	A,NA	G,NA	1,NA	-inf,NA	inf,NA	2.43097,NA	0.000656037	0.0013096
3	chr17:29520899:C:T	29520899	NA,T	NA,C	NA,1	NA,inf	NA,inf	NA,1.56025	0.000655824	0.00130595
3	chr17:29978348:T:C	29978348	NA,C	NA,T	NA,1	NA,inf	NA,inf	NA,1.45889	0.000655664	0.00130342
3	chr17:29227471:G:A	29227471	A,NA	G,NA	1,NA	-inf,NA	inf,NA	4.70406,NA	0.000650052	0.00129204
3	chr17:29966332:AT:A	29966332	NA,A	NA,AT	NA,1	NA,-inf	NA,inf	NA,1.51881	0.000649204	0.00129158
3	chr17:29375582:G:A	29375582	A,A	G,G	1,1	inf,-inf	inf,inf	0.446418,0.186571	0.000645524	0.00129672
3	chr17:29503252:C:T	29503252	T,T	C,C	1,1	inf,-inf	inf,inf	0.439187,0.132495	0.000640583	0.00128684
3	chr17:29298667:A:C	29298667	NA,C	NA,A	NA,1	NA,inf	NA,inf	NA,1.3059	0.000639301	0.00127238
3	chr17:29630921:C:T	29630921	T,NA	C,NA	1,NA	-inf,NA	inf,NA	2.22002,NA	0.000635521	0.00126312
3	chr17:29432480:G:A	29432480	A,A	G,G	1,1	inf,-inf	inf,inf	0.436526,0.106234	0.000634256	0.00127414
3	chr17:29487031:C:T	29487031	NA,T	NA,C	NA,1	NA,inf	NA,inf	NA,1.53803	0.000632212	0.00125892
3	chr17:29726315:A:G	29726315	NA,G	NA,A	NA,1	NA,inf	NA,inf	NA,1.44975	0.000631991	0.00125653
3	chr17:29939198:G:A	29939198	NA,A	NA,G	NA,1	NA,-inf	NA,inf	NA,1.4987	0.000625722	0.00124488
3	chr17:29945119:T:C	29945119	NA,C	NA,T	NA,1	NA,-inf	NA,inf	NA,1.49827	0.0006252	0.00124384
3	chr17:29240379:G:C	29240379	C,C	G,G	1,1	inf,inf	inf,inf	1.23758,1.68107	0.000624073	0.0012392
3	chr17:28469882:G:A	28469882	A,A	G,G	1,1	inf,inf	inf,inf	1.23659,1.14359	0.000623951	0.00127158
3	chr17:28747513:C:T	28747513	NA,T	NA,C	NA,1	NA,-inf	NA,inf	NA,1.66564	0.000623453	0.00124375
3	chr17:30035881:G:A	30035881	NA,A	NA,G	NA,1	NA,inf	NA,inf	NA,1.43643	0.000621395	0.00123543
3	chr17:29430490:T:G	29430490	G,G	T,T	1,1	inf,-inf	inf,inf	0.444363,0.113859	0.000620318	0.00124612
3	chr17:30000812:A:G	30000812	NA,G	NA,A	NA,1	NA,inf	NA,inf	NA,1.42572	0.000615544	0.00122372
3	chr17:29795272:A:G	29795272	NA,G	NA,A	NA,1	NA,inf	NA,inf	NA,1.42607	0.000614662	0.00122203
3	chr17:29403970:T:C	29403970	C,C	T,T	1,1	inf,-inf	inf,inf	0.451514,0.134702	0.00061316	0.0012317
3	chr17:28789954:C:T	28789954	NA,T	NA,C	NA,1	NA,-inf	NA,inf	NA,1.65543	0.000612493	0.00122189
3	chr17:30013120:G:A	30013120	NA,A	NA,G	NA,1	NA,inf	NA,inf	NA,1.42153	0.000612187	0.00121706
3	chr17:29427963:A:G	29427963	G,G	A,A	1,1	inf,-inf	inf,inf	0.432507,0.0480203	0.000611603	0.00122861
3	chr17:30049404:C:T	30049404	NA,T	NA,C	NA,1	NA,inf	NA,inf	NA,1.41959	0.000610051	0.00121281
3	chr17:30020013:G:A	30020013	NA,A	NA,G	NA,1	NA,inf	NA,inf	NA,1.4191	0.000609532	0.00121178
3	chr17:29222330:G:C	29222330	C,NA	G,NA	1,NA	inf,NA	inf,NA	1.22836,NA	0.000605244	0.00120296
3	chr17:29398714:T:C	29398714	C,C	T,T	1,1	inf,-inf	inf,inf	0.428692,0.0141243	0.000605006	0.00121534
3	chr17:29415690:T:A	29415690	A,A	T,T	1,1	inf,-inf	inf,inf	0.438728,0.0641503	0.000603655	0.00121264
3	chr17:29980240:T:G	29980240	NA,G	NA,T	NA,1	NA,inf	NA,inf	NA,1.40909	0.000599338	0.00119153
3	chr17:29730413:T:G	29730413	NA,G	NA,T	NA,1	NA,-inf	NA,inf	NA,1.47004	0.000599307	0.00119244
3	chr17:29980149:A:AC	29980149	NA,AC	NA,A	NA,1	NA,inf	NA,inf	NA,1.40758	0.000597608	0.0011881
3	chr17:29518952:A:T	29518952	T,T	A,A	1,1	inf,-inf	inf,inf	0.450795,0.113263	0.000596415	0.00119805
3	chr17:28886852:C:T	28886852	NA,T	NA,C	NA,1	NA,inf	NA,inf	NA,1.4496	0.000594507	0.00118434
3	chr17:29973641:C:T	29973641	NA,T	NA,C	NA,1	NA,inf	NA,inf	NA,1.40303	0.000593479	0.00117989
3	chr17:29413688:A:G	29413688	G,G	A,A	1,1	inf,-inf	inf,inf	0.44185,0.0618067	0.000592491	0.00119019
3	chr17:28408315:C:T	28408315	T,T	C,C	1,1	-inf,-inf	inf,inf	1.53042,1.25805	0.000591413	0.00120329
3	chr17:29240695:T:C	29240695	C,C	T,T	1,1	inf,inf	inf,inf	1.20917,1.68033	0.000589252	0.00117011
3	chr17:28277071:G:A	28277071	NA,A	NA,G	NA,1	NA,inf	NA,inf	NA,1.41698	0.000587019	0.00116929
3	chr17:28925694:G:A	28925694	NA,A	NA,G	NA,1	NA,inf	NA,inf	NA,1.51824	0.000585923	0.00116532
3	chr17:29001386:A:G	29001386	G,G	A,A	1,1	inf,inf	inf,inf	1.77055,0.803757	0.00058484	0.0011676
3	chr17:28946107:C:T	28946107	NA,T	NA,C	NA,1	NA,inf	NA,inf	NA,1.51709	0.000584724	0.00116294
3	chr17:28825652:T:C	28825652	NA,C	NA,T	NA,1	NA,-inf	NA,inf	NA,1.61828	0.000576379	0.00114984
3	chr17:29448649:C:A	29448649	A,A	C,C	1,1	inf,-inf	inf,inf	0.451415,0.0711152	0.000572507	0.00115002
3	chr17:29492573:G:A	29492573	NA,A	NA,G	NA,1	NA,inf	NA,inf	NA,1.48052	0.000571655	0.00113839
3	chr17:28820966:T:A	28820966	NA,A	NA,T	NA,1	NA,inf	NA,inf	NA,1.43743	0.000568455	0.00113166
3	chr17:28770593:CAG:C	28770593	NA,C	NA,CAG	NA,1	NA,-inf	NA,inf	NA,1.60961	0.000566342	0.00112981
3	chr17:29669210:T:C	29669210	C,NA	T,NA	1,NA	-inf,NA	inf,NA	2.01624,NA	0.000564207	0.00112152
3	chr17:29733746:A:G	29733746	NA,G	NA,A	NA,1	NA,inf	NA,inf	NA,1.37138	0.000553272	0.0011
3	chr17:28757207:T:G	28757207	NA,G	NA,T	NA,1	NA,-inf	NA,inf	NA,1.37849	0.000551417	0.0010981
3	chr17:29889817:A:C	29889817	NA,C	NA,A	NA,1	NA,inf	NA,inf	NA,1.36502	0.000547413	0.00108837
3	chr17:29635341:C:T	29635341	NA,T	NA,C	NA,1	NA,-inf	NA,inf	NA,1.21146	0.000546722	0.00108924
3	chr17:29379868:T:C	29379868	C,C	T,T	1,1	inf,inf	inf,inf	0.441697,0.000203474	0.000546374	0.00109748
3	chr17:29721164:A:G	29721164	NA,G	NA,A	NA,1	NA,inf	NA,inf	NA,1.36295	0.000545739	0.00108504
3	chr17:29682351:A:G	29682351	NA,G	NA,A	NA,1	NA,inf	NA,inf	NA,1.36126	0.000544204	0.00108199
3	chr17:29685143:T:C	29685143	NA,C	NA,T	NA,1	NA,inf	NA,inf	NA,1.36126	0.000544204	0.00108199
3	chr17:29377591:G:A	29377591	NA,A	NA,G	NA,1	NA,-inf	NA,inf	NA,1.12219	0.000543289	0.0010827
3	chr17:28496064:CA:C	28496064	NA,C	NA,CA	NA,1	NA,-inf	NA,inf	NA,1.28329	0.000542281	0.00107985
3	chr17:29399618:T:C	29399618	C,C	T,T	1,1	inf,-inf	inf,inf	0.449851,0.00544085	0.000542131	0.00108895
3	chr17:29688451:C:A	29688451	NA,A	NA,C	NA,1	NA,inf	NA,inf	NA,1.35877	0.000541816	0.00107724
3	chr17:29858433:C:T	29858433	NA,T	NA,C	NA,1	NA,inf	NA,inf	NA,1.35795	0.000539919	0.00107347
3	chr17:28842550:A:G	28842550	NA,G	NA,A	NA,1	NA,-inf	NA,inf	NA,1.57973	0.000539113	0.00107554
3	chr17:28496917:G:C	28496917	NA,C	NA,G	NA,1	NA,-inf	NA,inf	NA,1.27953	0.00053897	0.00107326
3	chr17:29379532:A:T	29379532	T,T	A,A	1,1	inf,-inf	inf,inf	0.445659,0.00304162	0.000537105	0.00107885
3	chr17:28736913:G:A	28736913	NA,A	NA,G	NA,1	NA,-inf	NA,inf	NA,1.56818	0.00053414	0.00106556
3	chr17:29379807:T:C	29379807	C,C	T,T	1,1	inf,-inf	inf,inf	0.448171,0.00305198	0.000531905	0.0010684
3	chr17:29375891:TAC:T	29375891	T,T	TAC,TAC	1,1	inf,-inf	inf,inf	0.450115,0.0109039	0.000530215	0.001065
3	chr17:28407262:G:A	28407262	A,A	G,G	1,1	-inf,-inf	inf,inf	1.60496,1.2138	0.000526108	0.00107205
3	chr17:29383617:T:C	29383617	C,C	T,T	1,1	inf,inf	inf,inf	0.44879,0.0090212	0.000524357	0.0010532
3	chr17:29911683:C:T	29911683	NA,T	NA,C	NA,1	NA,inf	NA,inf	NA,1.33932	0.000523041	0.00103995
3	chr17:29827519:A:C	29827519	NA,C	NA,A	NA,1	NA,inf	NA,inf	NA,1.32286	0.000519638	0.00103331
3	chr17:29839969:A:C	29839969	NA,C	NA,A	NA,1	NA,inf	NA,inf	NA,1.33421	0.000518045	0.00103002
3	chr17:29358204:T:C	29358204	C,NA	T,NA	1,NA	inf,NA	inf,NA	3.98426,NA	0.00051689	0.00102895
3	chr17:29761041:C:T	29761041	NA,T	NA,C	NA,1	NA,inf	NA,inf	NA,1.33241	0.000516404	0.00102676
3	chr17:29716986:C:T	29716986	NA,T	NA,C	NA,1	NA,inf	NA,inf	NA,1.33241	0.000516404	0.00102676
3	chr17:29726940:C:A	29726940	NA,A	NA,C	NA,1	NA,inf	NA,inf	NA,1.33241	0.000516404	0.00102676
3	chr17:29837785:C:T	29837785	NA,T	NA,C	NA,1	NA,inf	NA,inf	NA,1.33241	0.000516404	0.00102676
3	chr17:29861700:ACTACAGG:A	29861700	NA,A	NA,ACTACAGG	NA,1	NA,inf	NA,inf	NA,1.33237	0.000516377	0.00102671
3	chr17:29382314:A:G	29382314	G,G	A,A	1,1	inf,-inf	inf,inf	0.45546,0.00396532	0.000515654	0.00103573
3	chr17:28558948:C:G	28558948	NA,G	NA,C	NA,1	NA,-inf	NA,inf	NA,1.30282	0.000514404	0.00102423
3	chr17:29913157:A:G	29913157	NA,G	NA,A	NA,1	NA,inf	NA,inf	NA,1.32952	0.00051396	0.0010219
3	chr17:29829262:C:T	29829262	NA,T	NA,C	NA,1	NA,inf	NA,inf	NA,1.32947	0.000513713	0.00102141
3	chr17:29642437:C:T	29642437	NA,T	NA,C	NA,1	NA,-inf	NA,inf	NA,1.23161	0.000513439	0.00102242
3	chr17:29386220:A:T	29386220	T,T	A,A	1,1	inf,-inf	inf,inf	0.45835,0.0120502	0.000510217	0.0010248
3	chr17:28394876:G:A	28394876	A,A	G,G	1,1	-inf,inf	inf,inf	1.93945,0.00776655	0.00050986	0.00105743
3	chr17:29849433:C:T	29849433	NA,T	NA,C	NA,1	NA,inf	NA,inf	NA,1.32388	0.000508177	0.00101041
3	chr17:28617937:T:C	28617937	C,C	T,T	1,1	-inf,-inf	inf,inf	3.05808,0.701818	0.000502888	0.00100056
3	chr17:29641953:T:A	29641953	NA,A	NA,T	NA,1	NA,inf	NA,inf	NA,1.30827	0.000499698	0.000993542
3	chr17:29859540:G:A	29859540	NA,A	NA,G	NA,1	NA,inf	NA,inf	NA,1.31389	0.00049969	0.000993553
3	chr17:30033070:G:A	30033070	NA,A	NA,G	NA,1	NA,inf	NA,inf	NA,1.30888	0.00049519	0.000984689
3	chr17:28991466:A:G	28991466	NA,G	NA,A	NA,1	NA,inf	NA,inf	NA,1.41533	0.000492103	0.000978849
3	chr17:29927636:T:C	29927636	NA,C	NA,T	NA,1	NA,inf	NA,inf	NA,1.30255	0.000489934	0.000974172
3	chr17:29877454:C:A	29877454	NA,A	NA,C	NA,1	NA,inf	NA,inf	NA,1.29632	0.000484882	0.000964132
3	chr17:28470538:CT:C	28470538	C,C	CT,CT	1,1	inf,inf	inf,inf	1.23874,0.999316	0.000482328	0.000982478
3	chr17:28397533:C:G	28397533	NA,G	NA,C	NA,1	NA,-inf	NA,inf	NA,1.20294	0.000482311	0.000959967
3	chr17:28394772:C:A	28394772	A,A	C,C	1,1	-inf,inf	inf,inf	1.91085,0.0141988	0.00048035	0.000995898
3	chr17:29859284:T:A	29859284	NA,A	NA,T	NA,1	NA,inf	NA,inf	NA,1.2911	0.000479745	0.000953924
3	chr17:28958758:G:A	28958758	NA,A	NA,G	NA,1	NA,-inf	NA,inf	NA,1.18843	0.0004794	0.000954871
3	chr17:29950694:C:T	29950694	NA,T	NA,C	NA,1	NA,inf	NA,inf	NA,1.28846	0.000478432	0.000951319
3	chr17:29754180:A:C	29754180	NA,C	NA,A	NA,1	NA,inf	NA,inf	NA,1.28736	0.000477403	0.00094927
3	chr17:29953803:G:C	29953803	NA,C	NA,G	NA,1	NA,inf	NA,inf	NA,1.28529	0.000475797	0.000946083
3	chr17:29661113:T:C	29661113	C,NA	T,NA	1,NA	-inf,NA	inf,NA	1.85403,NA	0.000474535	0.000943404
3	chr17:29956558:G:A	29956558	NA,A	NA,G	NA,1	NA,inf	NA,inf	NA,1.2829	0.000473835	0.000942186
3	chr17:28817634:G:A	28817634	NA,A	NA,G	NA,1	NA,-inf	NA,inf	NA,1.25809	0.000467047	0.000930066
3	chr17:29179635:G:A	29179635	NA,A	NA,G	NA,1	NA,-inf	NA,inf	NA,1.19391	0.000466622	0.000929199
3	chr17:29162415:T:C	29162415	NA,C	NA,T	NA,1	NA,-inf	NA,inf	NA,1.1955	0.000465186	0.000926386
3	chr17:29958237:C:T	29958237	NA,T	NA,C	NA,1	NA,inf	NA,inf	NA,1.27014	0.00046306	0.000920776
3	chr17:28550984:C:A	28550984	NA,A	NA,C	NA,1	NA,-inf	NA,inf	NA,1.45662	0.000458949	0.000915443
3	chr17:29602468:G:A	29602468	NA,A	NA,G	NA,1	NA,-inf	NA,inf	NA,1.2156	0.000458331	0.000912285
3	chr17:29305795:G:A	29305795	NA,A	NA,G	NA,1	NA,inf	NA,inf	NA,1.12467	0.000456675	0.000909063
3	chr17:28408124:G:A	28408124	A,A	G,G	1,1	-inf,-inf	inf,inf	1.63342,1.10403	0.00045336	0.000923119
3	chr17:28946322:C:T	28946322	NA,T	NA,C	NA,1	NA,-inf	NA,inf	NA,1.24206	0.000451612	0.000899325
3	chr17:29657973:T:C	29657973	NA,C	NA,T	NA,1	NA,inf	NA,inf	NA,1.32461	0.000450997	0.000897986
3	chr17:29520282:T:C	29520282	NA,C	NA,T	NA,1	NA,-inf	NA,inf	NA,1.10676	0.000450753	0.000897581
3	chr17:28881287:T:C	28881287	NA,C	NA,T	NA,1	NA,inf	NA,inf	NA,1.25106	0.000449622	0.00089578
3	chr17:29330776:T:G	29330776	NA,G	NA,T	NA,1	NA,-inf	NA,inf	NA,1.14213	0.000449143	0.000894403
3	chr17:28595996:T:C	28595996	C,C	T,T	1,1	-inf,-inf	inf,inf	3.06169,0.606974	0.000447878	0.000891208
3	chr17:29716737:TTTA:T	29716737	NA,T	NA,TTTA	NA,1	NA,inf	NA,inf	NA,1.3225	0.000447667	0.00089136
3	chr17:29348208:C:T	29348208	T,T	C,C	1,1	inf,inf	inf,inf	19.0936,1.04773	0.00044672	0.000984655
3	chr17:28984691:A:G	28984691	NA,G	NA,A	NA,1	NA,inf	NA,inf	NA,1.35678	0.00044628	0.00088776
3	chr17:29873297:C:T	29873297	NA,T	NA,C	NA,1	NA,-inf	NA,inf	NA,1.29624	0.000443147	0.000881878
3	chr17:28975157:C:T	28975157	NA,T	NA,C	NA,1	NA,inf	NA,inf	NA,1.35187	0.000442689	0.000880621
3	chr17:28243574:C:T	28243574	NA,T	NA,C	NA,1	NA,inf	NA,inf	NA,1.22929	0.000438973	0.000874625
3	chr17:29393112:T:C	29393112	NA,C	NA,T	NA,1	NA,-inf	NA,inf	NA,1.09223	0.000438483	0.000873158
3	chr17:28468736:C:T	28468736	T,NA	C,NA	1,NA	inf,NA	inf,NA	1.26507,NA	0.000435648	0.000872045
3	chr17:29014919:G:A	29014919	NA,A	NA,G	NA,1	NA,-inf	NA,inf	NA,1.25693	0.000434178	0.00086555
3	chr17:28239348:G:A	28239348	NA,A	NA,G	NA,1	NA,inf	NA,inf	NA,1.22959	0.000429262	0.000855481
3	chr17:29056808:AC:A	29056808	NA,A	NA,AC	NA,1	NA,inf	NA,inf	NA,1.20334	0.000423758	0.000843494
3	chr17:29734964:GA:G	29734964	NA,G	NA,GA	NA,1	NA,inf	NA,inf	NA,1.28635	0.000421624	0.000839525
3	chr17:28558347:G:A	28558347	NA,A	NA,G	NA,1	NA,-inf	NA,inf	NA,1.19074	0.000421396	0.0008391
3	chr17:29375720:A:G	29375720	G,NA	A,NA	1,NA	inf,NA	inf,NA	0.574615,NA	0.000420659	0.000838119
3	chr17:29923778:C:T	29923778	NA,T	NA,C	NA,1	NA,-inf	NA,inf	NA,1.26567	0.000420508	0.0008368
3	chr17:30008154:GGATGAAAAAA:G	30008154	NA,G	NA,GGATGAAAAAA	NA,1	NA,-inf	NA,inf	NA,1.27136	0.000420354	0.000836521
3	chr17:28217275:C:G	28217275	NA,G	NA,C	NA,1	NA,-inf	NA,inf	NA,1.18752	0.000417725	0.000831944
3	chr17:29399125:T:A	29399125	NA,A	NA,T	NA,1	NA,-inf	NA,inf	NA,1.06558	0.000417686	0.000831755
3	chr17:28791767:G:C	28791767	C,C	G,G	1,1	inf,inf	inf,inf	3.0674,0.712411	0.000416596	0.000829081
3	chr17:28847070:C:A	28847070	A,A	C,C	1,1	inf,inf	inf,inf	2.9582,0.841971	0.000412624	0.000821095
3	chr17:29793646:A:T	29793646	NA,T	NA,A	NA,1	NA,inf	NA,inf	NA,1.19922	0.00040966	0.000814671
3	chr17:29056077:C:T	29056077	NA,T	NA,C	NA,1	NA,-inf	NA,inf	NA,1.12419	0.000408651	0.000813928
3	chr17:28470397:C:T	28470397	T,T	C,C	1,1	inf,inf	inf,inf	1.21496,0.932985	0.000404749	0.000824193
3	chr17:28289197:T:C	28289197	NA,C	NA,T	NA,1	NA,-inf	NA,inf	NA,1.15533	0.000400248	0.00079706
3	chr17:28622624:C:T	28622624	NA,T	NA,C	NA,1	NA,-inf	NA,inf	NA,1.15853	0.000399187	0.000794894
3	chr17:30015204:C:T	30015204	NA,T	NA,C	NA,1	NA,-inf	NA,inf	NA,1.23877	0.000398254	0.00079257
3	chr17:28730803:G:A	28730803	NA,A	NA,G	NA,1	NA,-inf	NA,inf	NA,1.38078	0.000395663	0.000789259
3	chr17:29660953:T:C	29660953	C,NA	T,NA	1,NA	-inf,NA	inf,NA	1.87104,NA	0.000394141	0.000783588
3	chr17:29355454:TTTTG:T	29355454	T,T	TTTTG,TTTTG	1,1	inf,inf	inf,inf	18.9985,0.95139	0.000393674	0.000849638
3	chr17:28400155:A:G	28400155	NA,G	NA,A	NA,1	NA,-inf	NA,inf	NA,1.08401	0.000392638	0.000781561
3	chr17:29597099:A:C	29597099	NA,C	NA,A	NA,1	NA,inf	NA,inf	NA,1.17603	0.000392538	0.000780795
3	chr17:29048048:A:G	29048048	NA,G	NA,A	NA,1	NA,inf	NA,inf	NA,1.2033	0.000392337	0.000780927
3	chr17:29357840:C:G	29357840	NA,G	NA,C	NA,1	NA,-inf	NA,inf	NA,1.00075	0.000390223	0.000777726
3	chr17:29599062:T:C	29599062	NA,C	NA,T	NA,1	NA,-inf	NA,inf	NA,1.23786	0.000388972	0.000775069
3	chr17:28802886:A:G	28802886	NA,G	NA,A	NA,1	NA,-inf	NA,inf	NA,1.15948	0.000385244	0.000766706
3	chr17:29820155:C:T	29820155	NA,T	NA,C	NA,1	NA,-inf	NA,inf	NA,1.07746	0.000385099	0.000767153
3	chr17:29210860:G:A	29210860	A,NA	G,NA	1,NA	inf,NA	inf,NA	1.35764,NA	0.000383436	0.000762337
3	chr17:29655192:C:T	29655192	NA,T	NA,C	NA,1	NA,inf	NA,inf	NA,1.158	0.000382178	0.000760054
3	chr17:29370601:G:A	29370601	A,A	G,G	1,1	inf,inf	inf,inf	18.6732,0.91292	0.000379159	0.00078391
3	chr17:29347274:G:A	29347274	NA,A	NA,G	NA,1	NA,-inf	NA,inf	NA,1.01136	0.000378066	0.000752883
3	chr17:28177513:G:A	28177513	A,NA	G,NA	1,NA	-inf,NA	inf,NA	0.989028,NA	0.000377578	0.000755147
3	chr17:28395709:C:T	28395709	T,T	C,C	1,1	-inf,-inf	inf,inf	1.77498,0.0673221	0.000367739	0.000761645
3	chr17:28801191:C:T	28801191	NA,T	NA,C	NA,1	NA,inf	NA,inf	NA,1.1155	0.000366593	0.00073038
3	chr17:28593850:C:T	28593850	NA,T	NA,C	NA,1	NA,-inf	NA,inf	NA,1.33062	0.000366292	0.000730661
3	chr17:28663214:G:A	28663214	NA,A	NA,G	NA,1	NA,-inf	NA,inf	NA,1.31934	0.000359673	0.000717451
3	chr17:28340200:C:T	28340200	T,T	C,C	1,1	-inf,inf	inf,inf	2.80136,0.192476	0.000359007	0.000720283
3	chr17:28671171:C:T	28671171	NA,T	NA,C	NA,1	NA,-inf	NA,inf	NA,1.31402	0.000356725	0.00071157
3	chr17:28591345:C:T	28591345	NA,T	NA,C	NA,1	NA,-inf	NA,inf	NA,1.31398	0.000356488	0.0007111
3	chr17:29748609:T:C	29748609	NA,C	NA,T	NA,1	NA,-inf	NA,inf	NA,1.03835	0.000355962	0.0007091
3	chr17:28184145:A:G	28184145	NA,G	NA,A	NA,1	NA,-inf	NA,inf	NA,1.09476	0.000355421	0.000707889
3	chr17:28792005:T:C	28792005	NA,C	NA,T	NA,1	NA,-inf	NA,inf	NA,0.954902	0.000355048	0.000707312
3	chr17:28667188:AC:A	28667188	NA,A	NA,AC	NA,1	NA,-inf	NA,inf	NA,1.31197	0.00035443	0.000706997
3	chr17:28588907:C:A	28588907	NA,A	NA,C	NA,1	NA,-inf	NA,inf	NA,1.30946	0.000354275	0.000706682
3	chr17:29282028:C:T	29282028	NA,T	NA,C	NA,1	NA,-inf	NA,inf	NA,1.05753	0.000354056	0.000705694
3	chr17:29899575:A:T	29899575	NA,T	NA,A	NA,1	NA,-inf	NA,inf	NA,1.03841	0.000353424	0.00070406
3	chr17:28538793:C:T	28538793	NA,T	NA,C	NA,1	NA,inf	NA,inf	NA,1.20445	0.000353284	0.000702979
3	chr17:29888562:G:A	29888562	NA,A	NA,G	NA,1	NA,-inf	NA,inf	NA,1.03807	0.000353205	0.000703624
3	chr17:28659801:C:T	28659801	NA,T	NA,C	NA,1	NA,-inf	NA,inf	NA,1.30703	0.000352888	0.000703916
3	chr17:28618096:C:G	28618096	NA,G	NA,C	NA,1	NA,-inf	NA,inf	NA,1.30497	0.000351414	0.000700976
3	chr17:29250690:T:A	29250690	NA,A	NA,T	NA,1	NA,-inf	NA,inf	NA,1.04916	0.000351363	0.000700291
3	chr17:29417067:G:A	29417067	NA,A	NA,G	NA,1	NA,-inf	NA,inf	NA,0.895293	0.000350188	0.000697876
3	chr17:29628398:C:T	29628398	T,T	C,C	1,1	-inf,-inf	inf,inf	2.27845,0.0078733	0.000349946	0.000695731
3	chr17:28505283:C:T	28505283	T,NA	C,NA	1,NA	-inf,NA	inf,NA	2.23581,NA	0.000349938	0.000698226
3	chr17:29466735:G:A	29466735	NA,A	NA,G	NA,1	NA,-inf	NA,inf	NA,0.888547	0.000349107	0.000695763
3	chr17:28325981:C:T	28325981	T,T	C,C	1,1	-inf,inf	inf,inf	2.80852,0.14319	0.000347505	0.0006972
3	chr17:28398249:G:A	28398249	A,A	G,G	1,1	-inf,-inf	inf,inf	1.76175,0.158848	0.000347355	0.000719334
3	chr17:28658231:C:T	28658231	NA,T	NA,C	NA,1	NA,-inf	NA,inf	NA,1.29669	0.000347163	0.00069249
3	chr17:29617847:T:C	29617847	NA,C	NA,T	NA,1	NA,inf	NA,inf	NA,1.10362	0.000346881	0.000689921
3	chr17:29263845:T:C	29263845	NA,C	NA,T	NA,1	NA,-inf	NA,inf	NA,1.04902	0.000346622	0.000690598
3	chr17:28560110:C:T	28560110	NA,T	NA,C	NA,1	NA,-inf	NA,inf	NA,1.29254	0.000345157	0.000688496
3	chr17:28395626:G:A	28395626	A,A	G,G	1,1	-inf,-inf	inf,inf	1.73996,0.00801173	0.000340986	0.000705772
3	chr17:29313282:C:T	29313282	NA,T	NA,C	NA,1	NA,-inf	NA,inf	NA,0.989781	0.000339436	0.000675983
3	chr17:28752507:A:C	28752507	NA,C	NA,A	NA,1	NA,inf	NA,inf	NA,1.06382	0.000335319	0.000668074
3	chr17:29718550:G:A	29718550	NA,A	NA,G	NA,1	NA,inf	NA,inf	NA,1.10345	0.000334937	0.000667048
3	chr17:28997218:C:T	28997218	NA,T	NA,C	NA,1	NA,-inf	NA,inf	NA,1.08891	0.000334132	0.000665021
3	chr17:29924620:A:T	29924620	NA,T	NA,A	NA,1	NA,-inf	NA,inf	NA,1.0057	0.000333512	0.000664402
3	chr17:29880216:C:T	29880216	NA,T	NA,C	NA,1	NA,-inf	NA,inf	NA,0.998347	0.000333299	0.000663971
3	chr17:28273904:A:G	28273904	NA,G	NA,A	NA,1	NA,inf	NA,inf	NA,1.07979	0.000331463	0.000660415
3	chr17:29766140:A:G	29766140	G,NA	A,NA	1,NA	-inf,NA	inf,NA	1.77113,NA	0.000330692	0.000657506
3	chr17:29824808:C:T	29824808	NA,T	NA,C	NA,1	NA,inf	NA,inf	NA,1.13958	0.000330676	0.000658489
3	chr17:29184444:G:T	29184444	T,T	G,G	1,1	inf,inf	inf,inf	1.68874,0.975416	0.000330452	0.000656371
3	chr17:28448040:T:C	28448040	C,NA	T,NA	1,NA	inf,NA	inf,NA	1.12582,NA	0.000329548	0.000659573
3	chr17:29231085:C:T	29231085	T,T	C,C	1,1	inf,inf	inf,inf	1.3992,1.17822	0.000329192	0.000653997
3	chr17:29308656:C:T	29308656	NA,T	NA,C	NA,1	NA,-inf	NA,inf	NA,1.01435	0.000329169	0.00065609
3	chr17:29094583:G:A	29094583	A,NA	G,NA	1,NA	inf,NA	inf,NA	0.639434,NA	0.000326179	0.000649443
3	chr17:29564711:G:A	29564711	NA,A	NA,G	NA,1	NA,-inf	NA,inf	NA,1.04265	0.000322486	0.00064234
3	chr17:29281997:C:T	29281997	NA,T	NA,C	NA,1	NA,-inf	NA,inf	NA,0.961195	0.000322263	0.000641799
3	chr17:30047095:A:G	30047095	NA,G	NA,A	NA,1	NA,inf	NA,inf	NA,1.12011	0.00032138	0.000639983
3	chr17:28285591:T:C	28285591	C,C	T,T	1,1	-inf,inf	inf,inf	2.69492,0.264363	0.00032131	0.000644537
3	chr17:30014099:G:A	30014099	NA,A	NA,G	NA,1	NA,inf	NA,inf	NA,1.11782	0.000319497	0.000636233
3	chr17:29565428:G:A	29565428	NA,A	NA,G	NA,1	NA,-inf	NA,inf	NA,1.03793	0.000319367	0.000636124
3	chr17:28490519:G:A	28490519	A,A	G,G	1,1	inf,inf	inf,inf	1.08488,0.913458	0.000319236	0.000635249
3	chr17:28718426:TG:T	28718426	NA,T	NA,TG	NA,1	NA,-inf	NA,inf	NA,1.05506	0.000318395	0.000634137
3	chr17:28553897:C:A	28553897	NA,A	NA,C	NA,1	NA,-inf	NA,inf	NA,1.24398	0.00031806	0.000634451
3	chr17:28440373:G:A	28440373	A,A	G,G	1,1	inf,-inf	inf,inf	0.456425,2.21898	0.000317281	0.000632208
3	chr17:29696638:C:A	29696638	A,NA	C,NA	1,NA	inf,NA	inf,NA	2.88233,NA	0.000317085	0.000633464
3	chr17:28801151:C:T	28801151	NA,T	NA,C	NA,1	NA,inf	NA,inf	NA,1.02637	0.000313896	0.000625402
3	chr17:29767008:G:T	29767008	NA,T	NA,G	NA,1	NA,inf	NA,inf	NA,1.1366	0.000313722	0.00062473
3	chr17:28133978:T:C	28133978	NA,C	NA,T	NA,1	NA,-inf	NA,inf	NA,1.00211	0.000313416	0.000624098
3	chr17:28150102:T:C	28150102	NA,C	NA,T	NA,1	NA,-inf	NA,inf	NA,1.01432	0.000312747	0.00062286
3	chr17:30016874:A:C	30016874	NA,C	NA,A	NA,1	NA,inf	NA,inf	NA,1.1045	0.000312437	0.000622178
3	chr17:29213726:A:G	29213726	G,G	A,A	1,1	inf,inf	inf,inf	1.4884,1.08627	0.00031229	0.000620467
3	chr17:28256607:C:T	28256607	NA,T	NA,C	NA,1	NA,-inf	NA,inf	NA,0.943882	0.000310395	0.000618986
3	chr17:29236259:G:A	29236259	A,A	G,G	1,1	inf,inf	inf,inf	1.19113,1.35336	0.000309403	0.000614558
3	chr17:28762403:G:A	28762403	NA,A	NA,G	NA,1	NA,inf	NA,inf	NA,1.04929	0.000309326	0.000616305
3	chr17:28513785:G:A	28513785	A,NA	G,NA	1,NA	inf,NA	inf,NA	1.83701,NA	0.000308586	0.000613046
3	chr17:28281654:A:G	28281654	G,G	A,A	1,1	inf,inf	inf,inf	2.00033,0.134072	0.000306793	0.000608075
3	chr17:29072488:A:T	29072488	T,NA	A,NA	1,NA	inf,NA	inf,NA	0.616732,NA	0.000305946	0.00060917
3	chr17:29439173:CCTCAATTTGTCATGATAATTTCTTTCTTTTTTTTTTTTTTTTTTAAGACTGATTCTCACTCCTCTCTTGCCCAGGCTGGAGTGCAGTGGGGTGAT:C	29439173	NA,C	NA,CCTCAATTTGTCATGATAATTTCTTTCTTTTTTTTTTTTTTTTTTAAGACTGATTCTCACTCCTCTCTTGCCCAGGCTGGAGTGCAGTGGGGTGAT	NA,1	NA,-inf	NA,inf	NA,0.81851	0.000305606	0.000609032
3	chr17:28221992:G:A	28221992	NA,A	NA,G	NA,1	NA,-inf	NA,inf	NA,1.00021	0.000304485	0.000606402
3	chr17:29170273:T:C	29170273	C,C	T,T	1,1	inf,inf	inf,inf	1.31864,1.15071	0.000304072	0.00060403
3	chr17:28514894:A:C	28514894	NA,C	NA,A	NA,1	NA,inf	NA,inf	NA,1.09197	0.000303919	0.000605194
3	chr17:29227348:C:T	29227348	NA,T	NA,C	NA,1	NA,-inf	NA,inf	NA,0.909453	0.00030379	0.000605004
3	chr17:28418582:C:T	28418582	T,T	C,C	1,1	inf,inf	inf,inf	1.31973,1.27806	0.000303363	0.000611741
3	chr17:30023357:C:T	30023357	NA,T	NA,C	NA,1	NA,inf	NA,inf	NA,1.08082	0.000300804	0.000599022
3	chr17:28541899:G:A	28541899	NA,A	NA,G	NA,1	NA,-inf	NA,inf	NA,0.913068	0.000299775	0.000596897
3	chr17:29383230:C:T	29383230	T,T	C,C	1,1	inf,inf	inf,inf	10.0894,2.12584	0.000298343	0.000592779
3	chr17:28243102:T:C	28243102	NA,C	NA,T	NA,1	NA,inf	NA,inf	NA,1.00641	0.000298057	0.000593845
3	chr17:28320344:G:A	28320344	A,NA	G,NA	1,NA	-inf,NA	inf,NA	1.94815,NA	0.000297048	0.000594689
3	chr17:28531977:G:A	28531977	NA,A	NA,G	NA,1	NA,-inf	NA,inf	NA,0.924494	0.000296199	0.000589726
3	chr17:28765776:G:C	28765776	NA,C	NA,G	NA,1	NA,-inf	NA,inf	NA,0.85498	0.000294413	0.000586532
3	chr17:29003068:C:T	29003068	NA,T	NA,C	NA,1	NA,-inf	NA,inf	NA,0.977625	0.000293975	0.000585513
3	chr17:28754293:T:G	28754293	NA,G	NA,T	NA,1	NA,-inf	NA,inf	NA,0.904911	0.00029299	0.000583412
3	chr17:28111354:T:A	28111354	A,A	T,T	1,1	inf,inf	inf,inf	0.0688811,2.17842	0.000292557	0.000581722
3	chr17:29201879:T:C	29201879	C,NA	T,NA	1,NA	inf,NA	inf,NA	1.27239,NA	0.000292541	0.000581679
3	chr17:28204327:T:C	28204327	C,NA	T,NA	1,NA	inf,NA	inf,NA	1.41249,NA	0.000291449	0.00058309
3	chr17:30045180:G:A	30045180	NA,A	NA,G	NA,1	NA,inf	NA,inf	NA,1.01924	0.000291088	0.000579755
3	chr17:29538592:T:G	29538592	G,NA	T,NA	1,NA	inf,NA	inf,NA	0.472179,NA	0.000290863	0.000580707
3	chr17:29563939:A:G	29563939	NA,G	NA,A	NA,1	NA,inf	NA,inf	NA,1.0599	0.0002901	0.000577774
3	chr17:29564712:G:A	29564712	NA,A	NA,G	NA,1	NA,inf	NA,inf	NA,1.05911	0.000290012	0.0005776
3	chr17:28835436:A:G	28835436	NA,G	NA,A	NA,1	NA,-inf	NA,inf	NA,0.84676	0.000289698	0.000577137
3	chr17:28835162:A:T	28835162	NA,T	NA,A	NA,1	NA,inf	NA,inf	NA,1.00877	0.000289043	0.000575903
3	chr17:28852748:C:T	28852748	NA,T	NA,C	NA,1	NA,inf	NA,inf	NA,1.00679	0.0002883	0.000574421
3	chr17:29489668:A:G	29489668	NA,G	NA,A	NA,1	NA,-inf	NA,inf	NA,0.790585	0.000287825	0.000573598
3	chr17:29889148:A:G	29889148	NA,G	NA,A	NA,1	NA,inf	NA,inf	NA,1.01035	0.000286693	0.000571003
3	chr17:29609722:A:G	29609722	NA,G	NA,A	NA,1	NA,inf	NA,inf	NA,0.815472	0.000286545	0.000570651
3	chr17:28918721:T:C	28918721	NA,C	NA,T	NA,1	NA,inf	NA,inf	NA,0.9597	0.000286247	0.000570312
3	chr17:28742624:C:G	28742624	NA,G	NA,C	NA,1	NA,inf	NA,inf	NA,1.04725	0.000286212	0.000569912
3	chr17:29122940:G:C	29122940	NA,C	NA,G	NA,1	NA,-inf	NA,inf	NA,0.901338	0.000285965	0.000569671
3	chr17:29494805:A:G	29494805	G,NA	A,NA	1,NA	inf,NA	inf,NA	0.470735,NA	0.000285643	0.000570291
3	chr17:29339285:C:T	29339285	T,T	C,C	1,1	-inf,-inf	inf,inf	18.3799,1.04576	0.000285004	0.000586921
3	chr17:30009474:T:C	30009474	NA,C	NA,T	NA,1	NA,inf	NA,inf	NA,1.00527	0.000284529	0.000566695
3	chr17:29215194:G:A	29215194	A,A	G,G	1,1	inf,inf	inf,inf	1.41045,1.16127	0.00028449	0.0005653
3	chr17:28775229:C:G	28775229	NA,G	NA,C	NA,1	NA,-inf	NA,inf	NA,0.835551	0.000284196	0.000566182
3	chr17:29565791:G:A	29565791	NA,A	NA,G	NA,1	NA,inf	NA,inf	NA,0.965478	0.000282611	0.000562354
3	chr17:29002256:T:C	29002256	NA,C	NA,T	NA,1	NA,-inf	NA,inf	NA,0.948033	0.000281587	0.000560847
3	chr17:29281804:G:A	29281804	NA,A	NA,G	NA,1	NA,-inf	NA,inf	NA,0.881615	0.000280593	0.000558833
3	chr17:28393166:A:G	28393166	NA,G	NA,A	NA,1	NA,-inf	NA,inf	NA,0.895658	0.000280302	0.000558049
3	chr17:29087235:G:A	29087235	NA,A	NA,G	NA,1	NA,-inf	NA,inf	NA,0.903692	0.000279848	0.000557565
3	chr17:29557649:T:C	29557649	C,NA	T,NA	1,NA	inf,NA	inf,NA	3.04895,NA	0.000279463	0.000558406
3	chr17:28753990:A:G	28753990	NA,G	NA,A	NA,1	NA,-inf	NA,inf	NA,0.821204	0.000277807	0.000553454
3	chr17:28892729:C:A	28892729	NA,A	NA,C	NA,1	NA,inf	NA,inf	NA,1.01258	0.000275859	0.000549137
3	chr17:28577039:C:G	28577039	NA,G	NA,C	NA,1	NA,-inf	NA,inf	NA,0.940571	0.000273345	0.000544406
3	chr17:29410758:C:T	29410758	T,T	C,C	1,1	inf,inf	inf,inf	18.1261,0.900583	0.00027331	0.00055291
3	chr17:29119140:T:C	29119140	C,C	T,T	1,1	inf,inf	inf,inf	1.63919,1.26769	0.000271995	0.000540349
3	chr17:29243155:G:A	29243155	NA,A	NA,G	NA,1	NA,-inf	NA,inf	NA,0.811633	0.000271893	0.000541352
3	chr17:29760050:T:C	29760050	NA,C	NA,T	NA,1	NA,-inf	NA,inf	NA,0.835405	0.000271823	0.000541527
3	chr17:29582975:G:A	29582975	NA,A	NA,G	NA,1	NA,inf	NA,inf	NA,1.05527	0.000270694	0.000539224
3	chr17:29567263:GA:G	29567263	NA,G	NA,GA	NA,1	NA,-inf	NA,inf	NA,0.962373	0.00026981	0.000537619
3	chr17:29031746:C:T	29031746	NA,T	NA,C	NA,1	NA,-inf	NA,inf	NA,0.884986	0.000269468	0.000536774
3	chr17:29567699:G:A	29567699	NA,A	NA,G	NA,1	NA,-inf	NA,inf	NA,0.961253	0.000269302	0.000536606
3	chr17:28677830:A:G	28677830	NA,G	NA,A	NA,1	NA,-inf	NA,inf	NA,0.930563	0.000268398	0.000534217
3	chr17:29172139:G:GCTCA	29172139	GCTCA,GCTCA	G,G	1,1	inf,inf	inf,inf	1.3319,1.04732	0.000268167	0.000532731
3	chr17:28539728:G:A	28539728	NA,A	NA,G	NA,1	NA,-inf	NA,inf	NA,0.989904	0.00026742	0.000533403
3	chr17:28606136:TCA:T	28606136	NA,T	NA,TCA	NA,1	NA,-inf	NA,inf	NA,0.926099	0.000267396	0.000532221
3	chr17:28570684:A:G	28570684	NA,G	NA,A	NA,1	NA,-inf	NA,inf	NA,0.925864	0.000267236	0.000531908
3	chr17:28853325:C:A	28853325	NA,A	NA,C	NA,1	NA,-inf	NA,inf	NA,0.946237	0.00026709	0.000531662
3	chr17:28803740:G:T	28803740	NA,T	NA,G	NA,1	NA,-inf	NA,inf	NA,0.803266	0.000266142	0.000530233
3	chr17:28383551:G:A	28383551	A,A	G,G	1,1	inf,inf	inf,inf	1.54048,0.241299	0.000265951	0.000540823
3	chr17:29077154:C:T	29077154	T,NA	C,NA	1,NA	inf,NA	inf,NA	0.73839,NA	0.000265828	0.000528615
3	chr17:29327132:A:T	29327132	NA,T	NA,A	NA,1	NA,inf	NA,inf	NA,0.770005	0.000265458	0.000528604
3	chr17:30044501:G:A	30044501	NA,A	NA,G	NA,1	NA,inf	NA,inf	NA,1.01813	0.000265139	0.000528232
3	chr17:29042849:C:T	29042849	NA,T	NA,C	NA,1	NA,inf	NA,inf	NA,1.01431	0.000264635	0.000527196
3	chr17:28802619:A:G	28802619	NA,G	NA,A	NA,1	NA,-inf	NA,inf	NA,0.799106	0.000264271	0.000526506
3	chr17:29247771:A:G	29247771	NA,G	NA,A	NA,1	NA,-inf	NA,inf	NA,0.895963	0.000263778	0.000525563
3	chr17:29331514:C:T	29331514	NA,T	NA,C	NA,1	NA,-inf	NA,inf	NA,0.813211	0.000263442	0.000524936
3	chr17:28247794:G:A	28247794	A,A	G,G	1,1	inf,-inf	inf,inf	1.62017,0.474007	0.000262352	0.000527619
3	chr17:29153243:T:C	29153243	C,NA	T,NA	1,NA	inf,NA	inf,NA	0.475261,NA	0.000261128	0.000521976
3	chr17:28514125:T:C	28514125	NA,C	NA,T	NA,1	NA,inf	NA,inf	NA,0.947003	0.000260988	0.000519997
3	chr17:29177913:C:T	29177913	T,T	C,C	1,1	inf,inf	inf,inf	1.31557,1.05098	0.000260708	0.000517928
3	chr17:28766180:C:T	28766180	NA,T	NA,C	NA,1	NA,-inf	NA,inf	NA,0.93644	0.000260172	0.000517831
3	chr17:28477462:G:A	28477462	NA,A	NA,G	NA,1	NA,-inf	NA,inf	NA,0.873059	0.000258821	0.000515643
3	chr17:29042364:C:T	29042364	NA,T	NA,C	NA,1	NA,inf	NA,inf	NA,1.03899	0.00025841	0.00051467
3	chr17:29001843:C:T	29001843	NA,T	NA,C	NA,1	NA,-inf	NA,inf	NA,0.897104	0.000258226	0.000514326
3	chr17:29001873:C:T	29001873	NA,T	NA,C	NA,1	NA,-inf	NA,inf	NA,0.896974	0.000258174	0.000514225
3	chr17:29175817:T:C	29175817	C,C	T,T	1,1	inf,inf	inf,inf	1.33085,1.02121	0.000257624	0.000511797
3	chr17:28540927:A:G	28540927	NA,G	NA,A	NA,1	NA,-inf	NA,inf	NA,0.893672	0.000256739	0.00051098
3	chr17:29296432:A:G	29296432	NA,G	NA,A	NA,1	NA,inf	NA,inf	NA,0.974798	0.00025619	0.000510374
3	chr17:29293916:G:A	29293916	NA,A	NA,G	NA,1	NA,inf	NA,inf	NA,1.04377	0.000255818	0.000509268
3	chr17:28629212:T:C	28629212	NA,C	NA,T	NA,1	NA,-inf	NA,inf	NA,0.932622	0.000255698	0.000509256
3	chr17:29173035:T:C	29173035	C,C	T,T	1,1	inf,inf	inf,inf	1.30789,1.04689	0.00025533	0.000507245
3	chr17:29528210:G:A	29528210	A,A	G,G	1,1	-inf,-inf	inf,inf	18.8187,0.535015	0.000255199	0.000534646
3	chr17:29247597:CT:C	29247597	NA,C	NA,CT	NA,1	NA,-inf	NA,inf	NA,0.855652	0.00025389	0.000506012
3	chr17:28329877:A:G	28329877	G,NA	A,NA	1,NA	-inf,NA	inf,NA	1.37525,NA	0.000253096	0.00050353
3	chr17:28452076:TG:T	28452076	T,T	TG,TG	1,1	inf,-inf	inf,inf	0.395354,2.01153	0.000252259	0.000502188
3	chr17:28548552:C:G	28548552	NA,G	NA,C	NA,1	NA,-inf	NA,inf	NA,0.93225	0.000252161	0.000502793
3	chr17:29323710:AAAT:A	29323710	NA,A	NA,AAAT	NA,1	NA,-inf	NA,inf	NA,0.844999	0.00025005	0.000498014
3	chr17:28865777:G:C	28865777	NA,C	NA,G	NA,1	NA,-inf	NA,inf	NA,0.910507	0.000249268	0.000496138
3	chr17:29039013:A:T	29039013	NA,T	NA,A	NA,1	NA,-inf	NA,inf	NA,0.840201	0.000249054	0.000496114
3	chr17:29014758:G:A	29014758	NA,A	NA,G	NA,1	NA,-inf	NA,inf	NA,1.02599	0.000248283	0.000494494
3	chr17:28857661:G:A	28857661	NA,A	NA,G	NA,1	NA,inf	NA,inf	NA,0.884042	0.000247991	0.000494105
3	chr17:28416091:G:C	28416091	NA,C	NA,G	NA,1	NA,-inf	NA,inf	NA,0.854882	0.000247875	0.000493712
3	chr17:29201569:A:G	29201569	NA,G	NA,A	NA,1	NA,-inf	NA,inf	NA,0.829297	0.000247825	0.000493784
3	chr17:29471281:T:C	29471281	NA,C	NA,T	NA,1	NA,inf	NA,inf	NA,0.70046	0.000247664	0.000493192
3	chr17:28721452:G:A	28721452	NA,A	NA,G	NA,1	NA,inf	NA,inf	NA,0.913564	0.000247446	0.000493027
3	chr17:29896412:T:C	29896412	C,C	T,T	1,1	-inf,-inf	inf,inf	0.364814,2.26505	0.000246429	0.000490327
3	chr17:29323441:G:A	29323441	NA,A	NA,G	NA,1	NA,-inf	NA,inf	NA,0.910416	0.00024546	0.000489233
3	chr17:29171187:C:T	29171187	T,T	C,C	1,1	inf,inf	inf,inf	1.26292,1.0799	0.000245078	0.000486897
3	chr17:29232869:C:T	29232869	NA,T	NA,C	NA,1	NA,inf	NA,inf	NA,0.761959	0.000244512	0.000487142
3	chr17:29130163:T:C	29130163	C,C	T,T	1,1	inf,inf	inf,inf	1.50448,0.823921	0.000244372	0.000485353
3	chr17:29127840:A:G	29127840	G,G	A,A	1,1	inf,inf	inf,inf	1.51024,0.817693	0.000244322	0.000485253
3	chr17:29087186:G:A	29087186	NA,A	NA,G	NA,1	NA,inf	NA,inf	NA,0.882023	0.000243507	0.000484827
3	chr17:29003047:C:T	29003047	NA,T	NA,C	NA,1	NA,-inf	NA,inf	NA,0.893083	0.000242706	0.000483134
3	chr17:29710085:G:A	29710085	A,A	G,G	1,1	-inf,-inf	inf,inf	2.03892,0.138652	0.000242265	0.000481722
3	chr17:28711322:C:T	28711322	NA,T	NA,C	NA,1	NA,inf	NA,inf	NA,0.898849	0.0002419	0.000481976
3	chr17:29494778:A:G	29494778	NA,G	NA,A	NA,1	NA,-inf	NA,inf	NA,1.36268	0.000241467	0.000481181
3	chr17:29215477:T:C	29215477	NA,C	NA,T	NA,1	NA,-inf	NA,inf	NA,0.835283	0.000239795	0.000477782
3	chr17:29297770:G:A	29297770	NA,A	NA,G	NA,1	NA,-inf	NA,inf	NA,0.774543	0.000239612	0.000477228
3	chr17:28236660:T:C	28236660	NA,C	NA,T	NA,1	NA,-inf	NA,inf	NA,0.738807	0.000238515	0.000475881
3	chr17:28531343:C:T	28531343	T,NA	C,NA	1,NA	-inf,NA	inf,NA	1.32063,NA	0.000238008	0.000473968
3	chr17:28433946:C:CAT	28433946	CAT,NA	C,NA	1,NA	inf,NA	inf,NA	0.958433,NA	0.000237852	0.000475958
3	chr17:28419206:G:A	28419206	A,A	G,G	1,1	inf,inf	inf,inf	0.294272,1.57293	0.00023761	0.00047837
3	chr17:28444907:T:G	28444907	NA,G	NA,T	NA,1	NA,inf	NA,inf	NA,0.903703	0.000237472	0.000473305
3	chr17:28540788:A:T	28540788	T,NA	A,NA	1,NA	inf,NA	inf,NA	1.23059,NA	0.000237309	0.00047184
3	chr17:28520465:C:A	28520465	NA,A	NA,C	NA,1	NA,inf	NA,inf	NA,0.93739	0.000237079	0.000472135
3	chr17:29049080:GGCATTAGTCGGGCTATA:G	29049080	NA,G	NA,GGCATTAGTCGGGCTATA	NA,1	NA,inf	NA,inf	NA,0.906049	0.000236777	0.000471688
3	chr17:28253262:G:A	28253262	NA,A	NA,G	NA,1	NA,-inf	NA,inf	NA,0.781	0.000235276	0.000469139
3	chr17:29753544:C:G	29753544	G,G	C,C	1,1	-inf,-inf	inf,inf	2.03556,0.142983	0.000235146	0.000467571
3	chr17:28345884:G:A	28345884	NA,A	NA,G	NA,1	NA,-inf	NA,inf	NA,0.78922	0.000235131	0.000468158
3	chr17:28647292:C:T	28647292	NA,T	NA,C	NA,1	NA,-inf	NA,inf	NA,0.783632	0.000234995	0.000468048
3	chr17:29661480:T:A	29661480	A,A	T,T	1,1	-inf,-inf	inf,inf	2.07415,0.0140383	0.000234863	0.000466997
3	chr17:28361051:C:G	28361051	NA,G	NA,C	NA,1	NA,-inf	NA,inf	NA,0.78826	0.000234759	0.000467418
3	chr17:29155908:C:A	29155908	NA,A	NA,C	NA,1	NA,inf	NA,inf	NA,0.868663	0.000234524	0.000466993
3	chr17:29174577:G:A	29174577	A,A	G,G	1,1	inf,inf	inf,inf	1.24854,1.07158	0.000234454	0.000465802
3	chr17:28828039:C:A	28828039	NA,A	NA,C	NA,1	NA,-inf	NA,inf	NA,0.97064	0.000234029	0.000466858
3	chr17:28704052:C:T	28704052	NA,T	NA,C	NA,1	NA,inf	NA,inf	NA,0.878078	0.000233674	0.000465588
3	chr17:29060748:C:T	29060748	NA,T	NA,C	NA,1	NA,-inf	NA,inf	NA,0.811518	0.000232644	0.000463427
3	chr17:28143901:C:T	28143901	NA,T	NA,C	NA,1	NA,-inf	NA,inf	NA,0.914493	0.000232132	0.000462838
3	chr17:29002453:A:T	29002453	NA,T	NA,A	NA,1	NA,-inf	NA,inf	NA,0.832604	0.000231757	0.000461621
3	chr17:28520500:A:T	28520500	NA,T	NA,A	NA,1	NA,inf	NA,inf	NA,0.921876	0.000231444	0.000460918
3	chr17:28253473:C:T	28253473	NA,T	NA,C	NA,1	NA,inf	NA,inf	NA,0.869705	0.000231374	0.000461012
3	chr17:28514689:G:A	28514689	NA,A	NA,G	NA,1	NA,inf	NA,inf	NA,0.918371	0.000231219	0.000460473
3	chr17:29663571:C:G	29663571	NA,G	NA,C	NA,1	NA,inf	NA,inf	NA,0.893481	0.00023105	0.000460168
3	chr17:29044392:T:C	29044392	NA,C	NA,T	NA,1	NA,inf	NA,inf	NA,0.890426	0.000230898	0.000459981
3	chr17:28420906:C:T	28420906	NA,T	NA,C	NA,1	NA,inf	NA,inf	NA,0.884439	0.000230452	0.00045932
3	chr17:29168340:T:G	29168340	G,G	T,T	1,1	inf,inf	inf,inf	1.23652,1.07257	0.000229324	0.000455615
3	chr17:28234614:C:T	28234614	NA,T	NA,C	NA,1	NA,-inf	NA,inf	NA,0.764685	0.000229204	0.000456901
3	chr17:29032675:C:A	29032675	NA,A	NA,C	NA,1	NA,-inf	NA,inf	NA,0.789067	0.000228203	0.000454579
3	chr17:28466278:T:C	28466278	C,C	T,T	1,1	inf,-inf	inf,inf	1.5409,0.157448	0.000228173	0.000464274
3	chr17:29155456:T:C	29155456	NA,C	NA,T	NA,1	NA,-inf	NA,inf	NA,0.849579	0.000228045	0.000454346
3	chr17:29168339:C:A	29168339	A,A	C,C	1,1	inf,inf	inf,inf	1.23401,1.07188	0.000227794	0.000452576
3	chr17:29368746:A:G	29368746	G,G	A,A	1,1	inf,inf	inf,inf	10.4181,1.53192	0.000227451	0.000451904
3	chr17:29227654:A:G	29227654	NA,G	NA,A	NA,1	NA,-inf	NA,inf	NA,0.801028	0.000226256	0.000450805
3	chr17:29494037:C:T	29494037	T,T	C,C	1,1	inf,inf	inf,inf	9.98286,1.64759	0.000226216	0.000449688
3	chr17:29149730:G:GC	29149730	NA,GC	NA,G	NA,1	NA,-inf	NA,inf	NA,0.839608	0.000225481	0.000449248
3	chr17:29150248:T:C	29150248	NA,C	NA,T	NA,1	NA,-inf	NA,inf	NA,0.839608	0.000225481	0.000449248
3	chr17:28674704:C:G	28674704	G,NA	C,NA	1,NA	inf,NA	inf,NA	1.82521,NA	0.000225475	0.000449947
3	chr17:29398405:C:G	29398405	G,G	C,C	1,1	inf,inf	inf,inf	18.433,1.17173	0.000225004	0.000476506
3	chr17:29304391:C:A	29304391	NA,A	NA,C	NA,1	NA,-inf	NA,inf	NA,0.703171	0.000224846	0.000447707
3	chr17:29729257:A:G	29729257	G,G	A,A	1,1	-inf,-inf	inf,inf	2.0145,0.121675	0.000224733	0.000446866
3	chr17:29537648:C:T	29537648	T,T	C,C	1,1	inf,inf	inf,inf	10.0141,1.64404	0.000224602	0.000446473
3	chr17:28529108:T:C	28529108	NA,C	NA,T	NA,1	NA,-inf	NA,inf	NA,0.76162	0.000224509	0.000447054
3	chr17:29473523:C:T	29473523	NA,T	NA,C	NA,1	NA,inf	NA,inf	NA,0.938187	0.000224338	0.00044673
3	chr17:29395177:G:A	29395177	A,A	G,G	1,1	inf,inf	inf,inf	18.3875,0.761874	0.000224157	0.000459413
3	chr17:29767660:C:T	29767660	T,T	C,C	1,1	-inf,-inf	inf,inf	1.98985,0.203475	0.000223927	0.000445286
3	chr17:29141445:A:G	29141445	NA,G	NA,A	NA,1	NA,inf	NA,inf	NA,0.876149	0.00022379	0.000445829
3	chr17:28466301:G:A	28466301	A,A	G,G	1,1	inf,inf	inf,inf	1.54683,0.11998	0.000223465	0.000455204
3	chr17:29043808:T:G	29043808	NA,G	NA,T	NA,1	NA,inf	NA,inf	NA,0.906797	0.000223415	0.000445091
3	chr17:28654853:A:G	28654853	G,G	A,A	1,1	-inf,-inf	inf,inf	0.289484,1.8787	0.000223068	0.000444814
3	chr17:28848979:C:T	28848979	NA,T	NA,C	NA,1	NA,-inf	NA,inf	NA,0.846685	0.000222984	0.000444105
3	chr17:29351245:C:T	29351245	T,T	C,C	1,1	inf,inf	inf,inf	10.4144,1.00547	0.000222922	0.000442883
3	chr17:29766393:G:A	29766393	NA,A	NA,G	NA,1	NA,inf	NA,inf	NA,0.910044	0.000222207	0.000442505
3	chr17:29212439:ATT:A	29212439	NA,A	NA,ATT	NA,1	NA,-inf	NA,inf	NA,0.824269	0.00022202	0.000442433
3	chr17:29417523:A:T	29417523	T,NA	A,NA	1,NA	-inf,NA	inf,NA	0.416646,NA	0.000221784	0.000442756
3	chr17:29051982:G:A	29051982	NA,A	NA,G	NA,1	NA,inf	NA,inf	NA,0.892396	0.0002216	0.000441482
3	chr17:28685730:T:A	28685730	A,NA	T,NA	1,NA	inf,NA	inf,NA	1.59711,NA	0.000221508	0.000442205
3	chr17:29192701:A:G	29192701	NA,G	NA,A	NA,1	NA,inf	NA,inf	NA,0.646196	0.000221441	0.00044096
3	chr17:29702427:G:A	29702427	A,A	G,G	1,1	-inf,-inf	inf,inf	1.97969,0.165224	0.000221377	0.000440209
3	chr17:28439831:A:C	28439831	C,NA	A,NA	1,NA	inf,NA	inf,NA	1.21012,NA	0.000220416	0.000438929
3	chr17:29248698:G:A	29248698	NA,A	NA,G	NA,1	NA,-inf	NA,inf	NA,0.724417	0.000220295	0.000438761
3	chr17:29226230:T:C	29226230	NA,C	NA,T	NA,1	NA,inf	NA,inf	NA,0.943407	0.000220141	0.000438285
3	chr17:29745989:T:C	29745989	C,C	T,T	1,1	-inf,-inf	inf,inf	1.98414,0.175291	0.000220103	0.000437679
3	chr17:29287200:T:C	29287200	NA,C	NA,T	NA,1	NA,inf	NA,inf	NA,0.679694	0.000219903	0.00043788
3	chr17:29382691:C:T	29382691	T,NA	C,NA	1,NA	-inf,NA	inf,NA	0.371765,NA	0.000219841	0.000438894
3	chr17:29395179:G:A	29395179	A,A	G,G	1,1	inf,inf	inf,inf	18.3647,0.75385	0.000219785	0.000449904
3	chr17:29260006:G:A	29260006	NA,A	NA,G	NA,1	NA,inf	NA,inf	NA,0.678592	0.000219494	0.000437067
3	chr17:29956376:T:C	29956376	C,NA	T,NA	1,NA	inf,NA	inf,NA	2.17966,NA	0.000219265	0.000436258
3	chr17:29261078:T:C	29261078	NA,C	NA,T	NA,1	NA,inf	NA,inf	NA,0.678021	0.000219262	0.000436605
3	chr17:29287671:A:G	29287671	NA,G	NA,A	NA,1	NA,inf	NA,inf	NA,0.677924	0.000219221	0.000436523
3	chr17:29268798:G:C	29268798	NA,C	NA,G	NA,1	NA,inf	NA,inf	NA,0.677544	0.000219082	0.000436246
3	chr17:29282750:T:TA	29282750	NA,TA	NA,T	NA,1	NA,inf	NA,inf	NA,0.677531	0.00021907	0.000436222
3	chr17:29442157:C:T	29442157	T,T	C,C	1,1	inf,inf	inf,inf	9.94967,1.65099	0.000218796	0.000434946
3	chr17:28705479:C:T	28705479	NA,T	NA,C	NA,1	NA,-inf	NA,inf	NA,0.837338	0.000218578	0.000435341
3	chr17:29473845:G:A	29473845	A,A	G,G	1,1	inf,inf	inf,inf	9.87979,1.67802	0.000216816	0.00043102
3	chr17:29487008:G:T	29487008	NA,T	NA,G	NA,1	NA,inf	NA,inf	NA,0.905123	0.000216379	0.000430882
3	chr17:29563459:C:T	29563459	T,NA	C,NA	1,NA	inf,NA	inf,NA	1.29538,NA	0.000216365	0.00043112
3	chr17:28175288:A:T	28175288	NA,T	NA,A	NA,1	NA,-inf	NA,inf	NA,0.717107	0.00021624	0.000430583
3	chr17:29419482:G:A	29419482	A,A	G,G	1,1	inf,inf	inf,inf	10.6457,1.54016	0.000216103	0.000429452
3	chr17:28437458:G:A	28437458	A,NA	G,NA	1,NA	-inf,NA	inf,NA	1.98138,NA	0.000215962	0.000430972
3	chr17:30047867:C:A	30047867	NA,A	NA,C	NA,1	NA,-inf	NA,inf	NA,0.845461	0.000215867	0.000430059
3	chr17:29273084:G:C	29273084	NA,C	NA,G	NA,1	NA,-inf	NA,inf	NA,0.759696	0.000215858	0.000430008
3	chr17:28947492:C:T	28947492	NA,T	NA,C	NA,1	NA,inf	NA,inf	NA,0.885445	0.000215856	0.000429688
3	chr17:30039493:ACT:A	30039493	NA,A	NA,ACT	NA,1	NA,inf	NA,inf	NA,0.844793	0.000215808	0.000429841
3	chr17:29458554:A:G	29458554	G,NA	A,NA	1,NA	-inf,NA	inf,NA	0.405606,NA	0.000215721	0.000430648
3	chr17:29156845:G:A	29156845	NA,A	NA,G	NA,1	NA,-inf	NA,inf	NA,0.812922	0.000215529	0.000429409
3	chr17:29058119:C:T	29058119	NA,T	NA,C	NA,1	NA,inf	NA,inf	NA,0.846586	0.000215489	0.000429284
3	chr17:28847631:A:G	28847631	NA,G	NA,A	NA,1	NA,-inf	NA,inf	NA,0.725427	0.000215219	0.000428604
3	chr17:29398672:G:A	29398672	NA,A	NA,G	NA,1	NA,inf	NA,inf	NA,0.418232	0.000215165	0.000428503
3	chr17:29652391:G:A	29652391	NA,A	NA,G	NA,1	NA,-inf	NA,inf	NA,0.851358	0.000215067	0.000428183
3	chr17:28840048:G:A	28840048	NA,A	NA,G	NA,1	NA,-inf	NA,inf	NA,0.915228	0.000215054	0.00042898
3	chr17:29157639:T:C	29157639	NA,C	NA,T	NA,1	NA,-inf	NA,inf	NA,0.811026	0.000214882	0.000428121
3	chr17:29280805:G:C	29280805	NA,C	NA,G	NA,1	NA,inf	NA,inf	NA,0.665577	0.000214611	0.000427347
3	chr17:28469379:C:T	28469379	NA,T	NA,C	NA,1	NA,inf	NA,inf	NA,0.831276	0.000214476	0.000427068
3	chr17:28140914:GATAAGT:AATAAGT	28140914	NA,AATAAGT	NA,GATAAGT	NA,1	NA,-inf	NA,inf	NA,0.862727	0.000214221	0.000427114
3	chr17:29742025:C:T	29742025	T,T	C,C	1,1	-inf,-inf	inf,inf	1.99619,0.0994207	0.000214093	0.000425718
3	chr17:29173064:G:A	29173064	NA,A	NA,G	NA,1	NA,-inf	NA,inf	NA,0.807756	0.000213935	0.000426235
3	chr17:28996146:G:A	28996146	NA,A	NA,G	NA,1	NA,inf	NA,inf	NA,0.895941	0.00021366	0.000425226
3	chr17:28470847:C:G	28470847	NA,G	NA,C	NA,1	NA,-inf	NA,inf	NA,0.727476	0.000213588	0.00042535
3	chr17:28121207:GAGCCTA:G	28121207	NA,G	NA,GAGCCTA	NA,1	NA,-inf	NA,inf	NA,0.873058	0.00021348	0.000425659
3	chr17:29824602:C:A	29824602	NA,A	NA,C	NA,1	NA,-inf	NA,inf	NA,0.694352	0.000213392	0.000425133
3	chr17:29050834:A:AG	29050834	NA,AG	NA,A	NA,1	NA,inf	NA,inf	NA,0.867973	0.000213111	0.00042455
3	chr17:29296208:C:T	29296208	T,T	C,C	1,1	inf,inf	inf,inf	0.446864,1.21307	0.000212919	0.000423002
3	chr17:29298745:T:C	29298745	C,C	T,T	1,1	inf,inf	inf,inf	0.445931,1.2182	0.000212519	0.000422208
3	chr17:29472071:A:G	29472071	G,G	A,A	1,1	inf,inf	inf,inf	9.91165,1.65476	0.00021241	0.00042226
3	chr17:29894496:G:A	29894496	NA,A	NA,G	NA,1	NA,inf	NA,inf	NA,0.855917	0.000212289	0.000422841
3	chr17:29292321:T:G	29292321	NA,G	NA,T	NA,1	NA,inf	NA,inf	NA,0.658695	0.000212091	0.000422331
3	chr17:29959167:T:C	29959167	NA,C	NA,T	NA,1	NA,inf	NA,inf	NA,0.876585	0.0002119	0.000422019
3	chr17:29736876:G:A	29736876	A,A	G,G	1,1	-inf,-inf	inf,inf	2.0058,0.108426	0.000211885	0.000421312
3	chr17:29200581:G:A	29200581	NA,A	NA,G	NA,1	NA,-inf	NA,inf	NA,0.701772	0.000211773	0.000421886
3	chr17:29298818:C:T	29298818	T,T	C,C	1,1	inf,inf	inf,inf	0.404617,1.26258	0.000211756	0.000420701
3	chr17:28237338:G:C	28237338	NA,C	NA,G	NA,1	NA,-inf	NA,inf	NA,0.872828	0.000211685	0.000422113
3	chr17:28597536:G:T	28597536	NA,T	NA,G	NA,1	NA,-inf	NA,inf	NA,0.716948	0.000211653	0.000421511
3	chr17:29688039:C:T	29688039	T,T	C,C	1,1	-inf,-inf	inf,inf	1.71336,0.986143	0.000211463	0.000420416
3	chr17:28544703:G:A	28544703	NA,A	NA,G	NA,1	NA,inf	NA,inf	NA,0.787012	0.000211327	0.000420979
3	chr17:29675862:A:G	29675862	G,G	A,A	1,1	-inf,inf	inf,inf	2.01656,0.00972654	0.000210913	0.000419389
3	chr17:28672599:A:G	28672599	NA,G	NA,A	NA,1	NA,-inf	NA,inf	NA,0.719397	0.000210876	0.000420017
3	chr17:29381370:G:C	29381370	NA,C	NA,G	NA,1	NA,inf	NA,inf	NA,0.851523	0.00021018	0.00041859
3	chr17:28448415:A:G	28448415	G,NA	A,NA	1,NA	-inf,NA	inf,NA	1.90461,NA	0.000209676	0.000419095
3	chr17:29275101:C:T	29275101	T,T	C,C	1,1	inf,inf	inf,inf	1.0526,1.22982	0.000209596	0.000416397
3	chr17:29013325:C:T	29013325	NA,T	NA,C	NA,1	NA,-inf	NA,inf	NA,0.887652	0.000209004	0.000416664
3	chr17:29663623:A:T	29663623	NA,T	NA,A	NA,1	NA,inf	NA,inf	NA,0.797525	0.000208985	0.000416084
3	chr17:29284177:A:T	29284177	NA,T	NA,A	NA,1	NA,inf	NA,inf	NA,0.649739	0.000208726	0.000415633
3	chr17:29765358:T:C	29765358	C,C	T,T	1,1	-inf,-inf	inf,inf	1.96694,0.15821	0.00020862	0.000414851
3	chr17:29382350:C:T	29382350	T,T	C,C	1,1	inf,inf	inf,inf	10.4125,0.99504	0.00020848	0.000414198
3	chr17:28733437:T:C	28733437	NA,C	NA,T	NA,1	NA,-inf	NA,inf	NA,0.665982	0.000208461	0.00041533
3	chr17:28542288:C:G	28542288	NA,G	NA,C	NA,1	NA,-inf	NA,inf	NA,0.869164	0.000208434	0.000415584
3	chr17:28286650:C:T	28286650	NA,T	NA,C	NA,1	NA,-inf	NA,inf	NA,0.715969	0.000208397	0.000415126
3	chr17:28707106:G:A	28707106	A,NA	G,NA	1,NA	inf,NA	inf,NA	0.709636,NA	0.000207623	0.000413949
3	chr17:29385475:A:T	29385475	T,T	A,A	1,1	inf,inf	inf,inf	18.4705,0.905249	0.0002075	0.000432936
3	chr17:29473433:C:T	29473433	T,T	C,C	1,1	inf,inf	inf,inf	10.2211,1.46952	0.000207453	0.000412375
3	chr17:28890940:T:A	28890940	NA,A	NA,T	NA,1	NA,inf	NA,inf	NA,0.848831	0.000206997	0.000412087
3	chr17:28746889:G:GGT	28746889	NA,GGT	NA,G	NA,1	NA,inf	NA,inf	NA,0.8391	0.000206952	0.000412133
3	chr17:29718249:T:G	29718249	NA,G	NA,T	NA,1	NA,inf	NA,inf	NA,0.81276	0.000206939	0.000411915
3	chr17:28727825:G:A	28727825	NA,A	NA,G	NA,1	NA,-inf	NA,inf	NA,0.660914	0.000206861	0.000412144
3	chr17:29250005:C:T	29250005	NA,T	NA,C	NA,1	NA,inf	NA,inf	NA,0.6439	0.000206845	0.000411888
3	chr17:29427950:T:G	29427950	NA,G	NA,T	NA,1	NA,-inf	NA,inf	NA,1.14336	0.000206366	0.000411255
3	chr17:29267943:G:A	29267943	NA,A	NA,G	NA,1	NA,-inf	NA,inf	NA,0.732571	0.000206324	0.000411219
3	chr17:28656889:G:A	28656889	NA,A	NA,G	NA,1	NA,inf	NA,inf	NA,0.805099	0.000206291	0.000410869
3	chr17:29321770:C:T	29321770	NA,T	NA,C	NA,1	NA,inf	NA,inf	NA,0.655531	0.000206256	0.000410809
3	chr17:28540665:G:A	28540665	NA,A	NA,G	NA,1	NA,inf	NA,inf	NA,0.771253	0.000206002	0.000410371
3	chr17:29061602:G:A	29061602	NA,A	NA,G	NA,1	NA,inf	NA,inf	NA,0.614322	0.000205946	0.000410021
3	chr17:30030293:T:C	30030293	C,NA	T,NA	1,NA	inf,NA	inf,NA	0.686209,NA	0.000205912	0.000409935
3	chr17:28466124:A:C	28466124	C,C	A,A	1,1	inf,-inf	inf,inf	1.54256,0.106519	0.000205429	0.00041787
3	chr17:29002316:G:C	29002316	NA,C	NA,G	NA,1	NA,inf	NA,inf	NA,0.807664	0.000205129	0.00040874
3	chr17:29712414:T:C	29712414	NA,C	NA,T	NA,1	NA,-inf	NA,inf	NA,0.799331	0.000204875	0.000408176
3	chr17:29026851:C:CA	29026851	NA,CA	NA,C	NA,1	NA,-inf	NA,inf	NA,0.839617	0.000204394	0.000407246
3	chr17:28936927:CCTCATCCAG:C	28936927	NA,C	NA,CCTCATCCAG	NA,1	NA,-inf	NA,inf	NA,0.799017	0.000203927	0.000406188
3	chr17:29621821:A:C	29621821	C,NA	A,NA	1,NA	-inf,NA	inf,NA	2.52965,NA	0.000203694	0.000405331
3	chr17:29413255:A:C	29413255	C,C	A,A	1,1	inf,inf	inf,inf	10.0372,1.54431	0.000203347	0.00040423
3	chr17:29516813:G:T	29516813	NA,T	NA,G	NA,1	NA,inf	NA,inf	NA,0.813235	0.000203156	0.000404747
3	chr17:29177061:G:A	29177061	NA,A	NA,G	NA,1	NA,-inf	NA,inf	NA,0.725273	0.000202896	0.000404387
3	chr17:28466484:T:C	28466484	C,C	T,T	1,1	inf,-inf	inf,inf	1.49557,0.146938	0.000202812	0.000412526
3	chr17:29482086:A:G	29482086	G,G	A,A	1,1	inf,inf	inf,inf	9.89451,1.62676	0.000202793	0.000403148
3	chr17:29030707:G:A	29030707	NA,A	NA,G	NA,1	NA,-inf	NA,inf	NA,0.714416	0.000202559	0.00040352
3	chr17:30025337:A:C	30025337	NA,C	NA,A	NA,1	NA,inf	NA,inf	NA,0.824615	0.000202499	0.000403344
3	chr17:28542709:A:AC	28542709	NA,AC	NA,A	NA,1	NA,inf	NA,inf	NA,0.76011	0.000202426	0.00040325
3	chr17:29186102:G:A	29186102	NA,A	NA,G	NA,1	NA,inf	NA,inf	NA,0.590121	0.000201646	0.000401554
3	chr17:29147194:G:C	29147194	C,C	G,G	1,1	inf,inf	inf,inf	1.42044,0.781687	0.000200834	0.000398946
3	chr17:29318205:T:G	29318205	NA,G	NA,T	NA,1	NA,inf	NA,inf	NA,0.638818	0.000200461	0.000399269
3	chr17:28400944:C:T	28400944	T,NA	C,NA	1,NA	-inf,NA	inf,NA	1.7211,NA	0.000199972	0.00039955
3	chr17:29630497:A:C	29630497	NA,C	NA,A	NA,1	NA,-inf	NA,inf	NA,0.801188	0.00019979	0.000397788
3	chr17:28373451:G:A	28373451	A,A	G,G	1,1	-inf,inf	inf,inf	2.38791,0.295655	0.000199561	0.000400152
3	chr17:29763834:A:G	29763834	G,NA	A,NA	1,NA	inf,NA	inf,NA	2.0833,NA	0.000199356	0.000396493
3	chr17:28109392:T:G	28109392	NA,G	NA,T	NA,1	NA,inf	NA,inf	NA,0.774068	0.000199219	0.000396762
3	chr17:29442079:G:T	29442079	T,T	G,G	1,1	inf,inf	inf,inf	10.1183,1.4927	0.00019912	0.000395821
3	chr17:29195075:T:A	29195075	NA,A	NA,T	NA,1	NA,-inf	NA,inf	NA,0.664711	0.000198867	0.000396175
3	chr17:29003094:G:C	29003094	NA,C	NA,G	NA,1	NA,-inf	NA,inf	NA,0.681062	0.000198764	0.000395846
3	chr17:29180815:C:A	29180815	NA,A	NA,C	NA,1	NA,-inf	NA,inf	NA,0.664505	0.000198682	0.000395803
3	chr17:28337961:A:C	28337961	NA,C	NA,A	NA,1	NA,-inf	NA,inf	NA,0.688741	0.000198677	0.000395606
3	chr17:29099130:A:G	29099130	NA,G	NA,A	NA,1	NA,inf	NA,inf	NA,0.793217	0.000198492	0.00039544
3	chr17:28959135:C:T	28959135	NA,T	NA,C	NA,1	NA,inf	NA,inf	NA,0.82201	0.000198406	0.000395006
3	chr17:29666078:C:A	29666078	NA,A	NA,C	NA,1	NA,inf	NA,inf	NA,0.73605	0.000198158	0.000394453
3	chr17:29184760:C:T	29184760	NA,T	NA,C	NA,1	NA,-inf	NA,inf	NA,0.757782	0.000197929	0.000394347
3	chr17:29162518:C:T	29162518	NA,T	NA,C	NA,1	NA,-inf	NA,inf	NA,0.757021	0.000197694	0.000393877
3	chr17:29164190:C:T	29164190	NA,T	NA,C	NA,1	NA,-inf	NA,inf	NA,0.757021	0.000197694	0.000393877
3	chr17:28804482:G:A	28804482	NA,A	NA,G	NA,1	NA,inf	NA,inf	NA,0.74083	0.000197328	0.000393161
3	chr17:29181236:G:GAGAA	29181236	NA,GAGAA	NA,G	NA,1	NA,-inf	NA,inf	NA,0.755707	0.000197293	0.000393079
3	chr17:28461431:A:G	28461431	G,G	A,A	1,1	inf,-inf	inf,inf	1.52536,0.044174	0.000197129	0.000400547
3	chr17:30051188:T:G	30051188	NA,G	NA,T	NA,1	NA,-inf	NA,inf	NA,0.785995	0.000196977	0.000392428
3	chr17:28323555:C:T	28323555	NA,T	NA,C	NA,1	NA,inf	NA,inf	NA,0.779749	0.000196727	0.000392034
3	chr17:30050963:A:G	30050963	NA,G	NA,A	NA,1	NA,-inf	NA,inf	NA,0.784116	0.000196416	0.000391312
3	chr17:29260277:G:A	29260277	NA,A	NA,G	NA,1	NA,inf	NA,inf	NA,0.612494	0.000196278	0.000390856
3	chr17:29563512:T:C	29563512	NA,C	NA,T	NA,1	NA,-inf	NA,inf	NA,0.77496	0.000196	0.000390533
3	chr17:29342783:G:A	29342783	NA,A	NA,G	NA,1	NA,-inf	NA,inf	NA,0.649251	0.00019599	0.000390413
3	chr17:29971006:C:T	29971006	NA,T	NA,C	NA,1	NA,inf	NA,inf	NA,0.761114	0.000195939	0.00038998
3	chr17:29732892:A:G	29732892	NA,G	NA,A	NA,1	NA,inf	NA,inf	NA,0.77714	0.000195843	0.000389841
3	chr17:28919624:C:T	28919624	NA,T	NA,C	NA,1	NA,-inf	NA,inf	NA,0.681427	0.000195709	0.000389967
3	chr17:29659792:T:C	29659792	NA,C	NA,T	NA,1	NA,inf	NA,inf	NA,0.723432	0.000195484	0.000389172
3	chr17:28282102:C:T	28282102	T,NA	C,NA	1,NA	inf,NA	inf,NA	1.36212,NA	0.000195188	0.00039033
3	chr17:28198969:C:G	28198969	NA,G	NA,C	NA,1	NA,-inf	NA,inf	NA,0.718699	0.000194928	0.000388252
3	chr17:28673355:T:G	28673355	NA,G	NA,T	NA,1	NA,-inf	NA,inf	NA,0.739819	0.000194887	0.000387919
3	chr17:28322028:C:G	28322028	NA,G	NA,C	NA,1	NA,inf	NA,inf	NA,0.772999	0.000194727	0.000388049
3	chr17:28321923:C:T	28321923	NA,T	NA,C	NA,1	NA,inf	NA,inf	NA,0.772553	0.000194577	0.00038775
3	chr17:28396803:C:T	28396803	T,T	C,C	1,1	inf,inf	inf,inf	1.07447,0.57652	0.000194518	0.000394981
3	chr17:29272794:G:A	29272794	A,A	G,G	1,1	inf,inf	inf,inf	1.04055,1.20074	0.000194507	0.000386436
3	chr17:28296741:C:T	28296741	NA,T	NA,C	NA,1	NA,-inf	NA,inf	NA,0.671832	0.000194444	0.000387185
3	chr17:29029767:T:A	29029767	NA,A	NA,T	NA,1	NA,-inf	NA,inf	NA,0.786595	0.000194412	0.000387339
3	chr17:29221538:ATTTTAT:A	29221538	NA,A	NA,ATTTTAT	NA,1	NA,-inf	NA,inf	NA,0.704731	0.000193985	0.000386511
3	chr17:29570559:G:A	29570559	A,NA	G,NA	1,NA	-inf,NA	inf,NA	0.709997,NA	0.000193877	0.000387307
3	chr17:29161312:G:A	29161312	NA,A	NA,G	NA,1	NA,-inf	NA,inf	NA,0.744669	0.000193865	0.00038625
3	chr17:28126906:T:C	28126906	NA,C	NA,T	NA,1	NA,inf	NA,inf	NA,0.697459	0.0001938	0.000385835
3	chr17:29993960:A:G	29993960	NA,G	NA,A	NA,1	NA,inf	NA,inf	NA,0.795115	0.000193262	0.000385048
3	chr17:30040276:T:C	30040276	NA,C	NA,T	NA,1	NA,inf	NA,inf	NA,0.75626	0.000193192	0.000384526
3	chr17:28537199:G:A	28537199	NA,A	NA,G	NA,1	NA,inf	NA,inf	NA,0.68915	0.000192479	0.00038345
3	chr17:29180997:C:T	29180997	NA,T	NA,C	NA,1	NA,-inf	NA,inf	NA,0.644916	0.000192427	0.000383348
3	chr17:29002652:A:G	29002652	NA,G	NA,A	NA,1	NA,inf	NA,inf	NA,0.765047	0.000192404	0.000383385
3	chr17:28989583:C:T	28989583	NA,T	NA,C	NA,1	NA,-inf	NA,inf	NA,0.757267	0.000192322	0.0003835
3	chr17:29575746:ACCCACACTGCCCCTAG:A	29575746	NA,A	NA,ACCCACACTGCCCCTAG	NA,1	NA,-inf	NA,inf	NA,0.806063	0.000191684	0.000381806
3	chr17:28165848:TCTTTC:T	28165848	NA,T	NA,TCTTTC	NA,1	NA,-inf	NA,inf	NA,0.709412	0.000191578	0.00038158
3	chr17:28389972:G:A	28389972	A,NA	G,NA	1,NA	-inf,NA	inf,NA	1.80345,NA	0.000191569	0.000382817
3	chr17:29597457:T:TA	29597457	NA,TA	NA,T	NA,1	NA,-inf	NA,inf	NA,0.667931	0.000191475	0.000381399
3	chr17:30030950:C:A	30030950	NA,A	NA,C	NA,1	NA,inf	NA,inf	NA,0.750177	0.000191465	0.000381093
3	chr17:28540122:G:A	28540122	NA,A	NA,G	NA,1	NA,inf	NA,inf	NA,0.723688	0.000190997	0.000380481
3	chr17:29992520:G:A	29992520	NA,A	NA,G	NA,1	NA,-inf	NA,inf	NA,0.764731	0.000190694	0.000379913
3	chr17:29261771:A:T	29261771	NA,T	NA,A	NA,1	NA,-inf	NA,inf	NA,0.661009	0.000190611	0.000379709
3	chr17:30048377:C:CA	30048377	NA,CA	NA,C	NA,1	NA,inf	NA,inf	NA,0.747	0.000190508	0.000379189
3	chr17:28527846:C:T	28527846	T,NA	C,NA	1,NA	-inf,NA	inf,NA	1.87579,NA	0.000190398	0.000379858
3	chr17:29534645:G:A	29534645	A,A	G,G	1,1	-inf,-inf	inf,inf	17.4759,0.92064	0.000190332	0.000380951
3	chr17:28622880:G:A	28622880	A,NA	G,NA	1,NA	inf,NA	inf,NA	1.72326,NA	0.000190308	0.000379744
3	chr17:28222826:TC:T	28222826	NA,T	NA,TC	NA,1	NA,-inf	NA,inf	NA,0.783099	0.000190248	0.000379301
3	chr17:28495854:C:T	28495854	T,T	C,C	1,1	-inf,-inf	inf,inf	0.223018,1.65077	0.00019018	0.000379082
3	chr17:30011376:A:G	30011376	NA,G	NA,A	NA,1	NA,-inf	NA,inf	NA,0.762804	0.000190154	0.000378838
3	chr17:29987465:G:A	29987465	NA,A	NA,G	NA,1	NA,-inf	NA,inf	NA,0.762804	0.000190154	0.000378838
3	chr17:30004139:G:C	30004139	NA,C	NA,G	NA,1	NA,-inf	NA,inf	NA,0.762804	0.000190154	0.000378838
3	chr17:29973388:T:C	29973388	NA,C	NA,T	NA,1	NA,inf	NA,inf	NA,0.741591	0.000190143	0.000378454
3	chr17:28406680:T:C	28406680	C,C	T,T	1,1	-inf,-inf	inf,inf	1.47465,0.263293	0.000189066	0.000389964
3	chr17:29893852:A:G	29893852	NA,G	NA,A	NA,1	NA,inf	NA,inf	NA,0.780693	0.000189057	0.00037667
3	chr17:29096694:G:A	29096694	NA,A	NA,G	NA,1	NA,-inf	NA,inf	NA,0.658567	0.000188967	0.000376462
3	chr17:29151365:T:C	29151365	NA,C	NA,T	NA,1	NA,inf	NA,inf	NA,0.567322	0.000188945	0.00037634
3	chr17:28253020:A:G	28253020	NA,G	NA,A	NA,1	NA,-inf	NA,inf	NA,0.650718	0.000188897	0.000376629
3	chr17:28141946:C:T	28141946	T,T	C,C	1,1	inf,inf	inf,inf	0.0265343,1.99185	0.000188841	0.000375739
3	chr17:29977316:G:A	29977316	NA,A	NA,G	NA,1	NA,inf	NA,inf	NA,0.73488	0.000188259	0.000374706
3	chr17:29978833:G:C	29978833	NA,C	NA,G	NA,1	NA,inf	NA,inf	NA,0.734433	0.000188136	0.000374462
3	chr17:30023880:T:C	30023880	NA,C	NA,T	NA,1	NA,-inf	NA,inf	NA,0.754543	0.000188067	0.000374679
3	chr17:28497767:G:C	28497767	NA,C	NA,G	NA,1	NA,inf	NA,inf	NA,0.793806	0.000188049	0.000374232
3	chr17:28331654:G:A	28331654	NA,A	NA,G	NA,1	NA,-inf	NA,inf	NA,0.653412	0.000187954	0.000374272
3	chr17:28622820:T:C	28622820	NA,C	NA,T	NA,1	NA,-inf	NA,inf	NA,0.894407	0.000187878	0.00037454
3	chr17:30008615:T:C	30008615	NA,C	NA,T	NA,1	NA,-inf	NA,inf	NA,0.753832	0.000187853	0.000374253
3	chr17:29565488:C:T	29565488	NA,T	NA,C	NA,1	NA,-inf	NA,inf	NA,0.638672	0.000187825	0.000374271
3	chr17:28275301:C:T	28275301	NA,T	NA,C	NA,1	NA,-inf	NA,inf	NA,0.648017	0.000187822	0.00037402
3	chr17:29546898:A:G	29546898	NA,G	NA,A	NA,1	NA,-inf	NA,inf	NA,1.11306	0.000187588	0.000373833
3	chr17:29969517:C:T	29969517	NA,T	NA,C	NA,1	NA,-inf	NA,inf	NA,0.753178	0.000187407	0.000373365
3	chr17:29872652:C:T	29872652	T,T	C,C	1,1	-inf,-inf	inf,inf	1.29939,1.28837	0.000187291	0.000372491
3	chr17:30008330:C:T	30008330	T,NA	C,NA	1,NA	-inf,NA	inf,NA	2.15686,NA	0.000187162	0.000372405
3	chr17:28803271:G:A	28803271	NA,A	NA,G	NA,1	NA,inf	NA,inf	NA,0.706944	0.000186907	0.0003724
3	chr17:28804116:T:C	28804116	NA,C	NA,T	NA,1	NA,-inf	NA,inf	NA,0.64149	0.000186757	0.000371947
3	chr17:30049119:C:T	30049119	NA,T	NA,C	NA,1	NA,-inf	NA,inf	NA,0.748353	0.000186387	0.000371335
3	chr17:29116234:A:G	29116234	G,G	A,A	1,1	inf,inf	inf,inf	1.38918,0.772625	0.000186271	0.000369987
3	chr17:29221464:G:A	29221464	NA,A	NA,G	NA,1	NA,inf	NA,inf	NA,0.827259	0.000185688	0.000369718
3	chr17:28564070:T:C	28564070	NA,C	NA,T	NA,1	NA,-inf	NA,inf	NA,0.708083	0.000185572	0.000369389
3	chr17:28539840:C:T	28539840	NA,T	NA,C	NA,1	NA,-inf	NA,inf	NA,0.811252	0.000185272	0.000369468
3	chr17:29016327:C:G	29016327	NA,G	NA,C	NA,1	NA,inf	NA,inf	NA,0.804502	0.0001851	0.000368607
3	chr17:28543150:C:G	28543150	G,G	C,C	1,1	-inf,-inf	inf,inf	1.71846,0.976341	0.000184827	0.000369564
3	chr17:29344174:C:T	29344174	NA,T	NA,C	NA,1	NA,-inf	NA,inf	NA,0.624711	0.000184808	0.000368168
3	chr17:29061566:T:C	29061566	NA,C	NA,T	NA,1	NA,inf	NA,inf	NA,0.745772	0.000184697	0.000367951
3	chr17:29795421:G:A	29795421	A,NA	G,NA	1,NA	-inf,NA	inf,NA	1.36566,NA	0.000184504	0.000367021
3	chr17:28201693:TCAC:T	28201693	NA,T	NA,TCAC	NA,1	NA,-inf	NA,inf	NA,0.67824	0.000184353	0.000367156
3	chr17:29394778:T:C	29394778	NA,C	NA,T	NA,1	NA,-inf	NA,inf	NA,1.10328	0.000184226	0.000367132
3	chr17:28502775:C:G	28502775	NA,G	NA,C	NA,1	NA,inf	NA,inf	NA,0.794609	0.00018398	0.000366159
3	chr17:29597718:G:A	29597718	NA,A	NA,G	NA,1	NA,-inf	NA,inf	NA,0.643004	0.000183895	0.000366307
3	chr17:29605800:T:C	29605800	NA,C	NA,T	NA,1	NA,inf	NA,inf	NA,0.74489	0.000183745	0.000366004
3	chr17:28412109:A:G	28412109	G,G	A,A	1,1	inf,inf	inf,inf	1.32881,0.20107	0.000183735	0.000377568
3	chr17:28398728:T:C	28398728	C,C	T,T	1,1	-inf,inf	inf,inf	1.56966,0.00873959	0.000183672	0.000378602
3	chr17:28164636:G:A	28164636	NA,A	NA,G	NA,1	NA,-inf	NA,inf	NA,0.681813	0.000183527	0.00036555
3	chr17:28479062:A:T	28479062	NA,T	NA,A	NA,1	NA,inf	NA,inf	NA,0.734556	0.000183423	0.000365518
3	chr17:29805958:T:C	29805958	NA,C	NA,T	NA,1	NA,-inf	NA,inf	NA,0.633131	0.000183147	0.000364975
3	chr17:28396594:G:T	28396594	T,T	G,G	1,1	-inf,inf	inf,inf	1.58441,0.0317688	0.00018313	0.000377396
3	chr17:28210065:G:A	28210065	NA,A	NA,G	NA,1	NA,-inf	NA,inf	NA,0.675685	0.000182976	0.00036445
3	chr17:29754699:C:T	29754699	T,T	C,C	1,1	-inf,-inf	inf,inf	1.92459,0.0793097	0.000182917	0.000363744
3	chr17:29987232:C:T	29987232	NA,T	NA,C	NA,1	NA,-inf	NA,inf	NA,0.736529	0.000182802	0.000364192
3	chr17:29736516:G:A	29736516	NA,A	NA,G	NA,1	NA,inf	NA,inf	NA,0.730401	0.0001825	0.000363297
3	chr17:29913835:C:T	29913835	T,T	C,C	1,1	-inf,-inf	inf,inf	1.25153,1.32059	0.000182273	0.000362526
3	chr17:29487156:T:G	29487156	G,G	T,T	1,1	-inf,-inf	inf,inf	17.6122,0.777604	0.000182205	0.000364965
3	chr17:29615380:A:G	29615380	G,G	A,A	1,1	-inf,inf	inf,inf	1.81275,0.17	0.000182183	0.00036246
3	chr17:29963320:C:T	29963320	NA,T	NA,C	NA,1	NA,-inf	NA,inf	NA,0.733395	0.000182172	0.000362937
3	chr17:28563288:G:A	28563288	NA,A	NA,G	NA,1	NA,-inf	NA,inf	NA,0.623973	0.000181998	0.000362471
3	chr17:29494281:A:G	29494281	NA,G	NA,A	NA,1	NA,-inf	NA,inf	NA,1.08869	0.000181954	0.000362602
3	chr17:29991058:T:C	29991058	NA,C	NA,T	NA,1	NA,-inf	NA,inf	NA,0.732473	0.000181934	0.000362462
3	chr17:29997377:TAA:T	29997377	NA,T	NA,TAA	NA,1	NA,-inf	NA,inf	NA,0.732313	0.000181878	0.000362351
3	chr17:29057976:C:T	29057976	NA,T	NA,C	NA,1	NA,inf	NA,inf	NA,0.744746	0.000181813	0.000362193
3	chr17:30010888:T:C	30010888	NA,C	NA,T	NA,1	NA,inf	NA,inf	NA,0.71287	0.000181485	0.000361237
3	chr17:29082563:C:T	29082563	NA,T	NA,C	NA,1	NA,inf	NA,inf	NA,0.527202	0.000181434	0.000361238
3	chr17:28178729:C:T	28178729	NA,T	NA,C	NA,1	NA,inf	NA,inf	NA,0.693922	0.000181252	0.000360999
3	chr17:29973929:G:A	29973929	NA,A	NA,G	NA,1	NA,-inf	NA,inf	NA,0.728682	0.000180878	0.00036036
3	chr17:29428824:C:T	29428824	T,NA	C,NA	1,NA	inf,NA	inf,NA	0.194692,NA	0.000180829	0.00036059
3	chr17:29689851:TA:T	29689851	NA,T	NA,TA	NA,1	NA,-inf	NA,inf	NA,0.73324	0.000180611	0.000359645
3	chr17:28398147:AG:A	28398147	NA,A	NA,AG	NA,1	NA,-inf	NA,inf	NA,0.648847	0.000180408	0.000359246
3	chr17:29168187:A:G	29168187	G,G	A,A	1,1	inf,inf	inf,inf	1.15333,1.02813	0.000180344	0.000358352
3	chr17:29481067:A:T	29481067	T,T	A,A	1,1	-inf,-inf	inf,inf	4.55693,1.54514	0.000180288	0.00035828
3	chr17:29966090:A:C	29966090	NA,C	NA,A	NA,1	NA,inf	NA,inf	NA,0.706515	0.000180285	0.000358848
3	chr17:29137212:T:C	29137212	NA,C	NA,T	NA,1	NA,inf	NA,inf	NA,0.511932	0.000180257	0.000358991
3	chr17:30015879:A:G	30015879	NA,G	NA,A	NA,1	NA,-inf	NA,inf	NA,0.725932	0.000180198	0.000359004
3	chr17:29982742:A:G	29982742	NA,G	NA,A	NA,1	NA,inf	NA,inf	NA,0.705819	0.0001801	0.00035848
3	chr17:29388799:G:A	29388799	NA,A	NA,G	NA,1	NA,-inf	NA,inf	NA,1.04653	0.000180075	0.000358856
3	chr17:29084609:A:T	29084609	NA,T	NA,A	NA,1	NA,-inf	NA,inf	NA,0.653305	0.000180047	0.000358844
3	chr17:29461486:A:G	29461486	G,G	A,A	1,1	inf,inf	inf,inf	17.6404,0.747613	0.000179944	0.000360506
3	chr17:29518157:G:T	29518157	T,T	G,G	1,1	-inf,-inf	inf,inf	17.6377,0.758396	0.000179834	0.00036032
3	chr17:29624304:C:T	29624304	NA,T	NA,C	NA,1	NA,inf	NA,inf	NA,0.652937	0.000179779	0.000358146
3	chr17:29754939:G:A	29754939	NA,A	NA,G	NA,1	NA,-inf	NA,inf	NA,0.587618	0.000179558	0.000357741
3	chr17:29750832:G:A	29750832	NA,A	NA,G	NA,1	NA,-inf	NA,inf	NA,0.586362	0.000179216	0.000357059
3	chr17:29762628:T:C	29762628	NA,C	NA,T	NA,1	NA,-inf	NA,inf	NA,0.585823	0.000179039	0.000356707
3	chr17:30033058:C:T	30033058	NA,T	NA,C	NA,1	NA,inf	NA,inf	NA,0.706061	0.000178999	0.000356297
3	chr17:30011613:T:C	30011613	NA,C	NA,T	NA,1	NA,inf	NA,inf	NA,0.70351	0.000178934	0.000356162
3	chr17:29060607:G:A	29060607	A,NA	G,NA	1,NA	inf,NA	inf,NA	0.360232,NA	0.000178925	0.000357553
3	chr17:29055394:T:C	29055394	NA,C	NA,T	NA,1	NA,inf	NA,inf	NA,0.733962	0.000178869	0.000356331
3	chr17:28772295:C:T	28772295	NA,T	NA,C	NA,1	NA,-inf	NA,inf	NA,0.619831	0.000178789	0.000356161
3	chr17:30032731:C:T	30032731	NA,T	NA,C	NA,1	NA,inf	NA,inf	NA,0.704948	0.00017871	0.000355723
3	chr17:29182097:G:A	29182097	NA,A	NA,G	NA,1	NA,-inf	NA,inf	NA,0.651376	0.000178693	0.000355989
3	chr17:29661536:T:TA	29661536	NA,TA	NA,T	NA,1	NA,-inf	NA,inf	NA,0.727092	0.000178393	0.000355417
3	chr17:28535640:A:G	28535640	NA,G	NA,A	NA,1	NA,-inf	NA,inf	NA,0.794744	0.000178287	0.000355567
3	chr17:28751082:A:C	28751082	NA,C	NA,A	NA,1	NA,-inf	NA,inf	NA,0.612889	0.000178088	0.00035469
3	chr17:29398196:A:G	29398196	NA,G	NA,A	NA,1	NA,-inf	NA,inf	NA,1.07604	0.000178057	0.000354837
3	chr17:29684975:G:A	29684975	NA,A	NA,G	NA,1	NA,inf	NA,inf	NA,0.641552	0.000177979	0.000354562
3	chr17:29429553:G:A	29429553	A,A	G,G	1,1	inf,inf	inf,inf	18.0826,0.705992	0.000177447	0.000359365
3	chr17:29002165:C:T	29002165	NA,T	NA,C	NA,1	NA,inf	NA,inf	NA,0.69708	0.00017712	0.000352915
3	chr17:29784835:C:T	29784835	NA,T	NA,C	NA,1	NA,-inf	NA,inf	NA,0.611652	0.000177087	0.000352898
3	chr17:29932258:C:A	29932258	NA,A	NA,C	NA,1	NA,-inf	NA,inf	NA,0.714396	0.000176849	0.000352335
3	chr17:29647178:C:T	29647178	T,NA	C,NA	1,NA	-inf,NA	inf,NA	0.738218,NA	0.000176458	0.000352393
3	chr17:29855822:G:A	29855822	A,NA	G,NA	1,NA	-inf,NA	inf,NA	1.33733,NA	0.000176316	0.000350742
3	chr17:30037742:T:G	30037742	NA,G	NA,T	NA,1	NA,inf	NA,inf	NA,0.720506	0.000176201	0.000351035
3	chr17:29752094:T:C	29752094	NA,C	NA,T	NA,1	NA,-inf	NA,inf	NA,0.575567	0.000176134	0.00035092
3	chr17:28743836:G:A	28743836	NA,A	NA,G	NA,1	NA,inf	NA,inf	NA,0.687514	0.000175999	0.000350674
3	chr17:28465269:G:A	28465269	NA,A	NA,G	NA,1	NA,-inf	NA,inf	NA,0.613674	0.000175998	0.000350504
3	chr17:29466748:T:C	29466748	NA,C	NA,T	NA,1	NA,-inf	NA,inf	NA,0.6099	0.000175755	0.000350068
3	chr17:29467076:G:A	29467076	NA,A	NA,G	NA,1	NA,-inf	NA,inf	NA,0.609814	0.000175729	0.000350017
3	chr17:28865804:G:A	28865804	A,NA	G,NA	1,NA	inf,NA	inf,NA	1.56461,NA	0.000175581	0.000351211
3	chr17:28207005:T:G	28207005	NA,G	NA,T	NA,1	NA,-inf	NA,inf	NA,0.649238	0.000175514	0.00034959
3	chr17:29172877:A:G	29172877	NA,G	NA,A	NA,1	NA,inf	NA,inf	NA,0.679313	0.000175508	0.000349531
3	chr17:28740894:C:T	28740894	NA,T	NA,C	NA,1	NA,-inf	NA,inf	NA,0.602342	0.000175456	0.000349448
3	chr17:28470380:G:A	28470380	A,NA	G,NA	1,NA	inf,NA	inf,NA	1.64293,NA	0.000175437	0.000348359
3	chr17:29049117:C:T	29049117	NA,T	NA,C	NA,1	NA,-inf	NA,inf	NA,0.651804	0.000175339	0.000349283
3	chr17:29818168:T:A	29818168	A,NA	T,NA	1,NA	-inf,NA	inf,NA	1.33468,NA	0.000175186	0.000348495
3	chr17:29362933:G:A	29362933	A,NA	G,NA	1,NA	-inf,NA	inf,NA	0.340031,NA	0.000175169	0.000349662
3	chr17:29045229:G:C	29045229	NA,C	NA,G	NA,1	NA,inf	NA,inf	NA,0.494771	0.000175162	0.000348848
3	chr17:29792194:C:T	29792194	T,NA	C,NA	1,NA	-inf,NA	inf,NA	1.39248,NA	0.000175057	0.000348236
3	chr17:29058794:G:A	29058794	NA,A	NA,G	NA,1	NA,-inf	NA,inf	NA,0.678235	0.000174652	0.00034797
3	chr17:29335773:AT:A	29335773	A,A	AT,AT	1,1	inf,inf	inf,inf	9.49333,1.72336	0.000174647	0.000347092
3	chr17:28461026:G:A	28461026	NA,A	NA,G	NA,1	NA,-inf	NA,inf	NA,0.590654	0.000174472	0.000347484
3	chr17:29510197:C:T	29510197	T,NA	C,NA	1,NA	inf,NA	inf,NA	2.47213,NA	0.000174302	0.000348118
3	chr17:28338742:C:A	28338742	A,A	C,C	1,1	inf,-inf	inf,inf	1.09848,0.222121	0.00017375	0.000351442
3	chr17:28178620:C:G	28178620	NA,G	NA,C	NA,1	NA,-inf	NA,inf	NA,0.642837	0.000173552	0.000345683
3	chr17:29643481:A:G	29643481	NA,G	NA,A	NA,1	NA,inf	NA,inf	NA,0.569122	0.000173543	0.00034551
3	chr17:28532397:C:A	28532397	NA,A	NA,C	NA,1	NA,-inf	NA,inf	NA,0.760949	0.000173515	0.000346029
3	chr17:29965153:T:A	29965153	NA,A	NA,T	NA,1	NA,-inf	NA,inf	NA,0.700761	0.000173501	0.000345663
3	chr17:28513394:A:T	28513394	NA,T	NA,A	NA,1	NA,inf	NA,inf	NA,0.708527	0.000173247	0.000345189
3	chr17:29649013:T:C	29649013	C,C	T,T	1,1	-inf,-inf	inf,inf	2.0222,0.0119833	0.000173216	0.000344405
3	chr17:29986109:G:A	29986109	NA,A	NA,G	NA,1	NA,-inf	NA,inf	NA,0.699047	0.000173096	0.000344857
3	chr17:29365672:C:T	29365672	NA,T	NA,C	NA,1	NA,inf	NA,inf	NA,0.411108	0.000172768	0.000344131
3	chr17:28278851:T:C	28278851	C,NA	T,NA	1,NA	-inf,NA	inf,NA	0.672835,NA	0.000172708	0.000345465
3	chr17:29468859:A:C	29468859	NA,C	NA,A	NA,1	NA,-inf	NA,inf	NA,0.560311	0.000172652	0.000343906
3	chr17:29222663:A:G	29222663	NA,G	NA,A	NA,1	NA,inf	NA,inf	NA,0.681789	0.00017247	0.000343589
3	chr17:29038752:T:C	29038752	NA,C	NA,T	NA,1	NA,-inf	NA,inf	NA,0.71642	0.000172435	0.000343562
3	chr17:29433642:A:G	29433642	G,G	A,A	1,1	inf,inf	inf,inf	18.0173,0.718542	0.000171945	0.000347676
3	chr17:28527041:GGGACTGCT:G	28527041	NA,G	NA,GGGACTGCT	NA,1	NA,-inf	NA,inf	NA,0.763673	0.000171781	0.00034259
3	chr17:29584806:G:A	29584806	A,NA	G,NA	1,NA	-inf,NA	inf,NA	0.731086,NA	0.000171648	0.000342799
3	chr17:29524246:C:CAGAAT	29524246	NA,CAGAAT	NA,C	NA,1	NA,inf	NA,inf	NA,0.293093	0.000171647	0.000341874
3	chr17:29776363:C:A	29776363	NA,A	NA,C	NA,1	NA,inf	NA,inf	NA,0.759945	0.000171491	0.000341555
3	chr17:30022453:A:G	30022453	NA,G	NA,A	NA,1	NA,inf	NA,inf	NA,0.675354	0.000171099	0.000340584
3	chr17:28527645:G:A	28527645	NA,A	NA,G	NA,1	NA,-inf	NA,inf	NA,0.589118	0.000170743	0.00034014
3	chr17:29110327:C:T	29110327	T,T	C,C	1,1	inf,inf	inf,inf	1.39048,0.717404	0.000170632	0.000338942
3	chr17:28961981:TG:T	28961981	NA,T	NA,TG	NA,1	NA,inf	NA,inf	NA,0.714888	0.000170103	0.000338686
3	chr17:29281532:A:T	29281532	T,T	A,A	1,1	inf,inf	inf,inf	1.02012,1.14512	0.000170093	0.000337953
3	chr17:28424824:G:A	28424824	NA,A	NA,G	NA,1	NA,-inf	NA,inf	NA,0.575472	0.000169527	0.000337834
3	chr17:29975282:G:A	29975282	NA,A	NA,G	NA,1	NA,-inf	NA,inf	NA,0.683918	0.000169308	0.000337312
3	chr17:29597945:A:G	29597945	NA,G	NA,A	NA,1	NA,inf	NA,inf	NA,0.721295	0.000169254	0.000337209
3	chr17:28438840:T:C	28438840	NA,C	NA,T	NA,1	NA,-inf	NA,inf	NA,0.587537	0.000169054	0.000336684
3	chr17:29140469:C:T	29140469	T,T	C,C	1,1	inf,inf	inf,inf	1.39303,0.719126	0.000169048	0.000335828
3	chr17:29707518:A:G	29707518	NA,G	NA,A	NA,1	NA,inf	NA,inf	NA,0.747496	0.00016888	0.000336356
3	chr17:30013672:G:A	30013672	A,NA	G,NA	1,NA	-inf,NA	inf,NA	1.88409,NA	0.000168682	0.000335644
3	chr17:28968132:C:A	28968132	NA,A	NA,C	NA,1	NA,-inf	NA,inf	NA,0.573361	0.000168491	0.000335668
3	chr17:28484871:A:G	28484871	NA,G	NA,A	NA,1	NA,-inf	NA,inf	NA,0.636865	0.000168285	0.000335344
3	chr17:28556295:A:G	28556295	G,G	A,A	1,1	-inf,-inf	inf,inf	0.658381,1.45893	0.000168268	0.000335607
3	chr17:29696626:C:A	29696626	NA,A	NA,C	NA,1	NA,inf	NA,inf	NA,0.747185	0.000167816	0.000334235
3	chr17:30038348:C:T	30038348	NA,T	NA,C	NA,1	NA,-inf	NA,inf	NA,0.631754	0.000167815	0.000334346
3	chr17:28332263:A:T	28332263	NA,T	NA,A	NA,1	NA,-inf	NA,inf	NA,0.581316	0.000167677	0.000333904
3	chr17:29221699:C:G	29221699	NA,G	NA,C	NA,1	NA,inf	NA,inf	NA,0.66042	0.000166986	0.000332666
3	chr17:29726958:C:T	29726958	T,NA	C,NA	1,NA	-inf,NA	inf,NA	0.71361,NA	0.000166622	0.000332742
3	chr17:28525374:T:A	28525374	NA,A	NA,T	NA,1	NA,-inf	NA,inf	NA,0.74265	0.000166435	0.000331919
3	chr17:29627791:G:A	29627791	NA,A	NA,G	NA,1	NA,-inf	NA,inf	NA,0.678407	0.000166379	0.000331485
3	chr17:29611164:A:G	29611164	G,NA	A,NA	1,NA	inf,NA	inf,NA	0.554514,NA	0.000166291	0.000331079
3	chr17:28564371:T:C	28564371	NA,C	NA,T	NA,1	NA,inf	NA,inf	NA,0.646296	0.000166154	0.000330983
3	chr17:29630850:A:G	29630850	NA,G	NA,A	NA,1	NA,inf	NA,inf	NA,0.595419	0.000166113	0.000330907
3	chr17:29101809:C:T	29101809	NA,T	NA,C	NA,1	NA,inf	NA,inf	NA,0.484143	0.00016598	0.000330554
3	chr17:28443772:G:A	28443772	NA,A	NA,G	NA,1	NA,inf	NA,inf	NA,0.664837	0.000165665	0.000329909
3	chr17:28435710:G:A	28435710	NA,A	NA,G	NA,1	NA,inf	NA,inf	NA,0.624409	0.000165535	0.000329765
3	chr17:29383377:CA:C	29383377	NA,C	NA,CA	NA,1	NA,inf	NA,inf	NA,0.699753	0.000165492	0.000329658
3	chr17:29020778:A:G	29020778	NA,G	NA,A	NA,1	NA,-inf	NA,inf	NA,0.602076	0.000165373	0.000329526
3	chr17:28444660:A:C	28444660	NA,C	NA,A	NA,1	NA,inf	NA,inf	NA,0.663403	0.000165317	0.000329217
3	chr17:29117335:C:T	29117335	T,T	C,C	1,1	inf,inf	inf,inf	1.36545,0.719253	0.000165261	0.00032828
3	chr17:28893594:C:A	28893594	NA,A	NA,C	NA,1	NA,inf	NA,inf	NA,0.668628	0.000165051	0.000328821
3	chr17:29644500:T:C	29644500	NA,C	NA,T	NA,1	NA,-inf	NA,inf	NA,0.611025	0.000165044	0.000328791
3	chr17:30007756:G:T	30007756	NA,T	NA,G	NA,1	NA,-inf	NA,inf	NA,0.621194	0.000165024	0.000328786
3	chr17:29306037:G:C	29306037	NA,C	NA,G	NA,1	NA,-inf	NA,inf	NA,0.617733	0.00016493	0.000328505
3	chr17:28984623:C:T	28984623	NA,T	NA,C	NA,1	NA,-inf	NA,inf	NA,0.610673	0.000164831	0.000328278
3	chr17:29236306:G:A	29236306	A,NA	G,NA	1,NA	inf,NA	inf,NA	3.05234,NA	0.000164567	0.000327125
3	chr17:29034365:C:T	29034365	T,NA	C,NA	1,NA	inf,NA	inf,NA	0.357098,NA	0.000164562	0.000328805
3	chr17:28418861:T:A	28418861	NA,A	NA,T	NA,1	NA,-inf	NA,inf	NA,0.687258	0.000164458	0.000327629
3	chr17:29288153:C:T	29288153	NA,T	NA,C	NA,1	NA,-inf	NA,inf	NA,0.552796	0.000164325	0.000327362
3	chr17:29601473:C:T	29601473	NA,T	NA,C	NA,1	NA,-inf	NA,inf	NA,0.718265	0.000164063	0.000326857
3	chr17:29485568:G:A	29485568	NA,A	NA,G	NA,1	NA,inf	NA,inf	NA,0.692428	0.000163839	0.000326367
3	chr17:29667347:T:C	29667347	NA,C	NA,T	NA,1	NA,inf	NA,inf	NA,0.614078	0.000163789	0.000326091
3	chr17:29145016:G:C	29145016	NA,C	NA,G	NA,1	NA,-inf	NA,inf	NA,0.588116	0.000163653	0.00032599
3	chr17:29933473:A:G	29933473	NA,G	NA,A	NA,1	NA,-inf	NA,inf	NA,0.659844	0.000163615	0.000325971
3	chr17:29276136:G:C	29276136	NA,C	NA,G	NA,1	NA,-inf	NA,inf	NA,0.511859	0.000163446	0.000325496
3	chr17:29475439:C:T	29475439	NA,T	NA,C	NA,1	NA,-inf	NA,inf	NA,1.00306	0.000163421	0.000325667
3	chr17:29932828:A:G	29932828	NA,G	NA,A	NA,1	NA,-inf	NA,inf	NA,0.658921	0.000163388	0.000325519
3	chr17:28366935:A:G	28366935	NA,G	NA,A	NA,1	NA,-inf	NA,inf	NA,0.562022	0.000163201	0.000324993
3	chr17:29471426:C:T	29471426	NA,T	NA,C	NA,1	NA,-inf	NA,inf	NA,1.00132	0.000163083	0.000324996
3	chr17:29535741:C:T	29535741	NA,T	NA,C	NA,1	NA,inf	NA,inf	NA,0.733858	0.000162944	0.00032458
3	chr17:29922160:A:G	29922160	NA,G	NA,A	NA,1	NA,inf	NA,inf	NA,0.71969	0.000162775	0.000324198
3	chr17:29326464:A:G	29326464	NA,G	NA,A	NA,1	NA,inf	NA,inf	NA,0.345159	0.000162576	0.000323782
3	chr17:28843140:T:G	28843140	NA,G	NA,T	NA,1	NA,-inf	NA,inf	NA,0.558097	0.000162568	0.000323851
3	chr17:29041729:G:C	29041729	NA,C	NA,G	NA,1	NA,inf	NA,inf	NA,0.449552	0.000162481	0.000323595
3	chr17:29434580:A:G	29434580	NA,G	NA,A	NA,1	NA,-inf	NA,inf	NA,0.997907	0.000162455	0.000323743
3	chr17:29443489:G:A	29443489	NA,A	NA,G	NA,1	NA,-inf	NA,inf	NA,0.99746	0.000162366	0.000323565
3	chr17:29202517:T:C	29202517	NA,C	NA,T	NA,1	NA,-inf	NA,inf	NA,0.706337	0.000162341	0.000323446
3	chr17:29472653:A:C	29472653	NA,C	NA,A	NA,1	NA,-inf	NA,inf	NA,0.997209	0.000162262	0.000323357
3	chr17:29027874:T:C	29027874	NA,C	NA,T	NA,1	NA,-inf	NA,inf	NA,0.680519	0.000162139	0.000323059
3	chr17:29636919:A:G	29636919	NA,G	NA,A	NA,1	NA,-inf	NA,inf	NA,0.627439	0.00016195	0.000322654
3	chr17:28525343:C:A	28525343	NA,A	NA,C	NA,1	NA,-inf	NA,inf	NA,0.612189	0.000161754	0.000322008
3	chr17:29525232:C:A	29525232	NA,A	NA,C	NA,1	NA,-inf	NA,inf	NA,0.992103	0.000161397	0.000321633
3	chr17:29170410:G:T	29170410	NA,T	NA,G	NA,1	NA,-inf	NA,inf	NA,0.589797	0.00016138	0.000321511
3	chr17:29792414:C:T	29792414	NA,T	NA,C	NA,1	NA,-inf	NA,inf	NA,0.689331	0.000161201	0.000321224
3	chr17:29659441:G:A	29659441	NA,A	NA,G	NA,1	NA,-inf	NA,inf	NA,0.656875	0.000161112	0.00032099
3	chr17:29603299:T:G	29603299	NA,G	NA,T	NA,1	NA,-inf	NA,inf	NA,0.706299	0.000161089	0.000320932
3	chr17:29907300:G:A	29907300	NA,A	NA,G	NA,1	NA,-inf	NA,inf	NA,0.518588	0.000160981	0.000320732
3	chr17:29994208:G:A	29994208	A,A	G,G	1,1	-inf,-inf	inf,inf	0.318318,0.67853	0.000160969	0.000320695
3	chr17:28199113:C:T	28199113	NA,T	NA,C	NA,1	NA,-inf	NA,inf	NA,0.591192	0.000160895	0.00032048
3	chr17:29413753:G:A	29413753	NA,A	NA,G	NA,1	NA,-inf	NA,inf	NA,0.988667	0.000160837	0.000320517
3	chr17:28422251:T:G	28422251	NA,G	NA,T	NA,1	NA,-inf	NA,inf	NA,0.689658	0.000160743	0.000320231
3	chr17:29406816:C:T	29406816	NA,T	NA,C	NA,1	NA,-inf	NA,inf	NA,0.527282	0.000160738	0.000320221
3	chr17:29823405:G:T	29823405	NA,T	NA,G	NA,1	NA,-inf	NA,inf	NA,0.517965	0.00016068	0.000320132
3	chr17:29487678:A:G	29487678	NA,G	NA,A	NA,1	NA,-inf	NA,inf	NA,0.988168	0.000160657	0.000320158
3	chr17:28461653:A:G	28461653	G,G	A,A	1,1	inf,-inf	inf,inf	1.35979,0.113517	0.000160632	0.000326444
3	chr17:28429861:T:C	28429861	C,C	T,T	1,1	inf,-inf	inf,inf	0.384633,1.87464	0.00016059	0.000320002
3	chr17:29905800:A:G	29905800	NA,G	NA,A	NA,1	NA,-inf	NA,inf	NA,0.516774	0.000160531	0.000319837
3	chr17:29429313:T:C	29429313	NA,C	NA,T	NA,1	NA,-inf	NA,inf	NA,0.984157	0.000159817	0.000318485
3	chr17:28546236:A:G	28546236	NA,G	NA,A	NA,1	NA,inf	NA,inf	NA,0.608082	0.000159689	0.000318124
3	chr17:28466559:G:A	28466559	A,A	G,G	1,1	inf,-inf	inf,inf	1.47557,0.135987	0.000159679	0.000324277
3	chr17:28460623:T:C	28460623	NA,C	NA,T	NA,1	NA,inf	NA,inf	NA,0.635762	0.000159453	0.000317542
3	chr17:29898754:G:C	29898754	NA,C	NA,G	NA,1	NA,-inf	NA,inf	NA,0.511885	0.000159302	0.000317388
3	chr17:28443592:T:C	28443592	NA,C	NA,T	NA,1	NA,inf	NA,inf	NA,0.637126	0.000159186	0.000317011
3	chr17:28512097:C:T	28512097	NA,T	NA,C	NA,1	NA,-inf	NA,inf	NA,0.548674	0.000158945	0.000316726
3	chr17:28358960:T:C	28358960	NA,C	NA,T	NA,1	NA,-inf	NA,inf	NA,0.546617	0.000158837	0.000316307
3	chr17:29474784:A:G	29474784	NA,G	NA,A	NA,1	NA,-inf	NA,inf	NA,0.978685	0.000158808	0.000316474
3	chr17:29142999:G:C	29142999	NA,C	NA,G	NA,1	NA,inf	NA,inf	NA,0.676419	0.000158354	0.000315462
3	chr17:29891292:C:T	29891292	NA,T	NA,C	NA,1	NA,inf	NA,inf	NA,0.623987	0.000158316	0.00031535
3	chr17:29968617:A:G	29968617	G,NA	A,NA	1,NA	-inf,NA	inf,NA	1.29027,NA	0.000158298	0.000314933
3	chr17:28430405:G:A	28430405	A,NA	G,NA	1,NA	inf,NA	inf,NA	0.782694,NA	0.000158287	0.000320258
3	chr17:29174488:G:A	29174488	NA,A	NA,G	NA,1	NA,inf	NA,inf	NA,0.445686	0.000158286	0.000315237
3	chr17:28463952:A:T	28463952	NA,T	NA,A	NA,1	NA,-inf	NA,inf	NA,0.544218	0.00015826	0.000315203
3	chr17:29866924:C:T	29866924	T,NA	C,NA	1,NA	inf,NA	inf,NA	2.06185,NA	0.000158215	0.000315826
3	chr17:29225604:A:G	29225604	NA,G	NA,A	NA,1	NA,inf	NA,inf	NA,0.622443	0.000158131	0.000315027
3	chr17:28547225:G:A	28547225	NA,A	NA,G	NA,1	NA,-inf	NA,inf	NA,0.696678	0.000158114	0.000315284
3	chr17:29809189:G:C	29809189	NA,C	NA,G	NA,1	NA,inf	NA,inf	NA,0.690246	0.000157962	0.000314595
3	chr17:28525133:C:T	28525133	NA,T	NA,C	NA,1	NA,-inf	NA,inf	NA,0.703375	0.000157877	0.000314839
3	chr17:28100085:A:G	28100085	NA,G	NA,A	NA,1	NA,-inf	NA,inf	NA,0.527842	0.000157729	0.000314481
3	chr17:29678114:G:A	29678114	NA,A	NA,G	NA,1	NA,-inf	NA,inf	NA,0.650343	0.000157649	0.000313946
3	chr17:29329482:G:A	29329482	NA,A	NA,G	NA,1	NA,-inf	NA,inf	NA,0.60268	0.000157553	0.000313875
3	chr17:28528502:T:C	28528502	C,C	T,T	1,1	-inf,-inf	inf,inf	1.26137,0.707332	0.000157472	0.000315413
3	chr17:28463610:G:A	28463610	A,A	G,G	1,1	inf,-inf	inf,inf	1.33443,0.158439	0.000157464	0.000319879
3	chr17:29505439:C:T	29505439	NA,T	NA,C	NA,1	NA,-inf	NA,inf	NA,0.971224	0.00015742	0.000313708
3	chr17:29465009:C:T	29465009	T,T	C,C	1,1	inf,inf	inf,inf	17.5945,0.613392	0.000157013	0.000314245
3	chr17:28680385:G:A	28680385	NA,A	NA,G	NA,1	NA,-inf	NA,inf	NA,0.535839	0.000156971	0.000312703
3	chr17:29577640:C:G	29577640	NA,G	NA,C	NA,1	NA,-inf	NA,inf	NA,0.537443	0.000156764	0.000312314
3	chr17:29272546:TTG:T	29272546	NA,T	NA,TTG	NA,1	NA,inf	NA,inf	NA,0.481597	0.00015673	0.000312251
3	chr17:29473531:A:G	29473531	NA,G	NA,A	NA,1	NA,-inf	NA,inf	NA,0.967636	0.000156571	0.000312015
3	chr17:29506863:G:A	29506863	NA,A	NA,G	NA,1	NA,inf	NA,inf	NA,0.704093	0.000156544	0.000311836
3	chr17:29403179:A:T	29403179	NA,T	NA,A	NA,1	NA,-inf	NA,inf	NA,0.412161	0.000156175	0.000311169
3	chr17:28908181:A:G	28908181	NA,G	NA,A	NA,1	NA,inf	NA,inf	NA,0.655978	0.000156136	0.000310892
3	chr17:29196614:C:T	29196614	NA,T	NA,C	NA,1	NA,inf	NA,inf	NA,0.425918	0.000156117	0.000310934
3	chr17:28714470:G:A	28714470	NA,A	NA,G	NA,1	NA,-inf	NA,inf	NA,0.531718	0.000156071	0.000310912
3	chr17:29937781:T:C	29937781	NA,C	NA,T	NA,1	NA,-inf	NA,inf	NA,0.52222	0.000155912	0.000310675
3	chr17:29538182:G:A	29538182	NA,A	NA,G	NA,1	NA,inf	NA,inf	NA,0.351592	0.00015584	0.00031042
3	chr17:29706614:T:G	29706614	NA,G	NA,T	NA,1	NA,-inf	NA,inf	NA,0.633223	0.000155753	0.000310314
3	chr17:29041249:TC:T	29041249	NA,T	NA,TC	NA,1	NA,inf	NA,inf	NA,0.425532	0.000155672	0.000310041
3	chr17:30053395:C:G	30053395	NA,G	NA,C	NA,1	NA,-inf	NA,inf	NA,0.581462	0.00015566	0.000310132
3	chr17:29485207:T:C	29485207	NA,C	NA,T	NA,1	NA,-inf	NA,inf	NA,0.960301	0.0001554	0.000309681
3	chr17:29536319:G:A	29536319	NA,A	NA,G	NA,1	NA,-inf	NA,inf	NA,0.534253	0.000155253	0.000309292
3	chr17:29392411:T:G	29392411	NA,G	NA,T	NA,1	NA,inf	NA,inf	NA,0.698033	0.000155209	0.000309177
3	chr17:29067627:G:A	29067627	NA,A	NA,G	NA,1	NA,inf	NA,inf	NA,0.424732	0.000155111	0.000308929
3	chr17:29051360:G:A	29051360	NA,A	NA,G	NA,1	NA,-inf	NA,inf	NA,0.564446	0.000155106	0.000308979
3	chr17:29838044:T:C	29838044	C,NA	T,NA	1,NA	-inf,NA	inf,NA	1.31836,NA	0.000155005	0.000308369
3	chr17:29919229:AG:A	29919229	NA,A	NA,AG	NA,1	NA,-inf	NA,inf	NA,0.628292	0.000154896	0.000308605
3	chr17:29928639:G:T	29928639	NA,T	NA,G	NA,1	NA,-inf	NA,inf	NA,0.628228	0.000154882	0.000308577
3	chr17:29927667:G:A	29927667	NA,A	NA,G	NA,1	NA,-inf	NA,inf	NA,0.628228	0.000154882	0.000308577
3	chr17:29928021:C:T	29928021	NA,T	NA,C	NA,1	NA,-inf	NA,inf	NA,0.628228	0.000154882	0.000308577
3	chr17:29905908:G:A	29905908	NA,A	NA,G	NA,1	NA,-inf	NA,inf	NA,0.628082	0.000154853	0.000308518
3	chr17:29825075:ACCTTAAATTTATC:A	29825075	NA,A	NA,ACCTTAAATTTATC	NA,1	NA,-inf	NA,inf	NA,0.627607	0.00015481	0.000308434
3	chr17:29110932:C:T	29110932	T,T	C,C	1,1	inf,inf	inf,inf	1.33936,0.718933	0.000154797	0.000307507
3	chr17:29868288:A:G	29868288	NA,G	NA,A	NA,1	NA,-inf	NA,inf	NA,0.588899	0.000154748	0.000308313
3	chr17:29086942:G:A	29086942	NA,A	NA,G	NA,1	NA,inf	NA,inf	NA,0.421763	0.000154742	0.000308194
3	chr17:29517895:G:A	29517895	NA,A	NA,G	NA,1	NA,-inf	NA,inf	NA,0.956604	0.000154703	0.000308293
3	chr17:29820708:C:A	29820708	NA,A	NA,C	NA,1	NA,-inf	NA,inf	NA,0.626908	0.000154657	0.000308129
3	chr17:28574176:C:T	28574176	NA,T	NA,C	NA,1	NA,-inf	NA,inf	NA,0.520141	0.000154638	0.000307997
3	chr17:29152911:C:G	29152911	NA,G	NA,C	NA,1	NA,inf	NA,inf	NA,0.415529	0.000154535	0.000307828
3	chr17:28304313:C:A	28304313	NA,A	NA,C	NA,1	NA,-inf	NA,inf	NA,0.527316	0.000154505	0.000307838
3	chr17:29956938:T:G	29956938	NA,G	NA,T	NA,1	NA,-inf	NA,inf	NA,0.619459	0.000154491	0.000307795
3	chr17:29947955:AG:A	29947955	NA,A	NA,AG	NA,1	NA,-inf	NA,inf	NA,0.575621	0.000154336	0.000307493
3	chr17:29675097:G:T	29675097	NA,T	NA,G	NA,1	NA,-inf	NA,inf	NA,0.716218	0.000154266	0.000307366
3	chr17:28208953:A:G	28208953	NA,G	NA,A	NA,1	NA,inf	NA,inf	NA,0.599522	0.00015416	0.000307152
3	chr17:29849783:T:C	29849783	NA,C	NA,T	NA,1	NA,-inf	NA,inf	NA,0.584293	0.000154135	0.000307093
3	chr17:28139799:G:A	28139799	NA,A	NA,G	NA,1	NA,-inf	NA,inf	NA,0.569863	0.000153782	0.000306307
3	chr17:28461595:T:C	28461595	C,C	T,T	1,1	inf,-inf	inf,inf	1.33639,0.114266	0.000153625	0.000312156
3	chr17:29226878:A:G	29226878	NA,G	NA,A	NA,1	NA,inf	NA,inf	NA,0.412193	0.000153485	0.000305694
3	chr17:29918359:T:A	29918359	NA,A	NA,T	NA,1	NA,-inf	NA,inf	NA,0.512455	0.000153458	0.000305786
3	chr17:29952684:A:G	29952684	NA,G	NA,A	NA,1	NA,-inf	NA,inf	NA,0.571794	0.000153457	0.000305743
3	chr17:28374838:G:A	28374838	NA,A	NA,G	NA,1	NA,-inf	NA,inf	NA,0.523729	0.000153341	0.000305368
3	chr17:29674758:C:T	29674758	NA,T	NA,C	NA,1	NA,-inf	NA,inf	NA,0.63671	0.000153304	0.000305496
3	chr17:29326876:T:C	29326876	NA,C	NA,T	NA,1	NA,inf	NA,inf	NA,0.312656	0.000153013	0.000304744
3	chr17:29050338:C:T	29050338	NA,T	NA,C	NA,1	NA,inf	NA,inf	NA,0.62468	0.000153001	0.000304808
3	chr17:29165739:G:T	29165739	NA,T	NA,G	NA,1	NA,inf	NA,inf	NA,0.430743	0.000152911	0.000304539
3	chr17:28284043:C:T	28284043	NA,T	NA,C	NA,1	NA,-inf	NA,inf	NA,0.533423	0.000152891	0.000304418
3	chr17:28306582:G:A	28306582	NA,A	NA,G	NA,1	NA,-inf	NA,inf	NA,0.560962	0.000152766	0.000304272
3	chr17:28565845:C:T	28565845	NA,T	NA,C	NA,1	NA,inf	NA,inf	NA,0.590715	0.000152479	0.000303816
3	chr17:29874294:A:C	29874294	NA,C	NA,A	NA,1	NA,-inf	NA,inf	NA,0.575175	0.000152463	0.000303762
3	chr17:29710562:T:C	29710562	NA,C	NA,T	NA,1	NA,-inf	NA,inf	NA,0.617627	0.000152393	0.000303619
3	chr17:29064580:A:G	29064580	NA,G	NA,A	NA,1	NA,inf	NA,inf	NA,0.447708	0.000152219	0.00030317
3	chr17:28528793:G:A	28528793	NA,A	NA,G	NA,1	NA,-inf	NA,inf	NA,0.524879	0.000151999	0.000302707
3	chr17:29517951:G:T	29517951	NA,T	NA,G	NA,1	NA,-inf	NA,inf	NA,0.435281	0.00015175	0.000302267
3	chr17:29197216:C:T	29197216	NA,T	NA,C	NA,1	NA,-inf	NA,inf	NA,0.53169	0.00015173	0.000302324
3	chr17:29543974:G:A	29543974	NA,A	NA,G	NA,1	NA,-inf	NA,inf	NA,0.498428	0.000151665	0.000302149
3	chr17:29964583:G:A	29964583	NA,A	NA,G	NA,1	NA,-inf	NA,inf	NA,0.562985	0.000151499	0.000301841
3	chr17:29144243:A:T	29144243	NA,T	NA,A	NA,1	NA,inf	NA,inf	NA,0.425665	0.000151424	0.000301578
3	chr17:29583652:A:G	29583652	NA,G	NA,A	NA,1	NA,-inf	NA,inf	NA,0.589392	0.000151366	0.000301494
3	chr17:29687188:G:C	29687188	NA,C	NA,G	NA,1	NA,inf	NA,inf	NA,0.645317	0.000151361	0.000301564
3	chr17:29261579:C:T	29261579	NA,T	NA,C	NA,1	NA,-inf	NA,inf	NA,0.505646	0.000151354	0.000301518
3	chr17:29936256:T:C	29936256	NA,C	NA,T	NA,1	NA,-inf	NA,inf	NA,0.562746	0.000151344	0.000301533
3	chr17:29428233:G:A	29428233	NA,A	NA,G	NA,1	NA,-inf	NA,inf	NA,0.393257	0.000151285	0.000301425
3	chr17:29790204:C:T	29790204	NA,T	NA,C	NA,1	NA,-inf	NA,inf	NA,0.570251	0.000151284	0.000301412
3	chr17:29573423:T:C	29573423	NA,C	NA,T	NA,1	NA,inf	NA,inf	NA,0.650256	0.000151244	0.000301232
3	chr17:29346425:G:C	29346425	NA,C	NA,G	NA,1	NA,-inf	NA,inf	NA,0.495794	0.000151237	0.000301297
3	chr17:28498876:T:G	28498876	G,G	T,T	1,1	-inf,-inf	inf,inf	1.51809,0.020427	0.000151181	0.000303296
3	chr17:28463646:A:G	28463646	G,G	A,A	1,1	inf,-inf	inf,inf	1.32992,0.113358	0.000150853	0.000306493
3	chr17:29481143:C:T	29481143	NA,T	NA,C	NA,1	NA,-inf	NA,inf	NA,0.933552	0.000150835	0.000300582
3	chr17:29246370:A:G	29246370	G,G	A,A	1,1	inf,inf	inf,inf	1.02936,1.06313	0.000150808	0.000299655
3	chr17:29803766:A:G	29803766	NA,G	NA,A	NA,1	NA,-inf	NA,inf	NA,0.475528	0.000150519	0.000299889
3	chr17:29364446:C:T	29364446	T,T	C,C	1,1	inf,inf	inf,inf	10.7809,1.26327	0.000150415	0.000298891
3	chr17:29951101:AC:A	29951101	NA,A	NA,AC	NA,1	NA,-inf	NA,inf	NA,0.557633	0.00015038	0.000299612
3	chr17:28418149:T:C	28418149	NA,C	NA,T	NA,1	NA,-inf	NA,inf	NA,0.622797	0.000150365	0.000299556
3	chr17:29956648:A:T	29956648	NA,T	NA,A	NA,1	NA,-inf	NA,inf	NA,0.600113	0.000150354	0.000299553
3	chr17:28389756:C:T	28389756	NA,T	NA,C	NA,1	NA,inf	NA,inf	NA,0.591195	0.00015034	0.000299578
3	chr17:29958565:T:C	29958565	NA,C	NA,T	NA,1	NA,-inf	NA,inf	NA,0.556677	0.00015021	0.000299273
3	chr17:29699473:C:T	29699473	NA,T	NA,C	NA,1	NA,-inf	NA,inf	NA,0.619418	0.000149797	0.000298506
3	chr17:29706363:A:G	29706363	NA,G	NA,A	NA,1	NA,-inf	NA,inf	NA,0.472485	0.000149644	0.000298147
3	chr17:29697737:G:C	29697737	NA,C	NA,G	NA,1	NA,-inf	NA,inf	NA,0.60421	0.000149635	0.000298126
3	chr17:28514129:C:T	28514129	NA,T	NA,C	NA,1	NA,-inf	NA,inf	NA,0.537547	0.000149377	0.000297618
3	chr17:29552163:A:G	29552163	NA,G	NA,A	NA,1	NA,inf	NA,inf	NA,0.669081	0.000149282	0.000297372
3	chr17:29219252:C:T	29219252	T,NA	C,NA	1,NA	inf,NA	inf,NA	0.578471,NA	0.000149097	0.000296907
3	chr17:29719080:AC:A	29719080	NA,A	NA,AC	NA,1	NA,-inf	NA,inf	NA,0.601651	0.00014909	0.000297041
3	chr17:29850980:A:G	29850980	NA,G	NA,A	NA,1	NA,-inf	NA,inf	NA,0.601247	0.000149085	0.000297029
3	chr17:28433439:G:A	28433439	NA,A	NA,G	NA,1	NA,inf	NA,inf	NA,0.584289	0.000149006	0.000296746
3	chr17:29950109:T:C	29950109	NA,C	NA,T	NA,1	NA,inf	NA,inf	NA,0.575747	0.000148603	0.000296009
3	chr17:28464110:T:C	28464110	C,C	T,T	1,1	inf,-inf	inf,inf	1.30765,0.159918	0.000148558	0.000301721
3	chr17:29577408:G:A	29577408	NA,A	NA,G	NA,1	NA,inf	NA,inf	NA,0.638142	0.00014855	0.000295867
3	chr17:29058997:GA:G	29058997	NA,G	NA,GA	NA,1	NA,inf	NA,inf	NA,0.432143	0.000148464	0.000295702
3	chr17:29051987:A:G	29051987	NA,G	NA,A	NA,1	NA,inf	NA,inf	NA,0.602865	0.000148422	0.000295686
3	chr17:29608561:T:C	29608561	NA,C	NA,T	NA,1	NA,inf	NA,inf	NA,0.537349	0.000148369	0.000295447
3	chr17:29444707:T:C	29444707	NA,C	NA,T	NA,1	NA,inf	NA,inf	NA,0.620897	0.000148342	0.000295502
3	chr17:29581454:C:T	29581454	NA,T	NA,C	NA,1	NA,-inf	NA,inf	NA,0.577132	0.000148284	0.00029536
3	chr17:28334133:G:A	28334133	A,NA	G,NA	1,NA	inf,NA	inf,NA	0.973855,NA	0.000148223	0.000294125
3	chr17:29052812:A:G	29052812	NA,G	NA,A	NA,1	NA,inf	NA,inf	NA,0.601673	0.000148182	0.000295208
3	chr17:29053181:T:C	29053181	NA,C	NA,T	NA,1	NA,inf	NA,inf	NA,0.601123	0.000148071	0.000294988
3	chr17:28466928:A:G	28466928	G,G	A,A	1,1	inf,-inf	inf,inf	1.41591,0.205456	0.000148063	0.000300463
3	chr17:29385613:G:A	29385613	NA,A	NA,G	NA,1	NA,-inf	NA,inf	NA,0.418037	0.000147756	0.000294313
3	chr17:28566251:C:G	28566251	NA,G	NA,C	NA,1	NA,-inf	NA,inf	NA,0.495912	0.000147666	0.000294171
3	chr17:29514504:C:T	29514504	NA,T	NA,C	NA,1	NA,-inf	NA,inf	NA,0.474384	0.000147638	0.000294132
3	chr17:29642838:T:C	29642838	NA,C	NA,T	NA,1	NA,inf	NA,inf	NA,0.539029	0.00014757	0.000293822
3	chr17:29384783:T:C	29384783	NA,C	NA,T	NA,1	NA,-inf	NA,inf	NA,0.416833	0.000147474	0.000293751
3	chr17:29734485:C:T	29734485	NA,T	NA,C	NA,1	NA,-inf	NA,inf	NA,0.607577	0.000147436	0.000293802
3	chr17:28438457:G:A	28438457	A,A	G,G	1,1	inf,-inf	inf,inf	0.453932,1.71672	0.000147419	0.000293519
3	chr17:28442861:C:T	28442861	T,T	C,C	1,1	inf,-inf	inf,inf	0.540347,1.68703	0.000147415	0.000293516
3	chr17:29499444:C:T	29499444	T,NA	C,NA	1,NA	inf,NA	inf,NA	2.47627,NA	0.000147339	0.00029369
3	chr17:29512946:T:G	29512946	NA,G	NA,T	NA,1	NA,-inf	NA,inf	NA,0.476067	0.000147211	0.000293277
3	chr17:29917662:G:A	29917662	NA,A	NA,G	NA,1	NA,-inf	NA,inf	NA,0.460361	0.000147194	0.000293267
3	chr17:29784364:G:A	29784364	NA,A	NA,G	NA,1	NA,-inf	NA,inf	NA,0.592512	0.000147176	0.000293227
3	chr17:29801006:C:G	29801006	NA,G	NA,C	NA,1	NA,-inf	NA,inf	NA,0.604639	0.000147083	0.0002931
3	chr17:29657049:C:T	29657049	NA,T	NA,C	NA,1	NA,inf	NA,inf	NA,0.539203	0.000146988	0.000292662
3	chr17:29663947:A:G	29663947	NA,G	NA,A	NA,1	NA,-inf	NA,inf	NA,0.482837	0.000146959	0.000292833
3	chr17:28634568:G:C	28634568	NA,C	NA,G	NA,1	NA,inf	NA,inf	NA,0.601362	0.000146814	0.000292344
3	chr17:29051332:C:T	29051332	NA,T	NA,C	NA,1	NA,inf	NA,inf	NA,0.594274	0.000146731	0.000292318
3	chr17:29391486:T:G	29391486	NA,G	NA,T	NA,1	NA,-inf	NA,inf	NA,0.862935	0.00014668	0.000292321
3	chr17:28447324:A:T	28447324	NA,T	NA,A	NA,1	NA,-inf	NA,inf	NA,0.49073	0.000146548	0.000291965
3	chr17:29152649:C:T	29152649	NA,T	NA,C	NA,1	NA,inf	NA,inf	NA,0.40448	0.000146528	0.000291831
3	chr17:29382727:G:A	29382727	NA,A	NA,G	NA,1	NA,-inf	NA,inf	NA,0.418483	0.000146479	0.00029177
3	chr17:29866687:C:A	29866687	NA,A	NA,C	NA,1	NA,-inf	NA,inf	NA,0.5884	0.00014643	0.000291739
3	chr17:29356252:G:T	29356252	NA,T	NA,G	NA,1	NA,-inf	NA,inf	NA,0.473374	0.000146409	0.000291678
3	chr17:28581078:T:C	28581078	NA,C	NA,T	NA,1	NA,inf	NA,inf	NA,0.543664	0.000146286	0.000291455
3	chr17:29318240:G:A	29318240	A,A	G,G	1,1	inf,inf	inf,inf	3.98961,0.52804	0.000146264	0.000291946
3	chr17:28362690:C:G	28362690	G,G	C,C	1,1	inf,inf	inf,inf	0.998809,0.294339	0.000146172	0.000295802
3	chr17:28103517:A:G	28103517	NA,G	NA,A	NA,1	NA,-inf	NA,inf	NA,0.534423	0.000146137	0.000291084
3	chr17:28928714:G:A	28928714	NA,A	NA,G	NA,1	NA,-inf	NA,inf	NA,0.483039	0.000146111	0.000291019
3	chr17:28464060:A:G	28464060	G,G	A,A	1,1	inf,-inf	inf,inf	1.30829,0.135073	0.000145819	0.000296186
3	chr17:28463338:C:T	28463338	T,T	C,C	1,1	inf,-inf	inf,inf	1.30284,0.149041	0.000145694	0.000295905
3	chr17:29749948:A:G	29749948	NA,G	NA,A	NA,1	NA,-inf	NA,inf	NA,0.596734	0.000145586	0.000290116
3	chr17:29920516:C:T	29920516	NA,T	NA,C	NA,1	NA,-inf	NA,inf	NA,0.583524	0.000145573	0.000290032
3	chr17:28462810:A:G	28462810	G,G	A,A	1,1	inf,-inf	inf,inf	1.33991,0.00756936	0.000145377	0.0002955
3	chr17:28159646:T:G	28159646	NA,G	NA,T	NA,1	NA,inf	NA,inf	NA,0.509783	0.000145305	0.000289547
3	chr17:28346073:T:C	28346073	NA,C	NA,T	NA,1	NA,inf	NA,inf	NA,0.569605	0.000145121	0.00028918
3	chr17:29920134:G:A	29920134	NA,A	NA,G	NA,1	NA,inf	NA,inf	NA,0.570885	0.000145117	0.000289099
3	chr17:28130266:C:T	28130266	NA,T	NA,C	NA,1	NA,-inf	NA,inf	NA,0.486798	0.000145	0.000288781
3	chr17:28441131:G:T	28441131	NA,T	NA,G	NA,1	NA,inf	NA,inf	NA,0.506078	0.000144809	0.000288555
3	chr17:29517753:T:C	29517753	NA,C	NA,T	NA,1	NA,-inf	NA,inf	NA,0.459704	0.000144719	0.000288318
3	chr17:30000027:A:G	30000027	NA,G	NA,A	NA,1	NA,-inf	NA,inf	NA,0.546813	0.00014441	0.00028771
3	chr17:29930635:C:G	29930635	NA,G	NA,C	NA,1	NA,inf	NA,inf	NA,0.538744	0.000144299	0.000287431
3	chr17:28823010:C:G	28823010	NA,G	NA,C	NA,1	NA,-inf	NA,inf	NA,0.475218	0.000144289	0.000287443
3	chr17:29966860:C:T	29966860	NA,T	NA,C	NA,1	NA,-inf	NA,inf	NA,0.54619	0.00014428	0.000287449
3	chr17:28425603:G:C	28425603	NA,C	NA,G	NA,1	NA,-inf	NA,inf	NA,0.481888	0.000144265	0.000287338
3	chr17:29986509:C:A	29986509	NA,A	NA,C	NA,1	NA,-inf	NA,inf	NA,0.545928	0.000144231	0.000287352
3	chr17:29868926:T:C	29868926	NA,C	NA,T	NA,1	NA,-inf	NA,inf	NA,0.576598	0.000144212	0.000287321
3	chr17:29950638:C:T	29950638	NA,T	NA,C	NA,1	NA,-inf	NA,inf	NA,0.569184	0.000144012	0.00028692
3	chr17:29319418:C:G	29319418	NA,G	NA,C	NA,1	NA,-inf	NA,inf	NA,0.477515	0.000143935	0.000286743
3	chr17:28888347:C:T	28888347	NA,T	NA,C	NA,1	NA,inf	NA,inf	NA,0.57942	0.000143907	0.000286566
3	chr17:29656454:G:C	29656454	NA,C	NA,G	NA,1	NA,inf	NA,inf	NA,0.523548	0.000143763	0.000286246
3	chr17:28461912:C:G	28461912	G,G	C,C	1,1	inf,-inf	inf,inf	0.513142,1.68133	0.000143753	0.00028622
3	chr17:28501479:A:G	28501479	G,G	A,A	1,1	-inf,-inf	inf,inf	1.39461,0.774028	0.000143692	0.000285851
3	chr17:29350250:A:C	29350250	NA,C	NA,A	NA,1	NA,-inf	NA,inf	NA,0.455566	0.000143663	0.000286213
3	chr17:29031570:G:A	29031570	NA,A	NA,G	NA,1	NA,-inf	NA,inf	NA,0.50575	0.000143292	0.000285434
3	chr17:28182600:T:G	28182600	NA,G	NA,T	NA,1	NA,inf	NA,inf	NA,0.53154	0.000143191	0.000285321
3	chr17:29753797:A:C	29753797	NA,C	NA,A	NA,1	NA,-inf	NA,inf	NA,0.571298	0.000143183	0.000285272
3	chr17:28398858:T:G	28398858	NA,G	NA,T	NA,1	NA,-inf	NA,inf	NA,0.539938	0.000143029	0.000285069
3	chr17:29840248:C:T	29840248	NA,T	NA,C	NA,1	NA,-inf	NA,inf	NA,0.531525	0.000143024	0.000284958
3	chr17:29065501:T:G	29065501	NA,G	NA,T	NA,1	NA,inf	NA,inf	NA,0.568458	0.000142916	0.000284715
3	chr17:29738841:A:G	29738841	G,NA	A,NA	1,NA	-inf,NA	inf,NA	1.77346,NA	0.000142857	0.000284124
3	chr17:28104499:C:A	28104499	NA,A	NA,C	NA,1	NA,inf	NA,inf	NA,0.529588	0.000142802	0.000284544
3	chr17:28754922:G:A	28754922	NA,A	NA,G	NA,1	NA,inf	NA,inf	NA,0.585913	0.000142789	0.000284336
3	chr17:29412318:C:T	29412318	NA,T	NA,C	NA,1	NA,inf	NA,inf	NA,0.712324	0.000142776	0.000284412
3	chr17:28165594:G:A	28165594	NA,A	NA,G	NA,1	NA,inf	NA,inf	NA,0.542158	0.00014268	0.000284266
3	chr17:28916770:C:T	28916770	NA,T	NA,C	NA,1	NA,-inf	NA,inf	NA,0.542435	0.00014257	0.000284059
3	chr17:29042157:T:C	29042157	NA,C	NA,T	NA,1	NA,inf	NA,inf	NA,0.625652	0.000142565	0.000284006
3	chr17:28460146:T:C	28460146	NA,C	NA,T	NA,1	NA,inf	NA,inf	NA,0.526451	0.000142536	0.000283972
3	chr17:28443705:A:G	28443705	G,G	A,A	1,1	inf,-inf	inf,inf	0.512317,1.67959	0.000142467	0.000283663
3	chr17:28479214:A:G	28479214	NA,G	NA,A	NA,1	NA,-inf	NA,inf	NA,0.448908	0.000142421	0.00028389
3	chr17:29351993:C:T	29351993	NA,T	NA,C	NA,1	NA,-inf	NA,inf	NA,0.454902	0.000142412	0.000283716
3	chr17:28462275:T:C	28462275	NA,C	NA,T	NA,1	NA,inf	NA,inf	NA,0.525219	0.000142285	0.000283472
3	chr17:29333506:C:A	29333506	NA,A	NA,C	NA,1	NA,-inf	NA,inf	NA,0.396671	0.000142211	0.000283276
3	chr17:28457174:A:G	28457174	NA,G	NA,A	NA,1	NA,inf	NA,inf	NA,0.524728	0.000142188	0.000283278
3	chr17:28443680:ACT:A	28443680	NA,A	NA,ACT	NA,1	NA,inf	NA,inf	NA,0.524622	0.000142174	0.000283251
3	chr17:29251724:T:C	29251724	NA,C	NA,T	NA,1	NA,inf	NA,inf	NA,0.361882	0.000142084	0.000282995
3	chr17:28412745:T:C	28412745	NA,C	NA,T	NA,1	NA,-inf	NA,inf	NA,0.471226	0.000142061	0.000282917
3	chr17:28751930:A:G	28751930	NA,G	NA,A	NA,1	NA,inf	NA,inf	NA,0.590861	0.000141978	0.000282834
3	chr17:29499441:AG:A	29499441	A,NA	AG,NA	1,NA	inf,NA	inf,NA	2.44626,NA	0.000141972	0.00028299
3	chr17:29333691:G:A	29333691	NA,A	NA,G	NA,1	NA,-inf	NA,inf	NA,0.395348	0.000141901	0.000282658
3	chr17:29838567:A:T	29838567	NA,T	NA,A	NA,1	NA,inf	NA,inf	NA,0.618051	0.000141876	0.000282573
3	chr17:28358099:C:T	28358099	NA,T	NA,C	NA,1	NA,inf	NA,inf	NA,0.549283	0.000141674	0.000282309
3	chr17:29381960:A:G	29381960	NA,G	NA,A	NA,1	NA,-inf	NA,inf	NA,0.878625	0.000141661	0.000282298
3	chr17:29381397:C:A	29381397	NA,A	NA,C	NA,1	NA,-inf	NA,inf	NA,0.877302	0.000141461	0.000281901
3	chr17:29261041:G:A	29261041	NA,A	NA,G	NA,1	NA,inf	NA,inf	NA,0.358992	0.000141408	0.000281651
3	chr17:29509201:C:T	29509201	NA,T	NA,C	NA,1	NA,-inf	NA,inf	NA,0.45601	0.000141372	0.000281634
3	chr17:29782295:A:C	29782295	NA,C	NA,A	NA,1	NA,-inf	NA,inf	NA,0.561231	0.000141216	0.000281352
3	chr17:28989751:C:T	28989751	NA,T	NA,C	NA,1	NA,inf	NA,inf	NA,0.522831	0.000141201	0.000281268
3	chr17:29722144:C:T	29722144	NA,T	NA,C	NA,1	NA,-inf	NA,inf	NA,0.561054	0.00014112	0.000281162
3	chr17:28396910:C:T	28396910	NA,T	NA,C	NA,1	NA,inf	NA,inf	NA,0.543775	0.000141094	0.000281151
3	chr17:28951821:A:G	28951821	G,NA	A,NA	1,NA	inf,NA	inf,NA	0.538522,NA	0.000141022	0.000281087
3	chr17:28895522:C:T	28895522	NA,T	NA,C	NA,1	NA,inf	NA,inf	NA,0.530843	0.000140969	0.000280904
3	chr17:29051765:G:A	29051765	NA,A	NA,G	NA,1	NA,inf	NA,inf	NA,0.398133	0.000140775	0.000280393
3	chr17:29032422:A:G	29032422	NA,G	NA,A	NA,1	NA,inf	NA,inf	NA,0.516094	0.000140734	0.000280446
3	chr17:28342240:T:G	28342240	NA,G	NA,T	NA,1	NA,inf	NA,inf	NA,0.545224	0.000140716	0.000280401
3	chr17:28335953:C:T	28335953	NA,T	NA,C	NA,1	NA,inf	NA,inf	NA,0.548597	0.000140611	0.000280194
3	chr17:29681702:G:A	29681702	NA,A	NA,G	NA,1	NA,-inf	NA,inf	NA,0.527494	0.000140554	0.000280029
3	chr17:29595040:T:C	29595040	NA,C	NA,T	NA,1	NA,-inf	NA,inf	NA,0.464976	0.000140547	0.000279982
3	chr17:30051475:A:T	30051475	T,NA	A,NA	1,NA	-inf,NA	inf,NA	0.662726,NA	0.000140537	0.00028063
3	chr17:28915224:T:C	28915224	NA,C	NA,T	NA,1	NA,-inf	NA,inf	NA,0.455811	0.000140454	0.000279755
3	chr17:28671351:C:T	28671351	NA,T	NA,C	NA,1	NA,inf	NA,inf	NA,0.513721	0.000140344	0.000279617
3	chr17:29331227:C:A	29331227	NA,A	NA,C	NA,1	NA,inf	NA,inf	NA,0.361405	0.000140315	0.000279519
3	chr17:29013324:C:T	29013324	T,T	C,C	1,1	inf,inf	inf,inf	0.274245,1.73467	0.000140258	0.000279175
3	chr17:29957200:G:A	29957200	A,A	G,G	1,1	-inf,-inf	inf,inf	1.24001,1.18535	0.000140243	0.000278954
3	chr17:28397439:T:C	28397439	NA,C	NA,T	NA,1	NA,inf	NA,inf	NA,0.53867	0.000140176	0.000279322
3	chr17:28670545:T:C	28670545	NA,C	NA,T	NA,1	NA,inf	NA,inf	NA,0.511627	0.000140076	0.000279083
3	chr17:28242526:G:A	28242526	A,A	G,G	1,1	-inf,inf	inf,inf	2.23003,0.0242841	0.000140046	0.000281712
3	chr17:28587739:AAG:A	28587739	NA,A	NA,AAG	NA,1	NA,inf	NA,inf	NA,0.571583	0.000139685	0.000278267
3	chr17:29127679:T:C	29127679	NA,C	NA,T	NA,1	NA,inf	NA,inf	NA,0.376758	0.00013967	0.000278179
3	chr17:29635565:A:G	29635565	NA,G	NA,A	NA,1	NA,-inf	NA,inf	NA,0.520694	0.000139576	0.000278081
3	chr17:29390182:C:T	29390182	NA,T	NA,C	NA,1	NA,-inf	NA,inf	NA,0.822931	0.000139433	0.000277856
3	chr17:29168394:A:G	29168394	NA,G	NA,A	NA,1	NA,inf	NA,inf	NA,0.492942	0.000139292	0.00027749
3	chr17:29619309:G:A	29619309	NA,A	NA,G	NA,1	NA,-inf	NA,inf	NA,0.521006	0.000139254	0.00027744
3	chr17:29328821:A:G	29328821	G,G	A,A	1,1	inf,inf	inf,inf	7.01796,0.203781	0.000139252	0.000276718
3	chr17:28462724:C:T	28462724	T,T	C,C	1,1	inf,-inf	inf,inf	1.28168,0.148347	0.000139103	0.000282471
3	chr17:29151921:G:C	29151921	NA,C	NA,G	NA,1	NA,inf	NA,inf	NA,0.351047	0.000139082	0.000277054
3	chr17:28464468:C:T	28464468	T,T	C,C	1,1	inf,-inf	inf,inf	1.29268,0.115917	0.000138872	0.000282059
3	chr17:29418206:C:T	29418206	NA,T	NA,C	NA,1	NA,-inf	NA,inf	NA,0.404273	0.000138864	0.000276629
3	chr17:29017706:C:T	29017706	NA,T	NA,C	NA,1	NA,inf	NA,inf	NA,0.517677	0.000138814	0.000276561
3	chr17:28417273:A:G	28417273	NA,G	NA,A	NA,1	NA,-inf	NA,inf	NA,0.49571	0.000138806	0.000276626
3	chr17:28294599:T:TGATTGTACTTTAAAGTCTCTGATGCTTA	28294599	NA,TGATTGTACTTTAAAGTCTCTGATGCTTA	NA,T	NA,1	NA,-inf	NA,inf	NA,0.490342	0.00013863	0.000276264
3	chr17:28966439:C:T	28966439	NA,T	NA,C	NA,1	NA,inf	NA,inf	NA,0.489159	0.000138628	0.000276205
3	chr17:29371934:C:T	29371934	NA,T	NA,C	NA,1	NA,-inf	NA,inf	NA,0.431239	0.000138618	0.000276164
3	chr17:28394059:G:A	28394059	NA,A	NA,G	NA,1	NA,-inf	NA,inf	NA,0.528738	0.00013856	0.000275779
3	chr17:28112236:G:C	28112236	NA,C	NA,G	NA,1	NA,-inf	NA,inf	NA,0.49672	0.000138536	0.00027595
3	chr17:28591777:C:T	28591777	NA,T	NA,C	NA,1	NA,-inf	NA,inf	NA,0.447191	0.00013852	0.000276068
3	chr17:28464307:C:T	28464307	T,T	C,C	1,1	inf,-inf	inf,inf	1.28041,0.148708	0.000138516	0.000281274
3	chr17:28110495:T:C	28110495	NA,C	NA,T	NA,1	NA,-inf	NA,inf	NA,0.496412	0.000138477	0.000275833
3	chr17:29771766:T:C	29771766	NA,C	NA,T	NA,1	NA,-inf	NA,inf	NA,0.515254	0.00013842	0.000275779
3	chr17:28636427:A:C	28636427	NA,C	NA,A	NA,1	NA,inf	NA,inf	NA,0.503448	0.000138375	0.000275696
3	chr17:29212683:C:T	29212683	NA,T	NA,C	NA,1	NA,-inf	NA,inf	NA,0.474453	0.000138257	0.000275475
3	chr17:28349704:C:T	28349704	NA,T	NA,C	NA,1	NA,inf	NA,inf	NA,0.532233	0.000138237	0.00027546
3	chr17:29578463:G:A	29578463	NA,A	NA,G	NA,1	NA,-inf	NA,inf	NA,0.45562	0.000138158	0.000275218
3	chr17:29653669:C:T	29653669	NA,T	NA,C	NA,1	NA,-inf	NA,inf	NA,0.514648	0.000138148	0.000275236
3	chr17:28145481:T:C	28145481	NA,C	NA,T	NA,1	NA,-inf	NA,inf	NA,0.44659	0.000138123	0.0002751
3	chr17:29012725:T:C	29012725	NA,C	NA,T	NA,1	NA,inf	NA,inf	NA,0.526982	0.000138015	0.000274975
3	chr17:28427679:G:A	28427679	NA,A	NA,G	NA,1	NA,-inf	NA,inf	NA,0.466583	0.000137991	0.000274928
3	chr17:28284248:T:C	28284248	NA,C	NA,T	NA,1	NA,inf	NA,inf	NA,0.505618	0.00013796	0.000274917
3	chr17:29688151:C:T	29688151	NA,T	NA,C	NA,1	NA,-inf	NA,inf	NA,0.513248	0.000137892	0.000274727
3	chr17:28563585:A:C	28563585	NA,C	NA,A	NA,1	NA,inf	NA,inf	NA,0.51447	0.000137825	0.000274562
3	chr17:29376597:G:A	29376597	NA,A	NA,G	NA,1	NA,-inf	NA,inf	NA,0.373177	0.000137725	0.000274338
3	chr17:29990546:A:G	29990546	G,G	A,A	1,1	-inf,-inf	inf,inf	1.17918,0.713059	0.000137714	0.000274122
3	chr17:28602545:TAA:T	28602545	NA,T	NA,TAA	NA,1	NA,inf	NA,inf	NA,0.500033	0.000137621	0.000274191
3	chr17:29650276:C:T	29650276	NA,T	NA,C	NA,1	NA,inf	NA,inf	NA,0.488604	0.00013751	0.000273804
3	chr17:29784118:G:A	29784118	NA,A	NA,G	NA,1	NA,-inf	NA,inf	NA,0.439179	0.000137403	0.000273811
3	chr17:29160435:G:T	29160435	T,T	G,G	1,1	inf,inf	inf,inf	1.28201,0.717347	0.000137224	0.000272647
3	chr17:28402109:T:C	28402109	NA,C	NA,T	NA,1	NA,inf	NA,inf	NA,0.519262	0.000137166	0.000273321
3	chr17:29829925:C:T	29829925	NA,T	NA,C	NA,1	NA,-inf	NA,inf	NA,0.499923	0.000136977	0.00027291
3	chr17:29371861:G:C	29371861	NA,C	NA,G	NA,1	NA,-inf	NA,inf	NA,0.807951	0.000136925	0.000272857
3	chr17:28992879:C:G	28992879	G,NA	C,NA	1,NA	-inf,NA	inf,NA	1.32322,NA	0.000136872	0.000272923
3	chr17:28462898:T:C	28462898	C,C	T,T	1,1	inf,-inf	inf,inf	1.27672,0.141654	0.000136833	0.000277858
3	chr17:28322232:T:C	28322232	NA,C	NA,T	NA,1	NA,-inf	NA,inf	NA,0.478551	0.000136824	0.000272529
3	chr17:28356103:T:C	28356103	NA,C	NA,T	NA,1	NA,inf	NA,inf	NA,0.523848	0.000136766	0.000272528
3	chr17:28204595:C:T	28204595	NA,T	NA,C	NA,1	NA,inf	NA,inf	NA,0.461549	0.000136696	0.000272195
3	chr17:29122106:G:A	29122106	NA,A	NA,G	NA,1	NA,inf	NA,inf	NA,0.36279	0.000136694	0.000272253
3	chr17:29193044:A:G	29193044	NA,G	NA,A	NA,1	NA,inf	NA,inf	NA,0.357139	0.000136658	0.000272182
3	chr17:28465528:G:T	28465528	T,T	G,G	1,1	inf,-inf	inf,inf	1.29238,0.101669	0.000136597	0.000277446
3	chr17:29529379:C:T	29529379	NA,T	NA,C	NA,1	NA,-inf	NA,inf	NA,0.419716	0.000136542	0.00027203
3	chr17:28462650:A:G	28462650	G,G	A,A	1,1	inf,-inf	inf,inf	1.33359,0.0148176	0.000136498	0.000277367
3	chr17:29872823:C:T	29872823	NA,T	NA,C	NA,1	NA,-inf	NA,inf	NA,0.458915	0.000136436	0.000271805
3	chr17:29383358:T:G	29383358	NA,G	NA,T	NA,1	NA,-inf	NA,inf	NA,0.844225	0.000136388	0.000271789
3	chr17:28462518:T:C	28462518	C,C	T,T	1,1	inf,-inf	inf,inf	1.28759,0.121206	0.000136285	0.000276788
3	chr17:30039281:G:A	30039281	NA,A	NA,G	NA,1	NA,-inf	NA,inf	NA,0.457707	0.000136196	0.000271324
3	chr17:29035782:C:T	29035782	NA,T	NA,C	NA,1	NA,-inf	NA,inf	NA,0.472099	0.000136187	0.000271289
3	chr17:28635962:A:G	28635962	NA,G	NA,A	NA,1	NA,-inf	NA,inf	NA,0.439278	0.000136114	0.000271163
3	chr17:29966568:C:T	29966568	NA,T	NA,C	NA,1	NA,-inf	NA,inf	NA,0.503398	0.000136018	0.00027099
3	chr17:28531377:G:A	28531377	A,A	G,G	1,1	-inf,-inf	inf,inf	1.01506,0.981535	0.000136017	0.000272218
3	chr17:28568530:C:T	28568530	NA,T	NA,C	NA,1	NA,-inf	NA,inf	NA,0.419725	0.000135964	0.000270783
3	chr17:29384814:A:G	29384814	NA,G	NA,A	NA,1	NA,-inf	NA,inf	NA,0.841157	0.000135943	0.000270902
3	chr17:29795244:T:C	29795244	NA,C	NA,T	NA,1	NA,-inf	NA,inf	NA,0.45684	0.000135748	0.000270433
3	chr17:29844572:C:T	29844572	NA,T	NA,C	NA,1	NA,-inf	NA,inf	NA,0.428909	0.000135658	0.000270314
3	chr17:28276003:T:C	28276003	NA,C	NA,T	NA,1	NA,-inf	NA,inf	NA,0.460969	0.000135601	0.000270134
3	chr17:28440862:G:T	28440862	NA,T	NA,G	NA,1	NA,-inf	NA,inf	NA,0.531694	0.000135596	0.000270122
3	chr17:29666488:A:G	29666488	NA,G	NA,A	NA,1	NA,inf	NA,inf	NA,0.472605	0.000135432	0.000269786
3	chr17:28514990:C:A	28514990	NA,A	NA,C	NA,1	NA,-inf	NA,inf	NA,0.466021	0.000135346	0.000269665
3	chr17:28208638:A:T	28208638	NA,T	NA,A	NA,1	NA,inf	NA,inf	NA,0.453775	0.00013533	0.000269479
3	chr17:28436675:G:A	28436675	NA,A	NA,G	NA,1	NA,inf	NA,inf	NA,0.488246	0.000135242	0.000269434
3	chr17:29061422:G:A	29061422	NA,A	NA,G	NA,1	NA,-inf	NA,inf	NA,0.626118	0.000135105	0.000269254
3	chr17:28208214:T:C	28208214	NA,C	NA,T	NA,1	NA,inf	NA,inf	NA,0.452558	0.000135097	0.000269014
3	chr17:28450133:C:T	28450133	T,T	C,C	1,1	inf,-inf	inf,inf	0.502905,1.65506	0.000135072	0.000268941
3	chr17:28354214:A:G	28354214	NA,G	NA,A	NA,1	NA,inf	NA,inf	NA,0.514796	0.000135061	0.000269131
3	chr17:28864521:C:A	28864521	NA,A	NA,C	NA,1	NA,inf	NA,inf	NA,0.504872	0.000134984	0.00026895
3	chr17:29631179:C:T	29631179	NA,T	NA,C	NA,1	NA,inf	NA,inf	NA,0.468595	0.00013496	0.000268861
3	chr17:28992152:C:A	28992152	A,A	C,C	1,1	-inf,-inf	inf,inf	3.78038,0.0809552	0.000134929	0.000268578
3	chr17:29858131:C:G	29858131	NA,G	NA,C	NA,1	NA,inf	NA,inf	NA,0.579677	0.000134851	0.000268601
3	chr17:29620943:A:G	29620943	NA,G	NA,A	NA,1	NA,inf	NA,inf	NA,0.462717	0.000134692	0.00026831
3	chr17:28464233:T:C	28464233	NA,C	NA,T	NA,1	NA,inf	NA,inf	NA,0.486304	0.000134673	0.000268308
3	chr17:28448412:G:A	28448412	A,A	G,G	1,1	inf,-inf	inf,inf	0.520597,1.64681	0.000134623	0.000268048
3	chr17:29138646:T:A	29138646	NA,A	NA,T	NA,1	NA,inf	NA,inf	NA,0.32912	0.000134585	0.000268098
3	chr17:28346156:A:G	28346156	NA,G	NA,A	NA,1	NA,-inf	NA,inf	NA,0.434173	0.000134549	0.000267963
3	chr17:29047509:T:TA	29047509	NA,TA	NA,T	NA,1	NA,inf	NA,inf	NA,0.369271	0.000134497	0.000267896
3	chr17:28625788:G:A	28625788	NA,A	NA,G	NA,1	NA,-inf	NA,inf	NA,0.434007	0.000134354	0.000267669
3	chr17:28463850:A:G	28463850	G,G	A,A	1,1	inf,-inf	inf,inf	1.26217,0.16297	0.000134249	0.000272552
3	chr17:28156567:T:TGGGAGG	28156567	NA,TGGGAGG	NA,T	NA,1	NA,-inf	NA,inf	NA,0.414951	0.000134217	0.000267526
3	chr17:29357815:T:C	29357815	C,C	T,T	1,1	inf,inf	inf,inf	10.8359,1.12952	0.000134195	0.000266673
3	chr17:29056701:G:C	29056701	NA,C	NA,G	NA,1	NA,-inf	NA,inf	NA,0.459618	0.000134091	0.000267132
3	chr17:29372161:T:G	29372161	NA,G	NA,T	NA,1	NA,-inf	NA,inf	NA,0.826462	0.00013402	0.000267067
3	chr17:28362478:A:T	28362478	NA,T	NA,A	NA,1	NA,inf	NA,inf	NA,0.508112	0.000133993	0.000267002
3	chr17:28209175:G:C	28209175	NA,C	NA,G	NA,1	NA,inf	NA,inf	NA,0.487214	0.000133929	0.000266879
3	chr17:28473325:G:A	28473325	NA,A	NA,G	NA,1	NA,inf	NA,inf	NA,0.48541	0.000133894	0.000266652
3	chr17:28462361:T:G	28462361	G,G	T,T	1,1	inf,-inf	inf,inf	1.27845,0.124224	0.000133767	0.00027165
3	chr17:28578162:G:A	28578162	NA,A	NA,G	NA,1	NA,inf	NA,inf	NA,0.478077	0.000133673	0.000266328
3	chr17:29112151:C:T	29112151	NA,T	NA,C	NA,1	NA,-inf	NA,inf	NA,0.46943	0.000133668	0.000266294
3	chr17:29276068:C:T	29276068	T,T	C,C	1,1	inf,inf	inf,inf	3.70594,0.479927	0.000133643	0.000265382
3	chr17:29937143:A:G	29937143	NA,G	NA,A	NA,1	NA,-inf	NA,inf	NA,0.530748	0.000133611	0.000266248
3	chr17:29086963:G:A	29086963	NA,A	NA,G	NA,1	NA,-inf	NA,inf	NA,0.433479	0.000133589	0.000266134
3	chr17:28219727:T:C	28219727	NA,C	NA,T	NA,1	NA,-inf	NA,inf	NA,0.422503	0.00013351	0.000265915
3	chr17:29208202:C:A	29208202	NA,A	NA,C	NA,1	NA,inf	NA,inf	NA,0.331195	0.000133437	0.000265766
3	chr17:29208204:T:TC	29208204	NA,TC	NA,T	NA,1	NA,inf	NA,inf	NA,0.331195	0.000133437	0.000265766
3	chr17:29208194:CCAGCAT:C	29208194	NA,C	NA,CCAGCAT	NA,1	NA,inf	NA,inf	NA,0.331195	0.000133437	0.000265766
3	chr17:29935168:T:C	29935168	NA,C	NA,T	NA,1	NA,inf	NA,inf	NA,0.569499	0.000133323	0.000265559
3	chr17:28464567:A:G	28464567	G,G	A,A	1,1	inf,-inf	inf,inf	1.26428,0.147778	0.00013331	0.000270665
3	chr17:28300286:G:T	28300286	NA,T	NA,G	NA,1	NA,-inf	NA,inf	NA,0.423269	0.000133198	0.000265277
3	chr17:29193658:G:A	29193658	NA,A	NA,G	NA,1	NA,inf	NA,inf	NA,0.340314	0.000133198	0.000265293
3	chr17:29164867:TG:T	29164867	NA,T	NA,TG	NA,1	NA,-inf	NA,inf	NA,0.372853	0.000133183	0.000265313
3	chr17:28230298:T:G	28230298	NA,G	NA,T	NA,1	NA,inf	NA,inf	NA,0.508443	0.000133107	0.000265136
3	chr17:29928159:G:A	29928159	NA,A	NA,G	NA,1	NA,-inf	NA,inf	NA,0.529618	0.000133098	0.000265227
3	chr17:29678335:C:T	29678335	NA,T	NA,C	NA,1	NA,-inf	NA,inf	NA,0.486248	0.000133096	0.000265174
3	chr17:29357423:G:A	29357423	NA,A	NA,G	NA,1	NA,-inf	NA,inf	NA,0.819784	0.00013302	0.000265075
3	chr17:29038992:C:T	29038992	NA,T	NA,C	NA,1	NA,inf	NA,inf	NA,0.545603	0.000132955	0.000264818
3	chr17:29528265:G:A	29528265	NA,A	NA,G	NA,1	NA,-inf	NA,inf	NA,0.379274	0.000132897	0.00026475
3	chr17:28250126:A:G	28250126	NA,G	NA,A	NA,1	NA,inf	NA,inf	NA,0.495304	0.000132865	0.000264737
3	chr17:30021426:TATA:T	30021426	NA,T	NA,TATA	NA,1	NA,inf	NA,inf	NA,0.565355	0.000132725	0.000264369
3	chr17:29506656:T:C	29506656	NA,C	NA,T	NA,1	NA,-inf	NA,inf	NA,0.322809	0.00013272	0.000264434
3	chr17:28461826:C:T	28461826	T,T	C,C	1,1	inf,-inf	inf,inf	1.27079,0.130979	0.000132678	0.000269415
3	chr17:29628861:C:T	29628861	NA,T	NA,C	NA,1	NA,inf	NA,inf	NA,0.375904	0.00013257	0.000264075
3	chr17:29242080:G:A	29242080	NA,A	NA,G	NA,1	NA,-inf	NA,inf	NA,0.408159	0.000132531	0.000264093
3	chr17:29190381:G:T	29190381	NA,T	NA,G	NA,1	NA,inf	NA,inf	NA,0.325336	0.000132488	0.000263877
3	chr17:28442807:T:C	28442807	NA,C	NA,T	NA,1	NA,-inf	NA,inf	NA,0.513695	0.000132413	0.000263783
3	chr17:28466758:T:C	28466758	C,C	T,T	1,1	inf,-inf	inf,inf	1.40469,0.163398	0.000132388	0.000268566
3	chr17:28464723:C:T	28464723	T,T	C,C	1,1	inf,-inf	inf,inf	1.26152,0.148415	0.000132358	0.000268725
3	chr17:28551024:C:T	28551024	NA,T	NA,C	NA,1	NA,inf	NA,inf	NA,0.498046	0.000132347	0.00026367
3	chr17:28229612:G:C	28229612	NA,C	NA,G	NA,1	NA,inf	NA,inf	NA,0.500823	0.000132029	0.000263006
3	chr17:28213028:A:C	28213028	NA,C	NA,A	NA,1	NA,inf	NA,inf	NA,0.436202	0.000131993	0.000262838
3	chr17:28847140:T:C	28847140	NA,C	NA,T	NA,1	NA,inf	NA,inf	NA,0.477638	0.000131992	0.000262929
3	chr17:29986256:T:A	29986256	NA,A	NA,T	NA,1	NA,-inf	NA,inf	NA,0.435309	0.000131873	0.000262715
3	chr17:28995581:C:A	28995581	NA,A	NA,C	NA,1	NA,inf	NA,inf	NA,0.385418	0.00013184	0.000262616
3	chr17:28397408:A:G	28397408	NA,G	NA,A	NA,1	NA,-inf	NA,inf	NA,0.448945	0.00013184	0.000262605
3	chr17:29297286:A:C	29297286	C,C	A,A	1,1	inf,inf	inf,inf	0.92202,1.12897	0.000131704	0.000261737
3	chr17:28227772:C:G	28227772	NA,G	NA,C	NA,1	NA,inf	NA,inf	NA,0.435829	0.000131689	0.000262238
3	chr17:29517889:C:T	29517889	NA,T	NA,C	NA,1	NA,-inf	NA,inf	NA,0.393341	0.000131682	0.000262344
3	chr17:28474619:G:A	28474619	A,NA	G,NA	1,NA	-inf,NA	inf,NA	1.13989,NA	0.000131622	0.000262644
3	chr17:28327546:G:C	28327546	NA,C	NA,G	NA,1	NA,-inf	NA,inf	NA,0.451974	0.00013159	0.000262109
3	chr17:28464509:A:G	28464509	G,G	A,A	1,1	inf,-inf	inf,inf	1.32062,0.00996901	0.000131566	0.000267315
3	chr17:28467550:A:G	28467550	G,G	A,A	1,1	inf,-inf	inf,inf	1.3483,0.243525	0.000131552	0.000266727
3	chr17:29140747:C:T	29140747	NA,T	NA,C	NA,1	NA,inf	NA,inf	NA,0.314201	0.000131524	0.000262002
3	chr17:28967638:T:C	28967638	NA,C	NA,T	NA,1	NA,-inf	NA,inf	NA,0.473232	0.000131488	0.00026195
3	chr17:29916140:C:T	29916140	NA,T	NA,C	NA,1	NA,-inf	NA,inf	NA,0.475342	0.000131386	0.000261765
3	chr17:29352766:A:T	29352766	NA,T	NA,A	NA,1	NA,-inf	NA,inf	NA,0.807798	0.000131334	0.000261716
3	chr17:29435135:C:T	29435135	T,T	C,C	1,1	inf,inf	inf,inf	9.81855,1.37262	0.000131291	0.00026104
3	chr17:29365313:G:C	29365313	NA,C	NA,G	NA,1	NA,-inf	NA,inf	NA,0.341594	0.000131279	0.000261503
3	chr17:29134372:C:T	29134372	NA,T	NA,C	NA,1	NA,inf	NA,inf	NA,0.335422	0.00013121	0.000261338
3	chr17:28425994:C:T	28425994	NA,T	NA,C	NA,1	NA,-inf	NA,inf	NA,0.430556	0.00013112	0.000261239
3	chr17:29297334:C:T	29297334	NA,T	NA,C	NA,1	NA,inf	NA,inf	NA,0.507574	0.000130999	0.000260867
3	chr17:29764216:G:A	29764216	NA,A	NA,G	NA,1	NA,-inf	NA,inf	NA,0.473839	0.000130894	0.000260786
3	chr17:28375940:C:T	28375940	NA,T	NA,C	NA,1	NA,-inf	NA,inf	NA,0.418501	0.000130857	0.000260565
3	chr17:28426547:G:C	28426547	NA,C	NA,G	NA,1	NA,inf	NA,inf	NA,0.487016	0.000130648	0.000260198
3	chr17:29873919:C:T	29873919	NA,T	NA,C	NA,1	NA,-inf	NA,inf	NA,0.584073	0.000130543	0.000260102
3	chr17:28518448:A:T	28518448	NA,T	NA,A	NA,1	NA,-inf	NA,inf	NA,0.394608	0.000130484	0.000259993
3	chr17:29258875:G:A	29258875	NA,A	NA,G	NA,1	NA,inf	NA,inf	NA,0.502703	0.000130243	0.000259363
3	chr17:28207035:A:G	28207035	NA,G	NA,A	NA,1	NA,inf	NA,inf	NA,0.46617	0.000130233	0.000259512
3	chr17:29503337:G:A	29503337	NA,A	NA,G	NA,1	NA,-inf	NA,inf	NA,0.38332	0.000130159	0.000259311
3	chr17:29394064:A:G	29394064	NA,G	NA,A	NA,1	NA,-inf	NA,inf	NA,0.384333	0.00013013	0.000259253
3	chr17:29050445:G:T	29050445	NA,T	NA,G	NA,1	NA,inf	NA,inf	NA,0.505434	0.000130002	0.000259005
3	chr17:28148334:CTT:C	28148334	NA,C	NA,CTT	NA,1	NA,inf	NA,inf	NA,0.414885	0.000129816	0.00025868
3	chr17:28972068:A:G	28972068	NA,G	NA,A	NA,1	NA,-inf	NA,inf	NA,0.463695	0.000129743	0.000258474
3	chr17:28972163:C:A	28972163	NA,A	NA,C	NA,1	NA,-inf	NA,inf	NA,0.463377	0.000129683	0.000258356
3	chr17:28647153:G:GAA	28647153	NA,GAA	NA,G	NA,1	NA,inf	NA,inf	NA,0.463002	0.000129669	0.000258357
3	chr17:29637791:T:A	29637791	NA,A	NA,T	NA,1	NA,-inf	NA,inf	NA,0.395093	0.00012952	0.000258086
3	chr17:28527383:C:A	28527383	NA,A	NA,C	NA,1	NA,inf	NA,inf	NA,0.406776	0.000129416	0.000257781
3	chr17:29412658:C:T	29412658	NA,T	NA,C	NA,1	NA,-inf	NA,inf	NA,0.380355	0.000129292	0.000257583
3	chr17:28606696:C:CCA	28606696	NA,CCA	NA,C	NA,1	NA,-inf	NA,inf	NA,0.399092	0.000129278	0.000257547
3	chr17:29461511:C:G	29461511	NA,G	NA,C	NA,1	NA,-inf	NA,inf	NA,0.380238	0.000129267	0.000257533
3	chr17:29100820:C:G	29100820	G,NA	C,NA	1,NA	inf,NA	inf,NA	1.9795,NA	0.00012914	0.000257963
3	chr17:28467336:C:T	28467336	NA,T	NA,C	NA,1	NA,inf	NA,inf	NA,0.481958	0.000129108	0.000257411
3	chr17:29191208:C:T	29191208	NA,T	NA,C	NA,1	NA,inf	NA,inf	NA,0.317905	0.000129057	0.000257049
3	chr17:29453818:T:G	29453818	NA,G	NA,T	NA,1	NA,-inf	NA,inf	NA,0.378985	0.000129041	0.000257083
3	chr17:29340644:G:A	29340644	NA,A	NA,G	NA,1	NA,-inf	NA,inf	NA,0.332725	0.000129028	0.000257022
3	chr17:29317058:C:G	29317058	NA,G	NA,C	NA,1	NA,-inf	NA,inf	NA,0.46837	0.000129002	0.000257086
3	chr17:29434609:G:A	29434609	NA,A	NA,G	NA,1	NA,-inf	NA,inf	NA,0.378082	0.000128881	0.000256764
3	chr17:28995213:C:T	28995213	T,T	C,C	1,1	-inf,-inf	inf,inf	3.12017,0.319896	0.00012887	0.000256436
3	chr17:28620805:GCTCC:G	28620805	NA,G	NA,GCTCC	NA,1	NA,inf	NA,inf	NA,0.511056	0.000128651	0.000256295
3	chr17:29969150:C:A	29969150	NA,A	NA,C	NA,1	NA,-inf	NA,inf	NA,0.41733	0.000128642	0.00025628
3	chr17:29152091:C:T	29152091	NA,T	NA,C	NA,1	NA,inf	NA,inf	NA,0.322819	0.000128637	0.000256216
3	chr17:28849088:C:T	28849088	T,NA	C,NA	1,NA	inf,NA	inf,NA	0.822188,NA	0.00012859	0.000256977
3	chr17:29196116:C:T	29196116	NA,T	NA,C	NA,1	NA,-inf	NA,inf	NA,0.413682	0.000128495	0.000256001
3	chr17:28365551:GC:G	28365551	NA,G	NA,GC	NA,1	NA,-inf	NA,inf	NA,0.374857	0.000128445	0.000256072
3	chr17:29162290:T:C	29162290	NA,C	NA,T	NA,1	NA,-inf	NA,inf	NA,0.371657	0.000128414	0.000255805
3	chr17:29668711:T:C	29668711	NA,C	NA,T	NA,1	NA,-inf	NA,inf	NA,0.490609	0.00012836	0.000255647
3	chr17:29210608:A:G	29210608	NA,G	NA,A	NA,1	NA,inf	NA,inf	NA,0.306083	0.000128356	0.00025565
3	chr17:29970873:A:G	29970873	NA,G	NA,A	NA,1	NA,-inf	NA,inf	NA,0.415561	0.000128338	0.000255674
3	chr17:28982349:G:A	28982349	NA,A	NA,G	NA,1	NA,inf	NA,inf	NA,0.452119	0.000128329	0.000255636
3	chr17:29969151:C:A	29969151	NA,A	NA,C	NA,1	NA,-inf	NA,inf	NA,0.414462	0.000128146	0.000255293
3	chr17:29645111:G:A	29645111	NA,A	NA,G	NA,1	NA,inf	NA,inf	NA,0.430227	0.000128064	0.000255128
3	chr17:29354378:T:C	29354378	NA,C	NA,T	NA,1	NA,-inf	NA,inf	NA,0.783199	0.000128055	0.00025518
3	chr17:29042861:G:A	29042861	NA,A	NA,G	NA,1	NA,inf	NA,inf	NA,0.490306	0.00012805	0.000255123
3	chr17:28307072:C:G	28307072	NA,G	NA,C	NA,1	NA,-inf	NA,inf	NA,0.394817	0.000128038	0.000255006
3	chr17:29443391:A:G	29443391	NA,G	NA,A	NA,1	NA,inf	NA,inf	NA,0.564671	0.000128024	0.000254988
3	chr17:28634725:A:G	28634725	NA,G	NA,A	NA,1	NA,inf	NA,inf	NA,0.504362	0.00012795	0.000254894
3	chr17:28734253:G:A	28734253	A,A	G,G	1,1	-inf,-inf	inf,inf	2.56654,0.206079	0.00012792	0.000253728
3	chr17:29937897:T:C	29937897	NA,C	NA,T	NA,1	NA,inf	NA,inf	NA,0.535658	0.000127899	0.00025476
3	chr17:29335311:A:G	29335311	NA,G	NA,A	NA,1	NA,-inf	NA,inf	NA,0.762268	0.000127878	0.000254831
3	chr17:29160996:T:C	29160996	NA,C	NA,T	NA,1	NA,-inf	NA,inf	NA,0.369229	0.000127859	0.000254698
3	chr17:29123667:A:G	29123667	NA,G	NA,A	NA,1	NA,-inf	NA,inf	NA,0.363438	0.00012776	0.0002545
3	chr17:29483711:CAACA:C	29483711	NA,C	NA,CAACA	NA,1	NA,inf	NA,inf	NA,0.561675	0.000127545	0.000254035
3	chr17:29866863:C:T	29866863	NA,T	NA,C	NA,1	NA,-inf	NA,inf	NA,0.479499	0.000127526	0.000254076
3	chr17:28727835:G:T	28727835	NA,T	NA,G	NA,1	NA,inf	NA,inf	NA,0.50284	0.000127525	0.000253939
3	chr17:28465533:T:C	28465533	NA,C	NA,T	NA,1	NA,inf	NA,inf	NA,0.468496	0.000127487	0.000253918
3	chr17:28988947:T:G	28988947	G,G	T,T	1,1	inf,inf	inf,inf	1.36978,0.423456	0.000127441	0.000253568
3	chr17:29117826:C:T	29117826	T,NA	C,NA	1,NA	-inf,NA	inf,NA	2.55095,NA	0.000127275	0.000253386
3	chr17:28751471:T:G	28751471	NA,G	NA,T	NA,1	NA,inf	NA,inf	NA,0.501643	0.00012726	0.000253412
3	chr17:28940855:C:T	28940855	NA,T	NA,C	NA,1	NA,-inf	NA,inf	NA,0.456474	0.000127123	0.000253284
3	chr17:28522076:C:T	28522076	NA,T	NA,C	NA,1	NA,inf	NA,inf	NA,0.478171	0.000127041	0.00025315
3	chr17:28971067:C:T	28971067	NA,T	NA,C	NA,1	NA,-inf	NA,inf	NA,0.447316	0.000127029	0.000253067
3	chr17:29173639:G:A	29173639	NA,A	NA,G	NA,1	NA,inf	NA,inf	NA,0.408536	0.000126905	0.000252838
3	chr17:28427100:G:A	28427100	NA,A	NA,G	NA,1	NA,-inf	NA,inf	NA,0.39976	0.000126752	0.000252595
3	chr17:28555798:G:A	28555798	NA,A	NA,G	NA,1	NA,inf	NA,inf	NA,0.438857	0.000126743	0.000252519
3	chr17:29521773:G:A	29521773	NA,A	NA,G	NA,1	NA,inf	NA,inf	NA,0.556105	0.000126695	0.000252343
3	chr17:29622750:C:A	29622750	NA,A	NA,C	NA,1	NA,inf	NA,inf	NA,0.561375	0.000126652	0.000252285
3	chr17:29874468:T:C	29874468	NA,C	NA,T	NA,1	NA,-inf	NA,inf	NA,0.438889	0.000126648	0.00025233
3	chr17:28431043:TC:T	28431043	NA,T	NA,TC	NA,1	NA,inf	NA,inf	NA,0.455482	0.00012645	0.000251841
3	chr17:28134640:T:C	28134640	NA,C	NA,T	NA,1	NA,inf	NA,inf	NA,0.409965	0.000126447	0.000251967
3	chr17:28211739:C:T	28211739	NA,T	NA,C	NA,1	NA,inf	NA,inf	NA,0.405031	0.000126364	0.000251641
3	chr17:28845405:A:G	28845405	NA,G	NA,A	NA,1	NA,-inf	NA,inf	NA,0.456141	0.00012636	0.00025191
3	chr17:30036634:C:T	30036634	NA,T	NA,C	NA,1	NA,-inf	NA,inf	NA,0.383082	0.000126236	0.000251474
3	chr17:28209967:G:A	28209967	NA,A	NA,G	NA,1	NA,-inf	NA,inf	NA,0.381286	0.000126102	0.000251166
3	chr17:29330400:G:T	29330400	NA,T	NA,G	NA,1	NA,-inf	NA,inf	NA,0.375479	0.000126016	0.000251076
3	chr17:29806645:C:T	29806645	NA,T	NA,C	NA,1	NA,-inf	NA,inf	NA,0.40146	0.00012598	0.000250977
3	chr17:29976119:T:C	29976119	NA,C	NA,T	NA,1	NA,-inf	NA,inf	NA,0.380988	0.000125876	0.000250757
3	chr17:28270327:T:C	28270327	NA,C	NA,T	NA,1	NA,-inf	NA,inf	NA,0.364885	0.000125853	0.000250896
3	chr17:29266227:A:G	29266227	G,G	A,A	1,1	inf,inf	inf,inf	3.85992,0.164853	0.000125706	0.000249712
3	chr17:29724714:C:T	29724714	NA,T	NA,C	NA,1	NA,-inf	NA,inf	NA,0.471626	0.000125676	0.000250394
3	chr17:29758219:T:C	29758219	NA,C	NA,T	NA,1	NA,inf	NA,inf	NA,0.52662	0.000125604	0.000250188
3	chr17:28392486:T:C	28392486	NA,C	NA,T	NA,1	NA,-inf	NA,inf	NA,0.440682	0.000125209	0.000249254
3	chr17:28648163:G:C	28648163	NA,C	NA,G	NA,1	NA,inf	NA,inf	NA,0.486015	0.00012501	0.000249037
3	chr17:29839615:G:A	29839615	NA,A	NA,G	NA,1	NA,inf	NA,inf	NA,0.408795	0.000124985	0.000248978
3	chr17:29825412:T:A	29825412	NA,A	NA,T	NA,1	NA,inf	NA,inf	NA,0.408795	0.000124985	0.000248978
3	chr17:29554667:G:C	29554667	NA,C	NA,G	NA,1	NA,-inf	NA,inf	NA,0.355666	0.000124872	0.000248778
3	chr17:28511046:C:T	28511046	NA,T	NA,C	NA,1	NA,inf	NA,inf	NA,0.455573	0.000124852	0.000248773
3	chr17:30022973:T:C	30022973	NA,C	NA,T	NA,1	NA,inf	NA,inf	NA,0.407213	0.000124724	0.000248459
3	chr17:29811126:G:T	29811126	NA,T	NA,G	NA,1	NA,-inf	NA,inf	NA,0.451204	0.000124432	0.000247924
3	chr17:29050807:AGAGT:A	29050807	NA,A	NA,AGAGT	NA,1	NA,inf	NA,inf	NA,0.421053	0.000124313	0.000247699
3	chr17:28604588:G:A	28604588	NA,A	NA,G	NA,1	NA,inf	NA,inf	NA,0.421345	0.000124232	0.000247518
3	chr17:29086020:C:A	29086020	NA,A	NA,C	NA,1	NA,inf	NA,inf	NA,0.279898	0.000124227	0.000247438
3	chr17:29541733:G:A	29541733	NA,A	NA,G	NA,1	NA,inf	NA,inf	NA,0.480738	0.000124221	0.000247469
3	chr17:29729307:A:T	29729307	T,T	A,A	1,1	-inf,-inf	inf,inf	1.83529,0.0486587	0.000124179	0.000246923
3	chr17:28359901:G:A	28359901	NA,A	NA,G	NA,1	NA,-inf	NA,inf	NA,0.380687	0.000124152	0.000247224
3	chr17:29259875:T:C	29259875	C,C	T,T	1,1	inf,inf	inf,inf	3.81216,0.23141	0.000124097	0.000246516
3	chr17:28415042:G:A	28415042	A,A	G,G	1,1	-inf,-inf	inf,inf	1.44249,0.694931	0.000124046	0.000251261
3	chr17:28998923:T:C	28998923	NA,C	NA,T	NA,1	NA,-inf	NA,inf	NA,0.418213	0.000123982	0.000246954
3	chr17:29097873:C:T	29097873	NA,T	NA,C	NA,1	NA,inf	NA,inf	NA,0.278163	0.000123926	0.000246837
3	chr17:28109158:G:A	28109158	NA,A	NA,G	NA,1	NA,inf	NA,inf	NA,0.390492	0.000123923	0.000246784
3	chr17:28158938:C:G	28158938	NA,G	NA,C	NA,1	NA,-inf	NA,inf	NA,0.402228	0.000123848	0.000246689
3	chr17:29482343:A:G	29482343	NA,G	NA,A	NA,1	NA,-inf	NA,inf	NA,0.349264	0.000123802	0.000246646
3	chr17:28230998:G:A	28230998	NA,A	NA,G	NA,1	NA,-inf	NA,inf	NA,0.366187	0.000123653	0.000246292
3	chr17:29554864:C:T	29554864	NA,T	NA,C	NA,1	NA,-inf	NA,inf	NA,0.348462	0.000123572	0.000246189
3	chr17:29653508:C:G	29653508	G,G	C,C	1,1	-inf,-inf	inf,inf	1.81593,0.0834244	0.00012357	0.000245723
3	chr17:28528980:G:A	28528980	A,A	G,G	1,1	-inf,-inf	inf,inf	1.12115,0.771954	0.000123518	0.000247285
3	chr17:29150974:G:A	29150974	NA,A	NA,G	NA,1	NA,inf	NA,inf	NA,0.281088	0.000123445	0.000245915
3	chr17:28112720:A:G	28112720	NA,G	NA,A	NA,1	NA,-inf	NA,inf	NA,0.380916	0.000123419	0.0002458
3	chr17:30011633:T:C	30011633	NA,C	NA,T	NA,1	NA,-inf	NA,inf	NA,0.408109	0.000123416	0.000245937
3	chr17:29825721:C:T	29825721	NA,T	NA,C	NA,1	NA,inf	NA,inf	NA,0.396304	0.000123357	0.000245739
3	chr17:29564774:C:T	29564774	NA,T	NA,C	NA,1	NA,inf	NA,inf	NA,0.521247	0.000123295	0.000245637
3	chr17:29844735:A:C	29844735	NA,C	NA,A	NA,1	NA,inf	NA,inf	NA,0.398334	0.000123286	0.000245594
3	chr17:28477342:T:C	28477342	NA,C	NA,T	NA,1	NA,inf	NA,inf	NA,0.411248	0.000123267	0.000245536
3	chr17:29532876:G:T	29532876	NA,T	NA,G	NA,1	NA,-inf	NA,inf	NA,0.346064	0.000123262	0.000245571
3	chr17:28315803:T:C	28315803	NA,C	NA,T	NA,1	NA,-inf	NA,inf	NA,0.358158	0.000123238	0.000245655
3	chr17:29524678:A:C	29524678	NA,C	NA,A	NA,1	NA,-inf	NA,inf	NA,0.345815	0.000123221	0.00024549
3	chr17:29548148:T:G	29548148	NA,G	NA,T	NA,1	NA,inf	NA,inf	NA,0.473839	0.000123193	0.000245422
3	chr17:28520822:C:T	28520822	NA,T	NA,C	NA,1	NA,-inf	NA,inf	NA,0.498784	0.000123059	0.00024536
3	chr17:28119683:G:T	28119683	NA,T	NA,G	NA,1	NA,-inf	NA,inf	NA,0.405235	0.000123034	0.000245073
3	chr17:29065130:T:C	29065130	NA,C	NA,T	NA,1	NA,-inf	NA,inf	NA,0.374844	0.00012301	0.000245118
3	chr17:28619788:G:A	28619788	NA,A	NA,G	NA,1	NA,-inf	NA,inf	NA,0.430144	0.000122868	0.00024494
3	chr17:28226187:G:A	28226187	NA,A	NA,G	NA,1	NA,inf	NA,inf	NA,0.417677	0.000122791	0.000244661
3	chr17:28227381:G:A	28227381	NA,A	NA,G	NA,1	NA,inf	NA,inf	NA,0.417677	0.000122791	0.000244661
3	chr17:29144058:T:G	29144058	NA,G	NA,T	NA,1	NA,inf	NA,inf	NA,0.28884	0.000122749	0.000244493
3	chr17:29175826:G:A	29175826	NA,A	NA,G	NA,1	NA,inf	NA,inf	NA,0.284487	0.000122712	0.000244418
3	chr17:29172064:T:C	29172064	NA,C	NA,T	NA,1	NA,-inf	NA,inf	NA,0.339236	0.000122698	0.000244421
3	chr17:29898979:G:A	29898979	NA,A	NA,G	NA,1	NA,inf	NA,inf	NA,0.447303	0.000122695	0.000244433
3	chr17:28513400:AT:A	28513400	NA,A	NA,AT	NA,1	NA,-inf	NA,inf	NA,0.353393	0.000122679	0.000244457
3	chr17:29495952:G:A	29495952	NA,A	NA,G	NA,1	NA,-inf	NA,inf	NA,0.342309	0.000122635	0.000244321
3	chr17:29522796:AG:A	29522796	NA,A	NA,AG	NA,1	NA,-inf	NA,inf	NA,0.342128	0.000122602	0.000244256
3	chr17:28809167:A:G	28809167	NA,G	NA,A	NA,1	NA,inf	NA,inf	NA,0.481331	0.000122508	0.000243927
3	chr17:28991361:C:T	28991361	NA,T	NA,C	NA,1	NA,-inf	NA,inf	NA,0.358029	0.000122459	0.000243975
3	chr17:29144759:C:T	29144759	NA,T	NA,C	NA,1	NA,inf	NA,inf	NA,0.267481	0.00012241	0.000243852
3	chr17:29336678:C:T	29336678	NA,T	NA,C	NA,1	NA,-inf	NA,inf	NA,0.9108	0.00012226	0.000243635
3	chr17:29043360:C:T	29043360	NA,T	NA,C	NA,1	NA,-inf	NA,inf	NA,0.405838	0.000122217	0.000243458
3	chr17:28503216:G:A	28503216	A,A	G,G	1,1	-inf,-inf	inf,inf	0.34098,0.973264	0.000122135	0.000244194
3	chr17:29349247:A:G	29349247	NA,G	NA,A	NA,1	NA,-inf	NA,inf	NA,0.90704	0.00012182	0.000242757
3	chr17:29993969:A:G	29993969	NA,G	NA,A	NA,1	NA,inf	NA,inf	NA,0.430665	0.000121784	0.000242627
3	chr17:29336399:C:A	29336399	NA,A	NA,C	NA,1	NA,-inf	NA,inf	NA,0.906469	0.000121768	0.000242653
3	chr17:29185327:G:A	29185327	A,A	G,G	1,1	inf,inf	inf,inf	1.65493,0.320288	0.000121749	0.000241956
3	chr17:29640575:A:T	29640575	NA,T	NA,A	NA,1	NA,inf	NA,inf	NA,0.38893	0.000121746	0.000242529
3	chr17:28316586:G:C	28316586	NA,C	NA,G	NA,1	NA,-inf	NA,inf	NA,0.375457	0.000121672	0.000242409
3	chr17:29039820:G:A	29039820	NA,A	NA,G	NA,1	NA,inf	NA,inf	NA,0.487637	0.000121652	0.000242344
3	chr17:29987368:C:T	29987368	NA,T	NA,C	NA,1	NA,-inf	NA,inf	NA,0.389004	0.000121566	0.000242209
3	chr17:29176328:G:A	29176328	A,NA	G,NA	1,NA	inf,NA	inf,NA	2.49108,NA	0.000121533	0.000241326
3	chr17:29542078:C:A	29542078	NA,A	NA,C	NA,1	NA,inf	NA,inf	NA,0.44406	0.000121337	0.000241743
3	chr17:29066339:C:A	29066339	NA,A	NA,C	NA,1	NA,inf	NA,inf	NA,0.263093	0.000121253	0.000241517
3	chr17:28693512:A:G	28693512	NA,G	NA,A	NA,1	NA,inf	NA,inf	NA,0.420797	0.000121231	0.00024155
3	chr17:28560015:T:A	28560015	A,NA	T,NA	1,NA	-inf,NA	inf,NA	1.39052,NA	0.000121206	0.000241701
3	chr17:29017885:C:G	29017885	NA,G	NA,C	NA,1	NA,-inf	NA,inf	NA,0.354371	0.000121173	0.000241384
3	chr17:29539880:G:A	29539880	NA,A	NA,G	NA,1	NA,inf	NA,inf	NA,0.517351	0.000121093	0.000241191
3	chr17:28114401:T:G	28114401	NA,G	NA,T	NA,1	NA,inf	NA,inf	NA,0.406769	0.000121026	0.00024113
3	chr17:28351592:G:A	28351592	NA,A	NA,G	NA,1	NA,-inf	NA,inf	NA,0.387812	0.000120998	0.00024102
3	chr17:28466739:G:A	28466739	A,A	G,G	1,1	inf,-inf	inf,inf	0.452611,1.61465	0.000120985	0.000240894
3	chr17:28165244:G:C	28165244	NA,C	NA,G	NA,1	NA,-inf	NA,inf	NA,0.349622	0.000120911	0.000240835
3	chr17:29975783:C:T	29975783	NA,T	NA,C	NA,1	NA,-inf	NA,inf	NA,0.325339	0.000120909	0.000240898
3	chr17:28264235:A:C	28264235	NA,C	NA,A	NA,1	NA,inf	NA,inf	NA,0.417598	0.000120776	0.0002406
3	chr17:28374905:G:A	28374905	NA,A	NA,G	NA,1	NA,inf	NA,inf	NA,0.423816	0.000120699	0.000240511
3	chr17:28632677:G:A	28632677	NA,A	NA,G	NA,1	NA,-inf	NA,inf	NA,0.534389	0.000120555	0.000240288
3	chr17:29055137:C:T	29055137	NA,T	NA,C	NA,1	NA,inf	NA,inf	NA,0.292437	0.000120476	0.000239978
3	chr17:28418789:G:C	28418789	NA,C	NA,G	NA,1	NA,inf	NA,inf	NA,0.421757	0.000120355	0.00023971
3	chr17:29334249:T:A	29334249	NA,A	NA,T	NA,1	NA,-inf	NA,inf	NA,0.892045	0.000120332	0.000239793
3	chr17:29644506:C:T	29644506	NA,T	NA,C	NA,1	NA,-inf	NA,inf	NA,0.33222	0.000120303	0.00023971
3	chr17:29262373:T:C	29262373	NA,C	NA,T	NA,1	NA,inf	NA,inf	NA,0.444032	0.000120284	0.000239598
3	chr17:28720448:A:G	28720448	NA,G	NA,A	NA,1	NA,-inf	NA,inf	NA,0.356127	0.000120113	0.000239236
3	chr17:28385032:G:T	28385032	NA,T	NA,G	NA,1	NA,inf	NA,inf	NA,0.422904	0.000120088	0.000239292
3	chr17:28134074:A:G	28134074	NA,G	NA,A	NA,1	NA,inf	NA,inf	NA,0.419081	0.000120086	0.000239185
3	chr17:28191081:C:A	28191081	NA,A	NA,C	NA,1	NA,-inf	NA,inf	NA,0.344693	0.000120083	0.000239188
3	chr17:29498997:T:C	29498997	NA,C	NA,T	NA,1	NA,-inf	NA,inf	NA,0.325935	0.000119962	0.000238997
3	chr17:28108685:G:C	28108685	NA,C	NA,G	NA,1	NA,inf	NA,inf	NA,0.417995	0.000119928	0.00023887
3	chr17:28218650:G:T	28218650	T,T	G,G	1,1	-inf,inf	inf,inf	2.0937,0.0484098	0.000119749	0.000239869
3	chr17:29434519:C:G	29434519	NA,G	NA,C	NA,1	NA,inf	NA,inf	NA,0.437	0.00011971	0.00023846
3	chr17:29337992:A:G	29337992	NA,G	NA,A	NA,1	NA,-inf	NA,inf	NA,0.325728	0.000119679	0.000238452
3	chr17:28942752:G:A	28942752	NA,A	NA,G	NA,1	NA,-inf	NA,inf	NA,0.407881	0.000119634	0.00023836
3	chr17:28720525:G:A	28720525	NA,A	NA,G	NA,1	NA,inf	NA,inf	NA,0.446037	0.000119633	0.000238241
3	chr17:28915721:A:G	28915721	NA,G	NA,A	NA,1	NA,-inf	NA,inf	NA,0.407439	0.000119618	0.000238332
3	chr17:29264245:T:C	29264245	NA,C	NA,T	NA,1	NA,inf	NA,inf	NA,0.42856	0.000119606	0.000238189
3	chr17:28148361:TATG:T	28148361	NA,T	NA,TATG	NA,1	NA,inf	NA,inf	NA,0.35391	0.000119565	0.000238249
3	chr17:28266770:C:T	28266770	NA,T	NA,C	NA,1	NA,inf	NA,inf	NA,0.386773	0.00011934	0.000237792
3	chr17:28571788:C:T	28571788	NA,T	NA,C	NA,1	NA,-inf	NA,inf	NA,0.398371	0.000119313	0.000237672
3	chr17:28371968:A:G	28371968	NA,G	NA,A	NA,1	NA,inf	NA,inf	NA,0.414381	0.000119227	0.000237577
3	chr17:28308375:G:A	28308375	NA,A	NA,G	NA,1	NA,-inf	NA,inf	NA,0.3626	0.000119185	0.000237451
3	chr17:28450005:C:G	28450005	NA,G	NA,C	NA,1	NA,-inf	NA,inf	NA,0.461385	0.000119016	0.000237252
3	chr17:28640712:C:T	28640712	NA,T	NA,C	NA,1	NA,inf	NA,inf	NA,0.443976	0.000118915	0.000236899
3	chr17:28212962:G:A	28212962	NA,A	NA,G	NA,1	NA,inf	NA,inf	NA,0.410582	0.000118884	0.000236792
3	chr17:28213006:G:C	28213006	NA,C	NA,G	NA,1	NA,inf	NA,inf	NA,0.410342	0.00011885	0.000236725
3	chr17:28174134:G:A	28174134	NA,A	NA,G	NA,1	NA,-inf	NA,inf	NA,0.37297	0.000118839	0.000236712
3	chr17:28334149:C:A	28334149	NA,A	NA,C	NA,1	NA,inf	NA,inf	NA,0.41655	0.000118768	0.000236663
3	chr17:29282265:C:T	29282265	NA,T	NA,C	NA,1	NA,-inf	NA,inf	NA,0.324416	0.000118749	0.00023658
3	chr17:29209628:T:C	29209628	C,C	T,T	1,1	inf,-inf	inf,inf	3.31853,0.452854	0.000118684	0.000235922
3	chr17:28310058:C:T	28310058	NA,T	NA,C	NA,1	NA,-inf	NA,inf	NA,0.358119	0.000118591	0.000236267
3	chr17:29015479:T:C	29015479	NA,C	NA,T	NA,1	NA,inf	NA,inf	NA,0.443716	0.000118524	0.000236066
3	chr17:29036475:C:T	29036475	NA,T	NA,C	NA,1	NA,inf	NA,inf	NA,0.451684	0.000118512	0.000236065
3	chr17:28742006:T:C	28742006	NA,C	NA,T	NA,1	NA,-inf	NA,inf	NA,0.326687	0.000118483	0.000235992
3	chr17:29308026:G:A	29308026	NA,A	NA,G	NA,1	NA,inf	NA,inf	NA,0.456895	0.000118469	0.000236
3	chr17:29570848:C:T	29570848	NA,T	NA,C	NA,1	NA,inf	NA,inf	NA,0.484592	0.000118391	0.000235867
3	chr17:29222281:A:G	29222281	NA,G	NA,A	NA,1	NA,inf	NA,inf	NA,0.174039	0.000118363	0.000235783
3	chr17:29806334:C:T	29806334	NA,T	NA,C	NA,1	NA,inf	NA,inf	NA,0.422623	0.000118311	0.000235725
3	chr17:28943699:CACA:C	28943699	NA,C	NA,CACA	NA,1	NA,inf	NA,inf	NA,0.421954	0.000118083	0.000235227
3	chr17:29281828:G:A	29281828	A,A	G,G	1,1	inf,inf	inf,inf	3.84337,0.0902609	0.000118017	0.000234442
3	chr17:29712390:T:C	29712390	NA,C	NA,T	NA,1	NA,inf	NA,inf	NA,0.364226	0.000117996	0.000235059
3	chr17:29364414:A:C	29364414	NA,C	NA,A	NA,1	NA,-inf	NA,inf	NA,0.874025	0.000117975	0.000235093
3	chr17:28392153:G:A	28392153	NA,A	NA,G	NA,1	NA,-inf	NA,inf	NA,0.365283	0.000117908	0.000234866
3	chr17:28403427:C:A	28403427	NA,A	NA,C	NA,1	NA,inf	NA,inf	NA,0.386306	0.000117906	0.000234933
3	chr17:28764933:G:A	28764933	NA,A	NA,G	NA,1	NA,inf	NA,inf	NA,0.38277	0.000117829	0.000234719
3	chr17:29040986:G:T	29040986	NA,T	NA,G	NA,1	NA,inf	NA,inf	NA,0.41714	0.000117763	0.000234614
3	chr17:28174447:A:G	28174447	NA,G	NA,A	NA,1	NA,inf	NA,inf	NA,0.402687	0.000117714	0.000234462
3	chr17:28189599:A:G	28189599	NA,G	NA,A	NA,1	NA,inf	NA,inf	NA,0.402442	0.000117683	0.000234401
3	chr17:29988488:C:T	29988488	NA,T	NA,C	NA,1	NA,inf	NA,inf	NA,0.360775	0.000117544	0.000234159
3	chr17:28664850:C:G	28664850	NA,G	NA,C	NA,1	NA,inf	NA,inf	NA,0.424385	0.000117527	0.000234081
3	chr17:28192178:C:T	28192178	T,T	C,C	1,1	-inf,inf	inf,inf	2.08092,0.0240105	0.000117499	0.000235338
3	chr17:29587956:T:G	29587956	NA,G	NA,T	NA,1	NA,-inf	NA,inf	NA,0.331645	0.00011739	0.000233851
3	chr17:29587957:T:A	29587957	NA,A	NA,T	NA,1	NA,-inf	NA,inf	NA,0.331401	0.000117352	0.000233775
3	chr17:28634629:A:C	28634629	NA,C	NA,A	NA,1	NA,-inf	NA,inf	NA,0.34676	0.000117346	0.000233827
3	chr17:28566477:G:T	28566477	NA,T	NA,G	NA,1	NA,-inf	NA,inf	NA,0.384228	0.000117328	0.000233776
3	chr17:28446777:C:T	28446777	NA,T	NA,C	NA,1	NA,inf	NA,inf	NA,0.406864	0.000117212	0.000233466
3	chr17:29151093:T:A	29151093	NA,A	NA,T	NA,1	NA,-inf	NA,inf	NA,0.319714	0.000117179	0.000233454
3	chr17:29438708:C:T	29438708	NA,T	NA,C	NA,1	NA,-inf	NA,inf	NA,0.291682	0.000117143	0.000233369
3	chr17:28807085:G:A	28807085	NA,A	NA,G	NA,1	NA,-inf	NA,inf	NA,0.347665	0.000117119	0.000233376
3	chr17:28542589:G:A	28542589	NA,A	NA,G	NA,1	NA,inf	NA,inf	NA,0.366337	0.0001171	0.000233304
3	chr17:29506927:A:G	29506927	NA,G	NA,A	NA,1	NA,inf	NA,inf	NA,0.431475	0.0001171	0.000233285
3	chr17:29707808:A:G	29707808	NA,G	NA,A	NA,1	NA,inf	NA,inf	NA,0.423521	0.000116908	0.000232899
3	chr17:28891198:T:C	28891198	C,NA	T,NA	1,NA	inf,NA	inf,NA	0.471464,NA	0.000116866	0.000232946
3	chr17:28500820:C:T	28500820	NA,T	NA,C	NA,1	NA,-inf	NA,inf	NA,0.4549	0.000116819	0.000232905
3	chr17:29915503:T:C	29915503	NA,C	NA,T	NA,1	NA,inf	NA,inf	NA,0.232108	0.000116805	0.000232685
3	chr17:28462054:G:A	28462054	A,A	G,G	1,1	inf,-inf	inf,inf	1.23254,0.0847177	0.000116744	0.000237013
3	chr17:29365515:A:G	29365515	NA,G	NA,A	NA,1	NA,-inf	NA,inf	NA,0.861485	0.00011673	0.000232612
3	chr17:28200704:G:A	28200704	NA,A	NA,G	NA,1	NA,inf	NA,inf	NA,0.336294	0.000116716	0.000232567
3	chr17:29910937:A:G	29910937	NA,G	NA,A	NA,1	NA,inf	NA,inf	NA,0.231395	0.000116688	0.000232452
3	chr17:28449040:C:T	28449040	NA,T	NA,C	NA,1	NA,inf	NA,inf	NA,0.403021	0.000116685	0.000232415
3	chr17:28984707:C:A	28984707	NA,A	NA,C	NA,1	NA,inf	NA,inf	NA,0.394304	0.000116654	0.000232419
3	chr17:28204712:A:G	28204712	NA,G	NA,A	NA,1	NA,-inf	NA,inf	NA,0.340174	0.00011661	0.00023237
3	chr17:29580780:T:C	29580780	C,NA	T,NA	1,NA	inf,NA	inf,NA	1.87651,NA	0.000116458	0.000232447
3	chr17:29354453:C:T	29354453	NA,T	NA,C	NA,1	NA,-inf	NA,inf	NA,0.858534	0.000116429	0.000232013
3	chr17:28990981:C:T	28990981	NA,T	NA,C	NA,1	NA,inf	NA,inf	NA,0.413663	0.000116357	0.00023179
3	chr17:28735905:T:C	28735905	NA,C	NA,T	NA,1	NA,inf	NA,inf	NA,0.419794	0.000116189	0.000231396
3	chr17:28553847:G:A	28553847	NA,A	NA,G	NA,1	NA,inf	NA,inf	NA,0.418836	0.000116091	0.000231201
3	chr17:29756119:A:G	29756119	NA,G	NA,A	NA,1	NA,inf	NA,inf	NA,0.400174	0.000116062	0.00023121
3	chr17:28294913:C:G	28294913	NA,G	NA,C	NA,1	NA,-inf	NA,inf	NA,0.356698	0.000116023	0.000231118
3	chr17:28189047:A:G	28189047	NA,G	NA,A	NA,1	NA,inf	NA,inf	NA,0.389725	0.000115995	0.000231042
3	chr17:29649578:A:G	29649578	NA,G	NA,A	NA,1	NA,-inf	NA,inf	NA,0.304238	0.000115952	0.000231041
3	chr17:28953077:T:C	28953077	NA,C	NA,T	NA,1	NA,-inf	NA,inf	NA,0.321861	0.00011583	0.000230819
3	chr17:29351333:A:T	29351333	NA,T	NA,A	NA,1	NA,-inf	NA,inf	NA,0.849957	0.000115811	0.00023078
3	chr17:29362422:G:T	29362422	NA,T	NA,G	NA,1	NA,-inf	NA,inf	NA,0.852199	0.000115799	0.000230756
3	chr17:29852990:T:A	29852990	NA,A	NA,T	NA,1	NA,inf	NA,inf	NA,0.225462	0.000115675	0.000230437
3	chr17:29366814:T:G	29366814	NA,G	NA,T	NA,1	NA,-inf	NA,inf	NA,0.847888	0.000115376	0.000229912
3	chr17:28863349:A:G	28863349	NA,G	NA,A	NA,1	NA,inf	NA,inf	NA,0.41391	0.000115331	0.000229689
3	chr17:28480149:G:T	28480149	NA,T	NA,G	NA,1	NA,inf	NA,inf	NA,0.389516	0.000115308	0.000229764
3	chr17:28287225:G:T	28287225	NA,T	NA,G	NA,1	NA,-inf	NA,inf	NA,0.351644	0.000115282	0.000229643
3	chr17:28872546:G:A	28872546	NA,A	NA,G	NA,1	NA,inf	NA,inf	NA,0.390748	0.000115252	0.000229622
3	chr17:28982918:C:T	28982918	NA,T	NA,C	NA,1	NA,inf	NA,inf	NA,0.383854	0.000115214	0.00022955
3	chr17:28316019:C:G	28316019	NA,G	NA,C	NA,1	NA,-inf	NA,inf	NA,0.327985	0.00011518	0.000229477
3	chr17:29025586:G:T	29025586	NA,T	NA,G	NA,1	NA,-inf	NA,inf	NA,0.289807	0.000115126	0.000229386
3	chr17:29584449:A:C	29584449	NA,C	NA,A	NA,1	NA,-inf	NA,inf	NA,0.482474	0.00011504	0.000229214
3	chr17:29290390:T:G	29290390	NA,G	NA,T	NA,1	NA,inf	NA,inf	NA,0.429504	0.000114972	0.000229035
3	chr17:29684883:T:G	29684883	NA,G	NA,T	NA,1	NA,inf	NA,inf	NA,0.220212	0.000114955	0.000228999
3	chr17:28247721:AAGCCCCATCTCC:A	28247721	NA,A	NA,AAGCCCCATCTCC	NA,1	NA,inf	NA,inf	NA,0.374937	0.000114835	0.000228771
3	chr17:29113644:A:G	29113644	NA,G	NA,A	NA,1	NA,-inf	NA,inf	NA,0.35693	0.000114791	0.000228714
3	chr17:29001049:G:A	29001049	NA,A	NA,G	NA,1	NA,inf	NA,inf	NA,0.3862	0.000114748	0.000228578
3	chr17:29401045:G:A	29401045	NA,A	NA,G	NA,1	NA,inf	NA,inf	NA,0.461157	0.000114678	0.000228432
3	chr17:28921842:T:A	28921842	NA,A	NA,T	NA,1	NA,inf	NA,inf	NA,0.391938	0.000114524	0.000228158
3	chr17:28986269:T:C	28986269	C,C	T,T	1,1	inf,-inf	inf,inf	1.41326,0.215483	0.000114431	0.000227679
3	chr17:28312825:C:G	28312825	NA,G	NA,C	NA,1	NA,-inf	NA,inf	NA,0.325985	0.000114362	0.000227846
3	chr17:28703347:A:G	28703347	NA,G	NA,A	NA,1	NA,inf	NA,inf	NA,0.406566	0.000114315	0.000227659
3	chr17:29095365:T:C	29095365	NA,C	NA,T	NA,1	NA,inf	NA,inf	NA,0.222922	0.000114309	0.000227692
3	chr17:28922420:T:C	28922420	NA,C	NA,T	NA,1	NA,inf	NA,inf	NA,0.389981	0.000114283	0.000227676
3	chr17:28511652:CAGATGAGGTATGTAGGGCAA:C	28511652	NA,C	NA,CAGATGAGGTATGTAGGGCAA	NA,1	NA,-inf	NA,inf	NA,0.433541	0.000114266	0.000227811
3	chr17:28968551:G:A	28968551	NA,A	NA,G	NA,1	NA,inf	NA,inf	NA,0.3802	0.000114231	0.000227562
3	chr17:29542075:C:T	29542075	NA,T	NA,C	NA,1	NA,inf	NA,inf	NA,0.182519	0.000114179	0.000227446
3	chr17:29542009:G:A	29542009	NA,A	NA,G	NA,1	NA,-inf	NA,inf	NA,0.282248	0.000114174	0.00022745
3	chr17:29217493:A:G	29217493	NA,G	NA,A	NA,1	NA,inf	NA,inf	NA,0.389518	0.000114154	0.000227413
3	chr17:29552852:C:T	29552852	NA,T	NA,C	NA,1	NA,inf	NA,inf	NA,0.437767	0.000114063	0.000227247
3	chr17:28583264:G:A	28583264	NA,A	NA,G	NA,1	NA,-inf	NA,inf	NA,0.323146	0.000114062	0.000227279
3	chr17:28577906:A:G	28577906	NA,G	NA,A	NA,1	NA,-inf	NA,inf	NA,0.321917	0.000114021	0.000227199
3	chr17:29957039:G:A	29957039	NA,A	NA,G	NA,1	NA,-inf	NA,inf	NA,0.337547	0.000113873	0.000226912
3	chr17:29676408:C:T	29676408	NA,T	NA,C	NA,1	NA,-inf	NA,inf	NA,0.394215	0.000113868	0.000226803
3	chr17:28669733:G:A	28669733	A,NA	G,NA	1,NA	inf,NA	inf,NA	1.22065,NA	0.000113816	0.000226298
3	chr17:28104554:G:A	28104554	A,NA	G,NA	1,NA	inf,NA	inf,NA	0.556298,NA	0.000113801	0.000227304
3	chr17:28725294:T:G	28725294	NA,G	NA,T	NA,1	NA,-inf	NA,inf	NA,0.358794	0.000113735	0.000226617
3	chr17:28199404:A:G	28199404	NA,G	NA,A	NA,1	NA,inf	NA,inf	NA,0.314309	0.000113729	0.000226617
3	chr17:29712429:T:C	29712429	NA,C	NA,T	NA,1	NA,-inf	NA,inf	NA,0.393081	0.000113721	0.000226511
3	chr17:28193276:T:TC	28193276	NA,TC	NA,T	NA,1	NA,inf	NA,inf	NA,0.345982	0.000113651	0.000226435
3	chr17:29338032:G:A	29338032	NA,A	NA,G	NA,1	NA,-inf	NA,inf	NA,0.267925	0.000113568	0.000226249
3	chr17:29054996:C:T	29054996	NA,T	NA,C	NA,1	NA,inf	NA,inf	NA,0.405519	0.000113523	0.000226179
3	chr17:29378120:T:C	29378120	NA,C	NA,T	NA,1	NA,-inf	NA,inf	NA,0.282389	0.000113474	0.000226072
3	chr17:29389923:G:A	29389923	NA,A	NA,G	NA,1	NA,inf	NA,inf	NA,0.457887	0.000113388	0.000225853
3	chr17:29283631:CCT:C	29283631	NA,C	NA,CCT	NA,1	NA,inf	NA,inf	NA,0.412427	0.000113316	0.000225739
3	chr17:29609234:C:T	29609234	NA,T	NA,C	NA,1	NA,-inf	NA,inf	NA,0.371365	0.000113259	0.000225656
3	chr17:29010519:ATGGG:A	29010519	NA,A	NA,ATGGG	NA,1	NA,inf	NA,inf	NA,0.365813	0.000113174	0.000225456
3	chr17:29010514:GAT:G	29010514	NA,G	NA,GAT	NA,1	NA,inf	NA,inf	NA,0.365467	0.000113129	0.000225366
3	chr17:28651929:A:G	28651929	NA,G	NA,A	NA,1	NA,-inf	NA,inf	NA,0.240649	0.00011302	0.000225198
3	chr17:28122908:T:C	28122908	NA,C	NA,T	NA,1	NA,inf	NA,inf	NA,0.308026	0.000113012	0.000225188
3	chr17:29501239:A:G	29501239	NA,G	NA,A	NA,1	NA,-inf	NA,inf	NA,0.666792	0.000113004	0.000225179
3	chr17:29989460:G:A	29989460	NA,A	NA,G	NA,1	NA,-inf	NA,inf	NA,0.294914	0.000113004	0.000225167
3	chr17:28167313:T:G	28167313	NA,G	NA,T	NA,1	NA,-inf	NA,inf	NA,0.329309	0.000112933	0.000224957
3	chr17:28211432:A:C	28211432	NA,C	NA,A	NA,1	NA,inf	NA,inf	NA,0.317899	0.000112922	0.000224893
3	chr17:28502981:T:TCCTGC	28502981	NA,TCCTGC	NA,T	NA,1	NA,-inf	NA,inf	NA,0.369916	0.000112919	0.000225101
3	chr17:28193453:G:A	28193453	NA,A	NA,G	NA,1	NA,inf	NA,inf	NA,0.33959	0.000112744	0.000224627
3	chr17:28949700:A:C	28949700	NA,C	NA,A	NA,1	NA,inf	NA,inf	NA,0.365645	0.000112744	0.000224627
3	chr17:28468295:G:T	28468295	T,T	G,G	1,1	inf,-inf	inf,inf	1.29082,0.213677	0.000112724	0.00022847
3	chr17:28312399:A:G	28312399	NA,G	NA,A	NA,1	NA,-inf	NA,inf	NA,0.314108	0.00011272	0.000224576
3	chr17:29397110:C:T	29397110	NA,T	NA,C	NA,1	NA,-inf	NA,inf	NA,0.257242	0.000112715	0.000224549
```
