## Supplementary material for "Characterization of shared and ancestry-specific signals driving complex traits using multi-ancestry fine-mapping": susiex_nc3.cs80.snp

```
BP	SNP	PIP(CS1)	LogBF(CS1,Pop1)	LogBF(CS1,Pop2)	PIP(CS2)	LogBF(CS2,Pop1)	LogBF(CS2,Pop2)	PIP(CS3)	LogBF(CS3,Pop1)	LogBF(CS3,Pop2)
28096662	chr17:28096662:T:C	3.54963e-21	-4.62694e-10	-1.22486	9.65321e-05	-4.62694e-10	-1.23204	9.72624e-05	-4.62694e-10	-1.23202
28096687	chr17:28096687:C:G	5.84562e-22	-2.19234	-0.836258	1.99032e-05	-2.00934	-0.801692	2.00937e-05	-2.00833	-0.800694
28096893	chr17:28096893:A:G	3.40643e-21	-4.62694e-10	-1.26604	9.34512e-05	-4.62694e-10	-1.26448	9.41724e-05	-4.62694e-10	-1.26431
28097649	chr17:28097649:C:T	3.52533e-21	-4.62694e-10	-1.23173	9.58683e-05	-4.62694e-10	-1.23894	9.65935e-05	-4.62694e-10	-1.23892
28097991	chr17:28097991:C:G	1.44503e-21	-2.12357	-3.32541e-10	3.4455e-05	-2.26226	-3.32541e-10	3.4717e-05	-2.2622	-3.32541e-10
28098058	chr17:28098058:A:G	3.53039e-21	-4.62694e-10	-1.23029	9.6001e-05	-4.62694e-10	-1.23756	9.67273e-05	-4.62694e-10	-1.23754
28098545	chr17:28098545:G:A	3.5101e-21	-4.62694e-10	-1.23606	9.46107e-05	-4.62694e-10	-1.25214	9.53025e-05	-4.62694e-10	-1.25238
28098660	chr17:28098660:T:C	3.54481e-21	-4.62694e-10	-1.22622	9.63767e-05	-4.62694e-10	-1.23365	9.71057e-05	-4.62694e-10	-1.23363
28098763	chr17:28098763:C:A	3.34739e-21	-4.62694e-10	-1.28352	9.18369e-05	-4.62694e-10	-1.2819	9.25437e-05	-4.62694e-10	-1.28175
28098837	chr17:28098837:G:A	3.39735e-21	-4.62694e-10	-1.26871	9.00359e-05	-4.62694e-10	-1.30171	9.0706e-05	-4.62694e-10	-1.30181
28100030	chr17:28100030:A:G	3.52701e-21	-4.62694e-10	-1.23125	9.32049e-05	-4.62694e-10	-1.26711	9.39349e-05	-4.62694e-10	-1.26683
28100085	chr17:28100085:A:G	5.44803e-21	-4.62694e-10	-0.796449	0.000156777	-4.62694e-10	-0.747089	0.000157729	-4.62694e-10	-0.748558
28100603	chr17:28100603:A:G	3.73728e-21	-4.62694e-10	-1.17334	0.000101414	-4.62694e-10	-1.1827	0.000102172	-4.62694e-10	-1.18277
28100868	chr17:28100868:G:A	3.44261e-21	-4.62694e-10	-1.25547	9.51851e-05	-4.62694e-10	-1.24609	9.59308e-05	-4.62694e-10	-1.24581
28101786	chr17:28101786:T:G	1.32121e-21	-2.21315	-3.32541e-10	3.69618e-05	-2.19203	-3.32541e-10	3.72231e-05	-2.19251	-3.32541e-10
28101954	chr17:28101954:C:A	3.564e-21	-4.62694e-10	-1.22082	9.68822e-05	-4.62694e-10	-1.22842	9.76152e-05	-4.62694e-10	-1.2284
28102993	chr17:28102993:A:G	3.5538e-21	-4.62694e-10	-1.22368	9.30245e-05	-4.62694e-10	-1.26905	9.37122e-05	-4.62694e-10	-1.26921
28103517	chr17:28103517:A:G	5.15827e-21	-4.62694e-10	-0.851101	0.000144969	-4.62694e-10	-0.825397	0.000146137	-4.62694e-10	-0.824891
28104366	chr17:28104366:C:T	3.70895e-21	-4.62694e-10	-1.18095	0.000100765	-4.62694e-10	-1.18912	0.000101519	-4.62694e-10	-1.18919
28104499	chr17:28104499:C:A	5.22077e-21	-4.62694e-10	-0.839058	0.000141763	-4.62694e-10	-0.847757	0.000142802	-4.62694e-10	-0.847978
28104554	chr17:28104554:G:A	2.14246e-21	-1.72975	-3.32541e-10	0.000113516	-1.06997	-3.32541e-10	0.000113801	-1.07498	-3.32541e-10
28104633	chr17:28104633:C:T	3.64976e-21	-4.62694e-10	-1.19704	0.000105586	-4.62694e-10	-1.14239	0.000106428	-4.62694e-10	-1.14196
28105606	chr17:28105606:T:G	3.65485e-21	-4.62694e-10	-1.19565	9.92705e-05	-4.62694e-10	-1.20407	0.000100079	-4.62694e-10	-1.20347
28105684	chr17:28105684:A:G	1.31865e-21	-2.21509	-3.32541e-10	3.45542e-05	-2.25939	-3.32541e-10	3.48082e-05	-2.25958	-3.32541e-10
28106624	chr17:28106624:A:T	3.49864e-21	-4.62694e-10	-1.23933	9.51715e-05	-4.62694e-10	-1.24623	9.58914e-05	-4.62694e-10	-1.24622
28107415	chr17:28107415:C:T	1.25776e-21	-2.26237	-3.32541e-10	3.50005e-05	-2.24655	-3.32541e-10	3.52476e-05	-2.24704	-3.32541e-10
28107449	chr17:28107449:AAAG:A	3.52903e-21	-4.62694e-10	-1.23068	9.59657e-05	-4.62694e-10	-1.23792	9.66917e-05	-4.62694e-10	-1.23791
28107677	chr17:28107677:G:A	3.49377e-21	-4.62694e-10	-1.24072	9.50441e-05	-4.62694e-10	-1.24757	9.57631e-05	-4.62694e-10	-1.24756
28108372	chr17:28108372:G:A	3.40873e-21	-4.62694e-10	-1.26536	9.28055e-05	-4.62694e-10	-1.27141	9.35071e-05	-4.62694e-10	-1.2714
28108530	chr17:28108530:TTTAAG:T	3.61072e-21	-4.62694e-10	-1.20779	0.000104222	-4.62694e-10	-1.15539	0.000105051	-4.62694e-10	-1.15498
28108685	chr17:28108685:G:C	4.57166e-21	-4.62694e-10	-0.971825	0.000118957	-4.62694e-10	-1.02316	0.000119928	-4.62694e-10	-1.02254
28108748	chr17:28108748:C:T	3.52515e-21	-4.62694e-10	-1.23178	9.58644e-05	-4.62694e-10	-1.23898	9.65896e-05	-4.62694e-10	-1.23896
28108986	chr17:28108986:G:C	3.20311e-21	-4.62694e-10	-1.32758	8.85224e-05	-4.62694e-10	-1.31866	8.91716e-05	-4.62694e-10	-1.31887
28109095	chr17:28109095:T:C	3.56142e-21	-4.62694e-10	-1.22154	9.6816e-05	-4.62694e-10	-1.2291	9.75485e-05	-4.62694e-10	-1.22908
28109158	chr17:28109158:G:A	4.54123e-21	-4.62694e-10	-0.978505	0.000122876	-4.62694e-10	-0.990735	0.000123923	-4.62694e-10	-0.989777
28109385	chr17:28109385:G:A	3.52243e-21	-4.62694e-10	-1.23255	9.57929e-05	-4.62694e-10	-1.23973	9.65176e-05	-4.62694e-10	-1.23971
28109392	chr17:28109392:T:G	7.21638e-21	-4.62694e-10	-0.515348	0.000197582	-4.62694e-10	-0.515759	0.000199219	-4.62694e-10	-0.515032
28109659	chr17:28109659:A:G	3.71172e-21	-4.62694e-10	-1.18021	0.000100836	-4.62694e-10	-1.18841	0.000101591	-4.62694e-10	-1.18848
28109827	chr17:28109827:C:T	3.62061e-21	-4.62694e-10	-1.20506	0.000100394	-4.62694e-10	-1.19281	0.000101189	-4.62694e-10	-1.19245
28109972	chr17:28109972:G:C	3.86244e-21	-4.62694e-10	-1.1404	0.000104605	-4.62694e-10	-1.15172	0.000105377	-4.62694e-10	-1.15189
28110083	chr17:28110083:C:G	5.48097e-21	-0.790421	-3.32541e-10	0.000109492	-1.10606	-3.32541e-10	0.000109875	-1.11009	-3.32541e-10
28110097	chr17:28110097:G:A	1.28343e-21	-2.24216	-3.32541e-10	3.50491e-05	-2.24516	-3.32541e-10	3.5297e-05	-2.24564	-3.32541e-10
28110495	chr17:28110495:T:C	4.89699e-21	-4.62694e-10	-0.903081	0.000137374	-4.62694e-10	-0.879206	0.000138477	-4.62694e-10	-0.878727
28110862	chr17:28110862:T:TG	3.52889e-21	-4.62694e-10	-1.23072	9.59618e-05	-4.62694e-10	-1.23796	9.66877e-05	-4.62694e-10	-1.23795
28110875	chr17:28110875:C:T	3.85797e-21	-4.62694e-10	-1.14156	0.000104483	-4.62694e-10	-1.15289	0.000105254	-4.62694e-10	-1.15306
28111086	chr17:28111086:C:T	3.27898e-21	-4.62694e-10	-1.30417	8.9628e-05	-4.62694e-10	-1.30625	9.03043e-05	-4.62694e-10	-1.30625
28111354	chr17:28111354:T:A	1.01719e-20	-2.22654	2.05446	0.00028925	-2.2008	2.06618	0.000292557	-2.19863	2.06786
28112236	chr17:28112236:G:C	4.89901e-21	-4.62694e-10	-0.902668	0.000137433	-4.62694e-10	-0.87878	0.000138536	-4.62694e-10	-0.878301
28112542	chr17:28112542:C:G	3.60819e-21	-4.62694e-10	-1.2085	9.80043e-05	-4.62694e-10	-1.2169	9.87373e-05	-4.62694e-10	-1.21697
28112720	chr17:28112720:A:G	4.19732e-21	-4.62694e-10	-1.05726	0.000122395	-4.62694e-10	-0.994658	0.000123419	-4.62694e-10	-0.993845
28113585	chr17:28113585:G:A	3.4891e-21	-4.62694e-10	-1.24206	9.49215e-05	-4.62694e-10	-1.24886	9.56395e-05	-4.62694e-10	-1.24885
28114145	chr17:28114145:T:G	4.96228e-21	0.439363	-1.3292	7.06303e-05	-0.219965	-1.32449	7.05036e-05	-0.229246	-1.32452
28114401	chr17:28114401:T:G	4.48075e-21	-4.62694e-10	-0.991912	0.000120119	-4.62694e-10	-1.01344	0.000121026	-4.62694e-10	-1.01343
28114461	chr17:28114461:G:A	3.86519e-21	-4.62694e-10	-1.13969	0.000104675	-4.62694e-10	-1.15106	0.000105447	-4.62694e-10	-1.15123
28115229	chr17:28115229:C:T	3.35944e-21	-4.62694e-10	-1.27993	9.1497e-05	-4.62694e-10	-1.28561	9.22193e-05	-4.62694e-10	-1.28526
28115279	chr17:28115279:G:T	3.55595e-21	-4.62694e-10	-1.22308	9.66906e-05	-4.62694e-10	-1.2304	9.74222e-05	-4.62694e-10	-1.23038
28115989	chr17:28115989:T:G	3.84709e-21	-4.62694e-10	-1.14439	0.000104242	-4.62694e-10	-1.1552	0.000105011	-4.62694e-10	-1.15537
28116239	chr17:28116239:G:A	8.35115e-22	-2.24861	-0.423278	2.20544e-05	-2.18696	-0.521439	2.21774e-05	-2.18867	-0.521687
28116334	chr17:28116334:A:T	3.24069e-21	-4.62694e-10	-1.31591	8.88296e-05	-4.62694e-10	-1.31519	8.95071e-05	-4.62694e-10	-1.31512
28116767	chr17:28116767:C:G	3.52934e-21	-4.62694e-10	-1.23059	9.59738e-05	-4.62694e-10	-1.23784	9.66998e-05	-4.62694e-10	-1.23782
28116844	chr17:28116844:G:A	4.17052e-22	-2.2265	-1.13975	1.13081e-05	-2.22197	-1.15443	1.13717e-05	-2.22388	-1.15442
28117549	chr17:28117549:C:A	3.50571e-21	-4.62694e-10	-1.23731	9.53649e-05	-4.62694e-10	-1.2442	9.60862e-05	-4.62694e-10	-1.24419
28117652	chr17:28117652:G:A	8.82978e-20	-4.62694e-10	1.98901	0.00206054	-4.62694e-10	1.82881	0.00207775	-4.62694e-10	1.82961
28118549	chr17:28118549:A:G	3.72724e-21	-4.62694e-10	-1.17603	0.000101148	-4.62694e-10	-1.18533	0.000101904	-4.62694e-10	-1.1854
28119163	chr17:28119163:C:A	1.71265e-21	-1.95366	-3.32541e-10	5.90353e-05	-1.72378	-3.32541e-10	5.93528e-05	-1.72594	-3.32541e-10
28119665	chr17:28119665:G:T	3.52689e-21	-4.62694e-10	-1.23129	9.59105e-05	-4.62694e-10	-1.2385	9.66361e-05	-4.62694e-10	-1.23848
28119683	chr17:28119683:G:T	4.34151e-21	-4.62694e-10	-1.02348	0.000122054	-4.62694e-10	-0.997452	0.000123034	-4.62694e-10	-0.99697
28120319	chr17:28120319:A:G	3.66661e-21	-4.62694e-10	-1.19243	9.84577e-05	-4.62694e-10	-1.21229	9.91705e-05	-4.62694e-10	-1.21259
28120379	chr17:28120379:T:A	3.59139e-21	-4.62694e-10	-1.21316	9.75932e-05	-4.62694e-10	-1.22111	9.83316e-05	-4.62694e-10	-1.22109
28121207	chr17:28121207:GAGCCTA:G	7.45975e-21	-4.62694e-10	-0.482181	0.000212224	-4.62694e-10	-0.444271	0.00021348	-4.62694e-10	-0.44589
28122027	chr17:28122027:G:T	3.51961e-21	-4.62694e-10	-1.23335	9.59984e-05	-4.62694e-10	-1.23758	9.66977e-05	-4.62694e-10	-1.23784
28122378	chr17:28122378:T:G	3.22361e-21	-4.62694e-10	-1.3212	8.77302e-05	-4.62694e-10	-1.32765	8.83961e-05	-4.62694e-10	-1.32761
28122790	chr17:28122790:T:C	3.20025e-21	-4.62694e-10	-1.32847	8.81342e-05	-4.62694e-10	-1.32305	8.87938e-05	-4.62694e-10	-1.32312
28122908	chr17:28122908:T:C	4.14792e-21	-4.62694e-10	-1.0691	0.000112188	-4.62694e-10	-1.08174	0.000113012	-4.62694e-10	-1.08194
28123554	chr17:28123554:A:G	3.51487e-21	-4.62694e-10	-1.2347	9.5595e-05	-4.62694e-10	-1.24179	9.63181e-05	-4.62694e-10	-1.24178
28123631	chr17:28123631:G:T	3.24952e-21	-4.62694e-10	-1.3132	8.78965e-05	-4.62694e-10	-1.32575	8.85557e-05	-4.62694e-10	-1.3258
28124658	chr17:28124658:T:C	3.67447e-21	-4.62694e-10	-1.19029	9.97495e-05	-4.62694e-10	-1.19925	0.000100504	-4.62694e-10	-1.19924
28124683	chr17:28124683:C:A	3.27595e-21	-4.62694e-10	-1.30509	8.97339e-05	-4.62694e-10	-1.30507	9.04204e-05	-4.62694e-10	-1.30496
28124689	chr17:28124689:T:C	1.2728e-21	-2.25048	-3.32541e-10	3.45633e-05	-2.25912	-3.32541e-10	3.48134e-05	-2.25943	-3.32541e-10
28124815	chr17:28124815:C:A	3.57036e-21	-4.62694e-10	-1.21904	9.71198e-05	-4.62694e-10	-1.22597	9.78487e-05	-4.62694e-10	-1.22601
28125424	chr17:28125424:A:G	3.67264e-21	-4.62694e-10	-1.19079	9.97002e-05	-4.62694e-10	-1.19975	0.000100454	-4.62694e-10	-1.19974
28126049	chr17:28126049:T:C	3.68113e-21	-4.62694e-10	-1.18848	9.99245e-05	-4.62694e-10	-1.1975	0.00010068	-4.62694e-10	-1.19749
28126365	chr17:28126365:A:G	3.67412e-21	-4.62694e-10	-1.19039	9.97392e-05	-4.62694e-10	-1.19936	0.000100493	-4.62694e-10	-1.19934
28126906	chr17:28126906:T:C	7.1433e-21	-4.62694e-10	-0.525528	0.000192072	-4.62694e-10	-0.544043	0.0001938	-4.62694e-10	-0.542609
28127381	chr17:28127381:G:A	6.3051e-22	-2.21643	-0.736503	2.4089e-05	-1.79769	-0.822472	2.39345e-05	-1.81237	-0.821746
28128628	chr17:28128628:T:C	3.84762e-21	-4.62694e-10	-1.14425	0.000102939	-4.62694e-10	-1.16778	0.000103678	-4.62694e-10	-1.16814
28128709	chr17:28128709:G:A	3.49324e-21	-4.62694e-10	-1.24087	9.66771e-05	-4.62694e-10	-1.23054	9.7437e-05	-4.62694e-10	-1.23023
28129721	chr17:28129721:C:T	3.2432e-21	-4.62694e-10	-1.31514	8.80097e-05	-4.62694e-10	-1.32447	8.86803e-05	-4.62694e-10	-1.3244
28129731	chr17:28129731:T:C	3.51757e-21	-4.62694e-10	-1.23393	9.7367e-05	-4.62694e-10	-1.22343	9.81335e-05	-4.62694e-10	-1.22311
28129874	chr17:28129874:C:T	3.72865e-21	-4.62694e-10	-1.17565	0.000101186	-4.62694e-10	-1.18495	0.000101942	-4.62694e-10	-1.18503
28129969	chr17:28129969:A:G	3.77194e-21	-4.62694e-10	-1.16411	0.000101083	-4.62694e-10	-1.18598	0.000101811	-4.62694e-10	-1.18632
28129980	chr17:28129980:C:T	3.52245e-21	-4.62694e-10	-1.23255	9.57923e-05	-4.62694e-10	-1.23973	9.65169e-05	-4.62694e-10	-1.23972
28130257	chr17:28130257:G:A	1.50418e-21	-2.08346	-3.32541e-10	4.79165e-05	-1.93245	-3.32541e-10	4.80077e-05	-1.93807	-3.32541e-10
28130266	chr17:28130266:C:T	5.13393e-21	-4.62694e-10	-0.85583	0.000143802	-4.62694e-10	-0.833479	0.000145	-4.62694e-10	-0.832699
28130577	chr17:28130577:T:C	3.47502e-21	-4.62694e-10	-1.2461	9.45547e-05	-4.62694e-10	-1.25274	9.52699e-05	-4.62694e-10	-1.25272
28130588	chr17:28130588:T:A	3.79102e-21	-4.62694e-10	-1.15907	0.000101559	-4.62694e-10	-1.18128	0.00010229	-4.62694e-10	-1.18162
28132186	chr17:28132186:C:T	3.57274e-21	-4.62694e-10	-1.21837	9.80309e-05	-4.62694e-10	-1.21663	9.8794e-05	-4.62694e-10	-1.2164
28133845	chr17:28133845:G:A	2.92663e-21	-1.41785	-3.32541e-10	6.22196e-05	-1.67124	-3.32541e-10	6.22957e-05	-1.67754	-3.32541e-10
28133934	chr17:28133934:G:C	3.29554e-21	-4.62694e-10	-1.29913	9.11454e-05	-4.62694e-10	-1.28946	9.18473e-05	-4.62694e-10	-1.28931
28133950	chr17:28133950:C:A	1.28732e-21	-2.23914	-3.32541e-10	3.56576e-05	-2.22795	-3.32541e-10	3.5981e-05	-2.22644	-3.32541e-10
28133978	chr17:28133978:T:C	1.10466e-20	-4.62694e-10	-0.0895804	0.00031078	-4.62694e-10	-0.0628297	0.000313416	-4.62694e-10	-0.0619041
28134074	chr17:28134074:A:G	4.57821e-21	-4.62694e-10	-0.970394	0.000119113	-4.62694e-10	-1.02184	0.000120086	-4.62694e-10	-1.02123
28134640	chr17:28134640:T:C	4.65504e-21	-4.62694e-10	-0.953752	0.000125535	-4.62694e-10	-0.969326	0.000126447	-4.62694e-10	-0.969611
28134810	chr17:28134810:C:T	3.67831e-21	-4.62694e-10	-1.18925	0.000106503	-4.62694e-10	-1.13374	0.000107353	-4.62694e-10	-1.13331
28134835	chr17:28134835:T:TA	1.05382e-21	-1.12809	-1.31119	1.93931e-05	-1.51091	-1.32609	1.94488e-05	-1.51564	-1.32601
28135863	chr17:28135863:A:G	2.20149e-21	-0.538733	-1.16384	3.55501e-05	-0.965052	-1.26592	3.53033e-05	-0.979634	-1.26582
28136409	chr17:28136409:A:G	3.31373e-21	-4.62694e-10	-1.29363	9.30147e-05	-4.62694e-10	-1.26916	9.36923e-05	-4.62694e-10	-1.26942
28136539	chr17:28136539:C:T	3.82459e-21	-4.62694e-10	-1.15025	0.000111513	-4.62694e-10	-1.08778	0.000112408	-4.62694e-10	-1.0873
28137091	chr17:28137091:A:G	1.28025e-21	-2.24464	-3.32541e-10	3.51304e-05	-2.24285	-3.32541e-10	3.53777e-05	-2.24335	-3.32541e-10
28137422	chr17:28137422:C:T	1.25808e-21	-2.26211	-3.32541e-10	3.45724e-05	-2.25886	-3.32541e-10	3.48387e-05	-2.2587	-3.32541e-10
28137906	chr17:28137906:C:CT	3.53001e-21	-4.62694e-10	-1.2304	9.59914e-05	-4.62694e-10	-1.23766	9.67176e-05	-4.62694e-10	-1.23764
28138362	chr17:28138362:G:A	3.88625e-21	-4.62694e-10	-1.13426	0.000108132	-4.62694e-10	-1.11856	0.000109009	-4.62694e-10	-1.118
28138765	chr17:28138765:T:G	3.32621e-21	-4.62694e-10	-1.28987	9.11932e-05	-4.62694e-10	-1.28893	9.18939e-05	-4.62694e-10	-1.2888
28138908	chr17:28138908:A:G	3.25489e-21	-4.62694e-10	-1.31154	8.9689e-05	-4.62694e-10	-1.30557	9.03766e-05	-4.62694e-10	-1.30545
28139799	chr17:28139799:G:A	5.42099e-21	-4.62694e-10	-0.801424	0.000152549	-4.62694e-10	-0.774431	0.000153782	-4.62694e-10	-0.773899
28140887	chr17:28140887:C:T	3.86719e-21	-4.62694e-10	-1.13917	0.000104728	-4.62694e-10	-1.15054	0.000105501	-4.62694e-10	-1.15072
28140914	chr17:28140914:GATAAGT:AATAAGT	7.40777e-21	-4.62694e-10	-0.489173	0.000212938	-4.62694e-10	-0.440913	0.000214221	-4.62694e-10	-0.442424
28140947	chr17:28140947:T:C	3.35938e-21	-4.62694e-10	-1.27995	9.01283e-05	-4.62694e-10	-1.30068	9.08046e-05	-4.62694e-10	-1.30072
28141946	chr17:28141946:C:T	6.87216e-21	-2.25144	1.68721	0.000186933	-2.24101	1.66985	0.000188841	-2.23984	1.67131
28142717	chr17:28142717:T:G	3.57808e-21	-4.62694e-10	-1.21688	9.72329e-05	-4.62694e-10	-1.22481	9.79686e-05	-4.62694e-10	-1.22479
28143478	chr17:28143478:AG:A	3.58047e-21	-4.62694e-10	-1.21621	9.72957e-05	-4.62694e-10	-1.22416	9.80319e-05	-4.62694e-10	-1.22414
28143901	chr17:28143901:C:T	8.00555e-21	-4.62694e-10	-0.411567	0.00023076	-4.62694e-10	-0.360537	0.000232132	-4.62694e-10	-0.362127
28145384	chr17:28145384:T:C	3.58233e-21	-4.62694e-10	-1.21569	9.73445e-05	-4.62694e-10	-1.22366	9.80811e-05	-4.62694e-10	-1.22364
28145406	chr17:28145406:T:C	3.96686e-21	-4.62694e-10	-1.11373	0.000105928	-4.62694e-10	-1.13915	0.000106687	-4.62694e-10	-1.13954
28145481	chr17:28145481:T:C	4.6027e-21	-4.62694e-10	-0.965058	0.000136995	-4.62694e-10	-0.881967	0.000138123	-4.62694e-10	-0.881286
28145597	chr17:28145597:C:G	3.38959e-22	-2.25413	-1.31945	9.34947e-06	-2.23768	-1.32892	9.43171e-06	-2.23643	-1.32892
28145739	chr17:28145739:T:TCTGTCA	3.86554e-21	-1.1396	-3.32541e-10	8.29767e-05	-1.38335	-3.32541e-10	8.31212e-05	-1.38913	-3.32541e-10
28146028	chr17:28146028:T:C	3.24793e-21	-4.62694e-10	-1.31368	8.94713e-05	-4.62694e-10	-1.308	9.01565e-05	-4.62694e-10	-1.30789
28146101	chr17:28146101:T:A	3.57181e-21	-4.62694e-10	-1.21863	9.70674e-05	-4.62694e-10	-1.22651	9.78018e-05	-4.62694e-10	-1.22649
28146240	chr17:28146240:A:G	3.19908e-21	-4.62694e-10	-1.32884	8.76199e-05	-4.62694e-10	-1.32891	8.82816e-05	-4.62694e-10	-1.3289
28146437	chr17:28146437:C:T	3.61948e-21	-4.62694e-10	-1.20537	9.83545e-05	-4.62694e-10	-1.21334	9.90988e-05	-4.62694e-10	-1.21332
28146582	chr17:28146582:A:G	1.21069e-21	-1.28897	-1.01154	5.19639e-05	-0.712664	-1.1387	5.17263e-05	-0.725694	-1.13777
28146674	chr17:28146674:C:A	5.18982e-22	-2.1304	-1.01719	2.30278e-05	-1.64975	-1.01546	2.28344e-05	-1.66655	-1.01462
28147181	chr17:28147181:A:G	3.74211e-21	-4.62694e-10	-1.17205	0.00010392	-4.62694e-10	-1.15829	0.000104747	-4.62694e-10	-1.15789
28147872	chr17:28147872:A:G	3.58233e-21	-4.62694e-10	-1.21569	9.73445e-05	-4.62694e-10	-1.22366	9.80811e-05	-4.62694e-10	-1.22364
28148024	chr17:28148024:C:A	3.44779e-21	-4.62694e-10	-1.25397	9.0967e-05	-4.62694e-10	-1.29142	9.16424e-05	-4.62694e-10	-1.29154
28148334	chr17:28148334:CTT:C	4.78846e-21	-4.62694e-10	-0.925492	0.000128881	-4.62694e-10	-0.943027	0.000129816	-4.62694e-10	-0.943313
28148361	chr17:28148361:TATG:T	4.396e-21	-4.62694e-10	-1.01101	0.000118698	-4.62694e-10	-1.02533	0.000119565	-4.62694e-10	-1.02557
28148771	chr17:28148771:A:AT	3.23583e-21	-4.62694e-10	-1.31742	8.90837e-05	-4.62694e-10	-1.31234	8.9765e-05	-4.62694e-10	-1.31224
28149424	chr17:28149424:C:T	3.38379e-21	-4.62694e-10	-1.27271	8.98146e-05	-4.62694e-10	-1.30417	9.04836e-05	-4.62694e-10	-1.30427
28149600	chr17:28149600:A:G	1.76523e-21	-1.92342	-3.32541e-10	4.03888e-05	-2.10336	-3.32541e-10	4.07877e-05	-2.10105	-3.32541e-10
28149984	chr17:28149984:A:G	4.12055e-21	-4.62694e-10	-1.07572	0.000108184	-4.62694e-10	-1.11808	0.000109057	-4.62694e-10	-1.11757
28150078	chr17:28150078:A:G	3.74637e-21	-4.62694e-10	-1.17092	0.000104045	-4.62694e-10	-1.15709	0.000104873	-4.62694e-10	-1.15669
28150102	chr17:28150102:T:C	1.03329e-20	-4.62694e-10	-0.156373	0.000310211	-4.62694e-10	-0.0646624	0.000312747	-4.62694e-10	-0.0640405
28150599	chr17:28150599:G:C	3.97956e-21	-4.62694e-10	-1.11053	0.000107658	-4.62694e-10	-1.12295	0.00010845	-4.62694e-10	-1.12314
28150603	chr17:28150603:T:TC	3.78044e-21	-4.62694e-10	-1.16186	0.000102573	-4.62694e-10	-1.17134	0.000103342	-4.62694e-10	-1.17139
28151387	chr17:28151387:T:C	3.6786e-21	-4.62694e-10	-1.18917	9.9851e-05	-4.62694e-10	-1.19824	0.000100607	-4.62694e-10	-1.19821
28152190	chr17:28152190:A:G	3.25906e-21	-4.62694e-10	-1.31026	9.05898e-05	-4.62694e-10	-1.29557	9.1261e-05	-4.62694e-10	-1.29571
28152651	chr17:28152651:C:T	3.71005e-21	-4.62694e-10	-1.18066	0.000100795	-4.62694e-10	-1.18882	0.000101549	-4.62694e-10	-1.18889
28152803	chr17:28152803:T:C	1.27287e-21	-2.21866	-0.0317724	2.97909e-05	-2.18279	-0.22492	2.99445e-05	-2.18755	-0.222536
28154888	chr17:28154888:C:T	3.6275e-21	-4.62694e-10	-1.20316	9.85085e-05	-4.62694e-10	-1.21177	9.92462e-05	-4.62694e-10	-1.21183
28155463	chr17:28155463:A:G	3.8869e-21	-4.62694e-10	-1.13409	0.000105321	-4.62694e-10	-1.1449	0.000106097	-4.62694e-10	-1.14508
28155754	chr17:28155754:G:A	3.71342e-21	-4.62694e-10	-1.17975	0.000100885	-4.62694e-10	-1.18794	0.000101639	-4.62694e-10	-1.188
28156086	chr17:28156086:T:A	3.45215e-21	-4.62694e-10	-1.25271	9.39429e-05	-4.62694e-10	-1.25923	9.46534e-05	-4.62694e-10	-1.25921
28156484	chr17:28156484:G:A	1.4429e-21	-2.12504	-3.32541e-10	3.82523e-05	-2.15771	-3.32541e-10	3.84698e-05	-2.15956	-3.32541e-10
28156567	chr17:28156567:T:TGGGAGG	4.46183e-21	-4.62694e-10	-0.996143	0.000133327	-4.62694e-10	-0.909107	0.000134217	-4.62694e-10	-0.909978
28156867	chr17:28156867:G:A	3.81251e-21	-4.62694e-10	-1.15341	0.000103522	-4.62694e-10	-1.16213	0.000104295	-4.62694e-10	-1.16221
28157148	chr17:28157148:C:T	1.28412e-21	-2.24163	-3.32541e-10	3.44617e-05	-2.26207	-3.32541e-10	3.47245e-05	-2.26199	-3.32541e-10
28157178	chr17:28157178:ACCTATTTCTTAAAAAAAAAAT:A	3.69e-21	-4.62694e-10	-1.18607	0.000100171	-4.62694e-10	-1.19504	0.00010092	-4.62694e-10	-1.1951
28158043	chr17:28158043:C:T	8.74707e-22	-2.14713	-0.478435	2.45122e-05	-2.21651	-0.386237	2.46482e-05	-2.2182	-0.386527
28158355	chr17:28158355:C:T	3.46965e-21	-4.62694e-10	-1.24765	9.4031e-05	-4.62694e-10	-1.25829	9.47419e-05	-4.62694e-10	-1.25828
28158694	chr17:28158694:A:G	3.58402e-21	-4.62694e-10	-1.21522	9.73911e-05	-4.62694e-10	-1.22318	9.8128e-05	-4.62694e-10	-1.22316
28158938	chr17:28158938:C:G	4.36159e-21	-4.62694e-10	-1.01887	0.000122856	-4.62694e-10	-0.990903	0.000123848	-4.62694e-10	-0.990377
28159646	chr17:28159646:T:G	5.36328e-21	-4.62694e-10	-0.812127	0.000144263	-4.62694e-10	-0.830273	0.000145305	-4.62694e-10	-0.8306
28160097	chr17:28160097:T:A	3.58237e-21	-4.62694e-10	-1.21568	9.73453e-05	-4.62694e-10	-1.22365	9.80819e-05	-4.62694e-10	-1.22363
28160140	chr17:28160140:A:G	3.7634e-21	-4.62694e-10	-1.16638	0.000109445	-4.62694e-10	-1.10649	0.000110322	-4.62694e-10	-1.10603
28163800	chr17:28163800:T:G	3.75356e-21	-4.62694e-10	-1.169	0.00010901	-4.62694e-10	-1.11047	0.000109883	-4.62694e-10	-1.11001
28164636	chr17:28164636:G:A	6.38001e-21	-4.62694e-10	-0.638532	0.000182056	-4.62694e-10	-0.597599	0.000183527	-4.62694e-10	-0.59707
28164885	chr17:28164885:A:G	2.31781e-21	-1.65108	-3.32541e-10	7.11696e-05	-1.53685	-3.32541e-10	7.19706e-05	-1.53318	-3.32541e-10
28165113	chr17:28165113:C:G	3.226e-21	-4.62694e-10	-1.32046	8.77636e-05	-4.62694e-10	-1.32727	8.84301e-05	-4.62694e-10	-1.32722
28165239	chr17:28165239:C:T	3.31429e-21	-4.62694e-10	-1.29346	8.98354e-05	-4.62694e-10	-1.30394	9.05019e-05	-4.62694e-10	-1.30406
28165244	chr17:28165244:G:C	4.07564e-21	-4.62694e-10	-1.08668	0.000119939	-4.62694e-10	-1.01493	0.000120911	-4.62694e-10	-1.01438
28165362	chr17:28165362:G:A	3.50479e-21	-4.62694e-10	-1.23757	9.77563e-05	-4.62694e-10	-1.21944	9.85082e-05	-4.62694e-10	-1.21929
28165594	chr17:28165594:G:A	5.39484e-21	-4.62694e-10	-0.80626	0.000141606	-4.62694e-10	-0.848863	0.00014268	-4.62694e-10	-0.84883
28165848	chr17:28165848:TCTTTC:T	6.65201e-21	-4.62694e-10	-0.596783	0.000190039	-4.62694e-10	-0.554686	0.000191578	-4.62694e-10	-0.554141
28166219	chr17:28166219:T:A	3.23051e-21	-4.62694e-10	-1.31906	8.77718e-05	-4.62694e-10	-1.32717	8.84339e-05	-4.62694e-10	-1.32718
28167313	chr17:28167313:T:G	3.99968e-21	-4.62694e-10	-1.10549	0.000112036	-4.62694e-10	-1.08309	0.000112933	-4.62694e-10	-1.08264
28167516	chr17:28167516:A:G	3.58689e-21	-4.62694e-10	-1.21442	9.7461e-05	-4.62694e-10	-1.22246	9.81985e-05	-4.62694e-10	-1.22244
28169545	chr17:28169545:A:G	3.82008e-21	-4.62694e-10	-1.15143	0.000104073	-4.62694e-10	-1.15682	0.000104853	-4.62694e-10	-1.15688
28169770	chr17:28169770:A:G	3.22227e-21	-4.62694e-10	-1.32162	8.76971e-05	-4.62694e-10	-1.32803	8.83624e-05	-4.62694e-10	-1.32799
28170948	chr17:28170948:C:T	3.49683e-21	-4.62694e-10	-1.23985	9.41907e-05	-4.62694e-10	-1.25659	9.49278e-05	-4.62694e-10	-1.25632
28171022	chr17:28171022:T:C	1.44206e-21	-2.12215	-0.00348428	3.35244e-05	-2.17754	-0.112098	3.37284e-05	-2.17981	-0.111281
28171311	chr17:28171311:A:G	3.58212e-21	-4.62694e-10	-1.21575	9.73386e-05	-4.62694e-10	-1.22372	9.80751e-05	-4.62694e-10	-1.2237
28171565	chr17:28171565:C:T	3.5885e-21	-4.62694e-10	-1.21397	9.75054e-05	-4.62694e-10	-1.22201	9.82432e-05	-4.62694e-10	-1.22199
28171586	chr17:28171586:C:T	3.27874e-21	-4.62694e-10	-1.30424	8.95035e-05	-4.62694e-10	-1.30764	9.01764e-05	-4.62694e-10	-1.30767
28171981	chr17:28171981:A:G	3.57831e-21	-4.62694e-10	-1.21681	9.72482e-05	-4.62694e-10	-1.22465	9.7984e-05	-4.62694e-10	-1.22463
28173391	chr17:28173391:A:C	3.73497e-21	-4.62694e-10	-1.17396	9.90501e-05	-4.62694e-10	-1.20629	9.98376e-05	-4.62694e-10	-1.20589
28174134	chr17:28174134:G:A	4.208e-21	-4.62694e-10	-1.05471	0.000117888	-4.62694e-10	-1.03218	0.000118839	-4.62694e-10	-1.03167
28174345	chr17:28174345:C:A	3.60995e-21	-4.62694e-10	-1.20801	9.88594e-05	-4.62694e-10	-1.20822	9.96291e-05	-4.62694e-10	-1.20798
28174433	chr17:28174433:C:G	3.53109e-21	-4.62694e-10	-1.23009	9.60034e-05	-4.62694e-10	-1.23753	9.67297e-05	-4.62694e-10	-1.23751
28174447	chr17:28174447:A:G	4.47904e-21	-4.62694e-10	-0.992293	0.000116763	-4.62694e-10	-1.04177	0.000117714	-4.62694e-10	-1.04118
28174865	chr17:28174865:G:A	3.33267e-21	-4.62694e-10	-1.28793	8.95307e-05	-4.62694e-10	-1.30733	9.02035e-05	-4.62694e-10	-1.30737
28174902	chr17:28174902:G:A	3.31135e-21	-4.62694e-10	-1.29435	9.02701e-05	-4.62694e-10	-1.29911	9.09529e-05	-4.62694e-10	-1.29909
28175202	chr17:28175202:T:C	3.20354e-21	-4.62694e-10	-1.32744	8.7589e-05	-4.62694e-10	-1.32926	8.82496e-05	-4.62694e-10	-1.32926
28175288	chr17:28175288:A:T	7.27568e-21	-4.62694e-10	-0.507165	0.000214389	-4.62694e-10	-0.434122	0.00021624	-4.62694e-10	-0.433044
28176869	chr17:28176869:C:T	1.13228e-21	-1.53334	-0.834127	1.94514e-05	-1.94153	-0.892466	1.96198e-05	-1.94084	-0.89205
28176930	chr17:28176930:C:T	4.05822e-21	-4.62694e-10	-1.09096	0.000109575	-4.62694e-10	-1.1053	0.000110404	-4.62694e-10	-1.10529
28177513	chr17:28177513:G:A	4.46548e-21	-0.995324	-3.32541e-10	0.000377711	0.132215	-3.32541e-10	0.000377578	0.124344	-3.32541e-10
28177799	chr17:28177799:C:T	3.63946e-21	-4.62694e-10	-1.19987	9.92571e-05	-4.62694e-10	-1.2042	0.000100001	-4.62694e-10	-1.20425
28178620	chr17:28178620:C:G	6.02001e-21	-4.62694e-10	-0.696613	0.000172161	-4.62694e-10	-0.653483	0.000173552	-4.62694e-10	-0.652957
28178729	chr17:28178729:C:T	6.84446e-21	-4.62694e-10	-0.568262	0.00017978	-4.62694e-10	-0.61018	0.000181252	-4.62694e-10	-0.609546
28179835	chr17:28179835:C:T	3.27121e-21	-4.62694e-10	-1.30654	9.01445e-05	-4.62694e-10	-1.3005	9.08396e-05	-4.62694e-10	-1.30034
28179960	chr17:28179960:T:C	3.89972e-21	-4.62694e-10	-1.1308	0.000105591	-4.62694e-10	-1.14234	0.000106368	-4.62694e-10	-1.14253
28181193	chr17:28181193:G:A	3.38822e-21	-4.62694e-10	-1.2714	9.23164e-05	-4.62694e-10	-1.27669	9.30092e-05	-4.62694e-10	-1.27674
28181227	chr17:28181227:C:T	3.76894e-21	-4.62694e-10	-1.16491	0.000102976	-4.62694e-10	-1.16742	0.000103755	-4.62694e-10	-1.1674
28181975	chr17:28181975:G:A	3.93734e-21	-4.62694e-10	-1.1212	0.000106709	-4.62694e-10	-1.13181	0.000107597	-4.62694e-10	-1.13104
28182600	chr17:28182600:T:G	5.23514e-21	-4.62694e-10	-0.836308	0.00014215	-4.62694e-10	-0.845033	0.000143191	-4.62694e-10	-0.845254
28182788	chr17:28182788:A:G	7.89173e-22	-1.93398	-0.79449	6.82871e-05	-1.01268	-0.565517	6.74217e-05	-1.03033	-0.568136
28182906	chr17:28182906:T:A	3.38142e-21	-4.62694e-10	-1.27341	9.21533e-05	-4.62694e-10	-1.27846	9.2845e-05	-4.62694e-10	-1.2785
28182955	chr17:28182955:T:C	2.27041e-21	-1.67174	-3.32541e-10	6.51542e-05	-1.62516	-3.32541e-10	6.57559e-05	-1.62348	-3.32541e-10
28184145	chr17:28184145:A:G	1.1914e-20	-4.62694e-10	-0.0139854	0.000352593	-4.62694e-10	0.0634012	0.000355421	-4.62694e-10	0.0638677
28184674	chr17:28184674:G:A	1.784e-21	-1.91284	-3.32541e-10	4.08748e-05	-2.0914	-3.32541e-10	4.10604e-05	-2.09439	-3.32541e-10
28184777	chr17:28184777:T:A	3.83549e-21	-4.62694e-10	-1.1474	0.00010479	-4.62694e-10	-1.14996	0.000105582	-4.62694e-10	-1.14995
28185375	chr17:28185375:T:C	3.84789e-21	-4.62694e-10	-1.14418	0.000105125	-4.62694e-10	-1.14677	0.00010592	-4.62694e-10	-1.14675
28185413	chr17:28185413:G:A	3.22471e-21	-4.62694e-10	-1.32086	8.88608e-05	-4.62694e-10	-1.31484	8.95244e-05	-4.62694e-10	-1.31492
28186537	chr17:28186537:G:A	2.94284e-21	-1.41233	-3.32541e-10	6.255e-05	-1.66595	-3.32541e-10	6.26199e-05	-1.67235	-3.32541e-10
28186622	chr17:28186622:C:CT	3.69956e-21	-4.62694e-10	-1.18349	9.58743e-05	-4.62694e-10	-1.23888	9.65803e-05	-4.62694e-10	-1.23906
28187362	chr17:28187362:A:G	3.84754e-21	-4.62694e-10	-1.14427	0.000105116	-4.62694e-10	-1.14685	0.000105911	-4.62694e-10	-1.14683
28189047	chr17:28189047:A:G	4.40711e-21	-4.62694e-10	-1.00848	0.00011506	-4.62694e-10	-1.05646	0.000115995	-4.62694e-10	-1.05589
28189182	chr17:28189182:G:A	8.45585e-22	-1.68272	-0.976711	4.6414e-05	-0.987337	-0.976977	4.55334e-05	-1.01508	-0.975906
28189264	chr17:28189264:G:A	4.08609e-21	-4.62694e-10	-1.08411	0.000111608	-4.62694e-10	-1.08692	0.000112453	-4.62694e-10	-1.0869
28189471	chr17:28189471:G:A	3.90522e-21	-4.62694e-10	-1.12939	0.000105761	-4.62694e-10	-1.14073	0.000106541	-4.62694e-10	-1.14091
28189599	chr17:28189599:A:G	4.47765e-21	-4.62694e-10	-0.992604	0.000116732	-4.62694e-10	-1.04204	0.000117683	-4.62694e-10	-1.04144
28190645	chr17:28190645:A:G	3.3841e-21	-4.62694e-10	-1.27261	9.25251e-05	-4.62694e-10	-1.27443	9.32093e-05	-4.62694e-10	-1.27459
28191081	chr17:28191081:C:A	4.05369e-21	-4.62694e-10	-1.09208	0.000119119	-4.62694e-10	-1.02179	0.000120083	-4.62694e-10	-1.02125
28191695	chr17:28191695:C:T	6.31386e-22	-1.83418	-1.11736	2.94344e-05	-1.30199	-1.11775	2.89869e-05	-1.32566	-1.11693
28191739	chr17:28191739:A:G	4.0144e-21	-4.62694e-10	-1.10181	0.000105341	-4.62694e-10	-1.14471	0.000106178	-4.62694e-10	-1.14432
28191766	chr17:28191766:C:A	3.83508e-21	-4.62694e-10	-1.14751	0.000104777	-4.62694e-10	-1.15008	0.00010557	-4.62694e-10	-1.15006
28191905	chr17:28191905:G:A	3.3786e-21	-4.62694e-10	-1.27424	9.20016e-05	-4.62694e-10	-1.28011	9.27299e-05	-4.62694e-10	-1.27974
28192178	chr17:28192178:C:T	8.7375e-21	1.00478	-1.32886	0.000117852	0.28657	-1.31906	0.000117499	0.276106	-1.31911
28193276	chr17:28193276:T:TC	4.11947e-21	-4.62694e-10	-1.07598	0.000112796	-4.62694e-10	-1.07633	0.000113651	-4.62694e-10	-1.0763
28193453	chr17:28193453:G:A	4.08917e-21	-4.62694e-10	-1.08336	0.000111896	-4.62694e-10	-1.08434	0.000112744	-4.62694e-10	-1.08432
28193508	chr17:28193508:C:T	3.46188e-21	-4.62694e-10	-1.24989	9.40946e-05	-4.62694e-10	-1.25761	9.47996e-05	-4.62694e-10	-1.25767
28194143	chr17:28194143:T:C	3.28845e-21	-4.62694e-10	-1.30129	9.18979e-05	-4.62694e-10	-1.28124	9.25781e-05	-4.62694e-10	-1.28138
28194922	chr17:28194922:CA:C	1.37609e-21	-2.17246	-3.32541e-10	3.64759e-05	-2.20526	-3.32541e-10	3.66825e-05	-2.20713	-3.32541e-10
28196958	chr17:28196958:A:G	3.36449e-21	-4.62694e-10	-1.27843	9.19922e-05	-4.62694e-10	-1.28021	9.2673e-05	-4.62694e-10	-1.28036
28197108	chr17:28197108:T:C	3.83321e-21	-4.62694e-10	-1.148	0.000104726	-4.62694e-10	-1.15057	0.000105518	-4.62694e-10	-1.15055
28197455	chr17:28197455:T:C	3.44993e-21	-4.62694e-10	-1.25335	9.20198e-05	-4.62694e-10	-1.27991	9.27095e-05	-4.62694e-10	-1.27996
28198384	chr17:28198384:C:T	3.8953e-21	-4.62694e-10	-1.13193	0.000102512	-4.62694e-10	-1.17194	0.000103322	-4.62694e-10	-1.17158
28198568	chr17:28198568:A:G	3.29167e-21	-4.62694e-10	-1.30031	8.97554e-05	-4.62694e-10	-1.30483	9.04299e-05	-4.62694e-10	-1.30486
28198726	chr17:28198726:T:C	3.50394e-21	-4.62694e-10	-1.23781	9.33935e-05	-4.62694e-10	-1.26509	9.41196e-05	-4.62694e-10	-1.26487
28198969	chr17:28198969:C:G	6.75043e-21	-4.62694e-10	-0.582095	0.000193361	-4.62694e-10	-0.537353	0.000194928	-4.62694e-10	-0.536803
28199113	chr17:28199113:C:T	5.58362e-21	-4.62694e-10	-0.771865	0.000159611	-4.62694e-10	-0.729174	0.000160895	-4.62694e-10	-0.728683
28199114	chr17:28199114:G:A	8.91515e-22	-2.26209	-0.344441	2.25039e-05	-2.24261	-0.44561	2.26476e-05	-2.24349	-0.445888
28199404	chr17:28199404:A:G	4.17764e-21	-4.62694e-10	-1.06195	0.000112901	-4.62694e-10	-1.07541	0.000113729	-4.62694e-10	-1.07561
28199407	chr17:28199407:T:C	3.31173e-21	-4.62694e-10	-1.29423	9.02413e-05	-4.62694e-10	-1.29943	9.092e-05	-4.62694e-10	-1.29945
28199979	chr17:28199979:T:C	3.35147e-21	-4.62694e-10	-1.2823	9.36748e-05	-4.62694e-10	-1.26208	9.43661e-05	-4.62694e-10	-1.26225
28200042	chr17:28200042:A:G	4.1277e-21	-4.62694e-10	-1.07398	0.000111596	-4.62694e-10	-1.08703	0.000112416	-4.62694e-10	-1.08723
28200199	chr17:28200199:T:A	3.83185e-21	-4.62694e-10	-1.14835	0.000104689	-4.62694e-10	-1.15092	0.00010548	-4.62694e-10	-1.15091
28200228	chr17:28200228:C:CTT	3.83508e-21	-4.62694e-10	-1.14751	0.000104777	-4.62694e-10	-1.15008	0.00010557	-4.62694e-10	-1.15006
28200704	chr17:28200704:G:A	4.29884e-21	-4.62694e-10	-1.03336	0.000115865	-4.62694e-10	-1.04949	0.000116716	-4.62694e-10	-1.04969
28200839	chr17:28200839:T:C	3.8351e-21	-4.62694e-10	-1.14751	0.000104779	-4.62694e-10	-1.15006	0.000105571	-4.62694e-10	-1.15005
28201022	chr17:28201022:C:T	3.82915e-21	-4.62694e-10	-1.14906	0.000104616	-4.62694e-10	-1.15162	0.000105407	-4.62694e-10	-1.15161
28201680	chr17:28201680:C:CA	3.83208e-21	-4.62694e-10	-1.14829	0.000104697	-4.62694e-10	-1.15084	0.000105489	-4.62694e-10	-1.15083
28201693	chr17:28201693:TCAC:T	6.52169e-21	-4.62694e-10	-0.616568	0.000182837	-4.62694e-10	-0.593321	0.000184353	-4.62694e-10	-0.592584
28201745	chr17:28201745:G:A	3.83508e-21	-4.62694e-10	-1.14751	0.000104777	-4.62694e-10	-1.15008	0.00010557	-4.62694e-10	-1.15006
28201973	chr17:28201973:G:A	3.64866e-21	-4.62694e-10	-1.19734	0.000105595	-4.62694e-10	-1.1423	0.000106437	-4.62694e-10	-1.14188
28202041	chr17:28202041:A:G	3.88284e-21	-4.62694e-10	-1.13514	0.000106091	-4.62694e-10	-1.13762	0.000106894	-4.62694e-10	-1.1376
28202162	chr17:28202162:A:G	3.65501e-21	-4.62694e-10	-1.1956	9.98949e-05	-4.62694e-10	-1.1978	0.00010065	-4.62694e-10	-1.19778
28202246	chr17:28202246:A:T	3.4198e-21	-4.62694e-10	-1.26212	9.64739e-05	-4.62694e-10	-1.23264	9.71827e-05	-4.62694e-10	-1.23284
28203250	chr17:28203250:T:G	3.74451e-21	-4.62694e-10	-1.17141	0.000102835	-4.62694e-10	-1.16879	0.000103641	-4.62694e-10	-1.1685
28203552	chr17:28203552:T:C	3.7247e-21	-0.475782	-0.700933	5.4708e-05	-0.890336	-0.909569	5.43636e-05	-0.904458	-0.909282
28203854	chr17:28203854:C:T	3.47999e-21	-4.62694e-10	-1.24467	9.91417e-05	-4.62694e-10	-1.20536	9.98363e-05	-4.62694e-10	-1.2059
28204029	chr17:28204029:C:G	3.35787e-21	-4.62694e-10	-1.28039	9.1381e-05	-4.62694e-10	-1.28688	9.20675e-05	-4.62694e-10	-1.28691
28204327	chr17:28204327:T:C	8.83503e-21	-0.312977	-3.32541e-10	0.000291726	-0.1261	-3.32541e-10	0.000291449	-0.134569	-3.32541e-10
28204491	chr17:28204491:T:C	3.57675e-21	-4.62694e-10	-1.21725	9.66285e-05	-4.62694e-10	-1.23104	9.73406e-05	-4.62694e-10	-1.23122
28204595	chr17:28204595:C:T	5.00952e-21	-4.62694e-10	-0.880362	0.000135518	-4.62694e-10	-0.892808	0.000136696	-4.62694e-10	-0.891678
28204712	chr17:28204712:A:G	4.08979e-21	-4.62694e-10	-1.08321	0.000115773	-4.62694e-10	-1.05028	0.00011661	-4.62694e-10	-1.0506
28205652	chr17:28205652:A:T	5.40339e-22	-2.0416	-1.06566	3.59083e-05	-1.23778	-0.983162	3.53333e-05	-1.25974	-0.984869
28206276	chr17:28206276:A:G	5.96454e-22	-1.76797	-1.24049	3.09576e-05	-1.12469	-1.24461	3.03991e-05	-1.15093	-1.24409
28206703	chr17:28206703:TG:T	3.27308e-21	-4.62694e-10	-1.30597	8.93593e-05	-4.62694e-10	-1.30925	9.00291e-05	-4.62694e-10	-1.3093
28206826	chr17:28206826:C:A	3.90611e-21	-4.62694e-10	-1.12916	0.00010666	-4.62694e-10	-1.13226	0.000107467	-4.62694e-10	-1.13225
28207005	chr17:28207005:T:G	6.07121e-21	-4.62694e-10	-0.688144	0.000174107	-4.62694e-10	-0.642246	0.000175514	-4.62694e-10	-0.641716
28207035	chr17:28207035:A:G	4.82968e-21	-4.62694e-10	-0.916921	0.000129296	-4.62694e-10	-0.939807	0.000130233	-4.62694e-10	-0.940112
28207071	chr17:28207071:G:T	3.96077e-21	-4.62694e-10	-1.11526	0.000107238	-4.62694e-10	-1.12686	0.000108041	-4.62694e-10	-1.12692
28207557	chr17:28207557:T:A	3.42806e-21	-4.62694e-10	-1.25971	9.74719e-05	-4.62694e-10	-1.22235	9.82365e-05	-4.62694e-10	-1.22206
28207783	chr17:28207783:C:A	3.69303e-21	-4.62694e-10	-1.18525	9.77295e-05	-4.62694e-10	-1.21971	9.84966e-05	-4.62694e-10	-1.21941
28208214	chr17:28208214:T:C	4.94697e-21	-4.62694e-10	-0.892927	0.000133935	-4.62694e-10	-0.90456	0.000135097	-4.62694e-10	-0.903443
28208307	chr17:28208307:C:T	3.21563e-21	-4.62694e-10	-1.32368	8.76646e-05	-4.62694e-10	-1.3284	8.83288e-05	-4.62694e-10	-1.32837
28208308	chr17:28208308:G:A	1.28288e-21	-2.24259	-3.32541e-10	3.62804e-05	-2.21064	-3.32541e-10	3.65879e-05	-2.20972	-3.32541e-10
28208331	chr17:28208331:T:C	3.91958e-21	-4.62694e-10	-1.12572	0.000109803	-4.62694e-10	-1.10323	0.00011067	-4.62694e-10	-1.10288
28208638	chr17:28208638:A:T	4.95843e-21	-4.62694e-10	-0.890612	0.000134167	-4.62694e-10	-0.902832	0.00013533	-4.62694e-10	-0.901717
28208953	chr17:28208953:A:G	5.83745e-21	-4.62694e-10	-0.727409	0.000153016	-4.62694e-10	-0.771372	0.00015416	-4.62694e-10	-0.771445
28209175	chr17:28209175:G:C	4.97081e-21	-4.62694e-10	-0.888118	0.000132968	-4.62694e-10	-0.911806	0.000133929	-4.62694e-10	-0.912123
28209967	chr17:28209967:G:A	4.45128e-21	-4.62694e-10	-0.99851	0.000125079	-4.62694e-10	-0.972966	0.000126102	-4.62694e-10	-0.972341
28210065	chr17:28210065:G:A	6.32323e-21	-4.62694e-10	-0.647472	0.000181506	-4.62694e-10	-0.600624	0.000182976	-4.62694e-10	-0.600077
28210537	chr17:28210537:T:G	6.74425e-22	-2.25416	-0.631432	5.03292e-05	-1.52634	-0.35699	5.00213e-05	-1.53747	-0.359515
28210785	chr17:28210785:T:C	4.04491e-21	-4.62694e-10	-1.09424	0.000110404	-4.62694e-10	-1.09777	0.000111239	-4.62694e-10	-1.09775
28211284	chr17:28211284:T:C	3.2457e-21	-4.62694e-10	-1.31437	8.89704e-05	-4.62694e-10	-1.31361	8.96495e-05	-4.62694e-10	-1.31353
28211334	chr17:28211334:G:A	4.50638e-22	-2.26236	-1.02643	1.41767e-05	-2.2462	-0.904107	1.43047e-05	-2.24504	-0.903805
28211432	chr17:28211432:A:C	4.13241e-21	-4.62694e-10	-1.07284	0.000111984	-4.62694e-10	-1.08356	0.000112922	-4.62694e-10	-1.08273
28211592	chr17:28211592:G:A	3.3928e-21	-4.62694e-10	-1.27005	9.67545e-05	-4.62694e-10	-1.22974	9.75149e-05	-4.62694e-10	-1.22943
28211739	chr17:28211739:C:T	4.63292e-21	-4.62694e-10	-0.958514	0.000125293	-4.62694e-10	-0.971259	0.000126364	-4.62694e-10	-0.970267
28212411	chr17:28212411:A:G	1.27351e-21	-2.24992	-3.32541e-10	4.09899e-05	-2.08859	-3.32541e-10	4.11788e-05	-2.09151	-3.32541e-10
28212710	chr17:28212710:AGTTTGATGAACTCATTCT:A	3.21916e-21	-4.62694e-10	-1.32258	8.91536e-05	-4.62694e-10	-1.31155	8.9806e-05	-4.62694e-10	-1.31178
28212962	chr17:28212962:G:A	4.52514e-21	-4.62694e-10	-0.982052	0.000117922	-4.62694e-10	-1.03189	0.000118884	-4.62694e-10	-1.03129
28213006	chr17:28213006:G:C	4.52377e-21	-4.62694e-10	-0.982356	0.000117889	-4.62694e-10	-1.03217	0.00011885	-4.62694e-10	-1.03157
28213028	chr17:28213028:A:C	4.8364e-21	-4.62694e-10	-0.915531	0.000130863	-4.62694e-10	-0.927767	0.000131993	-4.62694e-10	-0.926685
28213467	chr17:28213467:A:G	4.10774e-21	-4.62694e-10	-1.07883	0.000107863	-4.62694e-10	-1.12105	0.000108732	-4.62694e-10	-1.12055
28213763	chr17:28213763:T:A	3.72491e-21	-4.62694e-10	-1.17666	0.000101786	-4.62694e-10	-1.17904	0.000102556	-4.62694e-10	-1.17903
28214330	chr17:28214330:T:C	3.72894e-21	-4.62694e-10	-1.17558	9.82996e-05	-4.62694e-10	-1.21389	9.90093e-05	-4.62694e-10	-1.21422
28214455	chr17:28214455:A:G	2.21437e-21	-1.69673	-3.32541e-10	5.56615e-05	-1.78263	-3.32541e-10	5.59482e-05	-1.78501	-3.32541e-10
28214626	chr17:28214626:G:T	3.2034e-21	-4.62694e-10	-1.32749	8.85482e-05	-4.62694e-10	-1.31837	8.91972e-05	-4.62694e-10	-1.31858
28215100	chr17:28215100:T:C	3.38683e-20	-4.62694e-10	1.03078	0.000813276	-4.62694e-10	0.899157	0.000819914	-4.62694e-10	0.899765
28215724	chr17:28215724:G:A	3.89865e-21	-4.62694e-10	-1.13107	0.00010226	-4.62694e-10	-1.1744	0.000102992	-4.62694e-10	-1.17478
28215748	chr17:28215748:CAGA:C	5.53362e-22	-1.80051	-1.28294	4.6653e-05	-0.714869	-1.24431	4.56924e-05	-0.742419	-1.24508
28217183	chr17:28217183:T:C	3.43091e-21	-1.25888	-3.32541e-10	5.6971e-05	-1.75937	-3.32541e-10	5.71527e-05	-1.76371	-3.32541e-10
28217275	chr17:28217275:C:G	1.39155e-20	-4.62694e-10	0.141303	0.000414391	-4.62694e-10	0.224897	0.000417725	-4.62694e-10	0.22539
28217995	chr17:28217995:T:C	3.81285e-21	-4.62694e-10	-1.15333	0.000111154	-4.62694e-10	-1.091	0.000111921	-4.62694e-10	-1.09164
28218236	chr17:28218236:C:T	3.56166e-21	-4.62694e-10	-1.22148	9.43802e-05	-4.62694e-10	-1.25458	9.50723e-05	-4.62694e-10	-1.2548
28218434	chr17:28218434:CA:C	3.87452e-21	-4.62694e-10	-1.13728	0.000101619	-4.62694e-10	-1.18068	0.000102348	-4.62694e-10	-1.18105
28218462	chr17:28218462:C:A	4.70773e-22	-2.04062	-1.20446	1.45203e-05	-1.87335	-1.25302	1.45443e-05	-1.87973	-1.25251
28218650	chr17:28218650:G:T	8.97112e-21	1.0273	-1.32499	0.000120135	0.294211	-1.30751	0.000119749	0.283551	-1.30759
28218694	chr17:28218694:A:G	3.26382e-21	-4.62694e-10	-1.3088	8.91165e-05	-4.62694e-10	-1.31197	8.97848e-05	-4.62694e-10	-1.31202
28218879	chr17:28218879:G:A	3.8438e-21	-4.62694e-10	-1.14524	0.000100911	-4.62694e-10	-1.18768	0.000101636	-4.62694e-10	-1.18804
28219727	chr17:28219727:T:C	4.46342e-21	-4.62694e-10	-0.995786	0.000132423	-4.62694e-10	-0.915913	0.00013351	-4.62694e-10	-0.91526
28220701	chr17:28220701:G:A	1.1574e-21	-2.14558	-0.19994	4.05898e-05	-2.16397	0.0655722	4.06287e-05	-2.16784	0.0628794
28221263	chr17:28221263:A:G	3.82761e-21	-4.62694e-10	-1.14946	0.000100534	-4.62694e-10	-1.19142	0.000101257	-4.62694e-10	-1.19178
28221752	chr17:28221752:G:T	3.33508e-21	-4.62694e-10	-1.28721	8.93758e-05	-4.62694e-10	-1.30906	9.00392e-05	-4.62694e-10	-1.30919
28221992	chr17:28221992:G:A	1.00618e-20	-4.62694e-10	-0.182954	0.000302009	-4.62694e-10	-0.0914563	0.000304485	-4.62694e-10	-0.0908135
28222064	chr17:28222064:A:G	3.78878e-21	-4.62694e-10	-1.15966	0.000110204	-4.62694e-10	-1.09958	0.000111088	-4.62694e-10	-1.09911
28222378	chr17:28222378:C:G	3.72497e-21	-4.62694e-10	-1.17664	0.000108088	-4.62694e-10	-1.11897	0.000108953	-4.62694e-10	-1.11851
28222826	chr17:28222826:TC:T	6.57138e-21	-4.62694e-10	-0.608978	0.000189089	-4.62694e-10	-0.559695	0.000190248	-4.62694e-10	-0.561107
28222969	chr17:28222969:A:G	3.91303e-21	-4.62694e-10	-1.12739	0.000102955	-4.62694e-10	-1.16762	0.00010377	-4.62694e-10	-1.16726
28225601	chr17:28225601:A:G	3.45696e-21	-4.62694e-10	-1.25131	9.20618e-05	-4.62694e-10	-1.27945	9.27344e-05	-4.62694e-10	-1.27969
28226187	chr17:28226187:G:A	4.50777e-21	-4.62694e-10	-0.985899	0.000121885	-4.62694e-10	-0.998838	0.000122791	-4.62694e-10	-0.998953
28227381	chr17:28227381:G:A	4.50777e-21	-4.62694e-10	-0.985899	0.000121885	-4.62694e-10	-0.998838	0.000122791	-4.62694e-10	-0.998953
28227548	chr17:28227548:G:A	3.74206e-21	-4.62694e-10	-1.17207	0.000108658	-4.62694e-10	-1.11371	0.000109528	-4.62694e-10	-1.11325
28227749	chr17:28227749:C:T	5.72961e-22	-1.82509	-1.22355	4.64271e-05	-0.786788	-1.17724	4.54907e-05	-0.813539	-1.17839
28227772	chr17:28227772:C:G	4.83327e-21	-4.62694e-10	-0.916179	0.000130566	-4.62694e-10	-0.930035	0.000131689	-4.62694e-10	-0.928988
28228324	chr17:28228324:T:G	3.41328e-21	-4.62694e-10	-1.26403	9.04575e-05	-4.62694e-10	-1.29703	9.11335e-05	-4.62694e-10	-1.29711
28228944	chr17:28228944:T:C	6.80011e-22	-1.85145	-1.0259	6.38362e-05	-0.760267	-0.885328	6.24572e-05	-0.787487	-0.887466
28229519	chr17:28229519:A:G	4.30168e-21	-4.62694e-10	-1.0327	0.00010961	-4.62694e-10	-1.10499	0.000110416	-4.62694e-10	-1.10518
28229612	chr17:28229612:G:C	5.05796e-21	-4.62694e-10	-0.870739	0.000130994	-4.62694e-10	-0.926763	0.000132029	-4.62694e-10	-0.926411
28229916	chr17:28229916:C:G	1.90934e-21	-1.07879	-0.766151	3.67062e-05	-1.25601	-0.942954	3.6725e-05	-1.26365	-0.942328
28230149	chr17:28230149:T:C	3.90989e-21	-4.62694e-10	-1.12819	0.00010292	-4.62694e-10	-1.16796	0.000103735	-4.62694e-10	-1.1676
28230227	chr17:28230227:C:G	4.02734e-21	-4.62694e-10	-1.0986	0.000109606	-4.62694e-10	-1.10502	0.000110434	-4.62694e-10	-1.10501
28230298	chr17:28230298:T:G	5.14954e-21	-4.62694e-10	-0.852794	0.000132047	-4.62694e-10	-0.918759	0.000133107	-4.62694e-10	-0.91828
28230728	chr17:28230728:T:G	3.42823e-21	-4.62694e-10	-1.25966	9.33209e-05	-4.62694e-10	-1.26587	9.40167e-05	-4.62694e-10	-1.26596
28230751	chr17:28230751:C:G	5.48202e-22	-2.24652	-0.846294	1.61348e-05	-2.11293	-0.908005	1.61641e-05	-2.12043	-0.906211
28230843	chr17:28230843:T:C	2.57324e-21	-1.87358	0.327043	6.80843e-05	-1.8947	0.313537	6.85792e-05	-1.89518	0.313738
28230963	chr17:28230963:G:T	3.74514e-21	-4.62694e-10	-1.17124	0.000101378	-4.62694e-10	-1.18305	0.000102133	-4.62694e-10	-1.18316
28230998	chr17:28230998:G:A	4.15432e-21	-4.62694e-10	-1.06755	0.000122655	-4.62694e-10	-0.992542	0.000123653	-4.62694e-10	-0.991959
28231396	chr17:28231396:A:C	1.05379e-21	-1.95764	-0.481667	2.86813e-05	-1.96345	-0.482218	2.88982e-05	-1.96387	-0.481786
28232201	chr17:28232201:AG:A	3.22765e-21	-4.62694e-10	-1.31995	8.94952e-05	-4.62694e-10	-1.30773	9.01479e-05	-4.62694e-10	-1.30798
28232265	chr17:28232265:G:A	3.74705e-21	-4.62694e-10	-1.17073	9.91172e-05	-4.62694e-10	-1.20561	9.9897e-05	-4.62694e-10	-1.20529
28232527	chr17:28232527:T:G	1.34637e-21	-2.19429	-3.32541e-10	3.86395e-05	-2.14764	-3.32541e-10	3.89618e-05	-2.14685	-3.32541e-10
28232599	chr17:28232599:CAT:C	9.68144e-22	-1.22351	-1.30057	7.74926e-05	-0.177128	-1.2746	7.54029e-05	-0.211229	-1.27536
28232714	chr17:28232714:G:A	7.8739e-22	-2.24304	-0.487694	1.95068e-05	-2.2045	-0.626646	1.9661e-05	-2.20605	-0.624744
28232838	chr17:28232838:G:C	2.08612e-21	-2.16951	0.413112	5.22449e-05	-2.25196	0.405991	5.27837e-05	-2.25094	0.40771
28232860	chr17:28232860:C:A	3.3381e-21	-4.62694e-10	-1.2863	9.08837e-05	-4.62694e-10	-1.29233	9.15747e-05	-4.62694e-10	-1.29228
28233411	chr17:28233411:G:A	3.24493e-21	-4.62694e-10	-1.31461	8.81579e-05	-4.62694e-10	-1.32278	8.88039e-05	-4.62694e-10	-1.323
28234614	chr17:28234614:C:T	7.64526e-21	-4.62694e-10	-0.457615	0.00022775	-4.62694e-10	-0.373667	0.000229204	-4.62694e-10	-0.374823
28234856	chr17:28234856:C:G	3.21687e-21	-4.62694e-10	-1.32329	8.78746e-05	-4.62694e-10	-1.326	8.85366e-05	-4.62694e-10	-1.32602
28235138	chr17:28235138:A:G	3.21379e-21	-4.62694e-10	-1.32425	8.82832e-05	-4.62694e-10	-1.32136	8.89514e-05	-4.62694e-10	-1.32134
28235156	chr17:28235156:A:G	7.35672e-22	-1.95058	-0.848095	1.38691e-05	-2.25739	-0.914858	1.40194e-05	-2.25594	-0.913058
28235459	chr17:28235459:T:C	3.8873e-21	-4.62694e-10	-1.13399	0.000111517	-4.62694e-10	-1.08774	0.000112296	-4.62694e-10	-1.08829
28235501	chr17:28235501:C:G	3.22131e-21	-4.62694e-10	-1.32191	8.80332e-05	-4.62694e-10	-1.3242	8.86941e-05	-4.62694e-10	-1.32424
28236035	chr17:28236035:A:G	3.20168e-21	-4.62694e-10	-1.32803	8.78341e-05	-4.62694e-10	-1.32646	8.84982e-05	-4.62694e-10	-1.32645
28236535	chr17:28236535:G:A	1.30067e-21	-2.22882	-3.32541e-10	3.6909e-05	-2.19346	-3.32541e-10	3.72283e-05	-2.19237	-3.32541e-10
28236660	chr17:28236660:T:C	7.02872e-21	-4.62694e-10	-0.541697	0.000237422	-4.62694e-10	-0.332074	0.000238515	-4.62694e-10	-0.335002
28236974	chr17:28236974:C:T	3.23814e-21	-4.62694e-10	-1.3167	8.84208e-05	-4.62694e-10	-1.31981	8.90833e-05	-4.62694e-10	-1.31986
28237314	chr17:28237314:C:G	3.76899e-21	-4.62694e-10	-1.1649	0.000101097	-4.62694e-10	-1.18584	0.000101852	-4.62694e-10	-1.18592
28237338	chr17:28237338:G:C	7.35781e-21	-4.62694e-10	-0.495939	0.000210472	-4.62694e-10	-0.45256	0.000211685	-4.62694e-10	-0.454335
28237657	chr17:28237657:A:T	7.26496e-22	-1.7971	-1.01412	1.2268e-05	-2.22551	-1.0694	1.24252e-05	-2.22173	-1.06798
28239010	chr17:28239010:G:C	4.66277e-22	-1.92539	-1.32929	2.86337e-05	-1.12457	-1.32276	2.81803e-05	-1.14778	-1.32303
28239193	chr17:28239193:G:A	4.82404e-21	-0.918091	-3.32541e-10	7.46836e-05	-1.48865	-3.32541e-10	7.48704e-05	-1.49368	-3.32541e-10
28239219	chr17:28239219:A:T	4.43487e-22	-2.0831	-1.22169	2.07572e-05	-1.55603	-1.21299	2.05351e-05	-1.57383	-1.21346
28239284	chr17:28239284:G:A	1.26337e-21	-2.25792	-3.32541e-10	5.23588e-05	-1.84379	-3.32541e-10	5.24917e-05	-1.84878	-3.32541e-10
28239302	chr17:28239302:G:A	6.91801e-22	-2.02508	-0.835077	4.0012e-05	-1.3729	-0.739836	3.94359e-05	-1.39313	-0.741628
28239348	chr17:28239348:G:A	1.58588e-20	-4.62694e-10	0.272021	0.000426403	-4.62694e-10	0.253469	0.000429262	-4.62694e-10	0.252633
28239655	chr17:28239655:A:G	4.36576e-22	-2.02344	-1.29705	2.38824e-05	-1.35039	-1.27838	2.35604e-05	-1.3709	-1.27896
28240029	chr17:28240029:G:A	4.37242e-22	-2.02335	-1.29562	2.43778e-05	-1.35111	-1.25713	2.40498e-05	-1.37155	-1.25776
28241876	chr17:28241876:A:T	4.04222e-22	-2.07644	-1.32105	2.05758e-05	-1.44936	-1.32844	2.03267e-05	-1.46909	-1.32841
28242194	chr17:28242194:C:T	3.54572e-21	-4.62694e-10	-1.22596	0.000101889	-4.62694e-10	-1.17803	0.0001027	-4.62694e-10	-1.17762
28242250	chr17:28242250:A:C	3.61643e-21	-4.62694e-10	-1.20621	0.000100428	-4.62694e-10	-1.19247	0.000101091	-4.62694e-10	-1.19341
28242526	chr17:28242526:G:A	9.926e-21	1.13261	-1.32915	0.000141686	0.464987	-1.31329	0.000140046	0.445889	-1.31335
28242549	chr17:28242549:C:T	3.24274e-21	-4.62694e-10	-1.31528	8.91742e-05	-4.62694e-10	-1.31132	8.98539e-05	-4.62694e-10	-1.31125
28243102	chr17:28243102:T:C	1.08602e-20	-4.62694e-10	-0.106596	0.000295876	-4.62694e-10	-0.111973	0.000298057	-4.62694e-10	-0.112151
28243239	chr17:28243239:C:T	4.08125e-21	-4.62694e-10	-1.0853	0.000106953	-4.62694e-10	-1.12953	0.000107707	-4.62694e-10	-1.13002
28243574	chr17:28243574:C:T	1.61332e-20	-4.62694e-10	0.289178	0.000435843	-4.62694e-10	0.275368	0.000438973	-4.62694e-10	0.275004
28244288	chr17:28244288:C:T	5.42436e-22	-2.01084	-1.09255	2.98475e-05	-1.40149	-1.00432	2.94173e-05	-1.42166	-1.00619
28244579	chr17:28244579:G:A	1.7832e-21	-1.91329	-3.32541e-10	7.57509e-05	-1.47446	-3.32541e-10	7.59239e-05	-1.4797	-3.32541e-10
28244819	chr17:28244819:T:C	4.0113e-21	-4.62694e-10	-1.10259	0.000109483	-4.62694e-10	-1.10614	0.000110278	-4.62694e-10	-1.10643
28247274	chr17:28247274:G:A	3.21785e-21	-4.62694e-10	-1.32299	8.78327e-05	-4.62694e-10	-1.32648	8.85018e-05	-4.62694e-10	-1.32641
28247721	chr17:28247721:AAGCCCCATCTCC:A	4.38561e-21	-4.62694e-10	-1.01337	0.000113949	-4.62694e-10	-1.06616	0.000114835	-4.62694e-10	-1.06593
28247794	chr17:28247794:G:A	5.09643e-21	-0.019442	-0.843721	0.000265337	0.724567	-0.94548	0.000262352	0.704434	-0.944183
28248354	chr17:28248354:G:A	4.92929e-22	-1.90515	-1.29395	1.38688e-05	-1.88005	-1.29223	1.38776e-05	-1.88705	-1.29211
28249946	chr17:28249946:T:C	3.20461e-21	-4.62694e-10	-1.32711	8.79265e-05	-4.62694e-10	-1.32541	8.85885e-05	-4.62694e-10	-1.32543
28250126	chr17:28250126:A:G	4.97951e-21	-4.62694e-10	-0.886369	0.000131889	-4.62694e-10	-0.919953	0.000132865	-4.62694e-10	-0.920099
28251133	chr17:28251133:T:C	5.24446e-22	-1.88909	-1.24802	1.25944e-05	-1.98887	-1.27979	1.26787e-05	-1.98997	-1.27954
28252107	chr17:28252107:T:C	4.75083e-22	-2.1169	-1.11907	2.1898e-05	-1.5639	-1.15162	2.16682e-05	-1.58279	-1.1508
28253020	chr17:28253020:A:G	6.39086e-21	-4.62694e-10	-0.636833	0.000187767	-4.62694e-10	-0.56671	0.000188897	-4.62694e-10	-0.568232
28253194	chr17:28253194:C:A	3.97061e-22	-2.09225	-1.32312	1.07814e-05	-2.10147	-1.32262	1.08069e-05	-2.10656	-1.32269
28253262	chr17:28253262:G:A	7.84054e-21	-4.62694e-10	-0.432394	0.000233918	-4.62694e-10	-0.346943	0.000235276	-4.62694e-10	-0.348674
28253473	chr17:28253473:C:T	8.84127e-21	-4.62694e-10	-0.312271	0.000229692	-4.62694e-10	-0.365176	0.000231374	-4.62694e-10	-0.3654
28253690	chr17:28253690:G:A	3.41035e-21	-4.62694e-10	-1.26489	9.3134e-05	-4.62694e-10	-1.26787	9.38194e-05	-4.62694e-10	-1.26806
28254379	chr17:28254379:T:C	3.55614e-21	-4.62694e-10	-1.22303	9.63866e-05	-4.62694e-10	-1.23355	9.71252e-05	-4.62694e-10	-1.23343
28256607	chr17:28256607:C:T	1.02608e-20	-4.62694e-10	-0.163373	0.000308687	-4.62694e-10	-0.0695858	0.000310395	-4.62694e-10	-0.071589
28257661	chr17:28257661:G:A	3.69483e-22	-2.23251	-1.25484	1.02602e-05	-2.22911	-1.24454	1.03056e-05	-2.23146	-1.24529
28259043	chr17:28259043:C:T	3.83653e-21	-4.62694e-10	-1.14713	0.000104892	-4.62694e-10	-1.14898	0.000105672	-4.62694e-10	-1.1491
28260092	chr17:28260092:A:G	3.72513e-21	-4.62694e-10	-1.1766	9.98726e-05	-4.62694e-10	-1.19802	0.000100664	-4.62694e-10	-1.19765
28261947	chr17:28261947:A:C	3.55626e-21	-4.62694e-10	-1.22299	0.000102097	-4.62694e-10	-1.17599	0.00010282	-4.62694e-10	-1.17645
28263530	chr17:28263530:G:A	3.30691e-21	-4.62694e-10	-1.29569	9.18208e-05	-4.62694e-10	-1.28208	9.25355e-05	-4.62694e-10	-1.28184
28264235	chr17:28264235:A:C	4.63782e-21	-4.62694e-10	-0.957456	0.000119838	-4.62694e-10	-1.01577	0.000120776	-4.62694e-10	-1.0155
28264523	chr17:28264523:A:C	8.31418e-20	1.92885	-3.32541e-10	0.000698933	0.74764	-3.32541e-10	0.000697728	0.738395	-3.32541e-10
28265655	chr17:28265655:G:T	3.39362e-22	-2.24676	-1.32563	1.50476e-05	-1.78061	-1.31009	1.50121e-05	-1.79055	-1.31002
28266770	chr17:28266770:C:T	4.3506e-21	-4.62694e-10	-1.02139	0.000118467	-4.62694e-10	-1.02728	0.00011934	-4.62694e-10	-1.02746
28266849	chr17:28266849:C:A	3.25424e-21	-4.62694e-10	-1.31174	9.05873e-05	-4.62694e-10	-1.2956	9.12416e-05	-4.62694e-10	-1.29592
28267614	chr17:28267614:T:G	9.67152e-22	-1.28721	-1.23789	3.69716e-05	-0.929615	-1.26215	3.73467e-05	-0.927509	-1.26168
28267728	chr17:28267728:A:C	3.45298e-21	-4.62694e-10	-1.25246	9.87226e-05	-4.62694e-10	-1.2096	9.95037e-05	-4.62694e-10	-1.20924
28268079	chr17:28268079:T:G	3.40705e-21	-4.62694e-10	-1.26586	9.15505e-05	-4.62694e-10	-1.28502	9.22643e-05	-4.62694e-10	-1.28478
28269102	chr17:28269102:C:T	4.80222e-22	-2.18304	-1.04217	1.34332e-05	-2.1778	-1.02638	1.34633e-05	-2.18161	-1.02786
28270327	chr17:28270327:T:C	4.27668e-21	-4.62694e-10	-1.03853	0.000125059	-4.62694e-10	-0.973131	0.000125853	-4.62694e-10	-0.974321
28271549	chr17:28271549:G:C	1.82772e-21	-1.88863	-3.32541e-10	5.84855e-05	-1.73314	-3.32541e-10	5.92708e-05	-1.72732	-3.32541e-10
28272538	chr17:28272538:G:A	3.27962e-21	-4.62694e-10	-1.30397	8.98763e-05	-4.62694e-10	-1.30348	9.05658e-05	-4.62694e-10	-1.30336
28273618	chr17:28273618:G:A	4.09339e-22	-2.09035	-1.29456	2.20911e-05	-1.44658	-1.26015	2.17783e-05	-1.46742	-1.2611
28273904	chr17:28273904:A:G	1.25917e-20	-4.62694e-10	0.0413325	0.000329061	-4.62694e-10	-0.00567131	0.000331463	-4.62694e-10	-0.0059186
28275170	chr17:28275170:G:A	3.44677e-21	-4.62694e-10	-1.25426	9.8374e-05	-4.62694e-10	-1.21314	9.91518e-05	-4.62694e-10	-1.21278
28275301	chr17:28275301:C:T	6.10042e-21	-4.62694e-10	-0.683345	0.000186233	-4.62694e-10	-0.574917	0.000187822	-4.62694e-10	-0.573941
28276003	chr17:28276003:T:C	4.71543e-21	-4.62694e-10	-0.940863	0.000134551	-4.62694e-10	-0.899973	0.000135601	-4.62694e-10	-0.899715
28276111	chr17:28276111:G:C	3.22806e-21	-4.62694e-10	-1.31982	8.83308e-05	-4.62694e-10	-1.32083	8.89936e-05	-4.62694e-10	-1.32087
28276448	chr17:28276448:C:T	3.29501e-21	-4.62694e-10	-1.29929	9.13618e-05	-4.62694e-10	-1.28709	9.20748e-05	-4.62694e-10	-1.28683
28277071	chr17:28277071:G:A	2.23402e-20	-4.62694e-10	0.614687	0.000582609	-4.62694e-10	0.565602	0.000587019	-4.62694e-10	0.565623
28277074	chr17:28277074:G:A	3.37184e-21	-4.62694e-10	-1.27624	9.57627e-05	-4.62694e-10	-1.24004	9.65163e-05	-4.62694e-10	-1.23972
28277449	chr17:28277449:T:C	1.35556e-21	-2.18749	-3.32541e-10	4.31095e-05	-2.03817	-3.32541e-10	4.3372e-05	-2.03962	-3.32541e-10
28278364	chr17:28278364:A:G	3.67695e-21	-4.62694e-10	-1.18962	0.000101473	-4.62694e-10	-1.18213	0.000102223	-4.62694e-10	-1.18227
28278851	chr17:28278851:T:C	2.58261e-21	-1.5429	-3.32541e-10	0.000172787	-0.649856	-3.32541e-10	0.000172708	-0.657833	-3.32541e-10
28279534	chr17:28279534:T:C	3.72165e-21	-4.62694e-10	-1.17754	0.000102719	-4.62694e-10	-1.16992	0.000103478	-4.62694e-10	-1.17007
28280694	chr17:28280694:T:C	3.69068e-22	-2.20138	-1.28709	1.3788e-05	-1.91928	-1.25884	1.37032e-05	-1.93196	-1.25984
28281271	chr17:28281271:A:G	3.67736e-21	-4.62694e-10	-1.18951	0.000101552	-4.62694e-10	-1.18135	0.000102303	-4.62694e-10	-1.1815
28281654	chr17:28281654:A:G	1.05121e-20	1.13996	-1.27913	0.000301375	1.17646	-1.27002	0.000306793	1.18661	-1.26988
28282102	chr17:28282102:C:T	8.13186e-21	-0.395912	-3.32541e-10	0.000195181	-0.527988	-3.32541e-10	0.000195188	-0.535472	-3.32541e-10
28282436	chr17:28282436:C:T	3.19905e-21	-4.62694e-10	-1.32885	8.76583e-05	-4.62694e-10	-1.32847	8.83274e-05	-4.62694e-10	-1.32838
28282716	chr17:28282716:A:G	3.43495e-21	-4.62694e-10	-1.2577	9.36929e-05	-4.62694e-10	-1.26189	9.43926e-05	-4.62694e-10	-1.26197
28283194	chr17:28283194:C:T	3.5588e-22	-2.19791	-1.32695	1.21047e-05	-1.98668	-1.32164	1.2117e-05	-1.99344	-1.32139
28283226	chr17:28283226:C:T	5.52833e-22	-1.90457	-1.17983	3.36894e-05	-1.18307	-1.10166	3.33476e-05	-1.19924	-1.10321
28283311	chr17:28283311:C:T	3.22047e-21	-4.62694e-10	-1.32217	8.81718e-05	-4.62694e-10	-1.32263	8.88323e-05	-4.62694e-10	-1.32268
28283487	chr17:28283487:T:C	8.28099e-22	-1.38945	-1.29088	6.86647e-05	-0.283106	-1.28957	6.63687e-05	-0.323693	-1.29052
28283754	chr17:28283754:A:G	3.45305e-21	-4.62694e-10	-1.25244	9.31707e-05	-4.62694e-10	-1.26748	9.38732e-05	-4.62694e-10	-1.26749
28284043	chr17:28284043:C:T	5.33914e-21	-4.62694e-10	-0.816637	0.000151551	-4.62694e-10	-0.780993	0.000152891	-4.62694e-10	-0.779711
28284248	chr17:28284248:T:C	5.11218e-21	-4.62694e-10	-0.860076	0.000136976	-4.62694e-10	-0.882105	0.00013796	-4.62694e-10	-0.882471
28284468	chr17:28284468:T:C	1.57959e-19	2.57063	-3.32541e-10	0.000950554	1.05513	-3.32541e-10	0.00094776	1.04467	-3.32541e-10
28284977	chr17:28284977:C:T	1.46665e-21	-2.10872	-3.32541e-10	5.60719e-05	-1.77528	-3.32541e-10	5.6136e-05	-1.78166	-3.32541e-10
28285519	chr17:28285519:G:A	3.28793e-21	-1.30144	-3.32541e-10	7.26979e-05	-1.5156	-3.32541e-10	7.26028e-05	-1.52443	-3.32541e-10
28285591	chr17:28285591:T:C	3.40551e-20	2.2145	-1.17822	0.000323331	1.07685	-1.10009	0.00032131	1.06336	-1.10039
28285970	chr17:28285970:C:T	1.0437e-20	1.18283	-1.32917	0.00264352	3.40413	-1.32618	0.00240672	3.30316	-1.32657
28286213	chr17:28286213:C:G	3.21243e-21	-4.62694e-10	-1.32468	8.88021e-05	-4.62694e-10	-1.3155	8.94488e-05	-4.62694e-10	-1.31577
28286528	chr17:28286528:G:A	4.92711e-22	-1.88655	-1.31299	2.78351e-05	-1.17904	-1.29658	2.80034e-05	-1.1802	-1.29691
28286650	chr17:28286650:C:T	7.13133e-21	-4.62694e-10	-0.527204	0.000206772	-4.62694e-10	-0.470297	0.000208397	-4.62694e-10	-0.469988
28286814	chr17:28286814:C:T	3.24225e-21	-4.62694e-10	-1.31543	8.79549e-05	-4.62694e-10	-1.32509	8.86226e-05	-4.62694e-10	-1.32505
28287225	chr17:28287225:G:T	4.19596e-21	-4.62694e-10	-1.05758	0.000114374	-4.62694e-10	-1.06244	0.000115282	-4.62694e-10	-1.06205
28287322	chr17:28287322:T:C	3.88925e-21	-4.62694e-10	-1.13348	0.000111745	-4.62694e-10	-1.0857	0.000112486	-4.62694e-10	-1.08661
28287816	chr17:28287816:G:A	3.74002e-21	-4.62694e-10	-1.17261	9.84978e-05	-4.62694e-10	-1.21188	9.92801e-05	-4.62694e-10	-1.21149
28289197	chr17:28289197:T:C	1.3043e-20	-4.62694e-10	0.0765495	0.000396971	-4.62694e-10	0.181949	0.000400248	-4.62694e-10	0.182649
28290843	chr17:28290843:A:C	3.94792e-21	-4.62694e-10	-1.11851	0.000110766	-4.62694e-10	-1.0945	0.000111608	-4.62694e-10	-1.09444
28291761	chr17:28291761:C:T	3.84832e-21	-4.62694e-10	-1.14406	0.00010911	-4.62694e-10	-1.10956	0.000110004	-4.62694e-10	-1.10892
28292157	chr17:28292157:A:G	3.2224e-21	-4.62694e-10	-1.32158	8.89156e-05	-4.62694e-10	-1.31423	8.95729e-05	-4.62694e-10	-1.31438
28292763	chr17:28292763:C:T	4.27798e-22	-2.0186	-1.32221	2.19811e-05	-1.40141	-1.31032	2.21197e-05	-1.40239	-1.31058
28293459	chr17:28293459:A:T	3.95312e-21	-4.62694e-10	-1.1172	0.000110919	-4.62694e-10	-1.09312	0.000111763	-4.62694e-10	-1.09305
28294105	chr17:28294105:T:TA	3.95231e-21	-4.62694e-10	-1.1174	0.000110893	-4.62694e-10	-1.09334	0.000111737	-4.62694e-10	-1.09328
28294599	chr17:28294599:T:TGATTGTACTTTAAAGTCTCTGATGCTTA	5.00761e-21	-4.62694e-10	-0.880742	0.000137653	-4.62694e-10	-0.877181	0.00013863	-4.62694e-10	-0.877626
28294913	chr17:28294913:C:G	4.2224e-21	-4.62694e-10	-1.0513	0.000115109	-4.62694e-10	-1.05604	0.000116023	-4.62694e-10	-1.05565
28295089	chr17:28295089:G:A	5.62698e-22	-1.97511	-1.0916	2.61529e-05	-1.51525	-1.0227	2.56839e-05	-1.53875	-1.02482
28295206	chr17:28295206:A:G	3.95069e-21	-4.62694e-10	-1.11781	0.000110849	-4.62694e-10	-1.09374	0.000111693	-4.62694e-10	-1.09368
28296741	chr17:28296741:C:T	6.28771e-21	-4.62694e-10	-0.653105	0.000192779	-4.62694e-10	-0.540371	0.000194444	-4.62694e-10	-0.53929
28296746	chr17:28296746:C:A	8.43501e-22	-1.87823	-0.783669	2.40764e-05	-1.88306	-0.737622	2.40887e-05	-1.88872	-0.738968
28296747	chr17:28296747:C:T	1.48152e-21	-2.09864	-3.32541e-10	6.32028e-05	-1.65557	-3.32541e-10	6.3654e-05	-1.65597	-3.32541e-10
28297165	chr17:28297165:C:T	4.13364e-22	-2.15569	-1.21944	1.12321e-05	-2.17216	-1.21098	1.12759e-05	-2.17472	-1.21204
28297315	chr17:28297315:A:C	6.07201e-22	-1.81085	-1.17974	1.62714e-05	-1.83976	-1.17274	1.62761e-05	-1.84578	-1.17396
28298292	chr17:28298292:T:C	3.43524e-21	-4.62694e-10	-1.25762	9.69526e-05	-4.62694e-10	-1.22769	9.76462e-05	-4.62694e-10	-1.22808
28299140	chr17:28299140:A:C	6.70668e-20	1.71399	-3.32541e-10	0.0015704	1.55717	-3.32541e-10	0.00156435	1.54579	-3.32541e-10
28299145	chr17:28299145:A:AT	3.94274e-21	-4.62694e-10	-1.11983	0.000110608	-4.62694e-10	-1.09592	0.000111449	-4.62694e-10	-1.09586
28299859	chr17:28299859:A:G	3.92715e-21	-4.62694e-10	-1.12379	0.000110181	-4.62694e-10	-1.09979	0.000111019	-4.62694e-10	-1.09973
28300286	chr17:28300286:G:T	4.44232e-21	-4.62694e-10	-1.00053	0.000132097	-4.62694e-10	-0.918378	0.000133198	-4.62694e-10	-0.917599
28300838	chr17:28300838:C:A	5.06605e-22	-1.84405	-1.32768	1.29328e-05	-1.91938	-1.32276	1.29634e-05	-1.92477	-1.32253
28303453	chr17:28303453:C:T	4.77524e-22	-1.90375	-1.32709	1.22333e-05	-1.97613	-1.32162	1.22683e-05	-1.98105	-1.32137
28304297	chr17:28304297:G:A	3.74649e-21	-4.62694e-10	-1.17088	0.000104714	-4.62694e-10	-1.15068	0.000105511	-4.62694e-10	-1.15061
28304310	chr17:28304310:C:A	9.99485e-21	1.08941	-1.27904	0.00230446	3.19672	-1.25603	0.00209877	3.0977	-1.25803
28304313	chr17:28304313:C:A	5.30605e-21	-4.62694e-10	-0.822853	0.000153356	-4.62694e-10	-0.769151	0.000154505	-4.62694e-10	-0.769205
28304319	chr17:28304319:C:A	3.61672e-21	-4.62694e-10	-1.20613	0.000100847	-4.62694e-10	-1.18831	0.000101614	-4.62694e-10	-1.18825
28305072	chr17:28305072:G:T	3.23106e-21	-4.62694e-10	-1.31889	8.88851e-05	-4.62694e-10	-1.31457	8.95525e-05	-4.62694e-10	-1.31461
28305557	chr17:28305557:T:C	3.79874e-21	-4.62694e-10	-1.15703	0.000106299	-4.62694e-10	-1.13566	0.000107107	-4.62694e-10	-1.1356
28306582	chr17:28306582:G:A	5.58175e-21	-4.62694e-10	-0.7722	0.000151529	-4.62694e-10	-0.781135	0.000152766	-4.62694e-10	-0.780529
28306590	chr17:28306590:C:T	7.01651e-21	0.618912	-1.16235	0.000749516	2.00687	-1.18935	0.000690751	1.91972	-1.19138
28307072	chr17:28307072:C:G	4.28519e-21	-4.62694e-10	-1.03654	0.000126983	-4.62694e-10	-0.957858	0.000128038	-4.62694e-10	-0.957104
28307130	chr17:28307130:T:C	4.79472e-22	-1.90013	-1.32665	1.22762e-05	-1.97339	-1.32086	1.23113e-05	-1.97831	-1.3206
28307669	chr17:28307669:C:T	2.02752e-21	-1.78489	-3.32541e-10	4.9714e-05	-1.89563	-3.32541e-10	4.98367e-05	-1.90068	-3.32541e-10
28307823	chr17:28307823:C:T	3.20606e-21	-4.62694e-10	-1.32666	8.84889e-05	-4.62694e-10	-1.31904	8.91366e-05	-4.62694e-10	-1.31926
28308375	chr17:28308375:G:A	4.19987e-21	-4.62694e-10	-1.05665	0.00011828	-4.62694e-10	-1.02886	0.000119185	-4.62694e-10	-1.02876
28310058	chr17:28310058:C:T	4.17687e-21	-4.62694e-10	-1.06214	0.00011769	-4.62694e-10	-1.03386	0.000118591	-4.62694e-10	-1.03375
28310241	chr17:28310241:C:T	7.79928e-22	-1.432	-1.30826	1.78434e-05	-1.60314	-1.31714	1.78277e-05	-1.61172	-1.31696
28311355	chr17:28311355:G:A	2.31947e-21	-1.65037	-3.32541e-10	4.00794e-05	-2.11105	-3.32541e-10	4.04799e-05	-2.10863	-3.32541e-10
28311744	chr17:28311744:C:T	3.20019e-21	-4.62694e-10	-1.32849	8.77614e-05	-4.62694e-10	-1.32729	8.84243e-05	-4.62694e-10	-1.32729
28312399	chr17:28312399:A:G	3.98792e-21	-4.62694e-10	-1.10843	0.000111868	-4.62694e-10	-1.08459	0.00011272	-4.62694e-10	-1.08453
28312825	chr17:28312825:C:G	4.04294e-21	-4.62694e-10	-1.09473	0.000113497	-4.62694e-10	-1.07014	0.000114362	-4.62694e-10	-1.07007
28313186	chr17:28313186:C:T	8.14799e-22	-1.90525	-0.791268	2.32366e-05	-1.91095	-0.745234	2.32535e-05	-1.91641	-0.746573
28314230	chr17:28314230:C:T	3.7754e-21	-4.62694e-10	-1.1632	9.90892e-05	-4.62694e-10	-1.20589	9.98775e-05	-4.62694e-10	-1.20549
28314492	chr17:28314492:T:C	3.42356e-21	-4.62694e-10	-1.26102	9.65985e-05	-4.62694e-10	-1.23135	9.72905e-05	-4.62694e-10	-1.23173
28315150	chr17:28315150:T:G	3.67776e-21	-4.62694e-10	-1.1894	0.000103766	-4.62694e-10	-1.15978	0.000104608	-4.62694e-10	-1.15921
28315788	chr17:28315788:C:T	3.33193e-21	-4.62694e-10	-1.28815	9.20507e-05	-4.62694e-10	-1.27957	9.27734e-05	-4.62694e-10	-1.27927
28315803	chr17:28315803:T:C	4.16582e-21	-4.62694e-10	-1.06479	0.000122432	-4.62694e-10	-0.994356	0.000123238	-4.62694e-10	-0.99532
28316019	chr17:28316019:C:G	4.06934e-21	-4.62694e-10	-1.08822	0.000114311	-4.62694e-10	-1.063	0.00011518	-4.62694e-10	-1.06294
28316586	chr17:28316586:G:C	4.29181e-21	-4.62694e-10	-1.03499	0.000120751	-4.62694e-10	-1.00818	0.000121672	-4.62694e-10	-1.00811
28317123	chr17:28317123:C:T	3.31963e-21	-4.62694e-10	-1.29185	9.01072e-05	-4.62694e-10	-1.30091	9.07908e-05	-4.62694e-10	-1.30088
28317282	chr17:28317282:C:T	6.99878e-21	0.740117	-1.28608	0.0021304	3.0978	-1.23565	0.00195726	3.00735	-1.23748
28317642	chr17:28317642:C:T	2.49464e-20	2.0543	-1.32927	0.00793017	4.50366	-1.32715	0.00714994	4.3929	-1.32748
28317678	chr17:28317678:A:G	3.31396e-21	-4.62694e-10	-1.29356	8.91447e-05	-4.62694e-10	-1.31165	8.98321e-05	-4.62694e-10	-1.31149
28318007	chr17:28318007:G:A	4.51462e-22	-2.14667	-1.14029	1.08693e-05	-2.2532	-1.16278	1.0928e-05	-2.25394	-1.16417
28318534	chr17:28318534:G:C	4.00604e-22	-2.16064	-1.24585	9.80116e-06	-2.25746	-1.26195	9.86095e-06	-2.258	-1.26285
28319471	chr17:28319471:T:C	3.85978e-21	-4.62694e-10	-1.14109	0.000102291	-4.62694e-10	-1.1741	0.000103034	-4.62694e-10	-1.17437
28319934	chr17:28319934:T:A	3.53453e-21	-4.62694e-10	-1.22912	9.66555e-05	-4.62694e-10	-1.23076	9.73973e-05	-4.62694e-10	-1.23064
28319947	chr17:28319947:A:G	3.36765e-21	-4.62694e-10	-1.27749	9.22532e-05	-4.62694e-10	-1.27738	9.29348e-05	-4.62694e-10	-1.27754
28320076	chr17:28320076:TGAG:T	3.3134e-21	-4.62694e-10	-1.29373	9.05511e-05	-4.62694e-10	-1.296	9.12404e-05	-4.62694e-10	-1.29594
28320344	chr17:28320344:G:A	2.55455e-20	0.748758	-3.32541e-10	0.00029773	-0.105729	-3.32541e-10	0.000297048	-0.11554	-3.32541e-10
28320984	chr17:28320984:C:T	5.03095e-22	-2.07056	-1.10811	1.21823e-05	-2.21414	-1.08778	1.22346e-05	-2.21587	-1.0893
28321020	chr17:28321020:G:A	3.38513e-21	-4.62694e-10	-1.27231	9.27279e-05	-4.62694e-10	-1.27224	9.34122e-05	-4.62694e-10	-1.27241
28321536	chr17:28321536:A:G	4.53902e-22	-2.01225	-1.26933	1.03241e-05	-2.19068	-1.27674	1.03722e-05	-2.19279	-1.27751
28321923	chr17:28321923:C:T	7.56661e-21	-4.62694e-10	-0.467956	0.000193211	-4.62694e-10	-0.538134	0.000194577	-4.62694e-10	-0.538605
28322028	chr17:28322028:C:G	7.57202e-21	-4.62694e-10	-0.467243	0.000193359	-4.62694e-10	-0.537364	0.000194727	-4.62694e-10	-0.537834
28322232	chr17:28322232:T:C	4.96595e-21	-4.62694e-10	-0.889097	0.000135723	-4.62694e-10	-0.891296	0.000136824	-4.62694e-10	-0.890738
28322495	chr17:28322495:C:T	2.41023e-20	-4.62694e-10	0.690605	0.000728703	-4.62694e-10	0.789351	0.000733203	-4.62694e-10	0.787989
28323019	chr17:28323019:C:T	1.35408e-21	-2.18858	-3.32541e-10	3.73523e-05	-2.18152	-3.32541e-10	3.75685e-05	-2.18327	-3.32541e-10
28323555	chr17:28323555:C:T	7.65372e-21	-4.62694e-10	-0.45651	0.000195346	-4.62694e-10	-0.527143	0.000196727	-4.62694e-10	-0.527617
28323619	chr17:28323619:A:G	3.39907e-21	-4.62694e-10	-1.2682	9.14306e-05	-4.62694e-10	-1.28633	9.21076e-05	-4.62694e-10	-1.28648
28325150	chr17:28325150:G:A	3.55553e-21	-4.62694e-10	-1.2232	9.43219e-05	-4.62694e-10	-1.2552	9.50651e-05	-4.62694e-10	-1.25487
28325981	chr17:28325981:C:T	3.87148e-20	2.44529	-1.28077	0.000349817	1.28866	-1.23317	0.000347505	1.2747	-1.23336
28326181	chr17:28326181:T:C	4.6771e-22	-2.04153	-1.21007	1.05831e-05	-2.21237	-1.23028	1.06326e-05	-2.21414	-1.23137
28327546	chr17:28327546:G:C	4.78643e-21	-4.62694e-10	-0.925918	0.000130537	-4.62694e-10	-0.93026	0.00013159	-4.62694e-10	-0.929744
28327965	chr17:28327965:A:C	4.98188e-22	-2.11915	-1.06933	1.23635e-05	-2.23865	-1.04851	1.24216e-05	-2.23985	-1.05015
28328421	chr17:28328421:A:G	3.57572e-21	-4.62694e-10	-1.21754	9.78748e-05	-4.62694e-10	-1.21822	9.85905e-05	-4.62694e-10	-1.21846
28328682	chr17:28328682:T:C	3.21477e-21	-4.62694e-10	-1.32395	8.77179e-05	-4.62694e-10	-1.32779	8.83776e-05	-4.62694e-10	-1.32782
28328852	chr17:28328852:GAAGA:G	9.21696e-22	-1.77236	-0.800882	2.65786e-05	-1.77047	-0.751335	2.65724e-05	-1.77693	-0.752633
28329877	chr17:28329877:A:G	1.01393e-20	-0.175287	-3.32541e-10	0.000250498	-0.278463	-3.32541e-10	0.000253096	-0.275666	-3.32541e-10
28330046	chr17:28330046:G:A	1.26522e-21	-2.25646	-3.32541e-10	3.80479e-05	-2.16307	-3.32541e-10	3.82931e-05	-2.16416	-3.32541e-10
28331136	chr17:28331136:A:G	1.23679e-21	-2.06217	-0.217017	3.22532e-05	-2.204	-0.124303	3.23742e-05	-2.20588	-0.126197
28331550	chr17:28331550:A:G	3.19999e-21	-4.62694e-10	-1.32856	8.76943e-05	-4.62694e-10	-1.32806	8.83493e-05	-4.62694e-10	-1.32814
28331632	chr17:28331632:G:A	4.5927e-22	-2.03667	-1.23315	1.04254e-05	-2.20644	-1.25123	1.04746e-05	-2.20829	-1.25219
28331653	chr17:28331653:C:T	2.5143e-21	-1.56971	-3.32541e-10	7.13959e-05	-1.53367	-3.32541e-10	7.21779e-05	-1.5303	-3.32541e-10
28331654	chr17:28331654:G:A	6.13123e-21	-4.62694e-10	-0.678306	0.000186353	-4.62694e-10	-0.574272	0.000187954	-4.62694e-10	-0.573235
28332130	chr17:28332130:CCT:C	3.26003e-21	-4.62694e-10	-1.30997	8.88457e-05	-4.62694e-10	-1.31501	8.95405e-05	-4.62694e-10	-1.31474
28332263	chr17:28332263:A:T	5.49334e-21	-4.62694e-10	-0.788165	0.000166254	-4.62694e-10	-0.688396	0.000167677	-4.62694e-10	-0.687392
28332423	chr17:28332423:G:A	3.48429e-21	-4.62694e-10	-1.24344	9.72077e-05	-4.62694e-10	-1.22506	9.7929e-05	-4.62694e-10	-1.22519
28333454	chr17:28333454:C:T	1.35384e-21	-2.18876	-3.32541e-10	3.4978e-05	-2.24719	-3.32541e-10	3.52031e-05	-2.2483	-3.32541e-10
28333520	chr17:28333520:T:C	3.43161e-21	-4.62694e-10	-1.25867	9.21406e-05	-4.62694e-10	-1.2786	9.28217e-05	-4.62694e-10	-1.27875
28334133	chr17:28334133:G:A	5.01176e-21	-0.879915	-3.32541e-10	0.000145924	-0.818828	-3.32541e-10	0.000148223	-0.810717	-3.32541e-10
28334149	chr17:28334149:C:A	4.49615e-21	-4.62694e-10	-0.988481	0.000117909	-4.62694e-10	-1.032	0.000118768	-4.62694e-10	-1.03226
28335953	chr17:28335953:C:T	5.38451e-21	-4.62694e-10	-0.808175	0.000139603	-4.62694e-10	-0.863114	0.000140611	-4.62694e-10	-0.863437
28337189	chr17:28337189:G:A	7.52258e-22	-2.03033	-0.746053	1.8025e-05	-2.19143	-0.718726	1.80794e-05	-2.19352	-0.721137
28337278	chr17:28337278:G:A	3.19761e-21	-4.62694e-10	-1.3293	8.77152e-05	-4.62694e-10	-1.32782	8.83804e-05	-4.62694e-10	-1.32778
28337780	chr17:28337780:T:C	8.64782e-21	0.860229	-1.19462	0.0027154	3.21782	-1.11304	0.00248729	3.12542	-1.1159
28337941	chr17:28337941:A:G	3.39594e-21	-4.62694e-10	-1.26912	9.29864e-05	-4.62694e-10	-1.26946	9.3672e-05	-4.62694e-10	-1.26963
28337961	chr17:28337961:A:C	6.40822e-21	-4.62694e-10	-0.63412	0.000196968	-4.62694e-10	-0.518873	0.000198677	-4.62694e-10	-0.517753
28338473	chr17:28338473:GGAAGCCCCAGCC:G	5.25575e-22	-1.99272	-1.14225	1.17749e-05	-2.17738	-1.15857	1.182e-05	-2.17967	-1.15997
28338742	chr17:28338742:C:A	1.32891e-21	-1.04149	-1.16586	0.000177723	0.640384	-1.26207	0.00017375	0.609433	-1.26125
28338956	chr17:28338956:C:T	8.81601e-22	-2.02126	-0.596462	2.10432e-05	-2.18919	-0.566144	2.10997e-05	-2.19133	-0.56885
28339350	chr17:28339350:G:T	3.28176e-21	-4.62694e-10	-1.30332	8.9226e-05	-4.62694e-10	-1.31074	8.98924e-05	-4.62694e-10	-1.31082
28339365	chr17:28339365:G:C	3.20225e-21	-4.62694e-10	-1.32785	8.7586e-05	-4.62694e-10	-1.32929	8.82472e-05	-4.62694e-10	-1.32929
28339821	chr17:28339821:T:C	3.26231e-21	-4.62694e-10	-1.30927	8.85389e-05	-4.62694e-10	-1.31847	8.92016e-05	-4.62694e-10	-1.31853
28339858	chr17:28339858:G:A	3.28683e-21	-4.62694e-10	-1.30178	9.15301e-05	-4.62694e-10	-1.28525	9.22031e-05	-4.62694e-10	-1.28544
28339920	chr17:28339920:G:A	3.26677e-21	-4.62694e-10	-1.3079	8.85957e-05	-4.62694e-10	-1.31783	8.92585e-05	-4.62694e-10	-1.3179
28340075	chr17:28340075:G:A	1.31206e-21	-2.2201	-3.32541e-10	3.44627e-05	-2.26204	-3.32541e-10	3.47189e-05	-2.26215	-3.32541e-10
28340200	chr17:28340200:C:T	3.9567e-20	2.43005	-1.24375	0.000361406	1.27205	-1.18396	0.000359007	1.25812	-1.18421
28341534	chr17:28341534:C:T	7.16925e-22	-2.08506	-0.73942	1.70538e-05	-2.22548	-0.740059	1.71156e-05	-2.227	-0.742445
28342060	chr17:28342060:T:C	1.00765e-20	-0.181495	-3.32541e-10	0.000969324	1.07468	-3.32541e-10	0.000964971	1.06266	-3.32541e-10
28342240	chr17:28342240:T:G	5.36596e-21	-4.62694e-10	-0.811627	0.000139704	-4.62694e-10	-0.862387	0.000140716	-4.62694e-10	-0.86269
28342744	chr17:28342744:T:C	3.54363e-21	-4.62694e-10	-1.22655	9.62166e-05	-4.62694e-10	-1.23531	9.69344e-05	-4.62694e-10	-1.2354
28342851	chr17:28342851:T:TA	3.4317e-21	-4.62694e-10	-1.25865	9.52188e-05	-4.62694e-10	-1.24574	9.59483e-05	-4.62694e-10	-1.24562
28343074	chr17:28343074:C:A	3.5945e-21	-4.62694e-10	-1.2123	9.75385e-05	-4.62694e-10	-1.22167	9.8266e-05	-4.62694e-10	-1.22176
28343162	chr17:28343162:A:G	3.32206e-21	-4.62694e-10	-1.29112	8.97441e-05	-4.62694e-10	-1.30495	9.04127e-05	-4.62694e-10	-1.30505
28343272	chr17:28343272:G:C	3.20522e-21	-4.62694e-10	-1.32692	8.75925e-05	-4.62694e-10	-1.32922	8.82532e-05	-4.62694e-10	-1.32922
28343601	chr17:28343601:G:A	2.6348e-20	1.76303	-0.983334	0.00457192	3.55064	-0.924861	0.00413249	3.447	-0.929797
28343607	chr17:28343607:C:T	3.24921e-21	-4.62694e-10	-1.31329	8.82532e-05	-4.62694e-10	-1.3217	8.89145e-05	-4.62694e-10	-1.32176
28343689	chr17:28343689:C:G	1.96658e-21	-1.81541	-3.32541e-10	4.38945e-05	-2.02012	-3.32541e-10	4.43516e-05	-2.01729	-3.32541e-10
28343983	chr17:28343983:C:T	3.25731e-21	-4.62694e-10	-1.3108	8.84071e-05	-4.62694e-10	-1.31996	8.90691e-05	-4.62694e-10	-1.32002
28344174	chr17:28344174:G:T	5.25847e-22	-1.89316	-1.24129	1.13086e-05	-2.12369	-1.25266	1.13497e-05	-2.12664	-1.2536
28344307	chr17:28344307:G:A	3.26355e-21	-4.62694e-10	-1.30889	9.04291e-05	-4.62694e-10	-1.29735	9.11225e-05	-4.62694e-10	-1.29723
28344800	chr17:28344800:T:C	3.3556e-21	-4.62694e-10	-1.28107	9.18977e-05	-4.62694e-10	-1.28124	9.2577e-05	-4.62694e-10	-1.28139
28344995	chr17:28344995:C:T	3.2256e-21	-4.62694e-10	-1.32058	8.78427e-05	-4.62694e-10	-1.32637	8.85027e-05	-4.62694e-10	-1.3264
28345239	chr17:28345239:T:C	3.22636e-21	-4.62694e-10	-1.32035	8.93252e-05	-4.62694e-10	-1.30963	9.00389e-05	-4.62694e-10	-1.30919
28345730	chr17:28345730:G:C	3.24953e-21	-4.62694e-10	-1.31319	8.82595e-05	-4.62694e-10	-1.32163	8.89208e-05	-4.62694e-10	-1.32169
28345884	chr17:28345884:G:A	7.52967e-21	-4.62694e-10	-0.47285	0.000233082	-4.62694e-10	-0.350524	0.000235131	-4.62694e-10	-0.349292
28346073	chr17:28346073:T:C	5.55608e-21	-4.62694e-10	-0.77681	0.00014408	-4.62694e-10	-0.831548	0.000145121	-4.62694e-10	-0.831863
28346156	chr17:28346156:A:G	4.50173e-21	-4.62694e-10	-0.98724	0.000133433	-4.62694e-10	-0.908317	0.000134549	-4.62694e-10	-0.907509
28346290	chr17:28346290:A:T	5.71194e-22	-1.91126	-1.14047	1.23072e-05	-2.13451	-1.15721	1.23476e-05	-2.13735	-1.15863
28346338	chr17:28346338:A:G	3.25043e-21	-4.62694e-10	-1.31291	8.82764e-05	-4.62694e-10	-1.32144	8.89378e-05	-4.62694e-10	-1.3215
28346865	chr17:28346865:G:A	3.48768e-21	-4.62694e-10	-1.24246	9.78544e-05	-4.62694e-10	-1.21843	9.84858e-05	-4.62694e-10	-1.21952
28347068	chr17:28347068:G:A	3.69718e-21	-4.62694e-10	-1.18413	9.75709e-05	-4.62694e-10	-1.22133	9.83464e-05	-4.62694e-10	-1.22094
28347105	chr17:28347105:TAGCCAGGTCGTA:T	4.7741e-22	-1.94068	-1.2904	1.04852e-05	-2.15336	-1.29859	1.05304e-05	-2.15598	-1.29919
28347125	chr17:28347125:CTG:C	5.84449e-22	-1.86386	-1.16493	1.23779e-05	-2.10542	-1.18057	1.2416e-05	-2.10856	-1.18189
28347726	chr17:28347726:G:A	3.5945e-21	-4.62694e-10	-1.2123	9.75385e-05	-4.62694e-10	-1.22167	9.8266e-05	-4.62694e-10	-1.22176
28347735	chr17:28347735:G:A	3.25754e-21	-4.62694e-10	-1.31073	8.92316e-05	-4.62694e-10	-1.31068	8.98965e-05	-4.62694e-10	-1.31078
28348080	chr17:28348080:C:T	3.2389e-21	-4.62694e-10	-1.31647	8.80873e-05	-4.62694e-10	-1.32359	8.8748e-05	-4.62694e-10	-1.32363
28348446	chr17:28348446:A:T	3.22745e-21	-4.62694e-10	-1.32001	8.7885e-05	-4.62694e-10	-1.32588	8.85452e-05	-4.62694e-10	-1.32592
28348502	chr17:28348502:G:C	3.22812e-21	-4.62694e-10	-1.3198	8.78959e-05	-4.62694e-10	-1.32576	8.85561e-05	-4.62694e-10	-1.3258
28349109	chr17:28349109:C:T	1.80748e-20	1.27141	-0.868587	0.00206177	2.73506	-0.905652	0.00188233	2.63999	-0.909165
28349133	chr17:28349133:C:T	3.22878e-21	-4.62694e-10	-1.3196	8.79072e-05	-4.62694e-10	-1.32563	8.85674e-05	-4.62694e-10	-1.32567
28349157	chr17:28349157:T:C	3.22971e-21	-4.62694e-10	-1.31931	8.7923e-05	-4.62694e-10	-1.32545	8.85832e-05	-4.62694e-10	-1.32549
28349704	chr17:28349704:C:T	5.26776e-21	-4.62694e-10	-0.830098	0.000137242	-4.62694e-10	-0.880167	0.000138237	-4.62694e-10	-0.880465
28349905	chr17:28349905:T:C	7.81371e-22	-1.7937	-0.944703	4.18056e-05	-1.21478	-0.854103	4.08442e-05	-1.24286	-0.85681
28350117	chr17:28350117:A:G	3.24045e-21	-4.62694e-10	-1.31599	8.8112e-05	-4.62694e-10	-1.32331	8.87728e-05	-4.62694e-10	-1.32335
28350681	chr17:28350681:T:C	3.1986e-21	-4.62694e-10	-1.32899	8.76229e-05	-4.62694e-10	-1.32887	8.82854e-05	-4.62694e-10	-1.32886
28350926	chr17:28350926:G:A	3.22875e-21	-4.62694e-10	-1.31961	8.79064e-05	-4.62694e-10	-1.32564	8.85666e-05	-4.62694e-10	-1.32568
28351102	chr17:28351102:C:T	3.45404e-21	-4.62694e-10	-1.25216	9.45658e-05	-4.62694e-10	-1.25262	9.52608e-05	-4.62694e-10	-1.25282
28351252	chr17:28351252:G:A	3.2161e-21	-4.62694e-10	-1.32353	8.77119e-05	-4.62694e-10	-1.32786	8.83719e-05	-4.62694e-10	-1.32788
28351360	chr17:28351360:T:C	6.12274e-22	-1.83411	-1.14817	1.28002e-05	-2.0873	-1.16515	1.28365e-05	-2.09062	-1.16652
28351402	chr17:28351402:A:T	1.25895e-21	-2.26143	-3.32541e-10	3.70219e-05	-2.1904	-3.32541e-10	3.72589e-05	-2.19154	-3.32541e-10
28351592	chr17:28351592:G:A	4.39779e-21	-4.62694e-10	-1.0106	0.000120036	-4.62694e-10	-1.01412	0.000120998	-4.62694e-10	-1.01366
28351837	chr17:28351837:T:C	3.22938e-21	-4.62694e-10	-1.31941	8.79172e-05	-4.62694e-10	-1.32552	8.85774e-05	-4.62694e-10	-1.32556
28352032	chr17:28352032:G:A	3.28802e-21	-4.62694e-10	-1.30142	9.00705e-05	-4.62694e-10	-1.30132	9.07396e-05	-4.62694e-10	-1.30144
28352424	chr17:28352424:A:G	3.21296e-21	-4.62694e-10	-1.32451	8.76711e-05	-4.62694e-10	-1.32832	8.83311e-05	-4.62694e-10	-1.32834
28352988	chr17:28352988:G:C	3.22795e-21	-4.62694e-10	-1.31986	8.78933e-05	-4.62694e-10	-1.32579	8.85535e-05	-4.62694e-10	-1.32583
28353596	chr17:28353596:C:T	3.35545e-21	-4.62694e-10	-1.28112	9.04428e-05	-4.62694e-10	-1.2972	9.11153e-05	-4.62694e-10	-1.29731
28353795	chr17:28353795:T:C	3.21022e-21	-4.62694e-10	-1.32536	8.77672e-05	-4.62694e-10	-1.32723	8.84262e-05	-4.62694e-10	-1.32727
28353923	chr17:28353923:C:T	3.22878e-21	-4.62694e-10	-1.3196	8.79072e-05	-4.62694e-10	-1.32563	8.85674e-05	-4.62694e-10	-1.32567
28354214	chr17:28354214:A:G	5.1399e-21	-4.62694e-10	-0.854669	0.000134088	-4.62694e-10	-0.903418	0.000135061	-4.62694e-10	-0.903708
28354399	chr17:28354399:G:A	3.26815e-21	-4.62694e-10	-1.30748	8.86473e-05	-4.62694e-10	-1.31725	8.93103e-05	-4.62694e-10	-1.31732
28354401	chr17:28354401:C:T	1.32549e-21	-2.20992	-3.32541e-10	3.46359e-05	-2.25702	-3.32541e-10	3.48836e-05	-2.25742	-3.32541e-10
28354837	chr17:28354837:C:T	3.70212e-21	-4.62694e-10	-1.1828	0.000103467	-4.62694e-10	-1.16266	0.000104328	-4.62694e-10	-1.1619
28354990	chr17:28354990:C:G	3.19846e-21	-4.62694e-10	-1.32903	8.77121e-05	-4.62694e-10	-1.32785	8.83747e-05	-4.62694e-10	-1.32785
28355512	chr17:28355512:T:C	3.21562e-21	-4.62694e-10	-1.32368	8.77057e-05	-4.62694e-10	-1.32793	8.83656e-05	-4.62694e-10	-1.32795
28355526	chr17:28355526:A:G	3.23875e-21	-4.62694e-10	-1.31651	8.82419e-05	-4.62694e-10	-1.32183	8.89022e-05	-4.62694e-10	-1.3219
28356103	chr17:28356103:T:C	5.20561e-21	-4.62694e-10	-0.841965	0.000135781	-4.62694e-10	-0.890872	0.000136766	-4.62694e-10	-0.891165
28357155	chr17:28357155:T:A	8.66768e-22	-1.94906	-0.68563	1.98026e-05	-2.1467	-0.669401	1.98482e-05	-2.14939	-0.671933
28357921	chr17:28357921:C:T	3.21715e-21	-4.62694e-10	-1.32321	8.7728e-05	-4.62694e-10	-1.32767	8.83878e-05	-4.62694e-10	-1.3277
28357991	chr17:28357991:T:C	3.20693e-21	-4.62694e-10	-1.32639	8.76085e-05	-4.62694e-10	-1.32904	8.82688e-05	-4.62694e-10	-1.32905
28358099	chr17:28358099:C:T	5.39798e-21	-4.62694e-10	-0.805677	0.000140655	-4.62694e-10	-0.855602	0.000141674	-4.62694e-10	-0.855908
28358225	chr17:28358225:G:A	3.20941e-21	-4.62694e-10	-1.32561	8.76317e-05	-4.62694e-10	-1.32877	8.82918e-05	-4.62694e-10	-1.32879
28358729	chr17:28358729:G:C	3.20423e-21	-4.62694e-10	-1.32723	8.75906e-05	-4.62694e-10	-1.32924	8.82513e-05	-4.62694e-10	-1.32925
28358960	chr17:28358960:T:C	5.25013e-21	-4.62694e-10	-0.833448	0.000157495	-4.62694e-10	-0.742521	0.000158837	-4.62694e-10	-0.741557
28359393	chr17:28359393:G:A	1.32376e-21	-2.21123	-3.32541e-10	4.93147e-05	-1.90369	-3.32541e-10	4.96754e-05	-1.90392	-3.32541e-10
28359422	chr17:28359422:A:G	3.25695e-21	-1.31091	-3.32541e-10	8.60096e-05	-1.34746	-3.32541e-10	8.75177e-05	-1.33759	-3.32541e-10
28359462	chr17:28359462:G:C	3.20938e-21	-4.62694e-10	-1.32562	8.76314e-05	-4.62694e-10	-1.32877	8.82915e-05	-4.62694e-10	-1.32879
28359529	chr17:28359529:G:A	1.37723e-21	-2.17163	-3.32541e-10	3.57848e-05	-2.22439	-3.32541e-10	3.60147e-05	-2.22551	-3.32541e-10
28359734	chr17:28359734:G:A	3.28352e-21	-4.62694e-10	-1.30279	8.95732e-05	-4.62694e-10	-1.30686	9.02459e-05	-4.62694e-10	-1.3069
28359742	chr17:28359742:A:G	3.21056e-21	-4.62694e-10	-1.32526	8.7644e-05	-4.62694e-10	-1.32863	8.83041e-05	-4.62694e-10	-1.32865
28359901	chr17:28359901:G:A	4.36306e-21	-4.62694e-10	-1.01853	0.000123088	-4.62694e-10	-0.989017	0.000124152	-4.62694e-10	-0.987929
28360128	chr17:28360128:A:G	3.19788e-21	-4.62694e-10	-1.32921	8.77819e-05	-4.62694e-10	-1.32706	8.84473e-05	-4.62694e-10	-1.32703
28360188	chr17:28360188:G:A	3.22337e-21	-4.62694e-10	-1.32127	8.78211e-05	-4.62694e-10	-1.32661	8.84809e-05	-4.62694e-10	-1.32665
28360295	chr17:28360295:C:A	4.50813e-20	-4.62694e-10	1.31676	0.00138491	-4.62694e-10	1.43148	0.00139319	-4.62694e-10	1.42991
28360598	chr17:28360598:A:G	3.20532e-21	-4.62694e-10	-1.32689	8.75975e-05	-4.62694e-10	-1.32916	8.8258e-05	-4.62694e-10	-1.32917
28361043	chr17:28361043:C:T	2.33888e-21	-1.64203	-3.32541e-10	5.71487e-05	-1.75626	-3.32541e-10	5.72363e-05	-1.76225	-3.32541e-10
28361051	chr17:28361051:C:G	7.51849e-21	-4.62694e-10	-0.474337	0.000232714	-4.62694e-10	-0.352105	0.000234759	-4.62694e-10	-0.350874
28361086	chr17:28361086:CATT:C	3.20951e-21	-4.62694e-10	-1.32558	8.76327e-05	-4.62694e-10	-1.32876	8.82928e-05	-4.62694e-10	-1.32878
28361256	chr17:28361256:G:T	3.20941e-21	-4.62694e-10	-1.32561	8.76317e-05	-4.62694e-10	-1.32877	8.82918e-05	-4.62694e-10	-1.32879
28361427	chr17:28361427:G:A	3.20276e-21	-4.62694e-10	-1.32769	8.75859e-05	-4.62694e-10	-1.32929	8.82468e-05	-4.62694e-10	-1.3293
28361641	chr17:28361641:G:A	2.42286e-20	1.65208	-0.956251	0.00430423	3.45867	-0.893228	0.00389218	3.35586	-0.89857
28362478	chr17:28362478:A:T	5.09271e-21	-4.62694e-10	-0.863892	0.000133027	-4.62694e-10	-0.911359	0.000133993	-4.62694e-10	-0.911648
28362619	chr17:28362619:A:G	1.33458e-21	-2.20309	-3.32541e-10	3.54946e-05	-2.23253	-3.32541e-10	3.57046e-05	-2.23415	-3.32541e-10
28362646	chr17:28362646:G:A	3.19806e-21	-4.62694e-10	-1.32916	8.78049e-05	-4.62694e-10	-1.3268	8.84707e-05	-4.62694e-10	-1.32676
28362690	chr17:28362690:C:G	1.12303e-21	-1.20387	-1.1718	0.000149652	0.282924	-1.07652	0.000146172	0.253829	-1.07848
28363411	chr17:28363411:G:A	3.53493e-21	-4.62694e-10	-1.22901	9.93697e-05	-4.62694e-10	-1.20307	0.000100004	-4.62694e-10	-1.20422
28363733	chr17:28363733:G:A	3.22753e-21	-4.62694e-10	-1.31999	8.7891e-05	-4.62694e-10	-1.32582	8.85509e-05	-4.62694e-10	-1.32586
28364002	chr17:28364002:C:G	3.23754e-21	-4.62694e-10	-1.31689	8.85596e-05	-4.62694e-10	-1.31824	8.92255e-05	-4.62694e-10	-1.31827
28364561	chr17:28364561:A:T	3.43686e-21	-4.62694e-10	-1.25715	9.62131e-05	-4.62694e-10	-1.23535	9.69813e-05	-4.62694e-10	-1.23492
28364630	chr17:28364630:A:G	3.2041e-21	-4.62694e-10	-1.32727	8.75901e-05	-4.62694e-10	-1.32925	8.82508e-05	-4.62694e-10	-1.32925
28364738	chr17:28364738:G:C	6.32206e-22	-1.82524	-1.125	1.31749e-05	-2.08227	-1.14133	1.32103e-05	-2.08563	-1.14281
28364894	chr17:28364894:T:C	5.67994e-22	-1.90113	-1.15621	1.19536e-05	-2.13862	-1.18226	1.19943e-05	-2.14141	-1.1836
28365056	chr17:28365056:C:T	3.20941e-21	-4.62694e-10	-1.32561	8.76317e-05	-4.62694e-10	-1.32877	8.82918e-05	-4.62694e-10	-1.32879
28365551	chr17:28365551:GC:G	4.30753e-21	-4.62694e-10	-1.03134	0.000127644	-4.62694e-10	-0.952673	0.000128445	-4.62694e-10	-0.953932
28365594	chr17:28365594:G:T	1.41213e-21	-2.14661	-3.32541e-10	3.44695e-05	-2.26184	-3.32541e-10	3.47348e-05	-2.26169	-3.32541e-10
28366125	chr17:28366125:C:T	3.23379e-21	-4.62694e-10	-1.31805	8.80049e-05	-4.62694e-10	-1.32452	8.86651e-05	-4.62694e-10	-1.32457
28366191	chr17:28366191:C:T	3.29078e-21	-4.62694e-10	-1.30058	8.84672e-05	-4.62694e-10	-1.31928	8.91576e-05	-4.62694e-10	-1.31903
28366237	chr17:28366237:C:T	6.99967e-21	0.550788	-1.09663	0.0020581	2.81997	-0.992341	0.00189016	2.73092	-0.995943
28366377	chr17:28366377:A:G	3.27146e-21	-4.62694e-10	-1.30647	9.13225e-05	-4.62694e-10	-1.28752	9.19862e-05	-4.62694e-10	-1.2878
28366697	chr17:28366697:G:A	3.21836e-21	-4.62694e-10	-1.32283	8.77434e-05	-4.62694e-10	-1.3275	8.84032e-05	-4.62694e-10	-1.32753
28366766	chr17:28366766:A:G	3.43567e-21	-4.62694e-10	-1.25749	9.61757e-05	-4.62694e-10	-1.23574	9.69434e-05	-4.62694e-10	-1.23531
28366825	chr17:28366825:G:A	1.55938e-21	-2.04741	-3.32541e-10	4.18213e-05	-2.06851	-3.32541e-10	4.22014e-05	-2.06698	-3.32541e-10
28366935	chr17:28366935:A:G	5.36664e-21	-4.62694e-10	-0.811499	0.000161819	-4.62694e-10	-0.715437	0.000163201	-4.62694e-10	-0.714454
28367075	chr17:28367075:T:C	3.22332e-21	-4.62694e-10	-1.32129	8.78272e-05	-4.62694e-10	-1.32654	8.84871e-05	-4.62694e-10	-1.32658
28367275	chr17:28367275:A:G	5.64617e-22	-1.90997	-1.15334	1.19384e-05	-2.14261	-1.17954	1.19793e-05	-2.14536	-1.18089
28367308	chr17:28367308:G:A	3.22332e-21	-4.62694e-10	-1.32129	8.78272e-05	-4.62694e-10	-1.32654	8.84871e-05	-4.62694e-10	-1.32658
28367462	chr17:28367462:A:G	6.01399e-22	-1.88012	-1.12008	1.27736e-05	-2.11784	-1.1367	1.28121e-05	-2.12085	-1.1382
28367507	chr17:28367507:C:T	3.40982e-21	-4.62694e-10	-1.26504	9.19391e-05	-4.62694e-10	-1.28079	9.26696e-05	-4.62694e-10	-1.28039
28367640	chr17:28367640:G:A	6.00781e-22	-1.84478	-1.15645	1.26693e-05	-2.08928	-1.17345	1.27059e-05	-2.09258	-1.17479
28367840	chr17:28367840:G:A	4.76704e-20	2.3383	-0.965693	0.00863714	4.1504	-0.888489	0.00780321	4.0466	-0.89374
28368446	chr17:28368446:G:A	1.342e-21	-2.19754	-3.32541e-10	3.7001e-05	-2.19097	-3.32541e-10	3.73082e-05	-2.19022	-3.32541e-10
28368811	chr17:28368811:A:G	4.98253e-21	0.30909	-1.19485	0.00135652	2.50824	-1.09748	0.00125035	2.42237	-1.10062
28369456	chr17:28369456:A:G	5.74787e-22	-1.91445	-1.13101	1.20348e-05	-2.15584	-1.15827	1.20787e-05	-2.15827	-1.15972
28369461	chr17:28369461:C:T	6.08638e-22	-1.94225	-1.04599	1.28812e-05	-2.16953	-1.07661	1.29264e-05	-2.1718	-1.07836
28370542	chr17:28370542:C:G	3.1981e-21	-4.62694e-10	-1.32914	8.7941e-05	-4.62694e-10	-1.32525	8.85921e-05	-4.62694e-10	-1.32539
28371449	chr17:28371449:T:C	5.51675e-22	-2.01137	-1.07513	1.20636e-05	-2.20646	-1.10526	1.21131e-05	-2.20822	-1.10692
28371575	chr17:28371575:CCCGGGGACCACTGCTCCTCCGGGGCGTGGCTGCAGGAGGCTGGAGGAGCCCCGCGGGACCCAGAGGCGGGGCGTCGG:C	6.7558e-22	-1.95708	-0.926809	1.43359e-05	-2.17411	-0.965037	1.43826e-05	-2.17629	-0.967127
28371952	chr17:28371952:G:A	3.82146e-21	-4.62694e-10	-1.15107	0.000103352	-4.62694e-10	-1.16377	0.00010412	-4.62694e-10	-1.16389
28371968	chr17:28371968:A:G	4.50407e-21	-4.62694e-10	-0.986721	0.000118365	-4.62694e-10	-1.02814	0.000119227	-4.62694e-10	-1.02841
28373451	chr17:28373451:G:A	1.88673e-20	1.59117	-1.14544	0.000200632	0.560336	-1.06078	0.000199561	0.547795	-1.06111
28374084	chr17:28374084:T:G	2.33959e-21	-1.64173	-3.32541e-10	4.22123e-05	-2.0592	-3.32541e-10	4.26574e-05	-2.05623	-3.32541e-10
28374424	chr17:28374424:C:T	1.31706e-21	-2.2163	-3.32541e-10	3.44618e-05	-2.26206	-3.32541e-10	3.47253e-05	-2.26197	-3.32541e-10
28374838	chr17:28374838:G:A	5.08581e-21	-4.62694e-10	-0.865247	0.00015205	-4.62694e-10	-0.777704	0.000153341	-4.62694e-10	-0.776767
28374905	chr17:28374905:G:A	4.55954e-21	-4.62694e-10	-0.974481	0.000119827	-4.62694e-10	-1.01587	0.000120699	-4.62694e-10	-1.01614
28375442	chr17:28375442:C:CA	5.93739e-22	-1.87531	-1.13771	1.2279e-05	-2.12995	-1.16408	1.23207e-05	-2.13265	-1.1655
28375451	chr17:28375451:A:C	3.20749e-21	-4.62694e-10	-1.32621	8.81026e-05	-4.62694e-10	-1.32341	8.87685e-05	-4.62694e-10	-1.3234
28375832	chr17:28375832:A:C	6.16049e-22	-1.92232	-1.05381	1.29445e-05	-2.15623	-1.08502	1.29882e-05	-2.15865	-1.08675
28375940	chr17:28375940:C:T	4.58163e-21	-4.62694e-10	-0.969646	0.000129726	-4.62694e-10	-0.936492	0.000130857	-4.62694e-10	-0.935333
28376278	chr17:28376278:G:A	3.20353e-21	-4.62694e-10	-1.32745	8.79453e-05	-4.62694e-10	-1.3252	8.86098e-05	-4.62694e-10	-1.32519
28376663	chr17:28376663:T:A	2.02301e-20	1.48977	-0.9743	0.00355754	3.28019	-0.905275	0.00322497	3.17975	-0.910504
28377264	chr17:28377264:C:A	5.17192e-22	-1.94812	-1.20292	1.10634e-05	-2.17375	-1.22452	1.11097e-05	-2.17596	-1.22565
28377573	chr17:28377573:G:A	5.28994e-22	-1.93401	-1.19447	1.12857e-05	-2.16166	-1.21672	1.13306e-05	-2.16403	-1.2179
28377810	chr17:28377810:A:G	5.46763e-22	-1.91919	-1.17625	1.15214e-05	-2.15772	-1.19999	1.15658e-05	-2.16013	-1.20125
28379590	chr17:28379590:G:A	4.485e-21	-0.990965	-3.32541e-10	6.74243e-05	-1.59091	-3.32541e-10	6.76063e-05	-1.59573	-3.32541e-10
28379927	chr17:28379927:G:T	1.88782e-20	1.52197	-1.07567	0.00207479	2.94807	-1.11237	0.00189511	2.85251	-1.11491
28381056	chr17:28381056:A:G	5.565e-22	-1.91375	-1.16404	1.17102e-05	-2.15329	-1.18816	1.17542e-05	-2.15574	-1.18948
28382426	chr17:28382426:G:A	5.4317e-22	-1.9403	-1.16174	1.15742e-05	-2.16754	-1.18559	1.16195e-05	-2.16983	-1.18691
28382894	chr17:28382894:A:G	4.90151e-22	-1.9919	-1.21285	1.08138e-05	-2.1902	-1.2309	1.08616e-05	-2.19219	-1.232
28383292	chr17:28383292:G:T	4.62814e-22	-2.00172	-1.26041	1.03027e-05	-2.19537	-1.27414	1.03519e-05	-2.1973	-1.27496
28383512	chr17:28383512:G:A	3.22733e-21	-4.62694e-10	-1.32005	8.80533e-05	-4.62694e-10	-1.32397	8.87142e-05	-4.62694e-10	-1.32401
28383551	chr17:28383551:G:A	2.51599e-21	-0.341434	-1.2276	0.000274945	0.954214	-1.13956	0.000265951	0.91528	-1.1414
28385032	chr17:28385032:G:T	4.5366e-21	-4.62694e-10	-0.979525	0.000119218	-4.62694e-10	-1.02096	0.000120088	-4.62694e-10	-1.02121
28385268	chr17:28385268:G:A	3.53161e-21	-4.62694e-10	-1.22995	9.58443e-05	-4.62694e-10	-1.23919	9.65596e-05	-4.62694e-10	-1.23927
28385370	chr17:28385370:G:A	4.59531e-22	-1.94201	-1.32724	1.01326e-05	-2.15775	-1.32841	1.01834e-05	-2.16016	-1.32851
28385378	chr17:28385378:T:G	3.80683e-21	-4.62694e-10	-1.15491	0.000102912	-4.62694e-10	-1.16804	0.000103676	-4.62694e-10	-1.16816
28385576	chr17:28385576:C:T	5.30613e-22	-1.8791	-1.24633	1.13329e-05	-2.11947	-1.25474	1.13756e-05	-2.12228	-1.25568
28385785	chr17:28385785:A:T	5.02566e-22	-1.9022	-1.27753	1.08672e-05	-2.13267	-1.28349	1.09118e-05	-2.13535	-1.28424
28386048	chr17:28386048:C:T	3.7938e-21	-4.62694e-10	-1.15833	0.000104903	-4.62694e-10	-1.14887	0.000105776	-4.62694e-10	-1.14811
28386191	chr17:28386191:G:A	5.10907e-22	-1.90755	-1.25572	1.1073e-05	-2.13504	-1.26237	1.1117e-05	-2.13769	-1.26326
28386951	chr17:28386951:C:T	8.14688e-21	0.634995	-1.02906	0.00083066	1.98008	-1.05977	0.00076534	1.89344	-1.06255
28387397	chr17:28387397:A:C	4.87103e-22	-1.94762	-1.26336	1.07248e-05	-2.1593	-1.27005	1.07709e-05	-2.16169	-1.27089
28388851	chr17:28388851:A:G	1.39861e-21	-2.15622	-3.32541e-10	3.58905e-05	-2.22144	-3.32541e-10	3.61265e-05	-2.22241	-3.32541e-10
28389627	chr17:28389627:C:T	7.23856e-22	-1.96369	-0.851176	1.66222e-05	-2.16538	-0.825794	1.6672e-05	-2.16769	-0.828018
28389756	chr17:28389756:C:T	5.73392e-21	-4.62694e-10	-0.745302	0.000149261	-4.62694e-10	-0.796221	0.00015034	-4.62694e-10	-0.796537
28389802	chr17:28389802:C:T	1.09104e-20	0.943991	-1.04597	0.00187022	2.67419	-0.942293	0.0017064	2.57991	-0.947206
28389898	chr17:28389898:G:T	9.74958e-21	0.735158	-0.949635	0.0015224	2.37207	-0.845942	0.00139216	2.28062	-0.851447
28389972	chr17:28389972:G:A	1.84707e-20	0.424486	-3.32541e-10	0.000191284	-0.548153	-3.32541e-10	0.000191569	-0.554184	-3.32541e-10
28390030	chr17:28390030:G:A	1.33451e-21	-2.20314	-3.32541e-10	3.54865e-05	-2.23276	-3.32541e-10	3.57758e-05	-2.23216	-3.32541e-10
28390249	chr17:28390249:G:A	9.06189e-21	0.814427	-1.10205	0.00146624	2.49637	-1.00783	0.0013406	2.40375	-1.01231
28391158	chr17:28391158:T:A	9.65365e-21	0.890284	-1.11465	0.00157458	2.58291	-1.02308	0.00143857	2.48943	-1.02746
28391325	chr17:28391325:G:A	3.21717e-21	-4.62694e-10	-1.3232	8.78474e-05	-4.62694e-10	-1.32631	8.85076e-05	-4.62694e-10	-1.32635
28391573	chr17:28391573:C:T	6.40514e-21	0.51901	-1.15361	0.000944003	2.11814	-1.06993	0.000866798	2.02933	-1.07396
28392052	chr17:28392052:G:A	3.69696e-21	-4.62694e-10	-1.18419	9.86514e-05	-4.62694e-10	-1.21032	9.93811e-05	-4.62694e-10	-1.21047
28392153	chr17:28392153:G:A	4.27694e-21	-4.62694e-10	-1.03846	0.000116972	-4.62694e-10	-1.03998	0.000117908	-4.62694e-10	-1.03953
28392486	chr17:28392486:T:C	4.29781e-21	-4.62694e-10	-1.0336	0.000124061	-4.62694e-10	-0.981142	0.000125209	-4.62694e-10	-0.979453
28392606	chr17:28392606:T:C	5.96024e-22	-1.7172	-1.29197	1.18669e-05	-2.02258	-1.30558	1.19095e-05	-2.02614	-1.30595
28393166	chr17:28393166:A:G	8.90313e-21	-4.62694e-10	-0.3053	0.000277825	-4.62694e-10	-0.174922	0.000280302	-4.62694e-10	-0.173567
28394059	chr17:28394059:G:A	4.74499e-21	-4.62694e-10	-0.934612	0.000137238	-4.62694e-10	-0.880196	0.00013856	-4.62694e-10	-0.87813
28394772	chr17:28394772:C:A	3.19539e-21	-0.00539468	-1.3246	0.000515796	1.77307	-1.32927	0.00048035	1.69438	-1.3293
28394876	chr17:28394876:G:A	3.35183e-21	0.043935	-1.32613	0.000547848	1.83306	-1.32897	0.00050986	1.75379	-1.32909
28395626	chr17:28395626:G:A	2.38041e-21	-0.295846	-1.32858	0.000364911	1.4253	-1.32756	0.000340986	1.35024	-1.32784
28395709	chr17:28395709:C:T	2.53463e-21	-0.238704	-1.32295	0.00039405	1.48318	-1.30862	0.000367739	1.40753	-1.30959
28396390	chr17:28396390:C:T	3.29007e-21	-4.62694e-10	-1.30079	9.43286e-05	-4.62694e-10	-1.25513	9.49955e-05	-4.62694e-10	-1.2556
28396594	chr17:28396594:G:T	1.85898e-21	-0.549119	-1.32256	0.000194302	0.776962	-1.30946	0.00018313	0.709601	-1.30884
28396803	chr17:28396803:C:T	1.65244e-21	-1.1406	-0.848843	0.000200503	0.152602	-0.653689	0.000194518	0.118309	-0.65722
28396910	chr17:28396910:C:T	5.34817e-21	-4.62694e-10	-0.814947	0.000140076	-4.62694e-10	-0.859726	0.000141094	-4.62694e-10	-0.860005
28397408	chr17:28397408:A:G	4.76894e-21	-4.62694e-10	-0.929577	0.000130782	-4.62694e-10	-0.928379	0.00013184	-4.62694e-10	-0.927847
28397439	chr17:28397439:T:C	5.30898e-21	-4.62694e-10	-0.822303	0.000139165	-4.62694e-10	-0.866253	0.000140176	-4.62694e-10	-0.866534
28397533	chr17:28397533:C:G	1.51841e-20	-4.62694e-10	0.228548	0.000477886	-4.62694e-10	0.367459	0.000482311	-4.62694e-10	0.369155
28398147	chr17:28398147:AG:A	6.33355e-21	-4.62694e-10	-0.645841	0.00017887	-4.62694e-10	-0.615252	0.000180408	-4.62694e-10	-0.614212
28398249	chr17:28398249:G:A	2.59398e-21	-0.25946	-1.27905	0.000372109	1.37156	-1.25429	0.000347355	1.29707	-1.25615
28398728	chr17:28398728:T:C	1.80587e-21	-0.573003	-1.32765	0.000194966	0.794447	-1.32354	0.000183672	0.726923	-1.32321
28398858	chr17:28398858:T:G	5.1571e-21	-4.62694e-10	-0.851328	0.00014206	-4.62694e-10	-0.845666	0.000143029	-4.62694e-10	-0.846386
28398927	chr17:28398927:C:T	3.90526e-21	-4.62694e-10	-1.12938	0.000107099	-4.62694e-10	-1.12816	0.000107996	-4.62694e-10	-1.12734
28398964	chr17:28398964:T:A	3.19854e-21	-4.62694e-10	-1.32901	8.75888e-05	-4.62694e-10	-1.32926	8.825e-05	-4.62694e-10	-1.32926
28400155	chr17:28400155:A:G	1.22978e-20	-4.62694e-10	0.0177153	0.000389076	-4.62694e-10	0.16186	0.000392638	-4.62694e-10	0.163453
28400944	chr17:28400944:C:T	1.68682e-20	0.333727	-3.32541e-10	0.000199617	-0.505511	-3.32541e-10	0.000199972	-0.511255	-3.32541e-10
28402060	chr17:28402060:T:C	3.23631e-21	-4.62694e-10	-1.31727	9.07119e-05	-4.62694e-10	-1.29423	9.14189e-05	-4.62694e-10	-1.29398
28402109	chr17:28402109:T:C	5.16589e-21	-4.62694e-10	-0.849625	0.000136174	-4.62694e-10	-0.887982	0.000137166	-4.62694e-10	-0.888244
28402410	chr17:28402410:C:T	3.42106e-22	-2.26243	-1.30191	9.92957e-06	-2.2144	-1.292	1.00109e-05	-2.21385	-1.29192
28402435	chr17:28402435:A:G	3.54647e-22	-2.24151	-1.28682	1.75195e-05	-1.61445	-1.32415	1.74548e-05	-1.62586	-1.32396
28403014	chr17:28403014:T:G	4.02884e-21	-4.62694e-10	-1.09822	0.000107645	-4.62694e-10	-1.12308	0.000108435	-4.62694e-10	-1.12328
28403427	chr17:28403427:C:A	4.34357e-21	-4.62694e-10	-1.023	0.000117041	-4.62694e-10	-1.03939	0.000117906	-4.62694e-10	-1.03955
28406680	chr17:28406680:T:C	1.75988e-21	-0.727931	-1.19853	0.000200936	0.679539	-1.17847	0.000189066	0.61318	-1.18052
28406685	chr17:28406685:G:A	3.63015e-22	-2.2615	-1.24352	1.07527e-05	-2.20077	-1.22598	1.08421e-05	-2.20014	-1.22585
28407251	chr17:28407251:G:A	3.36343e-21	-1.27874	-3.32541e-10	0.000103055	-1.16665	-3.32541e-10	0.000103351	-1.1713	-3.32541e-10
28407262	chr17:28407262:G:A	9.49198e-21	-0.330762	0.0895077	0.000546232	0.142637	0.358494	0.000526108	0.104097	0.351976
28408001	chr17:28408001:C:T	3.9035e-21	-4.62694e-10	-1.12983	0.000102576	-4.62694e-10	-1.17131	0.000103406	-4.62694e-10	-1.17077
28408124	chr17:28408124:G:A	9.55531e-21	-0.282816	0.0482112	0.000469972	0.11883	0.23193	0.00045336	0.0804874	0.226765
28408315	chr17:28408315:C:T	1.0447e-20	-0.455632	0.310245	0.000612237	0.0214522	0.593754	0.000591413	-0.0157897	0.588869
28408475	chr17:28408475:T:C	3.48395e-21	-4.62694e-10	-1.24353	9.73145e-05	-4.62694e-10	-1.22397	9.80692e-05	-4.62694e-10	-1.22376
28411532	chr17:28411532:C:A	1.38956e-21	-2.16271	-3.32541e-10	5.5242e-05	-1.79019	-3.32541e-10	5.53615e-05	-1.79555	-3.32541e-10
28412109	chr17:28412109:A:G	1.43751e-21	-0.866348	-1.26244	0.000193868	0.675789	-1.21052	0.000183735	0.616234	-1.21217
28412530	chr17:28412530:A:G	1.35448e-21	-2.18828	-3.32541e-10	3.54731e-05	-2.23314	-3.32541e-10	3.57062e-05	-2.23411	-3.32541e-10
28412745	chr17:28412745:T:C	4.73557e-21	-4.62694e-10	-0.9366	0.000140876	-4.62694e-10	-0.854034	0.000142061	-4.62694e-10	-0.85318
28413345	chr17:28413345:G:A	3.20674e-21	-4.62694e-10	-1.32645	8.75863e-05	-4.62694e-10	-1.32929	8.82471e-05	-4.62694e-10	-1.32929
28414075	chr17:28414075:G:A	2.111e-21	-1.74454	-3.32541e-10	4.4949e-05	-1.99639	-3.32541e-10	4.50951e-05	-2.00066	-3.32541e-10
28414292	chr17:28414292:T:C	1.49146e-21	-2.09195	-3.32541e-10	3.52509e-05	-2.23942	-3.32541e-10	3.55532e-05	-2.23841	-3.32541e-10
28414358	chr17:28414358:G:A	3.32203e-21	-4.62694e-10	-1.29113	9.34648e-05	-4.62694e-10	-1.26433	9.41432e-05	-4.62694e-10	-1.26462
28414756	chr17:28414756:T:A	3.39761e-21	-4.62694e-10	-1.26863	9.19682e-05	-4.62694e-10	-1.28047	9.27034e-05	-4.62694e-10	-1.28003
28414786	chr17:28414786:T:C	3.19845e-21	-4.62694e-10	-1.32903	8.75857e-05	-4.62694e-10	-1.3293	8.82465e-05	-4.62694e-10	-1.3293
28415042	chr17:28415042:G:A	3.81029e-21	-0.554359	-0.599637	0.000127231	-0.433873	-0.522035	0.000124046	-0.463526	-0.525257
28416091	chr17:28416091:G:C	8.83203e-21	-4.62694e-10	-0.313317	0.000245897	-4.62694e-10	-0.297	0.000247875	-4.62694e-10	-0.296508
28416190	chr17:28416190:A:G	4.23945e-21	-4.62694e-10	-1.04727	0.000109431	-4.62694e-10	-1.10662	0.000110375	-4.62694e-10	-1.10555
28416775	chr17:28416775:T:C	1.76719e-21	-0.640604	-1.2817	2.48209e-05	-1.27482	-1.3154	2.48181e-05	-1.28272	-1.31514
28417209	chr17:28417209:AG:A	1.61399e-21	-2.05316	0.0401645	5.96609e-05	-1.93831	0.225068	5.94391e-05	-1.94764	0.223161
28417273	chr17:28417273:A:G	4.85326e-21	-4.62694e-10	-0.912052	0.00013784	-4.62694e-10	-0.875823	0.000138806	-4.62694e-10	-0.876358
28417661	chr17:28417661:G:A	6.25787e-21	-1.21788	0.560015	0.000932754	-0.0546146	1.09084	0.000897991	-0.0902905	1.08102
28418149	chr17:28418149:T:C	4.89048e-21	-4.62694e-10	-0.904412	0.000149214	-4.62694e-10	-0.796533	0.000150365	-4.62694e-10	-0.796369
28418504	chr17:28418504:A:G	1.25983e-21	-2.26073	-3.32541e-10	4.44149e-05	-2.00834	-3.32541e-10	4.46338e-05	-2.01094	-3.32541e-10
28418582	chr17:28418582:C:T	7.72509e-21	-0.619376	0.172147	0.000308471	-0.418625	0.348339	0.000303363	-0.440966	0.346462
28418789	chr17:28418789:G:C	4.62899e-21	-4.62694e-10	-0.959363	0.000119369	-4.62694e-10	-1.01969	0.000120355	-4.62694e-10	-1.01899
28418861	chr17:28418861:T:A	5.29571e-21	-4.62694e-10	-0.824806	0.000163197	-4.62694e-10	-0.706954	0.000164458	-4.62694e-10	-0.706777
28419014	chr17:28419014:T:C	3.12048e-21	-0.57002	-0.783695	9.67577e-05	-0.477225	-0.75248	9.52708e-05	-0.499078	-0.753633
28419206	chr17:28419206:G:A	2.88797e-21	-2.13386	0.70271	0.000240817	-1.43027	1.11239	0.00023761	-1.44376	1.10496
28419439	chr17:28419439:G:T	3.2405e-21	-4.62694e-10	-1.31597	8.8261e-05	-4.62694e-10	-1.32162	8.8942e-05	-4.62694e-10	-1.32145
28419598	chr17:28419598:G:A	3.4488e-21	-0.357668	-0.896008	0.000108248	-0.251062	-0.866426	0.000106446	-0.27435	-0.867444
28419742	chr17:28419742:T:C	2.59843e-20	-4.62694e-10	0.765792	0.000924689	-4.62694e-10	1.02754	0.000936698	-4.62694e-10	1.03293
28419783	chr17:28419783:G:A	8.21642e-20	-4.62694e-10	1.91702	0.00313614	-4.62694e-10	2.24883	0.00318085	-4.62694e-10	2.25547
28419875	chr17:28419875:C:T	9.79893e-22	-1.64093	-0.871086	3.85864e-05	-1.26526	-0.883756	3.87674e-05	-1.26773	-0.884121
28419910	chr17:28419910:G:A	3.26007e-21	-4.62694e-10	-1.30995	9.0144e-05	-4.62694e-10	-1.30051	9.08255e-05	-4.62694e-10	-1.30049
28419977	chr17:28419977:A:G	2.60372e-20	-4.62694e-10	0.767823	0.000926647	-4.62694e-10	1.02966	0.000938684	-4.62694e-10	1.03504
28420139	chr17:28420139:A:G	7.0886e-20	-4.62694e-10	1.76937	0.00268263	-4.62694e-10	2.09264	0.00272048	-4.62694e-10	2.09913
28420152	chr17:28420152:C:T	3.2203e-21	-4.62694e-10	-1.32223	8.78662e-05	-4.62694e-10	-1.3261	8.8539e-05	-4.62694e-10	-1.32599
28420433	chr17:28420433:T:C	2.40621e-20	-4.62694e-10	0.688935	0.000852252	-4.62694e-10	0.945968	0.00086324	-4.62694e-10	0.951258
28420462	chr17:28420462:T:C	3.2132e-21	-4.62694e-10	-1.32444	8.77461e-05	-4.62694e-10	-1.32747	8.84156e-05	-4.62694e-10	-1.32739
28420745	chr17:28420745:C:A	3.48467e-21	-4.62694e-10	-1.24333	9.50653e-05	-4.62694e-10	-1.24735	9.57857e-05	-4.62694e-10	-1.24732
28420887	chr17:28420887:G:A	1.93188e-20	-1.07944	1.54881	0.00349789	0.141645	2.21636	0.00334903	0.103043	2.20395
28420906	chr17:28420906:C:T	8.72712e-21	-4.62694e-10	-0.325266	0.000228921	-4.62694e-10	-0.368538	0.000230452	-4.62694e-10	-0.36939
28421355	chr17:28421355:A:G	7.69808e-22	-1.79865	-0.954671	1.94301e-05	-1.96139	-0.873707	1.9454e-05	-1.96676	-0.874624
28422251	chr17:28422251:T:G	5.24802e-21	-4.62694e-10	-0.833851	0.000159513	-4.62694e-10	-0.729788	0.000160743	-4.62694e-10	-0.729626
28422300	chr17:28422300:T:C	3.20211e-21	-4.62694e-10	-1.32789	8.80796e-05	-4.62694e-10	-1.32367	8.87377e-05	-4.62694e-10	-1.32375
28422753	chr17:28422753:G:A	3.43567e-20	-4.62694e-10	1.0451	0.00125579	-4.62694e-10	1.3336	0.00127255	-4.62694e-10	1.33934
28422923	chr17:28422923:G:A	9.44437e-22	-1.37756	-1.17131	1.77174e-05	-1.85134	-1.07603	1.77464e-05	-1.85772	-1.07553
28423076	chr17:28423076:T:C	3.45445e-21	-4.62694e-10	-1.25204	9.35992e-05	-4.62694e-10	-1.26289	9.43163e-05	-4.62694e-10	-1.26278
28424413	chr17:28424413:G:A	1.96966e-20	-1.07157	1.56031	0.00355061	0.145743	2.22722	0.00339915	0.107093	2.21475
28424824	chr17:28424824:G:A	5.50158e-21	-4.62694e-10	-0.786667	0.000168335	-4.62694e-10	-0.675957	0.000169527	-4.62694e-10	-0.676419
28425053	chr17:28425053:T:A	3.61078e-21	-4.62694e-10	-1.20778	9.59763e-05	-4.62694e-10	-1.23781	9.67161e-05	-4.62694e-10	-1.23765
28425078	chr17:28425078:T:C	3.40535e-20	-4.62694e-10	1.03623	0.00124411	-4.62694e-10	1.32426	0.0012607	-4.62694e-10	1.32999
28425378	chr17:28425378:T:C	2.89437e-21	-1.42893	-3.32541e-10	4.9681e-05	-1.89629	-3.32541e-10	4.98815e-05	-1.89978	-3.32541e-10
28425603	chr17:28425603:G:C	4.78569e-21	-4.62694e-10	-0.926073	0.000143094	-4.62694e-10	-0.83841	0.000144265	-4.62694e-10	-0.837785
28425810	chr17:28425810:C:G	4.09666e-20	-4.62694e-10	1.22105	0.00151229	-4.62694e-10	1.51946	0.00153282	-4.62694e-10	1.52543
28425994	chr17:28425994:C:T	4.66406e-21	-4.62694e-10	-0.951816	0.000130137	-4.62694e-10	-0.93333	0.00013112	-4.62694e-10	-0.933322
28425995	chr17:28425995:A:G	1.22401e-21	-0.961126	-1.32845	8.12879e-05	-0.0750938	-1.32882	7.89741e-05	-0.11141	-1.3289
28426547	chr17:28426547:G:C	5.06124e-21	-4.62694e-10	-0.87009	0.000129567	-4.62694e-10	-0.937716	0.000130648	-4.62694e-10	-0.936927
28426580	chr17:28426580:T:G	1.26287e-21	-2.25831	-3.32541e-10	3.73869e-05	-2.18059	-3.32541e-10	3.75885e-05	-2.18274	-3.32541e-10
28427083	chr17:28427083:A:T	4.13876e-20	-4.62694e-10	1.23128	0.00152731	-4.62694e-10	1.52935	0.00154807	-4.62694e-10	1.53533
28427100	chr17:28427100:G:A	4.45252e-21	-4.62694e-10	-0.998232	0.00012586	-4.62694e-10	-0.966746	0.000126752	-4.62694e-10	-0.967205
28427342	chr17:28427342:C:T	9.51189e-22	-2.2076	-0.33414	3.10843e-05	-2.22555	-0.13966	3.13076e-05	-2.22555	-0.140024
28427679	chr17:28427679:G:A	4.90004e-21	-4.62694e-10	-0.902459	0.000136955	-4.62694e-10	-0.882259	0.000137991	-4.62694e-10	-0.882243
28427893	chr17:28427893:T:C	2.56563e-20	-4.62694e-10	0.753086	0.000914883	-4.62694e-10	1.01688	0.000926836	-4.62694e-10	1.02234
28428035	chr17:28428035:A:G	1.23359e-21	-0.979837	-1.30194	7.82099e-05	-0.142808	-1.29971	7.61727e-05	-0.177393	-1.29904
28428141	chr17:28428141:G:C	3.19766e-21	-4.62694e-10	-1.32928	8.759e-05	-4.62694e-10	-1.32925	8.82512e-05	-4.62694e-10	-1.32925
28428146	chr17:28428146:A:G	3.22879e-21	-4.62694e-10	-1.31959	8.87944e-05	-4.62694e-10	-1.31559	8.94404e-05	-4.62694e-10	-1.31586
28428451	chr17:28428451:T:G	3.39632e-21	-4.62694e-10	-1.26901	9.09486e-05	-4.62694e-10	-1.29162	9.16543e-05	-4.62694e-10	-1.29141
28428766	chr17:28428766:G:A	3.58642e-21	-4.62694e-10	-1.21455	9.51495e-05	-4.62694e-10	-1.24646	9.5884e-05	-4.62694e-10	-1.2463
28429541	chr17:28429541:T:A	1.54535e-20	-1.09727	1.34341	0.00268926	0.107222	1.98788	0.00257661	0.0689389	1.97586
28429750	chr17:28429750:T:C	1.29481e-21	-2.25418	0.0208461	9.32534e-05	-1.62329	0.356699	9.27797e-05	-1.63139	0.352189
28429861	chr17:28429861:T:C	5.37307e-21	-1.93713	1.12683	0.000159437	-2.23706	1.5068	0.00016059	-2.23703	1.50645
28430140	chr17:28430140:C:G	1.41298e-21	-0.841935	-1.30406	9.59809e-05	0.0634359	-1.3012	9.31877e-05	0.0257254	-1.30054
28430405	chr17:28430405:G:A	2.36495e-21	-1.63094	-3.32541e-10	0.000161997	-0.714338	-3.32541e-10	0.000158287	-0.745022	-3.32541e-10
28430651	chr17:28430651:C:T	2.30834e-21	-0.811298	-0.843874	7.13248e-05	-0.869435	-0.665236	7.0261e-05	-0.888534	-0.668684
28430817	chr17:28430817:T:C	1.64479e-20	-1.05111	1.35961	0.00287522	0.160847	2.00112	0.00275338	0.122069	1.98908
28431043	chr17:28431043:TC:T	4.88825e-21	-4.62694e-10	-0.904869	0.000125406	-4.62694e-10	-0.970354	0.00012645	-4.62694e-10	-0.969587
28431053	chr17:28431053:C:T	9.82804e-22	-2.02523	-0.483813	2.51095e-05	-2.24673	-0.33194	2.52901e-05	-2.24674	-0.332276
28431748	chr17:28431748:C:A	3.08191e-20	-4.62694e-10	0.936433	0.00111407	-4.62694e-10	1.21386	0.00112884	-4.62694e-10	1.21952
28432141	chr17:28432141:G:A	3.19965e-21	-4.62694e-10	-1.32866	8.7735e-05	-4.62694e-10	-1.32759	8.83889e-05	-4.62694e-10	-1.32769
28432463	chr17:28432463:C:T	1.0022e-21	-1.70261	-0.786899	3.86771e-05	-1.34744	-0.799231	3.88632e-05	-1.34976	-0.799628
28432729	chr17:28432729:A:AC	3.0714e-20	-4.62694e-10	0.933016	0.00111003	-4.62694e-10	1.21022	0.00112475	-4.62694e-10	1.21588
28432972	chr17:28432972:C:A	9.03679e-22	-2.0997	-0.493283	2.45036e-05	-2.2607	-0.342392	2.46802e-05	-2.26071	-0.342726
28433248	chr17:28433248:G:A	3.42714e-21	-4.62694e-10	-1.25997	9.10242e-05	-4.62694e-10	-1.29079	9.17472e-05	-4.62694e-10	-1.2904
28433314	chr17:28433314:G:A	3.19773e-21	-4.62694e-10	-1.32926	8.75941e-05	-4.62694e-10	-1.3292	8.82533e-05	-4.62694e-10	-1.32922
28433377	chr17:28433377:C:T	3.8389e-21	-4.62694e-10	-1.14651	0.000101097	-4.62694e-10	-1.18583	0.00010188	-4.62694e-10	-1.18564
28433439	chr17:28433439:G:A	5.82877e-21	-4.62694e-10	-0.728896	0.000147761	-4.62694e-10	-0.806316	0.000149006	-4.62694e-10	-0.805445
28433476	chr17:28433476:C:T	1.19677e-21	-2.06211	-0.249973	3.24938e-05	-2.25711	-0.0637551	3.27277e-05	-2.25712	-0.0640896
28433478	chr17:28433478:C:T	7.11755e-20	-4.62694e-10	1.77345	0.0026951	-4.62694e-10	2.09728	0.00273311	-4.62694e-10	2.10376
28433946	chr17:28433946:C:CAT	4.00898e-21	-1.10317	-3.32541e-10	0.000238163	-0.328959	-3.32541e-10	0.000237852	-0.337786	-3.32541e-10
28434371	chr17:28434371:G:A	3.19947e-21	-4.62694e-10	-1.32872	8.76002e-05	-4.62694e-10	-1.32913	8.82614e-05	-4.62694e-10	-1.32913
28434738	chr17:28434738:C:T	1.34035e-21	-2.19877	-3.32541e-10	3.61617e-05	-2.21391	-3.32541e-10	3.64771e-05	-2.21275	-3.32541e-10
28434804	chr17:28434804:A:G	1.22297e-21	-2.08853	-0.201894	3.41063e-05	-2.26064	-0.0117898	3.43517e-05	-2.26065	-0.0121305
28435271	chr17:28435271:G:A	3.55187e-21	-4.62694e-10	-1.22423	9.95018e-05	-4.62694e-10	-1.20174	0.00010021	-4.62694e-10	-1.20217
28435606	chr17:28435606:C:T	1.27617e-21	-2.24784	-3.32541e-10	3.70773e-05	-2.18891	-3.32541e-10	3.7372e-05	-2.18851	-3.32541e-10
28435672	chr17:28435672:A:G	3.72166e-21	-4.62694e-10	-1.17753	0.000104397	-4.62694e-10	-1.15371	0.000105096	-4.62694e-10	-1.15456
28435710	chr17:28435710:G:A	6.10131e-21	-4.62694e-10	-0.683199	0.000164258	-4.62694e-10	-0.700477	0.000165535	-4.62694e-10	-0.700253
28436675	chr17:28436675:G:A	4.97835e-21	-4.62694e-10	-0.886603	0.00013421	-4.62694e-10	-0.902505	0.000135242	-4.62694e-10	-0.902369
28436705	chr17:28436705:G:A	1.42733e-21	-0.812142	-1.32375	9.58731e-05	0.0861972	-1.32509	9.29837e-05	0.0483221	-1.32533
28437040	chr17:28437040:G:C	2.90406e-20	-4.62694e-10	0.876995	0.00104625	-4.62694e-10	1.15105	0.00106005	-4.62694e-10	1.15664
28437121	chr17:28437121:G:A	3.06469e-20	-4.62694e-10	0.930829	0.00110739	-4.62694e-10	1.20785	0.00112207	-4.62694e-10	1.2135
28437321	chr17:28437321:C:A	2.98219e-20	-4.62694e-10	0.903542	0.00107646	-4.62694e-10	1.17952	0.0010907	-4.62694e-10	1.18514
28437328	chr17:28437328:A:G	3.1957e-20	-4.62694e-10	0.972688	0.001159	-4.62694e-10	1.25339	0.00117442	-4.62694e-10	1.2591
28437458	chr17:28437458:G:A	2.88063e-20	0.86889	-3.32541e-10	0.000215057	-0.431012	-3.32541e-10	0.000215962	-0.434333	-3.32541e-10
28437652	chr17:28437652:A:C	3.54812e-20	-4.62694e-10	1.0773	0.00130286	-4.62694e-10	1.3704	0.00131909	-4.62694e-10	1.37526
28437923	chr17:28437923:G:A	1.28369e-20	-0.719805	0.780427	0.00236029	0.634674	1.32995	0.0022551	0.59213	1.31939
28438079	chr17:28438079:G:A	3.0372e-21	-0.113455	-1.26731	4.41922e-05	-0.742594	-1.27077	4.43138e-05	-0.747345	-1.27079
28438441	chr17:28438441:T:TATG	3.64847e-21	-4.62694e-10	-1.19739	0.000102358	-4.62694e-10	-1.17344	0.000103055	-4.62694e-10	-1.17417
28438457	chr17:28438457:G:A	5.37014e-21	-1.84296	1.03211	0.000146121	-2.19274	1.37527	0.000147419	-2.19277	1.37662
28438513	chr17:28438513:G:A	3.26029e-21	-4.62694e-10	-1.30988	9.01469e-05	-4.62694e-10	-1.30047	9.08312e-05	-4.62694e-10	-1.30043
28438776	chr17:28438776:C:T	1.28504e-21	-2.24091	-3.32541e-10	3.49615e-05	-2.24767	-3.32541e-10	3.52479e-05	-2.24703	-3.32541e-10
28438840	chr17:28438840:T:C	5.54313e-21	-4.62694e-10	-0.779143	0.000167659	-4.62694e-10	-0.679983	0.000169054	-4.62694e-10	-0.679217
28439190	chr17:28439190:A:C	1.94105e-21	-2.03866	0.210187	6.12067e-05	-2.26238	0.574725	6.16121e-05	-2.26239	0.573809
28439831	chr17:28439831:A:C	7.32357e-21	-0.500603	-3.32541e-10	0.000218561	-0.414849	-3.32541e-10	0.000220416	-0.413916	-3.32541e-10
28440373	chr17:28440373:G:A	1.08518e-20	-1.83768	1.73031	0.000315027	-2.20627	2.15701	0.000317281	-2.20621	2.15657
28440410	chr17:28440410:T:G	6.22353e-21	-0.663365	-3.32541e-10	7.34963e-05	-1.50468	-3.32541e-10	7.36405e-05	-1.51024	-3.32541e-10
28440559	chr17:28440559:G:A	3.20474e-21	-4.62694e-10	-1.32707	8.78864e-05	-4.62694e-10	-1.32587	8.85498e-05	-4.62694e-10	-1.32587
28440862	chr17:28440862:G:T	5.15741e-21	-4.62694e-10	-0.851266	0.000134544	-4.62694e-10	-0.900023	0.000135596	-4.62694e-10	-0.899755
28441104	chr17:28441104:A:C	3.38315e-21	-4.62694e-10	-1.27289	9.40816e-05	-4.62694e-10	-1.25775	9.47411e-05	-4.62694e-10	-1.25829
28441131	chr17:28441131:G:T	5.1051e-21	-4.62694e-10	-0.861462	0.000143767	-4.62694e-10	-0.833719	0.000144809	-4.62694e-10	-0.83402
28441185	chr17:28441185:T:C	1.2715e-21	-2.25151	-3.32541e-10	3.44874e-05	-2.26132	-3.32541e-10	3.47369e-05	-2.26163	-3.32541e-10
28441220	chr17:28441220:C:T	3.203e-21	-4.62694e-10	-1.32761	8.78233e-05	-4.62694e-10	-1.32659	8.84862e-05	-4.62694e-10	-1.32659
28441251	chr17:28441251:C:T	3.20094e-21	-4.62694e-10	-1.32826	8.77517e-05	-4.62694e-10	-1.3274	8.84141e-05	-4.62694e-10	-1.3274
28442464	chr17:28442464:G:A	3.27517e-21	-4.62694e-10	-1.30533	9.01919e-05	-4.62694e-10	-1.29997	9.0836e-05	-4.62694e-10	-1.30038
28442615	chr17:28442615:C:T	3.29648e-21	-4.62694e-10	-1.29885	9.1396e-05	-4.62694e-10	-1.28671	9.20906e-05	-4.62694e-10	-1.28666
28442657	chr17:28442657:G:A	3.62363e-22	-2.18974	-1.31707	9.78408e-06	-2.22573	-1.29543	9.83698e-06	-2.22744	-1.29584
28442807	chr17:28442807:T:C	5.03067e-21	-4.62694e-10	-0.87615	0.000131387	-4.62694e-10	-0.923765	0.000132413	-4.62694e-10	-0.923507
28442861	chr17:28442861:C:T	5.79259e-21	-1.71558	0.980455	0.000146123	-2.13499	1.31752	0.000147415	-2.13504	1.31886
28443592	chr17:28443592:T:C	6.26008e-21	-4.62694e-10	-0.657509	0.000157851	-4.62694e-10	-0.740265	0.000159186	-4.62694e-10	-0.739363
28443638	chr17:28443638:T:A	3.90472e-21	-4.62694e-10	-1.12952	0.000109967	-4.62694e-10	-1.10174	0.00011078	-4.62694e-10	-1.10189
28443680	chr17:28443680:ACT:A	5.22878e-21	-4.62694e-10	-0.837524	0.000141097	-4.62694e-10	-0.852465	0.000142174	-4.62694e-10	-0.85238
28443705	chr17:28443705:A:G	5.47595e-21	-1.7577	0.966367	0.000141216	-2.1545	1.30287	0.000142467	-2.15454	1.30421
28443744	chr17:28443744:C:T	3.33597e-21	-4.62694e-10	-1.28694	9.26839e-05	-4.62694e-10	-1.27272	9.33891e-05	-4.62694e-10	-1.27266
28443772	chr17:28443772:G:A	6.53226e-21	-4.62694e-10	-0.614949	0.000164271	-4.62694e-10	-0.700397	0.000165665	-4.62694e-10	-0.699465
28444660	chr17:28444660:A:C	6.51765e-21	-4.62694e-10	-0.617188	0.000163926	-4.62694e-10	-0.702497	0.000165317	-4.62694e-10	-0.701567
28444907	chr17:28444907:T:G	9.00602e-21	-4.62694e-10	-0.293809	0.000235889	-4.62694e-10	-0.338551	0.000237472	-4.62694e-10	-0.339386
28446359	chr17:28446359:C:T	3.48331e-21	-4.62694e-10	-1.24372	9.73492e-05	-4.62694e-10	-1.22361	9.8092e-05	-4.62694e-10	-1.22353
28446604	chr17:28446604:A:AT	1.84861e-21	-1.98675	0.109477	5.48641e-05	-2.26033	0.46328	5.52304e-05	-2.26031	0.462392
28446761	chr17:28446761:C:G	3.38348e-21	-4.62694e-10	-1.2728	9.41878e-05	-4.62694e-10	-1.25662	9.49052e-05	-4.62694e-10	-1.25656
28446777	chr17:28446777:C:T	4.4972e-21	-4.62694e-10	-0.988247	0.000116267	-4.62694e-10	-1.04602	0.000117212	-4.62694e-10	-1.04545
28446993	chr17:28446993:G:A	3.36334e-21	-4.62694e-10	-1.27877	9.12885e-05	-4.62694e-10	-1.28789	9.19648e-05	-4.62694e-10	-1.28803
28447322	chr17:28447322:G:A	3.19848e-21	-4.62694e-10	-1.32903	8.76538e-05	-4.62694e-10	-1.32852	8.83155e-05	-4.62694e-10	-1.32852
28447324	chr17:28447324:A:T	5.10007e-21	-4.62694e-10	-0.862447	0.000145438	-4.62694e-10	-0.822165	0.000146548	-4.62694e-10	-0.822082
28447625	chr17:28447625:G:A	3.36968e-21	-4.62694e-10	-1.27688	9.14285e-05	-4.62694e-10	-1.28636	9.21057e-05	-4.62694e-10	-1.2865
28447746	chr17:28447746:T:C	3.34684e-21	-4.62694e-10	-1.28368	9.30509e-05	-4.62694e-10	-1.26877	9.37589e-05	-4.62694e-10	-1.26871
28448040	chr17:28448040:T:C	5.38831e-21	-0.807471	-3.32541e-10	0.000330134	-0.00241618	-3.32541e-10	0.000329548	-0.0117128	-3.32541e-10
28448285	chr17:28448285:G:A	3.25836e-21	-4.62694e-10	-1.31048	8.88917e-05	-4.62694e-10	-1.3145	8.95725e-05	-4.62694e-10	-1.31439
28448412	chr17:28448412:G:A	5.22847e-21	-1.74537	0.907788	0.000133444	-2.14867	1.24044	0.000134623	-2.14872	1.24176
28448415	chr17:28448415:A:G	2.23134e-20	0.613485	-3.32541e-10	0.000209463	-0.457368	-3.32541e-10	0.000209676	-0.46387	-3.32541e-10
28448723	chr17:28448723:C:A	1.12995e-21	-1.05085	-1.31868	9.27274e-05	0.0467634	-1.31901	9.00612e-05	0.0104511	-1.3194
28448837	chr17:28448837:A:G	3.21867e-21	-4.62694e-10	-1.32273	8.83459e-05	-4.62694e-10	-1.32065	8.90127e-05	-4.62694e-10	-1.32066
28449040	chr17:28449040:C:T	4.47461e-21	-4.62694e-10	-0.993284	0.000115744	-4.62694e-10	-1.05053	0.000116685	-4.62694e-10	-1.04996
28449677	chr17:28449677:C:T	8.5848e-21	-1.32624	0.984532	0.00173705	0.0428213	1.61521	0.00166865	0.00628899	1.60405
28450005	chr17:28450005:C:G	4.20703e-21	-4.62694e-10	-1.05495	0.000118251	-4.62694e-10	-1.02911	0.000119016	-4.62694e-10	-1.03018
28450108	chr17:28450108:ATTT:A	3.45927e-21	-4.62694e-10	-1.25064	9.60894e-05	-4.62694e-10	-1.23663	9.67592e-05	-4.62694e-10	-1.23721
28450118	chr17:28450118:A:G	3.49121e-21	-4.62694e-10	-1.24145	9.70533e-05	-4.62694e-10	-1.22665	9.77268e-05	-4.62694e-10	-1.22726
28450133	chr17:28450133:C:T	5.1674e-21	-1.77169	0.922359	0.000133887	-2.16099	1.25608	0.000135072	-2.16103	1.2574
28450262	chr17:28450262:A:G	3.20003e-21	-4.62694e-10	-1.32854	8.7716e-05	-4.62694e-10	-1.32781	8.83781e-05	-4.62694e-10	-1.32781
28451292	chr17:28451292:C:T	3.89481e-21	-4.62694e-10	-1.13206	0.000106026	-4.62694e-10	-1.13823	0.000106761	-4.62694e-10	-1.13885
28451293	chr17:28451293:G:A	1.76873e-21	-1.98274	0.0613004	5.07405e-05	-2.24711	0.37192	5.11476e-05	-2.24709	0.372375
28451707	chr17:28451707:T:C	2.0037e-21	-2.0015	0.204799	5.91194e-05	-2.25138	0.529029	5.95948e-05	-2.25137	0.529504
28451911	chr17:28451911:G:T	3.31707e-21	-4.62694e-10	-1.29262	9.29193e-05	-4.62694e-10	-1.27018	9.36064e-05	-4.62694e-10	-1.27033
28452019	chr17:28452019:C:T	1.71594e-21	-2.08021	0.128467	5.56898e-05	-2.25929	0.477173	5.60595e-05	-2.25931	0.476293
28452076	chr17:28452076:TG:T	8.48836e-21	-1.92359	1.57059	0.000249992	-2.21922	1.93874	0.000252259	-2.21925	1.94027
28452104	chr17:28452104:A:G	4.22715e-21	-4.62694e-10	-1.05017	0.000109578	-4.62694e-10	-1.10528	0.000110462	-4.62694e-10	-1.10476
28452207	chr17:28452207:C:G	1.4862e-21	-2.11917	0.0236863	5.00294e-05	-2.25044	0.361139	5.03606e-05	-2.25049	0.360265
28452327	chr17:28452327:G:A	2.11139e-21	-1.9739	0.229541	6.1281e-05	-2.24296	0.556518	6.17751e-05	-2.24293	0.556995
28452421	chr17:28452421:G:T	1.94132e-21	-2.00814	0.17981	5.74695e-05	-2.25271	0.502048	5.79311e-05	-2.25269	0.502515
28452497	chr17:28452497:A:G	1.94872e-21	-2.01715	0.19262	5.81592e-05	-2.25441	0.515675	5.86265e-05	-2.25439	0.516145
28452569	chr17:28452569:C:T	2.12304e-21	-1.93379	0.194933	5.94993e-05	-2.23439	0.518442	5.99779e-05	-2.23437	0.518913
28452806	chr17:28452806:A:G	5.05968e-20	-4.62694e-10	1.43219	0.00183321	-4.62694e-10	1.71191	0.00185785	-4.62694e-10	1.71774
28452904	chr17:28452904:T:C	1.608e-21	-2.09985	0.0831409	5.23861e-05	-2.26231	0.419038	5.28208e-05	-2.26231	0.419783
28453227	chr17:28453227:C:T	1.91026e-21	-2.00251	0.158045	5.61311e-05	-2.25158	0.477356	5.65821e-05	-2.25157	0.477823
28453257	chr17:28453257:A:G	3.45772e-21	-4.62694e-10	-1.25109	9.60519e-05	-4.62694e-10	-1.23703	9.67214e-05	-4.62694e-10	-1.2376
28453357	chr17:28453357:C:T	1.80479e-21	-2.05959	0.158334	5.56607e-05	-2.26042	0.477777	5.61077e-05	-2.26041	0.47825
28454443	chr17:28454443:C:T	7.06863e-20	-4.62694e-10	1.76655	0.00250375	-4.62694e-10	2.02363	0.00253936	-4.62694e-10	2.03023
28456891	chr17:28456891:C:T	3.30047e-21	-4.62694e-10	-1.29764	9.10242e-05	-4.62694e-10	-1.29079	9.16685e-05	-4.62694e-10	-1.29125
28456933	chr17:28456933:T:C	1.24338e-21	-2.02959	-0.244274	3.56633e-05	-2.25853	0.0307376	3.59466e-05	-2.25852	0.0311193
28457108	chr17:28457108:T:C	1.90705e-21	-2.05552	0.209382	5.89112e-05	-2.26012	0.534238	5.93842e-05	-2.26012	0.534709
28457174	chr17:28457174:A:G	5.22961e-21	-4.62694e-10	-0.837366	0.000141111	-4.62694e-10	-0.852371	0.000142188	-4.62694e-10	-0.852286
28457391	chr17:28457391:G:T	1.87776e-21	-2.00281	0.141186	5.5137e-05	-2.25156	0.459468	5.55796e-05	-2.25155	0.459931
28457555	chr17:28457555:G:A	1.89254e-21	-2.02587	0.172088	5.67584e-05	-2.25592	0.492807	5.72142e-05	-2.25591	0.493276
28457699	chr17:28457699:A:C	1.77747e-21	-2.00592	0.0894137	5.19892e-05	-2.25261	0.401734	5.2406e-05	-2.2526	0.402186
28457707	chr17:28457707:G:A	1.89281e-21	-2.00394	0.150303	5.56176e-05	-2.2519	0.468485	5.60643e-05	-2.25189	0.468951
28457812	chr17:28457812:G:A	1.83801e-21	-1.99805	0.11503	5.35873e-05	-2.25114	0.430533	5.40155e-05	-2.25112	0.430957
28457866	chr17:28457866:AAAG:A	3.27164e-21	-4.62694e-10	-1.30641	8.95482e-05	-4.62694e-10	-1.30714	9.02361e-05	-4.62694e-10	-1.307
28457905	chr17:28457905:A:G	1.95636e-21	-1.99948	0.178863	5.73721e-05	-2.2516	0.499247	5.78322e-05	-2.25159	0.499699
28458031	chr17:28458031:T:C	1.93788e-21	-2.0017	0.17159	5.69843e-05	-2.25142	0.492281	5.74422e-05	-2.2514	0.492749
28458331	chr17:28458331:C:T	2.38037e-21	-1.88318	0.25873	6.48698e-05	-2.21797	0.588438	6.53912e-05	-2.21794	0.58889
28458444	chr17:28458444:T:C	1.38769e-21	-2.16681	0.0027479	4.71951e-05	-2.25372	0.306094	4.75714e-05	-2.25373	0.30653
28458464	chr17:28458464:T:C	1.49797e-21	-2.2234	0.135808	5.65558e-05	-2.22031	0.453621	5.7007e-05	-2.22034	0.454079
28458489	chr17:28458489:A:G	3.28523e-21	-4.62694e-10	-1.30227	9.05963e-05	-4.62694e-10	-1.2955	9.12402e-05	-4.62694e-10	-1.29594
28458516	chr17:28458516:G:A	3.4122e-21	-4.62694e-10	-1.26434	9.4885e-05	-4.62694e-10	-1.24925	9.55615e-05	-4.62694e-10	-1.24966
28458637	chr17:28458637:G:T	1.14466e-21	-1.18845	-1.16814	4.31153e-05	-0.991461	-1.04658	4.26217e-05	-1.00833	-1.04874
28459365	chr17:28459365:T:C	3.65234e-21	-4.62694e-10	-1.19633	0.000104179	-4.62694e-10	-1.15581	0.000104953	-4.62694e-10	-1.15592
28459747	chr17:28459747:C:A	1.46504e-21	-2.10982	-3.32541e-10	3.69575e-05	-2.19215	-3.32541e-10	3.71684e-05	-2.19397	-3.32541e-10
28459765	chr17:28459765:T:A	1.5405e-21	-2.04367	-0.0159237	4.55486e-05	-2.25788	0.274749	4.5913e-05	-2.25787	0.275188
28459844	chr17:28459844:G:A	1.96227e-21	-1.99848	0.180875	5.76014e-05	-2.25071	0.502345	5.80643e-05	-2.2507	0.502814
28459884	chr17:28459884:C:T	1.87171e-21	-2.02038	0.155535	5.57818e-05	-2.25497	0.474506	5.62298e-05	-2.25496	0.474972
28459961	chr17:28459961:C:A	1.07629e-21	-1.37741	-1.04077	4.11672e-05	-1.19923	-0.885038	4.07332e-05	-1.21464	-0.887756
28460000	chr17:28460000:C:T	1.95962e-21	-2.00077	0.181816	5.76105e-05	-2.25128	0.503071	5.80735e-05	-2.25127	0.503541
28460007	chr17:28460007:G:A	1.95648e-21	-1.99974	0.179188	5.74594e-05	-2.25108	0.500239	5.79211e-05	-2.25106	0.500708
28460146	chr17:28460146:T:C	5.24236e-21	-4.62694e-10	-0.83493	0.000141456	-4.62694e-10	-0.849925	0.000142536	-4.62694e-10	-0.84984
28460412	chr17:28460412:C:G	1.82716e-21	-2.03154	0.142598	5.48739e-05	-2.25694	0.460065	5.53146e-05	-2.25693	0.460534
28460623	chr17:28460623:T:C	6.24222e-21	-4.62694e-10	-0.660365	0.000158114	-4.62694e-10	-0.738597	0.000159453	-4.62694e-10	-0.737684
28460668	chr17:28460668:C:T	3.82292e-20	-4.62694e-10	1.1519	0.00123008	-4.62694e-10	1.31292	0.00123885	-4.62694e-10	1.31251
28460882	chr17:28460882:GTTTAC:G	1.94939e-21	-2.00264	0.178458	5.73969e-05	-2.25161	0.499682	5.78581e-05	-2.25159	0.500151
28461026	chr17:28461026:G:A	5.63711e-21	-4.62694e-10	-0.76233	0.000173042	-4.62694e-10	-0.648381	0.000174472	-4.62694e-10	-0.647669
28461052	chr17:28461052:G:A	3.66048e-21	-4.62694e-10	-1.19411	9.84369e-05	-4.62694e-10	-1.2125	9.92199e-05	-4.62694e-10	-1.2121
28461151	chr17:28461151:T:C	5.45678e-22	-1.83769	-1.25974	1.45357e-05	-1.90819	-1.21712	1.45502e-05	-1.91403	-1.2178
28461431	chr17:28461431:A:G	2.13619e-21	-0.416421	-1.31626	0.000203459	0.835957	-1.32241	0.000197129	0.796432	-1.32201
28461509	chr17:28461509:A:C	3.2251e-21	-4.62694e-10	-1.32074	8.81024e-05	-4.62694e-10	-1.32341	8.87734e-05	-4.62694e-10	-1.32335
28461595	chr17:28461595:T:C	1.56106e-21	-0.770974	-1.27536	0.000158555	0.547658	-1.28347	0.000153625	0.507517	-1.28244
28461653	chr17:28461653:A:G	1.62295e-21	-0.73156	-1.2759	0.000165839	0.593457	-1.28435	0.000160632	0.553015	-1.28334
28461826	chr17:28461826:C:T	1.41892e-21	-0.87921	-1.2626	0.000136755	0.387964	-1.27169	0.000132678	0.349027	-1.27053
28461912	chr17:28461912:C:G	5.49709e-21	-1.75656	0.969072	0.000142488	-2.15367	1.31101	0.000143753	-2.15371	1.31237
28461915	chr17:28461915:G:A	8.97451e-20	-4.62694e-10	2.00527	0.00372003	-4.62694e-10	2.41957	0.00375927	-4.62694e-10	2.42255
28462054	chr17:28462054:G:A	1.29042e-21	-0.941476	-1.29525	0.000120283	0.290108	-1.30217	0.000116744	0.251929	-1.30138
28462253	chr17:28462253:A:G	7.32887e-21	-1.09828	0.598404	0.00155517	0.37053	1.17689	0.00149178	0.33165	1.16664
28462275	chr17:28462275:T:C	5.23321e-21	-4.62694e-10	-0.836676	0.000141207	-4.62694e-10	-0.851687	0.000142285	-4.62694e-10	-0.851602
28462361	chr17:28462361:T:G	1.42964e-21	-0.866405	-1.26787	0.000137901	0.401568	-1.27694	0.000133767	0.362508	-1.27584
28462515	chr17:28462515:C:T	3.92948e-21	-4.62694e-10	-1.12319	0.000103176	-4.62694e-10	-1.16548	0.000103971	-4.62694e-10	-1.16532
28462518	chr17:28462518:T:C	1.44795e-21	-0.851389	-1.27017	0.000140522	0.422426	-1.27898	0.000136285	0.383212	-1.27789
28462650	chr17:28462650:A:G	1.48157e-21	-0.774133	-1.32447	0.000140888	0.47186	-1.32581	0.000136498	0.432398	-1.32552
28462724	chr17:28462724:C:T	1.46647e-21	-0.860518	-1.24833	0.000143388	0.422463	-1.25883	0.000139103	0.383329	-1.25755
28462810	chr17:28462810:A:G	1.49381e-21	-0.763669	-1.32671	0.000150144	0.537684	-1.328	0.000145377	0.497726	-1.32783
28462898	chr17:28462898:T:C	1.44635e-21	-0.868718	-1.25394	0.000141044	0.411253	-1.2641	0.000136833	0.372198	-1.26287
28462940	chr17:28462940:A:G	3.47344e-21	-4.62694e-10	-1.24656	9.43649e-05	-4.62694e-10	-1.25474	9.50787e-05	-4.62694e-10	-1.25473
28463338	chr17:28463338:C:T	1.51967e-21	-0.825479	-1.24773	0.000150233	0.468592	-1.25832	0.000145694	0.429116	-1.25704
28463591	chr17:28463591:G:A	3.20104e-21	-4.62694e-10	-1.32823	8.775e-05	-4.62694e-10	-1.32742	8.84124e-05	-4.62694e-10	-1.32742
28463598	chr17:28463598:G:A	3.45415e-21	-4.62694e-10	-1.25212	9.22143e-05	-4.62694e-10	-1.2778	9.29671e-05	-4.62694e-10	-1.27719
28463610	chr17:28463610:G:A	1.61482e-21	-0.772929	-1.23955	0.00016244	0.538989	-1.25059	0.000157464	0.499009	-1.24924
28463646	chr17:28463646:A:G	1.54548e-21	-0.780335	-1.27604	0.000155663	0.530537	-1.28476	0.000150853	0.490619	-1.28374
28463850	chr17:28463850:A:G	1.43828e-21	-0.892751	-1.2355	0.000138322	0.374545	-1.24687	0.000134249	0.335754	-1.24549
28463952	chr17:28463952:A:T	5.21226e-21	-4.62694e-10	-0.840688	0.000156968	-4.62694e-10	-0.745875	0.00015826	-4.62694e-10	-0.745195
28464060	chr17:28464060:A:G	1.51592e-21	-0.816506	-1.25917	0.000150389	0.480089	-1.26878	0.000145819	0.440531	-1.2676
28464110	chr17:28464110:T:C	1.54657e-21	-0.817593	-1.23807	0.000153185	0.478727	-1.24899	0.000148558	0.439176	-1.24763
28464166	chr17:28464166:A:G	1.31145e-21	-2.22057	-3.32541e-10	3.62371e-05	-2.21183	-3.32541e-10	3.65068e-05	-2.21194	-3.32541e-10
28464193	chr17:28464193:G:C	3.20134e-21	-4.62694e-10	-1.32813	8.77644e-05	-4.62694e-10	-1.32726	8.84268e-05	-4.62694e-10	-1.32726
28464233	chr17:28464233:T:C	4.95503e-21	-4.62694e-10	-0.891299	0.000133652	-4.62694e-10	-0.906672	0.000134673	-4.62694e-10	-0.906581
28464307	chr17:28464307:C:T	1.46388e-21	-0.862609	-1.248	0.000142778	0.417937	-1.25856	0.000138516	0.378831	-1.25728
28464468	chr17:28464468:C:T	1.45572e-21	-0.842058	-1.27414	0.000143207	0.445438	-1.28306	0.000138872	0.406145	-1.28203
28464509	chr17:28464509:A:G	1.44835e-21	-0.795626	-1.32565	0.000135768	0.435698	-1.32667	0.000131566	0.396492	-1.32642
28464567	chr17:28464567:A:G	1.42461e-21	-0.888978	-1.24883	0.000137374	0.379979	-1.25919	0.00013331	0.341158	-1.25792
28464580	chr17:28464580:G:T	3.48565e-21	-4.62694e-10	-1.24305	9.29291e-05	-4.62694e-10	-1.27008	9.3692e-05	-4.62694e-10	-1.26942
28464723	chr17:28464723:C:T	1.41886e-21	-0.8936	-1.24825	0.000136384	0.372365	-1.2588	0.000132358	0.333604	-1.25753
28465269	chr17:28465269:G:A	5.74787e-21	-4.62694e-10	-0.742873	0.000174536	-4.62694e-10	-0.639782	0.000175998	-4.62694e-10	-0.638962
28465528	chr17:28465528:G:T	1.44014e-21	-0.842625	-1.28434	0.000140869	0.438153	-1.29224	0.000136597	0.398912	-1.29131
28465533	chr17:28465533:T:C	4.88995e-21	-4.62694e-10	-0.904519	0.000126447	-4.62694e-10	-0.962089	0.000127487	-4.62694e-10	-0.961423
28465603	chr17:28465603:G:A	4.99756e-21	-1.11005	0.227295	0.00100726	0.360015	0.753059	0.000967238	0.321291	0.743719
28466124	chr17:28466124:A:C	2.23698e-21	-0.407091	-1.27948	0.000212485	0.845999	-1.28904	0.000205429	0.803749	-1.28808
28466278	chr17:28466278:T:C	2.29929e-21	-0.418676	-1.24043	0.000236155	0.913847	-1.25127	0.000228173	0.870602	-1.24993
28466301	chr17:28466301:G:A	2.17154e-21	-0.407951	-1.30831	0.000231791	0.936667	-1.29274	0.000223465	0.8933	-1.29348
28466484	chr17:28466484:T:C	2.10895e-21	-0.496339	-1.24917	0.000209757	0.804781	-1.26074	0.000202812	0.762327	-1.25948
28466559	chr17:28466559:G:A	2.06594e-21	-0.508747	-1.25737	0.000164624	0.566874	-1.26512	0.000159679	0.527677	-1.26395
28466739	chr17:28466739:G:A	4.47618e-21	-1.84487	0.851937	0.000119923	-2.1927	1.17763	0.000120985	-2.19273	1.17897
28466758	chr17:28466758:T:C	1.8716e-21	-0.625421	-1.23948	0.000136196	0.353312	-1.24113	0.000132388	0.316073	-1.23977
28466928	chr17:28466928:A:G	1.98546e-21	-0.610388	-1.19546	0.000152423	0.430683	-1.20594	0.000148063	0.392477	-1.20427
28467068	chr17:28467068:A:G	3.38164e-21	-4.62694e-10	-1.27334	9.13e-05	-4.62694e-10	-1.28776	9.19909e-05	-4.62694e-10	-1.28774
28467336	chr17:28467336:C:T	4.81154e-21	-4.62694e-10	-0.920686	0.00012832	-4.62694e-10	-0.947389	0.000129108	-4.62694e-10	-0.948788
28467550	chr17:28467550:A:G	1.8482e-21	-0.721182	-1.15631	0.000135192	0.271714	-1.16693	0.000131552	0.235002	-1.16503
28468063	chr17:28468063:G:A	4.67171e-21	-0.928267	-0.02191	0.000689713	0.295649	0.438712	0.000664083	0.258703	0.43027
28468138	chr17:28468138:G:A	1.48669e-21	-0.845863	-1.24929	0.000100494	0.0506839	-1.2425	9.78784e-05	0.0158511	-1.24156
28468295	chr17:28468295:G:T	1.62614e-21	-0.817524	-1.18797	0.000115759	0.147515	-1.19792	0.000112724	0.111727	-1.19621
28468530	chr17:28468530:G:C	3.27632e-21	-4.62694e-10	-1.30498	8.89874e-05	-4.62694e-10	-1.31342	8.966e-05	-4.62694e-10	-1.31341
28468715	chr17:28468715:A:G	4.00368e-21	-4.62694e-10	-1.10449	0.000105873	-4.62694e-10	-1.13967	0.000106736	-4.62694e-10	-1.13907
28468736	chr17:28468736:C:T	6.95297e-21	-0.552534	-3.32541e-10	0.000436587	0.277074	-3.32541e-10	0.000435648	0.2674	-3.32541e-10
28468757	chr17:28468757:A:T	3.24086e-21	-4.62694e-10	-1.31586	8.82356e-05	-4.62694e-10	-1.3219	8.89023e-05	-4.62694e-10	-1.3219
28469040	chr17:28469040:T:C	3.41254e-21	-4.62694e-10	-1.26425	9.13321e-05	-4.62694e-10	-1.28741	9.20722e-05	-4.62694e-10	-1.28686
28469313	chr17:28469313:T:C	3.20156e-21	-4.62694e-10	-1.32806	8.8061e-05	-4.62694e-10	-1.32388	8.87246e-05	-4.62694e-10	-1.3239
28469379	chr17:28469379:C:T	8.51059e-21	-4.62694e-10	-0.35039	0.000212638	-4.62694e-10	-0.442324	0.000214476	-4.62694e-10	-0.441237
28469854	chr17:28469854:G:C	3.22998e-21	-4.62694e-10	-1.31922	8.88084e-05	-4.62694e-10	-1.31543	8.94699e-05	-4.62694e-10	-1.31553
28469882	chr17:28469882:G:A	4.39719e-21	-0.904532	-0.106205	0.000648035	0.330996	0.341034	0.000623951	0.2938	0.332838
28470073	chr17:28470073:T:C	1.8173e-21	-0.580102	-1.31425	0.000114813	0.246058	-1.30466	0.000111643	0.21002	-1.30415
28470380	chr17:28470380:G:A	1.96042e-20	0.484042	-3.32541e-10	0.000172951	-0.648903	-3.32541e-10	0.000175437	-0.642151	-3.32541e-10
28470397	chr17:28470397:C:T	3.09845e-21	-0.935696	-0.425103	0.000419614	0.274376	-0.0369546	0.000404749	0.23795	-0.0441172
28470538	chr17:28470538:CT:C	3.56033e-21	-0.896705	-0.325144	0.000500391	0.331664	0.0818111	0.000482328	0.294844	0.0743474
28470847	chr17:28470847:C:G	6.8012e-21	-4.62694e-10	-0.574603	0.000211807	-4.62694e-10	-0.446241	0.000213588	-4.62694e-10	-0.445383
28471206	chr17:28471206:C:T	9.11706e-22	-1.97557	-0.608565	2.29672e-05	-2.225	-0.442849	2.31603e-05	-2.22486	-0.442134
28471942	chr17:28471942:T:C	3.46961e-21	-4.62694e-10	-1.24766	9.18587e-05	-4.62694e-10	-1.28166	9.26057e-05	-4.62694e-10	-1.28108
28472227	chr17:28472227:A:G	3.24647e-21	-4.62694e-10	-1.31413	8.81662e-05	-4.62694e-10	-1.32269	8.88409e-05	-4.62694e-10	-1.32259
28472384	chr17:28472384:C:T	1.60057e-21	-2.24015	0.218809	5.90644e-05	-2.21111	0.487822	5.95606e-05	-2.21128	0.488841
28472398	chr17:28472398:C:T	3.23128e-21	-4.62694e-10	-1.31882	8.81863e-05	-4.62694e-10	-1.32246	8.88528e-05	-4.62694e-10	-1.32245
28472484	chr17:28472484:A:G	3.20397e-21	-4.62694e-10	-1.32731	8.75881e-05	-4.62694e-10	-1.32927	8.82493e-05	-4.62694e-10	-1.32927
28473186	chr17:28473186:A:G	3.42611e-22	-2.23686	-1.326	1.30455e-05	-1.91232	-1.32115	1.30397e-05	-1.92046	-1.32098
28473228	chr17:28473228:G:A	3.34719e-21	-4.62694e-10	-1.28358	9.00219e-05	-4.62694e-10	-1.30186	9.07386e-05	-4.62694e-10	-1.30145
28473291	chr17:28473291:T:G	3.22842e-21	-4.62694e-10	-1.31971	8.79029e-05	-4.62694e-10	-1.32568	8.85674e-05	-4.62694e-10	-1.32567
28473325	chr17:28473325:G:A	5.11728e-21	-4.62694e-10	-0.859079	0.000132777	-4.62694e-10	-0.913247	0.000133894	-4.62694e-10	-0.912388
28474619	chr17:28474619:G:A	5.55422e-21	-0.777144	-3.32541e-10	0.00013104	-0.926413	-3.32541e-10	0.000131622	-0.929503	-3.32541e-10
28475046	chr17:28475046:G:A	3.22354e-21	-4.62694e-10	-1.32122	8.8021e-05	-4.62694e-10	-1.32434	8.86862e-05	-4.62694e-10	-1.32433
28475184	chr17:28475184:A:G	1.34321e-21	-2.19664	-3.32541e-10	3.82507e-05	-2.15775	-3.32541e-10	3.85056e-05	-2.15863	-3.32541e-10
28475330	chr17:28475330:T:C	1.34197e-21	-2.19756	-3.32541e-10	3.59689e-05	-2.21926	-3.32541e-10	3.62153e-05	-2.21995	-3.32541e-10
28475430	chr17:28475430:A:G	3.22029e-21	-4.62694e-10	-1.32223	8.91725e-05	-4.62694e-10	-1.31134	8.98399e-05	-4.62694e-10	-1.3114
28476253	chr17:28476253:C:T	3.20719e-21	-4.62694e-10	-1.32631	8.76964e-05	-4.62694e-10	-1.32803	8.83587e-05	-4.62694e-10	-1.32803
28476886	chr17:28476886:G:A	2.38482e-21	-1.62258	-3.32541e-10	4.35743e-05	-2.02745	-3.32541e-10	4.3973e-05	-2.02586	-3.32541e-10
28476926	chr17:28476926:G:T	6.23066e-22	-2.25681	-0.707996	1.98153e-05	-2.26047	-0.554987	1.99132e-05	-2.26012	-0.557937
28476955	chr17:28476955:GAGACCAGCC:G	3.20164e-21	-4.62694e-10	-1.32804	8.76089e-05	-4.62694e-10	-1.32903	8.82703e-05	-4.62694e-10	-1.32903
28477200	chr17:28477200:T:G	3.71672e-21	-4.62694e-10	-1.17886	0.000101815	-4.62694e-10	-1.17876	0.000102582	-4.62694e-10	-1.17877
28477342	chr17:28477342:T:C	4.52273e-21	-4.62694e-10	-0.982585	0.000122284	-4.62694e-10	-0.995567	0.000123267	-4.62694e-10	-0.995082
28477414	chr17:28477414:T:A	3.7284e-21	-4.62694e-10	-1.17572	9.90002e-05	-4.62694e-10	-1.20679	9.9741e-05	-4.62694e-10	-1.20686
28477462	chr17:28477462:G:A	9.28345e-21	-4.62694e-10	-0.263469	0.000256889	-4.62694e-10	-0.253272	0.000258821	-4.62694e-10	-0.253299
28477862	chr17:28477862:A:G	3.24919e-21	-4.62694e-10	-1.3133	8.79067e-05	-4.62694e-10	-1.32564	8.85824e-05	-4.62694e-10	-1.3255
28478759	chr17:28478759:A:T	3.88843e-21	-4.62694e-10	-1.1337	0.000101993	-4.62694e-10	-1.17701	0.000102748	-4.62694e-10	-1.17715
28479062	chr17:28479062:A:T	7.30592e-21	-4.62694e-10	-0.503016	0.000182128	-4.62694e-10	-0.597207	0.000183423	-4.62694e-10	-0.597637
28479214	chr17:28479214:A:G	4.92645e-21	-4.62694e-10	-0.897083	0.000141489	-4.62694e-10	-0.849695	0.000142421	-4.62694e-10	-0.850645
28480031	chr17:28480031:G:A	3.78549e-21	-4.62694e-10	-1.16053	9.81374e-05	-4.62694e-10	-1.21555	9.89374e-05	-4.62694e-10	-1.21495
28480047	chr17:28480047:G:A	4.06903e-21	-4.62694e-10	-1.0883	0.00010727	-4.62694e-10	-1.12657	0.000108057	-4.62694e-10	-1.12678
28480149	chr17:28480149:G:T	4.42681e-21	-4.62694e-10	-1.00402	0.000114469	-4.62694e-10	-1.06161	0.000115308	-4.62694e-10	-1.06182
28480586	chr17:28480586:C:T	1.31864e-21	-2.2151	-3.32541e-10	3.56284e-05	-2.22877	-3.32541e-10	3.59343e-05	-2.22774	-3.32541e-10
28481950	chr17:28481950:C:A	1.30712e-21	-1.88134	-0.342532	7.13628e-05	-1.2598	-0.274335	7.15796e-05	-1.26241	-0.276214
28482779	chr17:28482779:T:G	9.81758e-22	-1.66881	-0.841306	6.34251e-05	-0.849482	-0.802573	6.36086e-05	-0.852927	-0.803758
28482974	chr17:28482974:G:A	3.53693e-21	-4.62694e-10	-1.22844	9.38551e-05	-4.62694e-10	-1.26016	9.46271e-05	-4.62694e-10	-1.25949
28483451	chr17:28483451:G:A	4.67323e-22	-2.25798	-0.994461	1.42717e-05	-2.25198	-0.891655	1.43542e-05	-2.25259	-0.892804
28484871	chr17:28484871:A:G	5.79634e-21	-4.62694e-10	-0.734475	0.000167087	-4.62694e-10	-0.683402	0.000168285	-4.62694e-10	-0.683774
28484904	chr17:28484904:G:A	3.54318e-21	-4.62694e-10	-1.22668	9.83786e-05	-4.62694e-10	-1.21309	9.91729e-05	-4.62694e-10	-1.21257
28485142	chr17:28485142:A:C	3.5134e-21	-4.62694e-10	-1.23512	9.73172e-05	-4.62694e-10	-1.22394	9.81117e-05	-4.62694e-10	-1.22333
28485177	chr17:28485177:G:A	3.99168e-21	-4.62694e-10	-1.10749	0.000107266	-4.62694e-10	-1.12661	0.000108128	-4.62694e-10	-1.12612
28487118	chr17:28487118:C:T	3.8673e-21	-4.62694e-10	-1.13914	0.000100678	-4.62694e-10	-1.18999	0.000101445	-4.62694e-10	-1.18992
28487860	chr17:28487860:C:T	3.25017e-21	-4.62694e-10	-1.313	8.85245e-05	-4.62694e-10	-1.31863	8.91825e-05	-4.62694e-10	-1.31875
28488033	chr17:28488033:T:C	9.30217e-22	-1.75376	-0.81028	3.10145e-05	-1.66434	-0.703123	3.13598e-05	-1.66034	-0.703565
28488731	chr17:28488731:G:A	3.89212e-21	-4.62694e-10	-1.13275	0.000101857	-4.62694e-10	-1.17835	0.000102728	-4.62694e-10	-1.17735
28490025	chr17:28490025:G:C	1.75561e-21	-1.92889	-3.32541e-10	4.06266e-05	-2.09749	-3.32541e-10	4.08326e-05	-2.09995	-3.32541e-10
28490097	chr17:28490097:A:C	1.27806e-21	-2.24636	-3.32541e-10	3.78532e-05	-2.1682	-3.32541e-10	3.8157e-05	-2.16773	-3.32541e-10
28490498	chr17:28490498:G:A	3.58426e-21	-4.62694e-10	-1.21515	0.000101194	-4.62694e-10	-1.18488	0.000101866	-4.62694e-10	-1.18577
28490519	chr17:28490519:G:A	4.33631e-21	-0.768557	-0.256121	0.000316113	0.180201	-0.226014	0.000319236	0.182583	-0.226086
28491286	chr17:28491286:C:T	2.31688e-21	-1.65148	-3.32541e-10	3.57515e-05	-2.22532	-3.32541e-10	3.60574e-05	-2.22432	-3.32541e-10
28491429	chr17:28491429:G:T	3.23075e-21	-4.62694e-10	-1.31899	8.93042e-05	-4.62694e-10	-1.30987	8.99751e-05	-4.62694e-10	-1.3099
28491648	chr17:28491648:G:A	7.8091e-20	-4.62694e-10	1.86617	0.00288622	-4.62694e-10	2.16579	0.002916	-4.62694e-10	2.16853
28491996	chr17:28491996:C:T	5.92273e-20	-4.62694e-10	1.58968	0.0021756	-4.62694e-10	1.88315	0.00219779	-4.62694e-10	1.88577
28492047	chr17:28492047:G:A	7.89586e-22	-1.50822	-1.21973	5.27732e-05	-0.642642	-1.19327	5.32986e-05	-0.640126	-1.1934
28492308	chr17:28492308:T:TG	3.72965e-21	-4.62694e-10	-1.17539	0.000108444	-4.62694e-10	-1.11568	0.000109247	-4.62694e-10	-1.11583
28492313	chr17:28492313:T:C	3.71838e-21	-4.62694e-10	-1.17841	0.000108062	-4.62694e-10	-1.11921	0.000108863	-4.62694e-10	-1.11935
28493160	chr17:28493160:A:G	4.83962e-22	-1.91243	-1.30503	3.60166e-05	-0.901526	-1.31641	3.612e-05	-0.906317	-1.31627
28493193	chr17:28493193:G:C	3.76471e-21	-4.62694e-10	-1.16603	0.00010939	-4.62694e-10	-1.107	0.0001102	-4.62694e-10	-1.10714
28493290	chr17:28493290:C:T	3.23167e-21	-4.62694e-10	-1.3187	8.93302e-05	-4.62694e-10	-1.30958	9.00012e-05	-4.62694e-10	-1.30961
28493453	chr17:28493453:G:A	1.28613e-21	-2.24006	-3.32541e-10	3.63793e-05	-2.20791	-3.32541e-10	3.66129e-05	-2.20903	-3.32541e-10
28493979	chr17:28493979:G:A	3.07098e-21	-1.3697	-3.32541e-10	4.77855e-05	-1.93519	-3.32541e-10	4.82252e-05	-1.93355	-3.32541e-10
28494326	chr17:28494326:G:A	3.5558e-21	-4.62694e-10	-1.22312	0.000100701	-4.62694e-10	-1.18976	0.000101365	-4.62694e-10	-1.19071
28494552	chr17:28494552:T:A	1.2843e-21	-2.25627	0.0147892	5.12667e-05	-2.05964	0.194768	5.16306e-05	-2.06176	0.196443
28494629	chr17:28494629:C:T	4.20402e-21	-4.62694e-10	-1.05566	0.000110938	-4.62694e-10	-1.09294	0.00011176	-4.62694e-10	-1.09308
28494781	chr17:28494781:C:T	1.34313e-21	-2.1967	-3.32541e-10	3.45304e-05	-2.26007	-3.32541e-10	3.47891e-05	-2.26013	-3.32541e-10
28494950	chr17:28494950:C:T	1.21163e-21	-2.25795	-0.0417858	4.76889e-05	-2.06741	0.130196	4.80267e-05	-2.06949	0.131814
28495038	chr17:28495038:G:A	3.21026e-21	-4.62694e-10	-1.32535	8.9037e-05	-4.62694e-10	-1.31286	8.97067e-05	-4.62694e-10	-1.31289
28495054	chr17:28495054:G:T	5.16076e-22	-1.95655	-1.19665	3.0175e-05	-1.16784	-1.22706	3.0321e-05	-1.17093	-1.22666
28495173	chr17:28495173:C:T	3.19767e-21	-4.62694e-10	-1.32928	8.79099e-05	-4.62694e-10	-1.3256	8.85724e-05	-4.62694e-10	-1.32561
28495500	chr17:28495500:T:C	7.55327e-22	-2.05073	-0.721576	4.62711e-05	-1.32883	-0.638564	4.6635e-05	-1.32805	-0.639037
28495506	chr17:28495506:T:C	5.35574e-22	-1.96462	-1.1515	2.82304e-05	-1.27581	-1.18571	2.83811e-05	-1.27849	-1.18522
28495538	chr17:28495538:T:G	1.92725e-21	-2.25955	0.42394	8.13955e-05	-2.07611	0.67352	8.20168e-05	-2.07815	0.675637
28495642	chr17:28495642:C:T	3.33565e-21	-1.28703	-3.32541e-10	8.51445e-05	-1.35756	-3.32541e-10	8.54858e-05	-1.36108	-3.32541e-10
28495660	chr17:28495660:G:A	2.21693e-20	-4.62694e-10	0.607004	0.000652629	-4.62694e-10	0.679094	0.000658013	-4.62694e-10	0.679791
28495854	chr17:28495854:C:T	3.69944e-21	-2.16464	0.981117	0.000188938	-1.78108	1.22058	0.00019018	-1.7843	1.22283
28496064	chr17:28496064:CA:C	1.83369e-20	-4.62694e-10	0.417212	0.000537863	-4.62694e-10	0.485689	0.000542281	-4.62694e-10	0.48635
28496135	chr17:28496135:G:A	3.28361e-21	-4.62694e-10	-1.30276	8.9012e-05	-4.62694e-10	-1.31314	8.96921e-05	-4.62694e-10	-1.31305
28496239	chr17:28496239:C:T	3.86619e-21	-4.62694e-10	-1.13943	0.000110071	-4.62694e-10	-1.10079	0.000110944	-4.62694e-10	-1.10041
28496917	chr17:28496917:G:C	1.82239e-20	-4.62694e-10	0.411033	0.000534577	-4.62694e-10	0.479562	0.00053897	-4.62694e-10	0.480225
28497014	chr17:28497014:GC:G	3.47595e-21	-4.62694e-10	-1.24583	9.51902e-05	-4.62694e-10	-1.24604	9.59004e-05	-4.62694e-10	-1.24612
28497138	chr17:28497138:A:G	5.729e-22	-2.25917	-0.789572	1.87434e-05	-2.21574	-0.655333	1.8859e-05	-2.21672	-0.655723
28497767	chr17:28497767:G:C	6.48428e-21	-4.62694e-10	-0.622322	0.000186218	-4.62694e-10	-0.574998	0.000188049	-4.62694e-10	-0.57273
28497879	chr17:28497879:T:C	3.19948e-21	-4.62694e-10	-1.32871	8.77371e-05	-4.62694e-10	-1.32757	8.83985e-05	-4.62694e-10	-1.32758
28497974	chr17:28497974:T:G	3.30915e-21	-4.62694e-10	-1.29501	8.95598e-05	-4.62694e-10	-1.30701	9.02456e-05	-4.62694e-10	-1.3069
28498174	chr17:28498174:T:C	3.19819e-21	-4.62694e-10	-1.32912	8.81229e-05	-4.62694e-10	-1.32318	8.87867e-05	-4.62694e-10	-1.3232
28498259	chr17:28498259:G:A	3.19801e-21	-4.62694e-10	-1.32917	8.81168e-05	-4.62694e-10	-1.32325	8.87803e-05	-4.62694e-10	-1.32327
28498381	chr17:28498381:G:C	2.09937e-21	-1.75007	-3.32541e-10	5.95383e-05	-1.71529	-3.32541e-10	5.9805e-05	-1.71835	-3.32541e-10
28498488	chr17:28498488:G:T	5.99234e-22	-1.94839	-1.05541	3.42978e-05	-1.16638	-1.10045	3.44577e-05	-1.16986	-1.09984
28498676	chr17:28498676:G:A	3.59202e-21	-4.62694e-10	-1.21299	9.83581e-05	-4.62694e-10	-1.2133	9.90899e-05	-4.62694e-10	-1.21341
28498683	chr17:28498683:C:T	4.33842e-20	-4.62694e-10	1.27839	0.00106154	-4.62694e-10	1.16556	0.00107085	-4.62694e-10	1.16678
28498737	chr17:28498737:C:T	3.20756e-21	-4.62694e-10	-1.32619	8.8559e-05	-4.62694e-10	-1.31825	8.92054e-05	-4.62694e-10	-1.31849
28498876	chr17:28498876:T:G	2.43293e-21	-0.276187	-1.32642	0.000152138	0.550071	-1.3272	0.000151181	0.536227	-1.32718
28498998	chr17:28498998:C:T	3.80966e-21	-4.62694e-10	-1.15416	0.000108783	-4.62694e-10	-1.11256	0.000109475	-4.62694e-10	-1.11374
28499201	chr17:28499201:A:C	3.60447e-21	-4.62694e-10	-1.20953	0.000102532	-4.62694e-10	-1.17174	0.000103204	-4.62694e-10	-1.17273
28499505	chr17:28499505:A:G	3.2419e-21	-4.62694e-10	-1.31554	8.81967e-05	-4.62694e-10	-1.32235	8.88616e-05	-4.62694e-10	-1.32235
28500254	chr17:28500254:A:G	6.22849e-22	-2.06788	-0.897269	3.55123e-05	-1.36434	-0.867693	3.57826e-05	-1.36385	-0.868126
28500477	chr17:28500477:G:A	7.57628e-22	-1.74169	-1.02757	2.42397e-05	-1.48419	-1.12973	2.43223e-05	-1.48895	-1.12909
28500592	chr17:28500592:G:A	1.24552e-21	-1.762	-0.510144	2.13562e-05	-2.19677	-0.543796	2.15235e-05	-2.19789	-0.542397
28500755	chr17:28500755:G:A	3.66857e-21	-4.62694e-10	-1.1919	0.000100427	-4.62694e-10	-1.19248	0.000101173	-4.62694e-10	-1.1926
28500820	chr17:28500820:C:T	4.04072e-21	-4.62694e-10	-1.09528	0.0001161	-4.62694e-10	-1.04746	0.000116819	-4.62694e-10	-1.04881
28501019	chr17:28501019:T:C	6.41781e-22	-1.60772	-1.32749	1.01816e-05	-2.17652	-1.30481	1.02732e-05	-2.17481	-1.30509
28501220	chr17:28501220:C:T	1.14369e-20	-0.0548532	-3.32541e-10	9.44356e-05	-1.254	-3.32541e-10	9.4613e-05	-1.25964	-3.32541e-10
28501479	chr17:28501479:A:G	5.62683e-21	-0.265304	-0.498851	0.00014218	-0.307873	-0.536948	0.000143692	-0.30521	-0.536554
28501503	chr17:28501503:T:C	3.76483e-21	-4.62694e-10	-1.166	0.000103003	-4.62694e-10	-1.16715	0.000103767	-4.62694e-10	-1.16728
28502164	chr17:28502164:G:A	7.14931e-20	1.7779	-3.32541e-10	0.000653988	0.681175	-3.32541e-10	0.000656037	0.676783	-3.32541e-10
28502199	chr17:28502199:T:G	3.2756e-21	-4.62694e-10	-1.3052	9.14033e-05	-4.62694e-10	-1.28663	9.21336e-05	-4.62694e-10	-1.28619
28502775	chr17:28502775:C:G	6.32385e-21	-4.62694e-10	-0.647374	0.000182212	-4.62694e-10	-0.596742	0.00018398	-4.62694e-10	-0.594606
28502981	chr17:28502981:T:TCCTGC	3.82566e-21	-4.62694e-10	-1.14997	0.000112195	-4.62694e-10	-1.08167	0.000112919	-4.62694e-10	-1.08276
28503216	chr17:28503216:G:A	1.16792e-21	-2.0651	-0.271373	0.000122074	-0.94061	-0.0566773	0.000122135	-0.946551	-0.0577582
28503917	chr17:28503917:G:A	3.09215e-20	-4.62694e-10	0.939749	0.00113396	-4.62694e-10	1.23156	0.00114541	-4.62694e-10	1.23409
28504092	chr17:28504092:C:T	3.38366e-21	-4.62694e-10	-1.27274	9.18897e-05	-4.62694e-10	-1.28133	9.2575e-05	-4.62694e-10	-1.28141
28504368	chr17:28504368:C:G	3.23911e-21	-4.62694e-10	-1.3164	9.05787e-05	-4.62694e-10	-1.2957	9.126e-05	-4.62694e-10	-1.29572
28504514	chr17:28504514:C:T	3.34747e-21	-4.62694e-10	-1.2835	9.09799e-05	-4.62694e-10	-1.29128	9.16593e-05	-4.62694e-10	-1.29136
28504890	chr17:28504890:T:C	1.36365e-21	-2.18154	-3.32541e-10	3.79486e-05	-2.16568	-3.32541e-10	3.81964e-05	-2.16669	-3.32541e-10
28505283	chr17:28505283:C:T	4.52651e-20	1.32083	-3.32541e-10	0.00034841	0.0514662	-3.32541e-10	0.000349938	0.0483206	-3.32541e-10
28505724	chr17:28505724:C:T	3.26221e-21	-4.62694e-10	-1.3093	8.88769e-05	-4.62694e-10	-1.31466	8.95431e-05	-4.62694e-10	-1.31471
28505816	chr17:28505816:G:A	3.34869e-21	-4.62694e-10	-1.28313	9.1004e-05	-4.62694e-10	-1.29101	9.16835e-05	-4.62694e-10	-1.29109
28506077	chr17:28506077:C:T	5.8597e-22	-2.01152	-1.01467	3.5607e-05	-1.14703	-1.08234	3.57272e-05	-1.15162	-1.0819
28506830	chr17:28506830:C:T	2.15724e-21	-1.72287	-3.32541e-10	5.55475e-05	-1.78468	-3.32541e-10	5.58248e-05	-1.78722	-3.32541e-10
28506835	chr17:28506835:A:G	8.50366e-21	-0.351205	-3.32541e-10	7.78967e-05	-1.44653	-3.32541e-10	7.80904e-05	-1.45157	-3.32541e-10
28506915	chr17:28506915:C:T	3.45009e-21	-4.62694e-10	-1.2533	9.60934e-05	-4.62694e-10	-1.23659	9.68519e-05	-4.62694e-10	-1.23625
28507007	chr17:28507007:G:A	3.81037e-21	-4.62694e-10	-1.15398	0.000101721	-4.62694e-10	-1.17968	0.000102518	-4.62694e-10	-1.1794
28507123	chr17:28507123:T:C	3.70645e-21	-4.62694e-10	-1.18163	0.000101353	-4.62694e-10	-1.18331	0.000102105	-4.62694e-10	-1.18343
28507836	chr17:28507836:G:C	5.2562e-22	-2.04945	-1.08543	3.57413e-05	-1.14675	-1.07886	3.58481e-05	-1.15153	-1.07861
28507860	chr17:28507860:C:T	5.02788e-22	-1.98805	-1.19123	3.33116e-05	-1.07781	-1.2182	3.34118e-05	-1.08266	-1.21786
28507885	chr17:28507885:G:A	3.43134e-21	-4.62694e-10	-1.25875	9.66728e-05	-4.62694e-10	-1.23058	9.73923e-05	-4.62694e-10	-1.23069
28508680	chr17:28508680:T:C	3.44266e-21	-4.62694e-10	-1.25546	9.70181e-05	-4.62694e-10	-1.22702	9.77399e-05	-4.62694e-10	-1.22712
28508757	chr17:28508757:A:G	6.4702e-22	-1.60102	-1.32606	1.94273e-05	-1.51404	-1.3212	1.9475e-05	-1.51898	-1.32132
28509168	chr17:28509168:T:C	5.22585e-22	-2.03824	-1.10243	3.57137e-05	-1.13127	-1.09511	3.58192e-05	-1.13608	-1.09487
28509447	chr17:28509447:G:A	4.03782e-21	-4.62694e-10	-1.096	0.000107249	-4.62694e-10	-1.12676	0.000108095	-4.62694e-10	-1.12642
28509902	chr17:28509902:G:A	3.69219e-21	-4.62694e-10	-1.18548	0.000101022	-4.62694e-10	-1.18657	0.000101773	-4.62694e-10	-1.18669
28510365	chr17:28510365:GAGAGACACACAC:G	4.14071e-20	-4.62694e-10	1.23175	0.00155131	-4.62694e-10	1.54494	0.00156732	-4.62694e-10	1.54769
28510504	chr17:28510504:G:A	4.74452e-22	-2.25799	-0.979303	1.45731e-05	-2.25467	-0.868073	1.46716e-05	-2.25505	-0.868468
28510967	chr17:28510967:G:A	1.31933e-21	-2.21458	-3.32541e-10	4.54568e-05	-1.98515	-3.32541e-10	4.56959e-05	-1.98743	-3.32541e-10
28511046	chr17:28511046:C:T	4.73163e-21	-4.62694e-10	-0.937433	0.000123937	-4.62694e-10	-0.98214	0.000124852	-4.62694e-10	-0.982308
28511274	chr17:28511274:G:A	6.62944e-22	-2.04202	-0.860746	4.05028e-05	-1.27172	-0.828819	4.07974e-05	-1.27149	-0.829326
28511652	chr17:28511652:CAGATGAGGTATGTAGGGCAA:C	3.95566e-21	-4.62694e-10	-1.11656	0.000113558	-4.62694e-10	-1.0696	0.000114266	-4.62694e-10	-1.07091
28511733	chr17:28511733:C:T	5.41734e-22	-2.02862	-1.07606	4.59374e-05	-0.962453	-1.01218	4.59886e-05	-0.967817	-1.01322
28511776	chr17:28511776:G:A	3.26249e-21	-4.62694e-10	-1.30921	8.86625e-05	-4.62694e-10	-1.31708	8.93397e-05	-4.62694e-10	-1.31699
28512018	chr17:28512018:G:A	3.57719e-21	-4.62694e-10	-1.21712	9.67663e-05	-4.62694e-10	-1.22962	9.74844e-05	-4.62694e-10	-1.22974
28512097	chr17:28512097:C:T	5.51855e-21	-4.62694e-10	-0.783587	0.000157806	-4.62694e-10	-0.740551	0.000158945	-4.62694e-10	-0.740873
28512502	chr17:28512502:G:A	3.20044e-21	-4.62694e-10	-1.32841	8.76322e-05	-4.62694e-10	-1.32877	8.82925e-05	-4.62694e-10	-1.32878
28512968	chr17:28512968:T:C	3.29303e-21	-4.62694e-10	-1.29989	9.29097e-05	-4.62694e-10	-1.27029	9.36017e-05	-4.62694e-10	-1.27039
28513204	chr17:28513204:G:A	3.22027e-21	-4.62694e-10	-1.32224	8.78173e-05	-4.62694e-10	-1.32666	8.84838e-05	-4.62694e-10	-1.32661
28513289	chr17:28513289:C:A	4.02741e-22	-2.09558	-1.30558	2.17674e-05	-1.40941	-1.31209	2.19346e-05	-1.40915	-1.31222
28513305	chr17:28513305:C:T	3.67138e-22	-2.25907	-1.23465	1.06627e-05	-2.25798	-1.17718	1.07357e-05	-2.25825	-1.17761
28513394	chr17:28513394:A:T	6.92407e-21	-4.62694e-10	-0.556698	0.000171971	-4.62694e-10	-0.654588	0.000173247	-4.62694e-10	-0.654713
28513400	chr17:28513400:AT:A	4.19127e-21	-4.62694e-10	-1.0587	0.000121793	-4.62694e-10	-0.99959	0.000122679	-4.62694e-10	-0.999866
28513541	chr17:28513541:C:T	3.54925e-22	-2.25974	-1.26781	1.02548e-05	-2.256	-1.21817	1.03252e-05	-2.25632	-1.21853
28513785	chr17:28513785:G:A	2.44156e-20	0.703518	-3.32541e-10	0.000304554	-0.0830666	-3.32541e-10	0.000308586	-0.077432	-3.32541e-10
28513905	chr17:28513905:AG:A	3.19766e-21	-4.62694e-10	-1.32928	8.7749e-05	-4.62694e-10	-1.32743	8.84193e-05	-4.62694e-10	-1.32734
28514125	chr17:28514125:T:C	1.00839e-20	-4.62694e-10	-0.180766	0.000259076	-4.62694e-10	-0.244792	0.000260988	-4.62694e-10	-0.24496
28514129	chr17:28514129:C:T	5.37427e-21	-4.62694e-10	-0.810079	0.000148264	-4.62694e-10	-0.802922	0.000149377	-4.62694e-10	-0.802963
28514397	chr17:28514397:T:C	3.53562e-21	-4.62694e-10	-1.22881	9.7168e-05	-4.62694e-10	-1.22547	9.79089e-05	-4.62694e-10	-1.2254
28514568	chr17:28514568:G:A	7.73628e-22	-1.74923	-0.999134	6.57167e-05	-0.625187	-0.991375	6.57667e-05	-0.631162	-0.992159
28514689	chr17:28514689:G:A	8.54019e-21	-4.62694e-10	-0.346919	0.000229307	-4.62694e-10	-0.366851	0.000231219	-4.62694e-10	-0.366068
28514894	chr17:28514894:A:C	1.13163e-20	-4.62694e-10	-0.0654586	0.000301367	-4.62694e-10	-0.0935841	0.000303919	-4.62694e-10	-0.0926744
28514948	chr17:28514948:C:T	3.21317e-21	-4.62694e-10	-1.32444	8.9778e-05	-4.62694e-10	-1.30457	9.04333e-05	-4.62694e-10	-1.30482
28514990	chr17:28514990:C:A	4.86048e-21	-4.62694e-10	-0.910565	0.000134338	-4.62694e-10	-0.901559	0.000135346	-4.62694e-10	-0.901599
28515157	chr17:28515157:G:A	1.25787e-21	-2.26228	-3.32541e-10	3.96513e-05	-2.12179	-3.32541e-10	3.98716e-05	-2.12377	-3.32541e-10
28515518	chr17:28515518:C:A	3.19769e-21	-4.62694e-10	-1.32927	8.77093e-05	-4.62694e-10	-1.32789	8.83748e-05	-4.62694e-10	-1.32785
28515610	chr17:28515610:C:T	4.02436e-21	-4.62694e-10	-1.09934	0.000107431	-4.62694e-10	-1.12507	0.000108213	-4.62694e-10	-1.12533
28516305	chr17:28516305:C:T	3.38469e-22	-2.24573	-1.3293	1.40919e-05	-1.82712	-1.32919	1.42025e-05	-1.82683	-1.32918
28518233	chr17:28518233:C:G	3.96214e-21	-4.62694e-10	-1.11492	0.000104652	-4.62694e-10	-1.15128	0.000105486	-4.62694e-10	-1.15086
28518448	chr17:28518448:A:T	4.47902e-21	-4.62694e-10	-0.992297	0.000129526	-4.62694e-10	-0.938029	0.000130484	-4.62694e-10	-0.938186
28518967	chr17:28518967:G:T	3.78933e-22	-2.26242	-1.19968	1.40146e-05	-1.97695	-1.18486	1.41194e-05	-1.97674	-1.18514
28519267	chr17:28519267:G:A	3.25333e-21	-4.62694e-10	-1.31202	9.04423e-05	-4.62694e-10	-1.2972	9.11587e-05	-4.62694e-10	-1.29683
28519720	chr17:28519720:G:C	1.09129e-21	-1.17252	-1.23182	8.24147e-05	-0.170928	-1.21922	8.26334e-05	-0.175466	-1.21955
28520188	chr17:28520188:G:A	3.73635e-21	-4.62694e-10	-1.17359	0.000105847	-4.62694e-10	-1.13992	0.000106681	-4.62694e-10	-1.13959
28520465	chr17:28520465:C:A	8.76929e-21	-4.62694e-10	-0.320446	0.000235112	-4.62694e-10	-0.341852	0.000237079	-4.62694e-10	-0.341042
28520500	chr17:28520500:A:T	8.55787e-21	-4.62694e-10	-0.344851	0.000229527	-4.62694e-10	-0.365895	0.000231444	-4.62694e-10	-0.365095
28520651	chr17:28520651:C:T	1.74722e-21	-1.93367	-3.32541e-10	3.91539e-05	-2.13441	-3.32541e-10	3.93661e-05	-2.13653	-3.32541e-10
28520751	chr17:28520751:C:T	3.37119e-22	-2.25852	-1.3205	1.29661e-05	-1.92117	-1.31841	1.30684e-05	-1.92094	-1.3183
28520808	chr17:28520808:T:C	7.98137e-22	-1.39872	-1.31845	6.28285e-05	-0.337376	-1.32413	6.3018e-05	-0.341986	-1.32403
28520822	chr17:28520822:C:T	4.23579e-21	-4.62694e-10	-1.04813	0.000122316	-4.62694e-10	-0.995304	0.000123059	-4.62694e-10	-0.99677
28521060	chr17:28521060:G:A	3.54135e-21	-4.62694e-10	-1.22719	0.000100759	-4.62694e-10	-1.18919	0.000101597	-4.62694e-10	-1.18842
28521317	chr17:28521317:G:A	3.99555e-21	-4.62694e-10	-1.10652	0.000108208	-4.62694e-10	-1.11786	0.000109062	-4.62694e-10	-1.11752
28521778	chr17:28521778:A:C	1.0892e-21	-1.11643	-1.28983	8.07253e-05	-0.119447	-1.29141	8.09405e-05	-0.124089	-1.29163
28522076	chr17:28522076:C:T	4.87992e-21	-4.62694e-10	-0.906574	0.000126125	-4.62694e-10	-0.96464	0.000127041	-4.62694e-10	-0.964922
28523177	chr17:28523177:G:C	1.13918e-21	-1.29564	-1.06575	1.58481e-05	-2.05041	-0.988456	1.59292e-05	-2.05213	-0.989147
28523426	chr17:28523426:AG:A	3.20929e-21	-4.62694e-10	-1.32565	8.83661e-05	-4.62694e-10	-1.32043	8.90272e-05	-4.62694e-10	-1.32049
28523887	chr17:28523887:G:T	3.20451e-21	-4.62694e-10	-1.32714	8.75885e-05	-4.62694e-10	-1.32926	8.82492e-05	-4.62694e-10	-1.32927
28524483	chr17:28524483:G:A	6.49189e-22	-1.88669	-1.03704	2.31354e-05	-1.71896	-0.941589	2.32765e-05	-1.72006	-0.941933
28524584	chr17:28524584:C:T	1.64784e-21	-0.723187	-1.26905	7.17013e-05	-0.22315	-1.30625	7.15035e-05	-0.233412	-1.30628
28525133	chr17:28525133:C:T	5.36771e-21	-4.62694e-10	-0.811301	0.000156986	-4.62694e-10	-0.745755	0.000157877	-4.62694e-10	-0.747616
28525343	chr17:28525343:C:A	5.45212e-21	-4.62694e-10	-0.795698	0.00016028	-4.62694e-10	-0.724994	0.000161754	-4.62694e-10	-0.723355
28525374	chr17:28525374:T:A	5.64751e-21	-4.62694e-10	-0.760487	0.000165512	-4.62694e-10	-0.692873	0.000166435	-4.62694e-10	-0.694829
28526049	chr17:28526049:A:G	2.8885e-20	-4.62694e-10	0.871622	0.00092711	-4.62694e-10	1.03016	0.000937604	-4.62694e-10	1.03389
28526205	chr17:28526205:A:G	3.40003e-22	-2.25842	-1.31209	1.12283e-05	-2.07207	-1.31141	1.13172e-05	-2.07188	-1.31123
28526449	chr17:28526449:C:T	5.83144e-22	-1.92509	-1.10594	2.0125e-05	-1.78204	-1.01791	2.02497e-05	-1.7831	-1.01819
28526615	chr17:28526615:C:T	3.20511e-21	-4.62694e-10	-1.32695	8.83099e-05	-4.62694e-10	-1.32106	8.89832e-05	-4.62694e-10	-1.32099
28526872	chr17:28526872:G:A	4.71299e-20	-4.62694e-10	1.36121	0.00145567	-4.62694e-10	1.48131	0.00147565	-4.62694e-10	1.48742
28527041	chr17:28527041:GGGACTGCT:G	5.80737e-21	-4.62694e-10	-0.732574	0.000170838	-4.62694e-10	-0.661196	0.000171781	-4.62694e-10	-0.663214
28527383	chr17:28527383:C:A	4.51986e-21	-4.62694e-10	-0.983221	0.000128382	-4.62694e-10	-0.946905	0.000129416	-4.62694e-10	-0.946402
28527545	chr17:28527545:T:G	4.08054e-21	-4.62694e-10	-1.08547	0.000104593	-4.62694e-10	-1.15184	0.000105401	-4.62694e-10	-1.15166
28527645	chr17:28527645:G:A	5.72247e-21	-4.62694e-10	-0.747302	0.000169426	-4.62694e-10	-0.6695	0.000170743	-4.62694e-10	-0.669276
28527846	chr17:28527846:C:T	2.20669e-20	0.602377	-3.32541e-10	0.000189496	-0.557547	-3.32541e-10	0.000190398	-0.560315	-3.32541e-10
28528055	chr17:28528055:C:T	7.93469e-20	-4.62694e-10	1.88213	0.00247949	-4.62694e-10	2.01389	0.00251098	-4.62694e-10	2.01899
28528297	chr17:28528297:A:G	1.28815e-21	-2.2385	-3.32541e-10	4.55673e-05	-1.98272	-3.32541e-10	4.57369e-05	-1.98653	-3.32541e-10
28528502	chr17:28528502:T:C	3.3642e-21	-0.701664	-0.576847	0.000157965	-0.0846073	-0.654931	0.000157472	-0.0954999	-0.654686
28528730	chr17:28528730:G:A	3.51613e-21	-1.23434	-3.32541e-10	4.74821e-05	-1.94156	-3.32541e-10	4.7816e-05	-1.94207	-3.32541e-10
28528793	chr17:28528793:G:A	5.06809e-21	-4.62694e-10	-0.868737	0.000150731	-4.62694e-10	-0.786418	0.000151999	-4.62694e-10	-0.785558
28528962	chr17:28528962:G:A	8.02155e-22	-1.85028	-0.861871	1.73839e-05	-2.10521	-0.841157	1.74929e-05	-2.10604	-0.841602
28528980	chr17:28528980:G:A	2.92072e-21	-0.944873	-0.475001	0.000123782	-0.420372	-0.563017	0.000123518	-0.430287	-0.562764
28529108	chr17:28529108:T:C	7.24344e-21	-4.62694e-10	-0.511606	0.000222595	-4.62694e-10	-0.396561	0.000224509	-4.62694e-10	-0.395517
28529243	chr17:28529243:A:G	4.62898e-22	-2.003	-1.25895	1.06514e-05	-2.16825	-1.26797	1.07214e-05	-2.16892	-1.26827
28529574	chr17:28529574:C:T	1.27363e-21	-2.24983	-3.32541e-10	4.9016e-05	-1.90977	-3.32541e-10	4.93654e-05	-1.91018	-3.32541e-10
28529747	chr17:28529747:A:G	3.55648e-21	-4.62694e-10	-1.22293	9.95584e-05	-4.62694e-10	-1.20117	0.000100351	-4.62694e-10	-1.20076
28529952	chr17:28529952:C:T	4.68548e-22	-1.97794	-1.27188	1.1067e-05	-2.15037	-1.24758	1.11411e-05	-2.15113	-1.24766
28530770	chr17:28530770:T:C	2.62795e-21	-1.08973	-0.435765	0.000108136	-0.5969	-0.521622	0.000107951	-0.606378	-0.521376
28531343	chr17:28531343:C:T	8.55456e-21	-0.345237	-3.32541e-10	0.000236016	-0.338013	-3.32541e-10	0.000238008	-0.337131	-3.32541e-10
28531377	chr17:28531377:G:A	3.43354e-21	-1.125	-0.133108	0.000136219	-0.639476	-0.248172	0.000136017	-0.648813	-0.247838
28531977	chr17:28531977:G:A	9.32475e-21	-4.62694e-10	-0.25903	0.000293613	-4.62694e-10	-0.119651	0.000296199	-4.62694e-10	-0.118402
28532159	chr17:28532159:G:A	1.66864e-21	-1.16819	-0.811502	6.38021e-05	-0.715327	-0.930801	6.37014e-05	-0.72439	-0.930837
28532397	chr17:28532397:C:A	5.89052e-21	-4.62694e-10	-0.718358	0.000172545	-4.62694e-10	-0.651259	0.000173515	-4.62694e-10	-0.653171
28532539	chr17:28532539:G:A	2.17694e-21	-1.19475	-0.519036	8.70021e-05	-0.73213	-0.603852	8.68897e-05	-0.741185	-0.60361
28532892	chr17:28532892:T:C	4.31739e-22	-2.25461	-1.07703	1.55806e-05	-1.97563	-1.08025	1.57109e-05	-1.9749	-1.08017
28533340	chr17:28533340:G:A	3.94463e-21	-4.62694e-10	-1.11935	0.000104199	-4.62694e-10	-1.15561	0.000104952	-4.62694e-10	-1.15593
28533378	chr17:28533378:A:G	2.57553e-21	-1.54565	-3.32541e-10	5.00741e-05	-1.88841	-3.32541e-10	5.04878e-05	-1.8877	-3.32541e-10
28534134	chr17:28534134:T:C	9.58826e-22	-1.24871	-1.28504	1.90477e-05	-1.56117	-1.2938	1.91669e-05	-1.5626	-1.29365
28534546	chr17:28534546:C:T	1.2908e-21	-1.33697	-0.899478	5.12069e-05	-0.90534	-0.9607	5.1394e-05	-0.910766	-0.959146
28534786	chr17:28534786:C:T	3.86839e-19	-4.62694e-10	3.46631	0.0127366	-4.62694e-10	3.65032	0.0129408	-4.62694e-10	3.6587
28534859	chr17:28534859:C:T	1.5947e-21	-2.02502	-3.32541e-10	3.77132e-05	-2.17191	-3.32541e-10	3.8105e-05	-2.16909	-3.32541e-10
28534996	chr17:28534996:G:A	6.44357e-19	-4.62694e-10	3.97655	0.0213617	-4.62694e-10	4.16744	0.0217143	-4.62694e-10	4.17629
28535487	chr17:28535487:C:T	1.76255e-19	-4.62694e-10	2.68023	0.00560006	-4.62694e-10	2.82862	0.00568578	-4.62694e-10	2.83629
28535640	chr17:28535640:A:G	6.02726e-21	-4.62694e-10	-0.695409	0.000177312	-4.62694e-10	-0.624005	0.000178287	-4.62694e-10	-0.626042
28536905	chr17:28536905:C:T	1.2252e-21	-1.06249	-1.22611	1.75451e-05	-1.71151	-1.22563	1.7674e-05	-1.71163	-1.22571
28537199	chr17:28537199:G:A	6.71028e-21	-4.62694e-10	-0.588061	0.000191008	-4.62694e-10	-0.549602	0.000192479	-4.62694e-10	-0.549445
28537284	chr17:28537284:G:C	4.03394e-22	-2.0853	-1.31424	9.74684e-06	-2.22339	-1.30158	9.8128e-06	-2.22407	-1.30168
28537690	chr17:28537690:G:A	3.31479e-21	-0.266786	-1.02652	8.45661e-05	-0.339442	-1.02494	8.47696e-05	-0.34391	-1.02559
28538268	chr17:28538268:C:T	1.25777e-21	-2.26236	-3.32541e-10	3.83627e-05	-2.15483	-3.32541e-10	3.86262e-05	-2.1555	-3.32541e-10
28538488	chr17:28538488:G:A	6.98566e-22	-1.84581	-1.00462	2.05373e-05	-1.74983	-1.02984	2.07447e-05	-1.74738	-1.02976
28538510	chr17:28538510:C:T	3.31262e-21	-4.62694e-10	-1.29396	9.32336e-05	-4.62694e-10	-1.26681	9.38736e-05	-4.62694e-10	-1.26748
28538614	chr17:28538614:A:G	9.96838e-22	-1.28989	-1.20498	1.69925e-05	-1.77975	-1.18939	1.7082e-05	-1.78199	-1.18942
28538793	chr17:28538793:C:T	1.24714e-20	-4.62694e-10	0.0317383	0.000349818	-4.62694e-10	0.0554995	0.000353284	-4.62694e-10	0.057838
28539354	chr17:28539354:A:G	3.40383e-21	-4.62694e-10	-1.2668	9.37687e-05	-4.62694e-10	-1.26108	9.44791e-05	-4.62694e-10	-1.26106
28539464	chr17:28539464:G:A	8.66874e-22	-1.80796	-0.826601	1.99463e-05	-1.88338	-0.925497	2.0173e-05	-1.8812	-0.923889
28539728	chr17:28539728:G:A	8.41279e-21	-4.62694e-10	-0.361949	0.000266054	-4.62694e-10	-0.218214	0.00026742	-4.62694e-10	-0.220613
28539840	chr17:28539840:C:T	6.2263e-21	-4.62694e-10	-0.66292	0.00018423	-4.62694e-10	-0.585728	0.000185272	-4.62694e-10	-0.587611
28540122	chr17:28540122:G:A	6.95606e-21	-4.62694e-10	-0.552088	0.00018952	-4.62694e-10	-0.55742	0.000190997	-4.62694e-10	-0.557174
28540665	chr17:28540665:G:A	7.47266e-21	-4.62694e-10	-0.480451	0.000204412	-4.62694e-10	-0.481779	0.000206002	-4.62694e-10	-0.48155
28540788	chr17:28540788:A:T	7.53766e-21	-0.47179	-3.32541e-10	0.000234587	-0.344088	-3.32541e-10	0.000237309	-0.340073	-3.32541e-10
28540790	chr17:28540790:A:T	1.14963e-21	-1.1442	-1.20806	3.62253e-05	-0.988954	-1.2232	3.66371e-05	-0.985339	-1.22303
28540927	chr17:28540927:A:G	8.47055e-21	-4.62694e-10	-0.355106	0.000254306	-4.62694e-10	-0.263375	0.000256739	-4.62694e-10	-0.261374
28541694	chr17:28541694:C:T	3.30099e-21	-4.62694e-10	-1.29748	9.27808e-05	-4.62694e-10	-1.27167	9.34206e-05	-4.62694e-10	-1.27232
28541899	chr17:28541899:G:A	9.20227e-21	-4.62694e-10	-0.272252	0.000297211	-4.62694e-10	-0.107472	0.000299775	-4.62694e-10	-0.106401
28542288	chr17:28542288:C:G	7.03295e-21	-4.62694e-10	-0.541096	0.000207193	-4.62694e-10	-0.468262	0.000208434	-4.62694e-10	-0.469813
28542589	chr17:28542589:G:A	4.40559e-21	-4.62694e-10	-1.00883	0.000116217	-4.62694e-10	-1.04645	0.0001171	-4.62694e-10	-1.0464
28542651	chr17:28542651:T:C	6.06611e-22	-1.84991	-1.14166	1.11351e-05	-2.18973	-1.20208	1.12321e-05	-2.18929	-1.20136
28542673	chr17:28542673:T:A	3.23464e-21	-4.62694e-10	-1.31778	8.97542e-05	-4.62694e-10	-1.30484	9.04192e-05	-4.62694e-10	-1.30498
28542709	chr17:28542709:A:AC	7.34597e-21	-4.62694e-10	-0.497551	0.000200864	-4.62694e-10	-0.499286	0.000202426	-4.62694e-10	-0.499059
28543150	chr17:28543150:C:G	1.18633e-20	0.268845	-0.287099	0.000184772	-0.429755	-0.153038	0.000184827	-0.43519	-0.154824
28543346	chr17:28543346:G:A	3.2484e-21	-4.62694e-10	-1.31354	8.8212e-05	-4.62694e-10	-1.32217	8.88859e-05	-4.62694e-10	-1.32208
28544411	chr17:28544411:C:A	3.26783e-21	-4.62694e-10	-1.30757	9.10324e-05	-4.62694e-10	-1.2907	9.167e-05	-4.62694e-10	-1.29124
28544547	chr17:28544547:A:G	3.4749e-21	-4.62694e-10	-1.24614	9.76995e-05	-4.62694e-10	-1.22002	9.83712e-05	-4.62694e-10	-1.22069
28544703	chr17:28544703:G:A	7.66336e-21	-4.62694e-10	-0.455252	0.000209696	-4.62694e-10	-0.456257	0.000211327	-4.62694e-10	-0.456027
28546236	chr17:28546236:A:G	5.81499e-21	-4.62694e-10	-0.731262	0.00015846	-4.62694e-10	-0.736411	0.000159689	-4.62694e-10	-0.736206
28546935	chr17:28546935:G:C	3.25065e-21	-4.62694e-10	-1.31285	8.82809e-05	-4.62694e-10	-1.32139	8.89511e-05	-4.62694e-10	-1.32135
28547225	chr17:28547225:G:A	5.34704e-21	-4.62694e-10	-0.815159	0.000157195	-4.62694e-10	-0.744428	0.000158114	-4.62694e-10	-0.746116
28547296	chr17:28547296:G:A	6.03063e-22	-1.73837	-1.25907	3.02206e-05	-1.24038	-1.15301	3.03557e-05	-1.24266	-1.15379
28548552	chr17:28548552:C:G	7.79426e-21	-4.62694e-10	-0.438314	0.000250695	-4.62694e-10	-0.277678	0.000252161	-4.62694e-10	-0.279367
28549153	chr17:28549153:G:A	3.22676e-21	-4.62694e-10	-1.32022	8.92224e-05	-4.62694e-10	-1.31078	8.9911e-05	-4.62694e-10	-1.31061
28549557	chr17:28549557:A:G	3.19923e-21	-4.62694e-10	-1.32879	8.7905e-05	-4.62694e-10	-1.32566	8.85751e-05	-4.62694e-10	-1.32558
28549862	chr17:28549862:A:AG	3.85342e-21	-4.62694e-10	-1.14274	0.000108889	-4.62694e-10	-1.11159	0.000109791	-4.62694e-10	-1.11086
28550984	chr17:28550984:C:A	1.48065e-20	-4.62694e-10	0.203366	0.000456703	-4.62694e-10	0.32212	0.000458949	-4.62694e-10	0.319504
28551024	chr17:28551024:C:T	4.95836e-21	-4.62694e-10	-0.890626	0.00013134	-4.62694e-10	-0.924121	0.000132347	-4.62694e-10	-0.924009
28552493	chr17:28552493:C:A	3.24474e-21	-4.62694e-10	-1.31467	8.87493e-05	-4.62694e-10	-1.3161	8.94245e-05	-4.62694e-10	-1.31604
28553847	chr17:28553847:G:A	4.18745e-21	-4.62694e-10	-1.05961	0.000115124	-4.62694e-10	-1.05591	0.000116091	-4.62694e-10	-1.05506
28553897	chr17:28553897:C:A	1.04107e-20	-4.62694e-10	-0.148872	0.000316491	-4.62694e-10	-0.044619	0.00031806	-4.62694e-10	-0.0471928
28554067	chr17:28554067:T:G	3.72308e-21	-4.62694e-10	-1.17715	0.000110144	-4.62694e-10	-1.10012	0.00011087	-4.62694e-10	-1.10108
28554712	chr17:28554712:G:A	5.50193e-21	-0.0557124	-0.730891	8.05048e-05	-0.693566	-0.720031	8.0943e-05	-0.696265	-0.719423
28555798	chr17:28555798:G:A	4.66717e-21	-4.62694e-10	-0.951149	0.000125792	-4.62694e-10	-0.967288	0.000126743	-4.62694e-10	-0.967273
28555838	chr17:28555838:C:T	3.77364e-21	-4.62694e-10	-1.16366	0.000102979	-4.62694e-10	-1.16739	0.000103741	-4.62694e-10	-1.16753
28556295	chr17:28556295:A:G	3.69526e-21	-1.56546	0.380809	0.000167367	-1.64714	0.965412	0.000168268	-1.64758	0.963699
28558003	chr17:28558003:G:T	3.24205e-21	-4.62694e-10	-1.3155	8.81671e-05	-4.62694e-10	-1.32268	8.88335e-05	-4.62694e-10	-1.32267
28558347	chr17:28558347:G:A	1.50084e-20	-4.62694e-10	0.216907	0.00041788	-4.62694e-10	0.233281	0.000421396	-4.62694e-10	0.234138
28558948	chr17:28558948:C:G	1.8272e-20	-4.62694e-10	0.413665	0.000510088	-4.62694e-10	0.43267	0.000514404	-4.62694e-10	0.433575
28560015	chr17:28560015:T:A	8.48998e-21	-0.352815	-3.32541e-10	0.000120509	-1.01019	-3.32541e-10	0.000121206	-1.01194	-3.32541e-10
28560110	chr17:28560110:C:T	1.11338e-20	-4.62694e-10	-0.081715	0.000343457	-4.62694e-10	0.0371477	0.000345157	-4.62694e-10	0.0345654
28560253	chr17:28560253:G:A	4.12889e-22	-2.06507	-1.31121	1.13412e-05	-2.05982	-1.31366	1.14067e-05	-2.06161	-1.31363
28561273	chr17:28561273:A:T	6.41306e-22	-1.82023	-1.11572	2.01538e-05	-1.93103	-0.867493	2.02734e-05	-1.9311	-0.869023
28561707	chr17:28561707:G:A	5.2852e-22	-1.80499	-1.32439	1.5017e-05	-1.76736	-1.32538	1.50901e-05	-1.77003	-1.32536
28562924	chr17:28562924:C:T	3.25496e-21	-4.62694e-10	-1.31152	8.92445e-05	-4.62694e-10	-1.31053	8.99214e-05	-4.62694e-10	-1.3105
28563247	chr17:28563247:C:T	1.61533e-21	-2.01216	-3.32541e-10	7.15381e-05	-1.53168	-3.32541e-10	7.19801e-05	-1.53304	-3.32541e-10
28563288	chr17:28563288:G:A	5.84801e-21	-4.62694e-10	-0.725601	0.000180506	-4.62694e-10	-0.606152	0.000181998	-4.62694e-10	-0.605436
28563585	chr17:28563585:A:C	5.10691e-21	-4.62694e-10	-0.861108	0.000136755	-4.62694e-10	-0.883721	0.000137825	-4.62694e-10	-0.883446
28564070	chr17:28564070:T:C	6.27434e-21	-4.62694e-10	-0.655233	0.000183852	-4.62694e-10	-0.587785	0.000185572	-4.62694e-10	-0.585993
28564371	chr17:28564371:T:C	6.18256e-21	-4.62694e-10	-0.66997	0.000164856	-4.62694e-10	-0.696844	0.000166154	-4.62694e-10	-0.696517
28564818	chr17:28564818:G:C	4.69509e-22	-1.92735	-1.32042	1.30564e-05	-1.91074	-1.3219	1.3124e-05	-1.91311	-1.32188
28565845	chr17:28565845:C:T	5.81814e-21	-4.62694e-10	-0.730721	0.000151361	-4.62694e-10	-0.782247	0.000152479	-4.62694e-10	-0.78241
28566139	chr17:28566139:A:G	3.17296e-21	-1.33704	-3.32541e-10	5.09193e-05	-1.87167	-3.32541e-10	5.12893e-05	-1.87195	-3.32541e-10
28566251	chr17:28566251:C:G	5.04174e-21	-4.62694e-10	-0.873951	0.000146527	-4.62694e-10	-0.814707	0.000147666	-4.62694e-10	-0.81448
28566477	chr17:28566477:G:T	4.35552e-21	-4.62694e-10	-1.02026	0.000116462	-4.62694e-10	-1.04435	0.000117328	-4.62694e-10	-1.04446
28568530	chr17:28568530:C:T	4.45462e-21	-4.62694e-10	-0.997761	0.000134837	-4.62694e-10	-0.897845	0.000135964	-4.62694e-10	-0.897042
28569012	chr17:28569012:G:A	1.26117e-21	-2.25967	-3.32541e-10	5.14745e-05	-1.86083	-3.32541e-10	5.18131e-05	-1.86179	-3.32541e-10
28570684	chr17:28570684:A:G	8.91786e-21	-4.62694e-10	-0.303646	0.000264742	-4.62694e-10	-0.223157	0.000267236	-4.62694e-10	-0.221301
28571788	chr17:28571788:C:T	4.43913e-21	-4.62694e-10	-1.00124	0.000118373	-4.62694e-10	-1.02808	0.000119313	-4.62694e-10	-1.02768
28572484	chr17:28572484:T:C	1.4206e-21	-2.02702	-0.113603	5.84537e-05	-2.08575	0.352072	5.87975e-05	-2.08582	0.35049
28572908	chr17:28572908:C:A	4.09313e-21	-4.62694e-10	-1.08239	0.00011172	-4.62694e-10	-1.08592	0.000112545	-4.62694e-10	-1.08609
28573364	chr17:28573364:C:T	3.68113e-21	-1.18848	-3.32541e-10	9.92292e-05	-1.20448	-3.32541e-10	0.000100277	-1.2015	-3.32541e-10
28573635	chr17:28573635:C:T	1.38112e-21	-2.16881	-3.32541e-10	7.18973e-05	-1.52668	-3.32541e-10	7.23872e-05	-1.5274	-3.32541e-10
28574176	chr17:28574176:C:T	5.04166e-21	-4.62694e-10	-0.873967	0.000153383	-4.62694e-10	-0.768975	0.000154638	-4.62694e-10	-0.768349
28576093	chr17:28576093:TCTC:T	9.37611e-22	-1.3002	-1.25592	2.57865e-05	-1.2747	-1.27736	2.60801e-05	-1.27088	-1.27738
28576102	chr17:28576102:C:T	3.54299e-21	-4.62694e-10	-1.22673	0.00010267	-4.62694e-10	-1.17039	0.000103386	-4.62694e-10	-1.17097
28576640	chr17:28576640:T:C	3.698e-21	-4.62694e-10	-1.18391	9.93642e-05	-4.62694e-10	-1.20312	0.000100119	-4.62694e-10	-1.20308
28576910	chr17:28576910:C:T	1.57249e-21	-2.03904	-3.32541e-10	3.64071e-05	-2.20715	-3.32541e-10	3.66568e-05	-2.20783	-3.32541e-10
28577039	chr17:28577039:C:G	9.92025e-21	-4.62694e-10	-0.197124	0.000271135	-4.62694e-10	-0.199297	0.000273345	-4.62694e-10	-0.198699
28577499	chr17:28577499:C:A	2.45409e-21	-0.424908	-1.16904	3.55817e-05	-1.05978	-1.17031	3.57788e-05	-1.06188	-1.1702
28577534	chr17:28577534:CCT:C	6.62583e-21	-0.600726	-3.32541e-10	9.16561e-05	-1.28387	-3.32541e-10	9.1859e-05	-1.28918	-3.32541e-10
28577906	chr17:28577906:A:G	4.0387e-21	-4.62694e-10	-1.09578	0.000113191	-4.62694e-10	-1.07284	0.000114021	-4.62694e-10	-1.07305
28578162	chr17:28578162:G:A	4.92516e-21	-4.62694e-10	-0.897345	0.000132673	-4.62694e-10	-0.914029	0.000133673	-4.62694e-10	-0.914037
28578909	chr17:28578909:A:G	2.37474e-21	-0.654232	-0.97258	3.82921e-05	-1.19949	-0.957184	3.85185e-05	-1.20148	-0.956818
28579772	chr17:28579772:T:C	3.35416e-21	-4.62694e-10	-1.2815	9.11747e-05	-4.62694e-10	-1.28914	9.18718e-05	-4.62694e-10	-1.28904
28581078	chr17:28581078:T:C	5.40236e-21	-4.62694e-10	-0.804866	0.000145191	-4.62694e-10	-0.823868	0.000146286	-4.62694e-10	-0.823869
28581200	chr17:28581200:T:C	3.20403e-21	-4.62694e-10	-1.32729	8.81168e-05	-4.62694e-10	-1.32325	8.87904e-05	-4.62694e-10	-1.32316
28582138	chr17:28582138:C:T	1.37442e-21	-2.17367	-3.32541e-10	4.32337e-05	-2.0353	-3.32541e-10	4.3417e-05	-2.03858	-3.32541e-10
28583264	chr17:28583264:G:A	4.04373e-21	-4.62694e-10	-1.09454	0.000113231	-4.62694e-10	-1.07249	0.000114062	-4.62694e-10	-1.0727
28584186	chr17:28584186:C:T	1.50581e-21	-2.08237	-3.32541e-10	8.32244e-05	-1.38037	-3.32541e-10	8.34579e-05	-1.38509	-3.32541e-10
28585678	chr17:28585678:C:A	8.72965e-22	-1.66146	-0.966097	2.37966e-05	-1.64682	-0.98555	2.39025e-05	-1.64994	-0.985505
28587243	chr17:28587243:A:ATC	2.17831e-21	-1.71315	-3.32541e-10	4.95285e-05	-1.89937	-3.32541e-10	4.97107e-05	-1.90321	-3.32541e-10
28587739	chr17:28587739:AAG:A	5.54047e-21	-4.62694e-10	-0.779622	0.000138601	-4.62694e-10	-0.870316	0.000139685	-4.62694e-10	-0.870041
28588907	chr17:28588907:C:A	1.14177e-20	-4.62694e-10	-0.0565357	0.000352533	-4.62694e-10	0.0632295	0.000354275	-4.62694e-10	0.060638
28589346	chr17:28589346:G:A	4.6016e-21	-0.965297	-3.32541e-10	9.83988e-05	-1.21289	-3.32541e-10	9.87808e-05	-1.21653	-3.32541e-10
28589773	chr17:28589773:G:A	1.29994e-21	-2.22938	-3.32541e-10	3.58264e-05	-2.22323	-3.32541e-10	3.61162e-05	-2.22269	-3.32541e-10
28591345	chr17:28591345:C:T	1.14925e-20	-4.62694e-10	-0.0500048	0.000354738	-4.62694e-10	0.0694643	0.000356488	-4.62694e-10	0.0668674
28591777	chr17:28591777:C:T	4.71048e-21	-4.62694e-10	-0.941911	0.000137567	-4.62694e-10	-0.877802	0.00013852	-4.62694e-10	-0.878423
28592326	chr17:28592326:T:C	8.12444e-21	-0.396825	-3.32541e-10	0.000108675	-1.11355	-3.32541e-10	0.000109221	-1.11606	-3.32541e-10
28593850	chr17:28593850:C:T	1.17863e-20	-4.62694e-10	-0.0247651	0.000364503	-4.62694e-10	0.09662	0.000366292	-4.62694e-10	0.0939954
28594185	chr17:28594185:A:G	4.77943e-21	-0.927381	-3.32541e-10	5.33826e-05	-1.82443	-3.32541e-10	5.35947e-05	-1.82798	-3.32541e-10
28594412	chr17:28594412:G:A	1.43296e-21	-2.13196	-3.32541e-10	3.44597e-05	-2.26213	-3.32541e-10	3.47169e-05	-2.26221	-3.32541e-10
28595437	chr17:28595437:T:C	3.77626e-21	-4.62694e-10	-1.16297	0.000101576	-4.62694e-10	-1.18111	0.000102344	-4.62694e-10	-1.18109
28595996	chr17:28595996:T:C	1.11854e-19	2.90371	-0.67822	0.000443528	1.14363	-0.850785	0.000447878	1.14489	-0.849798
28596164	chr17:28596164:C:T	1.30393e-21	-2.22632	-3.32541e-10	3.57403e-05	-2.22563	-3.32541e-10	3.60245e-05	-2.22524	-3.32541e-10
28597536	chr17:28597536:G:T	6.71828e-21	-4.62694e-10	-0.586869	0.000209903	-4.62694e-10	-0.455271	0.000211653	-4.62694e-10	-0.454487
28599142	chr17:28599142:C:A	1.34471e-21	-2.19552	-3.32541e-10	4.48963e-05	-1.99756	-3.32541e-10	4.50748e-05	-2.00111	-3.32541e-10
28601288	chr17:28601288:G:A	1.90511e-21	-1.84716	-3.32541e-10	5.46616e-05	-1.80075	-3.32541e-10	5.51321e-05	-1.7997	-3.32541e-10
28601345	chr17:28601345:A:G	6.43456e-22	-1.72308	-1.20953	1.77443e-05	-1.70796	-1.21789	1.78267e-05	-1.71091	-1.21783
28602545	chr17:28602545:TAA:T	5.07579e-21	-4.62694e-10	-0.86722	0.00013659	-4.62694e-10	-0.884934	0.000137621	-4.62694e-10	-0.884934
28604315	chr17:28604315:C:T	3.19821e-21	-4.62694e-10	-1.32911	8.76462e-05	-4.62694e-10	-1.32861	8.83082e-05	-4.62694e-10	-1.3286
28604588	chr17:28604588:G:A	4.56438e-21	-4.62694e-10	-0.973419	0.000123302	-4.62694e-10	-0.987277	0.000124232	-4.62694e-10	-0.987287
28606136	chr17:28606136:TCA:T	8.91823e-21	-4.62694e-10	-0.303604	0.000264896	-4.62694e-10	-0.222577	0.000267396	-4.62694e-10	-0.220703
28606696	chr17:28606696:C:CCA	4.4295e-21	-4.62694e-10	-1.00342	0.000128285	-4.62694e-10	-0.947657	0.000129278	-4.62694e-10	-0.947468
28607840	chr17:28607840:A:G	3.2395e-21	-4.62694e-10	-1.31628	8.83907e-05	-4.62694e-10	-1.32015	8.90621e-05	-4.62694e-10	-1.3201
28609242	chr17:28609242:T:C	3.24373e-21	-4.62694e-10	-1.31498	9.03575e-05	-4.62694e-10	-1.29814	9.10494e-05	-4.62694e-10	-1.29803
28609590	chr17:28609590:C:T	5.75157e-22	-1.82862	-1.2162	1.59279e-05	-1.81028	-1.22357	1.60066e-05	-1.81293	-1.2235
28610777	chr17:28610777:A:T	3.19784e-21	-4.62694e-10	-1.32923	8.77575e-05	-4.62694e-10	-1.32734	8.84223e-05	-4.62694e-10	-1.32731
28612431	chr17:28612431:G:A	3.29785e-21	-4.62694e-10	-1.29843	8.9264e-05	-4.62694e-10	-1.31032	8.99453e-05	-4.62694e-10	-1.31023
28612594	chr17:28612594:T:A	2.05829e-21	-1.76983	-3.32541e-10	5.93044e-05	-1.71923	-3.32541e-10	5.98186e-05	-1.71812	-3.32541e-10
28613570	chr17:28613570:T:A	1.61639e-21	-2.01151	-3.32541e-10	5.8336e-05	-1.73569	-3.32541e-10	5.88071e-05	-1.73517	-3.32541e-10
28615053	chr17:28615053:G:A	3.83206e-21	-4.62694e-10	-1.1483	0.00010369	-4.62694e-10	-1.16051	0.000104477	-4.62694e-10	-1.16047
28615645	chr17:28615645:A:G	3.26134e-21	-4.62694e-10	-1.30956	8.79275e-05	-4.62694e-10	-1.3254	8.85881e-05	-4.62694e-10	-1.32544
28615712	chr17:28615712:G:A	3.22165e-21	-4.62694e-10	-1.32181	8.77528e-05	-4.62694e-10	-1.32739	8.84171e-05	-4.62694e-10	-1.32737
28616524	chr17:28616524:G:T	1.50144e-21	-2.08528	-3.32541e-10	3.46733e-05	-2.25595	-3.32541e-10	3.49205e-05	-2.25636	-3.32541e-10
28617614	chr17:28617614:G:A	3.30349e-21	-4.62694e-10	-1.29672	9.12985e-05	-4.62694e-10	-1.28778	9.19959e-05	-4.62694e-10	-1.28769
28617937	chr17:28617937:T:C	1.28665e-19	2.89738	-0.531872	0.000497927	1.13426	-0.725718	0.000502888	1.13554	-0.724605
28618096	chr17:28618096:C:G	1.13373e-20	-4.62694e-10	-0.0636037	0.000349685	-4.62694e-10	0.0551175	0.000351414	-4.62694e-10	0.0525316
28619788	chr17:28619788:G:A	4.05476e-21	-4.62694e-10	-1.09181	0.000122087	-4.62694e-10	-0.997177	0.000122868	-4.62694e-10	-0.998324
28620028	chr17:28620028:A:C	5.5977e-22	-1.77989	-1.29204	1.5314e-05	-1.77502	-1.29813	1.53875e-05	-1.77778	-1.2981
28620458	chr17:28620458:T:G	1.369e-21	-2.17762	-3.32541e-10	4.22455e-05	-2.05842	-3.32541e-10	4.2436e-05	-2.06144	-3.32541e-10
28620634	chr17:28620634:G:A	2.71926e-21	-0.608291	-0.883052	4.41266e-05	-1.1503	-0.864551	4.43889e-05	-1.15236	-0.86408
28620805	chr17:28620805:GCTCC:G	5.07797e-21	-4.62694e-10	-0.86679	0.00012766	-4.62694e-10	-0.952541	0.000128651	-4.62694e-10	-0.95233
28622624	chr17:28622624:C:T	1.41997e-20	-4.62694e-10	0.161521	0.000395865	-4.62694e-10	0.179159	0.000399187	-4.62694e-10	0.179996
28622820	chr17:28622820:T:C	6.80276e-21	-4.62694e-10	-0.574373	0.000186697	-4.62694e-10	-0.57243	0.000187878	-4.62694e-10	-0.573641
28622880	chr17:28622880:G:A	1.68002e-20	0.329688	-3.32541e-10	0.000189472	-0.557671	-3.32541e-10	0.000190308	-0.560792	-3.32541e-10
28622932	chr17:28622932:G:A	2.28498e-21	-1.66534	-3.32541e-10	3.82116e-05	-2.15877	-3.32541e-10	3.84364e-05	-2.16043	-3.32541e-10
28622972	chr17:28622972:G:A	3.51871e-21	-4.62694e-10	-1.23361	0.000105164	-4.62694e-10	-1.1464	0.000105944	-4.62694e-10	-1.14653
28625411	chr17:28625411:TTC:T	1.51494e-21	-1.92138	-0.154948	4.71569e-05	-1.85238	-0.0960521	4.73737e-05	-1.85502	-0.0963488
28625683	chr17:28625683:G:C	3.56614e-21	-4.62694e-10	-1.22022	0.000107131	-4.62694e-10	-1.12787	0.000107925	-4.62694e-10	-1.128
28625788	chr17:28625788:G:A	4.61813e-21	-4.62694e-10	-0.961713	0.000133333	-4.62694e-10	-0.909064	0.000134354	-4.62694e-10	-0.908954
28625789	chr17:28625789:G:T	4.68729e-22	-1.97426	-1.27517	1.02411e-05	-2.20878	-1.26673	1.03228e-05	-2.20815	-1.26693
28626435	chr17:28626435:T:G	3.732e-21	-1.17476	-3.32541e-10	5.13271e-05	-1.86369	-3.32541e-10	5.17387e-05	-1.86323	-3.32541e-10
28626437	chr17:28626437:C:G	3.26538e-21	-4.62694e-10	-1.30833	8.94759e-05	-4.62694e-10	-1.30794	9.01546e-05	-4.62694e-10	-1.30791
28626747	chr17:28626747:G:A	3.54847e-21	-4.62694e-10	-1.22519	0.000106385	-4.62694e-10	-1.13485	0.000107174	-4.62694e-10	-1.13498
28626854	chr17:28626854:A:G	5.67487e-22	-2.12433	-0.933911	2.15537e-05	-2.1707	-0.560664	2.16718e-05	-2.17069	-0.562736
28627017	chr17:28627017:T:A	2.31617e-21	-1.65179	-3.32541e-10	3.88592e-05	-2.14197	-3.32541e-10	3.92118e-05	-2.14046	-3.32541e-10
28627544	chr17:28627544:C:A	1.27627e-21	-2.24776	-3.32541e-10	4.39664e-05	-2.01849	-3.32541e-10	4.41539e-05	-2.02175	-3.32541e-10
28628312	chr17:28628312:A:C	6.37001e-22	-1.7857	-1.15698	1.74621e-05	-1.77395	-1.16793	1.75466e-05	-1.77672	-1.16785
28629212	chr17:28629212:T:C	9.72124e-21	-4.62694e-10	-0.217389	0.000253623	-4.62694e-10	-0.266066	0.000255698	-4.62694e-10	-0.265435
28629519	chr17:28629519:T:C	5.47567e-22	-2.1261	-0.967874	2.05001e-05	-2.1725	-0.608987	2.06139e-05	-2.17248	-0.610991
28629975	chr17:28629975:C:T	1.91947e-21	-1.44676	-0.392892	5.55019e-05	-1.63254	-0.15296	5.58431e-05	-1.63438	-0.152512
28630259	chr17:28630259:C:T	1.39438e-21	-2.15925	-3.32541e-10	6.07585e-05	-1.69501	-3.32541e-10	6.11534e-05	-1.69605	-3.32541e-10
28630767	chr17:28630767:A:G	1.65894e-21	-1.98552	-3.32541e-10	7.81259e-05	-1.44359	-3.32541e-10	7.86703e-05	-1.44417	-3.32541e-10
28631223	chr17:28631223:G:A	3.58336e-21	-4.62694e-10	-1.2154	0.000107856	-4.62694e-10	-1.12111	0.000108655	-4.62694e-10	-1.12125
28632587	chr17:28632587:C:T	3.88255e-21	-4.62694e-10	-1.13521	0.000105617	-4.62694e-10	-1.1421	0.000106438	-4.62694e-10	-1.14187
28632677	chr17:28632677:G:A	4.3702e-21	-4.62694e-10	-1.01689	0.000119747	-4.62694e-10	-1.01653	0.000120555	-4.62694e-10	-1.01733
28634198	chr17:28634198:A:G	1.27288e-21	-2.25042	-3.32541e-10	4.20309e-05	-2.06351	-3.32541e-10	4.23312e-05	-2.06391	-3.32541e-10
28634350	chr17:28634350:C:T	3.41432e-21	-4.62694e-10	-1.26372	9.26463e-05	-4.62694e-10	-1.27312	9.33561e-05	-4.62694e-10	-1.27301
28634447	chr17:28634447:A:C	1.26116e-21	-2.25967	-3.32541e-10	4.12938e-05	-2.0812	-3.32541e-10	4.15454e-05	-2.08265	-3.32541e-10
28634568	chr17:28634568:G:C	5.21281e-21	-4.62694e-10	-0.840584	0.000145552	-4.62694e-10	-0.821382	0.000146814	-4.62694e-10	-0.820269
28634629	chr17:28634629:A:C	4.15853e-21	-4.62694e-10	-1.06654	0.000116494	-4.62694e-10	-1.04407	0.000117346	-4.62694e-10	-1.0443
28634725	chr17:28634725:A:G	5.04564e-21	-4.62694e-10	-0.873177	0.00012696	-4.62694e-10	-0.958045	0.00012795	-4.62694e-10	-0.957791
28635112	chr17:28635112:C:T	3.21116e-21	-4.62694e-10	-1.32507	8.84522e-05	-4.62694e-10	-1.31945	8.91308e-05	-4.62694e-10	-1.31933
28635622	chr17:28635622:G:A	2.19033e-21	-1.70765	-3.32541e-10	3.49408e-05	-2.24826	-3.32541e-10	3.52277e-05	-2.2476	-3.32541e-10
28635962	chr17:28635962:A:G	4.67084e-21	-4.62694e-10	-0.950364	0.000135068	-4.62694e-10	-0.896138	0.000136114	-4.62694e-10	-0.895942
28636427	chr17:28636427:A:C	5.10312e-21	-4.62694e-10	-0.86185	0.000137339	-4.62694e-10	-0.879459	0.000138375	-4.62694e-10	-0.879464
28638994	chr17:28638994:C:T	1.2581e-21	-2.2621	-3.32541e-10	3.45905e-05	-2.25833	-3.32541e-10	3.48573e-05	-2.25817	-3.32541e-10
28639515	chr17:28639515:C:T	5.58386e-22	-1.94423	-1.13018	1.57411e-05	-1.91001	-1.13563	1.58233e-05	-1.91239	-1.13557
28640588	chr17:28640588:C:T	3.21298e-21	-4.62694e-10	-1.3245	8.86018e-05	-4.62694e-10	-1.31776	8.92727e-05	-4.62694e-10	-1.31774
28640712	chr17:28640712:C:T	4.64852e-21	-4.62694e-10	-0.955154	0.000117998	-4.62694e-10	-1.03125	0.000118915	-4.62694e-10	-1.03102
28640783	chr17:28640783:T:C	3.24434e-21	-4.62694e-10	-1.31479	8.84993e-05	-4.62694e-10	-1.31892	8.91718e-05	-4.62694e-10	-1.31887
28642514	chr17:28642514:G:A	3.65957e-21	-4.62694e-10	-1.19436	0.000100232	-4.62694e-10	-1.19443	0.000101001	-4.62694e-10	-1.1943
28643907	chr17:28643907:A:G	3.31158e-21	-4.62694e-10	-1.29428	9.39824e-05	-4.62694e-10	-1.25881	9.46559e-05	-4.62694e-10	-1.25919
28644476	chr17:28644476:C:A	1.25261e-20	0.0361158	-3.32541e-10	9.67148e-05	-1.23015	-3.32541e-10	9.69259e-05	-1.23549	-3.32541e-10
28644550	chr17:28644550:T:C	3.57768e-21	-4.62694e-10	-1.21699	9.62416e-05	-4.62694e-10	-1.23505	9.69738e-05	-4.62694e-10	-1.23499
28646631	chr17:28646631:A:G	3.58283e-21	-4.62694e-10	-1.21555	9.6382e-05	-4.62694e-10	-1.2336	9.71152e-05	-4.62694e-10	-1.23354
28647040	chr17:28647040:T:C	3.19809e-21	-4.62694e-10	-1.32915	8.75887e-05	-4.62694e-10	-1.32926	8.82492e-05	-4.62694e-10	-1.32927
28647111	chr17:28647111:G:A	3.32454e-21	-4.62694e-10	-1.29037	8.84666e-05	-4.62694e-10	-1.31929	8.91413e-05	-4.62694e-10	-1.31921
28647153	chr17:28647153:G:GAA	4.78799e-21	-4.62694e-10	-0.925592	0.000128704	-4.62694e-10	-0.944396	0.000129669	-4.62694e-10	-0.944451
28647292	chr17:28647292:C:T	7.87494e-21	-4.62694e-10	-0.428017	0.000233108	-4.62694e-10	-0.350412	0.000234995	-4.62694e-10	-0.34987
28648163	chr17:28648163:G:C	4.91986e-21	-4.62694e-10	-0.898423	0.000124043	-4.62694e-10	-0.981287	0.00012501	-4.62694e-10	-0.98104
28648366	chr17:28648366:T:G	3.21553e-21	-4.62694e-10	-1.32371	8.76706e-05	-4.62694e-10	-1.32833	8.83345e-05	-4.62694e-10	-1.3283
28648452	chr17:28648452:G:A	4.09009e-21	-4.62694e-10	-1.08314	0.000111638	-4.62694e-10	-1.08665	0.000112462	-4.62694e-10	-1.08682
28650325	chr17:28650325:A:G	8.04233e-22	-1.60556	-1.10401	2.20538e-05	-1.59147	-1.11696	2.21499e-05	-1.59471	-1.11689
28650551	chr17:28650551:C:T	1.47846e-21	-2.1007	-3.32541e-10	3.45734e-05	-2.25883	-3.32541e-10	3.48236e-05	-2.25914	-3.32541e-10
28650565	chr17:28650565:C:T	3.27544e-21	-4.62694e-10	-1.30525	8.81186e-05	-4.62694e-10	-1.32323	8.87798e-05	-4.62694e-10	-1.32328
28651279	chr17:28651279:G:C	1.26149e-21	-2.25941	-3.32541e-10	4.18515e-05	-2.06779	-3.32541e-10	4.20415e-05	-2.07078	-3.32541e-10
28651929	chr17:28651929:A:G	3.68769e-21	-4.62694e-10	-1.1867	0.000112191	-4.62694e-10	-1.08171	0.00011302	-4.62694e-10	-1.08187
28653191	chr17:28653191:G:A	2.29249e-21	-1.66206	-3.32541e-10	3.86367e-05	-2.14771	-3.32541e-10	3.89858e-05	-2.14624	-3.32541e-10
28654187	chr17:28654187:G:A	3.58081e-21	-4.62694e-10	-1.21611	9.55753e-05	-4.62694e-10	-1.242	9.63225e-05	-4.62694e-10	-1.24173
28654853	chr17:28654853:A:G	4.64297e-21	-2.06786	1.11151	0.000221796	-2.13808	1.73793	0.000223068	-2.13804	1.73608
28655062	chr17:28655062:G:C	1.40777e-21	-2.14969	-3.32541e-10	3.87137e-05	-2.14572	-3.32541e-10	3.89287e-05	-2.1477	-3.32541e-10
28655323	chr17:28655323:A:G	3.29728e-21	-4.62694e-10	-1.29861	9.03919e-05	-4.62694e-10	-1.29776	9.10784e-05	-4.62694e-10	-1.29771
28656071	chr17:28656071:C:T	3.73372e-21	-4.62694e-10	-1.1743	9.96406e-05	-4.62694e-10	-1.20034	0.000100383	-4.62694e-10	-1.20044
28656212	chr17:28656212:G:C	3.84662e-21	-4.62694e-10	-1.14451	0.000102146	-4.62694e-10	-1.17551	0.000102899	-4.62694e-10	-1.17568
28656512	chr17:28656512:C:T	3.57209e-21	-4.62694e-10	-1.21855	9.53686e-05	-4.62694e-10	-1.24417	9.61138e-05	-4.62694e-10	-1.2439
28656560	chr17:28656560:C:T	3.76225e-21	-4.62694e-10	-1.16669	0.000102534	-4.62694e-10	-1.17172	0.00010333	-4.62694e-10	-1.17151
28656889	chr17:28656889:G:A	8.10064e-21	-4.62694e-10	-0.399759	0.00020462	-4.62694e-10	-0.480761	0.000206291	-4.62694e-10	-0.480145
28657260	chr17:28657260:C:T	1.28641e-21	-2.23985	-3.32541e-10	4.50199e-05	-1.99481	-3.32541e-10	4.52052e-05	-1.99822	-3.32541e-10
28657364	chr17:28657364:T:C	1.46682e-21	-2.1086	-3.32541e-10	4.63816e-05	-1.96501	-3.32541e-10	4.67357e-05	-1.96493	-3.32541e-10
28658167	chr17:28658167:T:G	3.45267e-21	-4.62694e-10	-1.25255	9.54994e-05	-4.62694e-10	-1.24279	9.62065e-05	-4.62694e-10	-1.24294
28658231	chr17:28658231:C:T	1.11901e-20	-4.62694e-10	-0.0766756	0.000345447	-4.62694e-10	0.0429253	0.000347163	-4.62694e-10	0.0403598
28658876	chr17:28658876:G:A	1.26345e-21	-2.25786	-3.32541e-10	4.19253e-05	-2.06603	-3.32541e-10	4.21784e-05	-2.06753	-3.32541e-10
28659801	chr17:28659801:C:T	1.13626e-20	-4.62694e-10	-0.0613754	0.000351151	-4.62694e-10	0.0593033	0.000352888	-4.62694e-10	0.0567166
28660067	chr17:28660067:C:T	3.83084e-21	-4.62694e-10	-1.14862	0.000103658	-4.62694e-10	-1.16082	0.000104445	-4.62694e-10	-1.16078
28661834	chr17:28661834:C:T	3.26632e-21	-4.62694e-10	-1.30804	8.94973e-05	-4.62694e-10	-1.30771	9.01762e-05	-4.62694e-10	-1.30767
28663214	chr17:28663214:G:A	1.15789e-20	-4.62694e-10	-0.0425217	0.000357907	-4.62694e-10	0.0783587	0.000359673	-4.62694e-10	0.0757605
28664458	chr17:28664458:T:C	3.9706e-21	-4.62694e-10	-1.11279	0.000111126	-4.62694e-10	-1.09125	0.000111942	-4.62694e-10	-1.09145
28664803	chr17:28664803:C:T	1.37487e-21	-2.17334	-3.32541e-10	3.79586e-05	-2.16542	-3.32541e-10	3.82092e-05	-2.16636	-3.32541e-10
28664850	chr17:28664850:C:G	4.29015e-21	-4.62694e-10	-1.03538	0.000116568	-4.62694e-10	-1.04344	0.000117527	-4.62694e-10	-1.04277
28665349	chr17:28665349:T:C	3.04588e-21	-0.559592	-0.81832	4.94087e-05	-1.10186	-0.799925	4.96971e-05	-1.10396	-0.799528
28666369	chr17:28666369:G:A	5.30967e-22	-1.89274	-1.23201	1.47404e-05	-1.87135	-1.23997	1.48146e-05	-1.87383	-1.23999
28666412	chr17:28666412:A:G	1.2787e-21	-2.24586	-3.32541e-10	3.44712e-05	-2.26179	-3.32541e-10	3.47309e-05	-2.2618	-3.32541e-10
28666846	chr17:28666846:C:T	7.91178e-22	-1.79562	-0.930313	1.91976e-05	-1.85008	-0.997047	1.93125e-05	-1.85178	-0.996897
28666894	chr17:28666894:T:C	3.6535e-21	-4.62694e-10	-1.19602	9.97752e-05	-4.62694e-10	-1.19899	0.000100515	-4.62694e-10	-1.19913
28667188	chr17:28667188:AC:A	1.14778e-20	-4.62694e-10	-0.0512912	0.000352692	-4.62694e-10	0.0636816	0.00035443	-4.62694e-10	0.0610767
28668742	chr17:28668742:G:A	3.51097e-21	-4.62694e-10	-1.23581	9.55507e-05	-4.62694e-10	-1.24226	9.62797e-05	-4.62694e-10	-1.24218
28669043	chr17:28669043:T:C	1.30301e-21	-2.22703	-3.32541e-10	3.59246e-05	-2.22049	-3.32541e-10	3.62155e-05	-2.21995	-3.32541e-10
28669546	chr17:28669546:G:A	6.33e-22	-2.10929	-0.8397	2.43832e-05	-2.1619	-0.446116	2.45143e-05	-2.16188	-0.448303
28669733	chr17:28669733:G:A	7.16302e-21	-0.522771	-3.32541e-10	0.000112495	-1.07901	-3.32541e-10	0.000113816	-1.07485	-3.32541e-10
28670545	chr17:28670545:T:C	5.16029e-21	-4.62694e-10	-0.850709	0.000139027	-4.62694e-10	-0.867248	0.000140076	-4.62694e-10	-0.867248
28670800	chr17:28670800:G:A	3.20781e-21	-4.62694e-10	-1.32611	8.79054e-05	-4.62694e-10	-1.32565	8.85704e-05	-4.62694e-10	-1.32564
28671171	chr17:28671171:C:T	1.14848e-20	-4.62694e-10	-0.0506775	0.000354971	-4.62694e-10	0.070122	0.000356725	-4.62694e-10	0.0675313
28671351	chr17:28671351:C:T	5.17585e-21	-4.62694e-10	-0.847699	0.000139292	-4.62694e-10	-0.86534	0.000140344	-4.62694e-10	-0.865338
28672599	chr17:28672599:A:G	7.10564e-21	-4.62694e-10	-0.530814	0.000209185	-4.62694e-10	-0.458695	0.000210876	-4.62694e-10	-0.458163
28673355	chr17:28673355:T:G	6.57427e-21	-4.62694e-10	-0.608538	0.000193069	-4.62694e-10	-0.538865	0.000194887	-4.62694e-10	-0.537015
28673373	chr17:28673373:A:G	2.46868e-21	-0.599217	-0.988801	4.05767e-05	-1.12176	-0.976957	4.08125e-05	-1.12379	-0.97665
28674704	chr17:28674704:C:G	2.05103e-20	0.529224	-3.32541e-10	0.000224522	-0.387941	-3.32541e-10	0.000225475	-0.391224	-3.32541e-10
28676503	chr17:28676503:G:A	1.34272e-21	-2.19701	-3.32541e-10	3.50348e-05	-2.24557	-3.32541e-10	3.53089e-05	-2.2453	-3.32541e-10
28677337	chr17:28677337:C:T	3.23712e-21	-4.62694e-10	-1.31702	8.95961e-05	-4.62694e-10	-1.3066	9.02753e-05	-4.62694e-10	-1.30657
28677685	chr17:28677685:C:A	6.21978e-22	-2.25001	-0.71654	2.0013e-05	-2.25482	-0.550711	2.01766e-05	-2.25469	-0.550222
28677830	chr17:28677830:A:G	8.98084e-21	-4.62694e-10	-0.296609	0.00026589	-4.62694e-10	-0.218831	0.000268398	-4.62694e-10	-0.216963
28678343	chr17:28678343:G:A	3.19868e-21	-4.62694e-10	-1.32896	8.81236e-05	-4.62694e-10	-1.32317	8.87785e-05	-4.62694e-10	-1.32329
28679660	chr17:28679660:A:G	6.68422e-22	-1.74848	-1.14606	1.83382e-05	-1.7334	-1.15953	1.84208e-05	-1.73635	-1.1596
28679727	chr17:28679727:A:C	8.868e-22	-1.60151	-1.01033	2.39401e-05	-1.59892	-1.02744	2.40409e-05	-1.60215	-1.02753
28680385	chr17:28680385:G:A	5.33734e-21	-4.62694e-10	-0.816974	0.000155756	-4.62694e-10	-0.753621	0.000156971	-4.62694e-10	-0.753373
28680848	chr17:28680848:C:T	3.87892e-21	-4.62694e-10	-1.13615	0.000106141	-4.62694e-10	-1.13715	0.000106925	-4.62694e-10	-1.1373
28681145	chr17:28681145:G:A	1.27251e-21	-2.25071	-3.32541e-10	3.52774e-05	-2.23867	-3.32541e-10	3.55574e-05	-2.23829	-3.32541e-10
28681703	chr17:28681703:G:A	5.81967e-22	-1.84131	-1.19174	1.61244e-05	-1.81897	-1.20262	1.62027e-05	-1.82161	-1.20264
28682031	chr17:28682031:G:A	1.65645e-21	-1.98703	-3.32541e-10	3.56271e-05	-2.22881	-3.32541e-10	3.58617e-05	-2.22976	-3.32541e-10
28682731	chr17:28682731:C:T	4.92302e-22	-2.09077	-1.1096	1.5064e-05	-2.22041	-0.8692	1.51392e-05	-2.22121	-0.870931
28684542	chr17:28684542:T:A	6.00335e-22	-1.81197	-1.19	1.66543e-05	-1.78837	-1.20088	1.67338e-05	-1.7911	-1.2009
28685730	chr17:28685730:T:A	1.28809e-20	0.0640459	-3.32541e-10	0.000220745	-0.404904	-3.32541e-10	0.000221508	-0.408974	-3.32541e-10
28686450	chr17:28686450:C:T	8.53658e-22	-1.66865	-0.981276	2.34338e-05	-1.64967	-0.99806	2.35349e-05	-1.6528	-0.998152
28691579	chr17:28691579:A:G	8.88852e-22	-1.69745	-0.912074	2.41252e-05	-1.68763	-0.931023	2.42316e-05	-1.69065	-0.931127
28691845	chr17:28691845:G:A	1.31208e-21	-1.00511	-1.21498	2.85483e-05	-1.19114	-1.25918	2.88921e-05	-1.18688	-1.25898
28692781	chr17:28692781:C:A	3.27955e-21	-4.62694e-10	-1.304	8.85717e-05	-4.62694e-10	-1.3181	8.92351e-05	-4.62694e-10	-1.31816
28692938	chr17:28692938:T:C	3.38822e-21	-1.2714	-3.32541e-10	9.36462e-05	-1.26239	-3.32541e-10	9.40707e-05	-1.26539	-3.32541e-10
28693462	chr17:28693462:A:G	1.3755e-21	-2.17288	-3.32541e-10	5.65426e-05	-1.76692	-3.32541e-10	5.6905e-05	-1.76805	-3.32541e-10
28693512	chr17:28693512:A:G	4.57863e-21	-4.62694e-10	-0.970302	0.000120333	-4.62694e-10	-1.01165	0.000121231	-4.62694e-10	-1.01173
28694184	chr17:28694184:C:T	5.75638e-22	-1.77211	-1.27186	1.5997e-05	-1.75176	-1.27775	1.60718e-05	-1.7546	-1.27777
28694788	chr17:28694788:G:C	4.14611e-21	-4.62694e-10	-1.06953	0.000111002	-4.62694e-10	-1.09236	0.000111828	-4.62694e-10	-1.09247
28697852	chr17:28697852:G:A	5.87303e-22	-1.79649	-1.22743	1.1794e-05	-2.11252	-1.2218	1.18926e-05	-2.11148	-1.22204
28699495	chr17:28699495:G:A	1.35615e-20	0.115533	-3.32541e-10	0.00010201	-1.17684	-3.32541e-10	0.000102219	-1.18232	-3.32541e-10
28701012	chr17:28701012:A:C	2.89621e-21	-1.4283	-3.32541e-10	5.90591e-05	-1.72338	-3.32541e-10	5.93971e-05	-1.72519	-3.32541e-10
28703347	chr17:28703347:A:G	4.11617e-21	-4.62694e-10	-1.07678	0.000113357	-4.62694e-10	-1.07137	0.000114315	-4.62694e-10	-1.07048
28703927	chr17:28703927:T:C	3.8222e-21	-4.62694e-10	-1.15088	0.000103433	-4.62694e-10	-1.16299	0.000104218	-4.62694e-10	-1.16295
28704052	chr17:28704052:C:T	9.19678e-21	-4.62694e-10	-0.272849	0.000231968	-4.62694e-10	-0.355313	0.000233674	-4.62694e-10	-0.355508
28704663	chr17:28704663:C:T	3.37448e-21	-4.62694e-10	-1.27546	9.16051e-05	-4.62694e-10	-1.28443	9.23061e-05	-4.62694e-10	-1.28432
28705349	chr17:28705349:C:T	6.01395e-22	-1.85748	-1.14273	1.29717e-05	-2.21517	-1.02398	1.30615e-05	-2.21502	-1.02475
28705479	chr17:28705479:C:T	8.31167e-21	-4.62694e-10	-0.374041	0.000216811	-4.62694e-10	-0.42289	0.000218578	-4.62694e-10	-0.422293
28705809	chr17:28705809:A:C	9.40952e-22	-1.58066	-0.971908	2.52114e-05	-1.58563	-0.988993	2.53176e-05	-1.58885	-0.989088
28707106	chr17:28707106:G:A	2.60694e-21	-1.53352	-3.32541e-10	0.000206368	-0.472252	-3.32541e-10	0.000207623	-0.473709	-3.32541e-10
28708317	chr17:28708317:A:G	9.45646e-22	-1.62221	-0.925374	2.5366e-05	-1.62306	-0.945449	2.54743e-05	-1.62621	-0.945553
28708464	chr17:28708464:T:C	1.34797e-21	-2.1931	-3.32541e-10	6.32022e-05	-1.65558	-3.32541e-10	6.34034e-05	-1.65992	-3.32541e-10
28708898	chr17:28708898:G:A	4.447e-22	-2.15051	-1.15154	1.38347e-05	-2.24421	-0.930522	1.39092e-05	-2.24475	-0.932135
28708902	chr17:28708902:G:A	3.3108e-21	-4.62694e-10	-1.29451	8.83886e-05	-4.62694e-10	-1.32017	8.90622e-05	-4.62694e-10	-1.3201
28708926	chr17:28708926:A:G	1.82789e-19	3.30969	-0.593059	0.000658578	1.46645	-0.778278	0.000665176	1.46783	-0.777216
28708935	chr17:28708935:G:A	6.12189e-22	-1.72395	-1.25847	1.68013e-05	-1.71542	-1.26504	1.68787e-05	-1.71833	-1.26505
28709662	chr17:28709662:C:T	3.53282e-21	-4.62694e-10	-1.22961	0.000103065	-4.62694e-10	-1.16655	0.000103784	-4.62694e-10	-1.16712
28710142	chr17:28710142:G:A	3.78462e-21	-4.62694e-10	-1.16076	0.000101759	-4.62694e-10	-1.17931	0.000102528	-4.62694e-10	-1.1793
28711322	chr17:28711322:C:T	9.52588e-21	-4.62694e-10	-0.23769	0.000240134	-4.62694e-10	-0.320717	0.0002419	-4.62694e-10	-0.320908
28711751	chr17:28711751:A:G	1.35248e-21	-2.18976	-3.32541e-10	3.44768e-05	-2.26163	-3.32541e-10	3.47337e-05	-2.26172	-3.32541e-10
28712164	chr17:28712164:G:C	3.22137e-21	-4.62694e-10	-1.3219	8.8959e-05	-4.62694e-10	-1.31374	8.96329e-05	-4.62694e-10	-1.31371
28713154	chr17:28713154:A:G	1.43278e-21	-2.13209	-3.32541e-10	3.97442e-05	-2.11945	-3.32541e-10	4.00849e-05	-2.11844	-3.32541e-10
28713601	chr17:28713601:A:G	8.61487e-22	-1.64968	-0.991119	2.29669e-05	-1.65952	-1.00834	2.30682e-05	-1.66254	-1.00844
28713788	chr17:28713788:T:C	1.33514e-21	-2.20267	-3.32541e-10	3.51338e-05	-2.24275	-3.32541e-10	3.54093e-05	-2.24246	-3.32541e-10
28714028	chr17:28714028:T:C	1.35694e-21	-2.18647	-3.32541e-10	4.41062e-05	-2.01531	-3.32541e-10	4.42875e-05	-2.01873	-3.32541e-10
28714470	chr17:28714470:G:A	5.30697e-21	-4.62694e-10	-0.822681	0.000154865	-4.62694e-10	-0.759362	0.000156071	-4.62694e-10	-0.75912
28715666	chr17:28715666:T:A	3.3148e-21	-4.62694e-10	-1.2933	9.17043e-05	-4.62694e-10	-1.28335	9.24053e-05	-4.62694e-10	-1.28325
28716986	chr17:28716986:C:T	1.46253e-21	-2.11153	-3.32541e-10	3.51416e-05	-2.24253	-3.32541e-10	3.53838e-05	-2.24318	-3.32541e-10
28718426	chr17:28718426:TG:T	1.19419e-20	-4.62694e-10	-0.0116483	0.000315843	-4.62694e-10	-0.0466702	0.000318395	-4.62694e-10	-0.0461412
28720448	chr17:28720448:A:G	4.16665e-21	-4.62694e-10	-1.06459	0.000119138	-4.62694e-10	-1.02163	0.000120113	-4.62694e-10	-1.02101
28720525	chr17:28720525:G:A	4.30762e-21	-4.62694e-10	-1.03132	0.000118622	-4.62694e-10	-1.02597	0.000119633	-4.62694e-10	-1.025
28720992	chr17:28720992:G:A	3.42578e-21	-4.62694e-10	-1.26037	9.33348e-05	-4.62694e-10	-1.26572	9.40337e-05	-4.62694e-10	-1.26578
28721174	chr17:28721174:G:A	2.26342e-21	-1.67483	-3.32541e-10	4.15704e-05	-2.07453	-3.32541e-10	4.17906e-05	-2.07676	-3.32541e-10
28721452	chr17:28721452:G:A	9.7655e-21	-4.62694e-10	-0.212847	0.000245642	-4.62694e-10	-0.29804	0.000247446	-4.62694e-10	-0.298241
28721909	chr17:28721909:C:T	1.88597e-21	-1.85726	-3.32541e-10	3.58804e-05	-2.22172	-3.32541e-10	3.61829e-05	-2.22085	-3.32541e-10
28722132	chr17:28722132:A:AG	8.83909e-22	-1.72212	-0.892982	2.36013e-05	-1.72753	-0.913079	2.37087e-05	-1.7304	-0.913195
28722363	chr17:28722363:G:A	1.56705e-21	-2.0425	-3.32541e-10	3.61855e-05	-2.21326	-3.32541e-10	3.64359e-05	-2.21388	-3.32541e-10
28722975	chr17:28722975:C:G	3.59381e-21	-4.62694e-10	-1.21249	9.7669e-05	-4.62694e-10	-1.22033	9.84164e-05	-4.62694e-10	-1.22023
28723189	chr17:28723189:T:C	3.5532e-21	-4.62694e-10	-1.22385	9.61048e-05	-4.62694e-10	-1.23648	9.68447e-05	-4.62694e-10	-1.23633
28724609	chr17:28724609:G:A	3.1976e-21	-4.62694e-10	-1.3293	8.76569e-05	-4.62694e-10	-1.32848	8.83199e-05	-4.62694e-10	-1.32847
28724753	chr17:28724753:G:A	3.32903e-21	-4.62694e-10	-1.28902	9.46601e-05	-4.62694e-10	-1.25162	9.53365e-05	-4.62694e-10	-1.25202
28725033	chr17:28725033:TTTG:T	3.96049e-21	-4.62694e-10	-1.11534	0.000110732	-4.62694e-10	-1.0948	0.000111545	-4.62694e-10	-1.09501
28725137	chr17:28725137:A:G	1.32027e-21	-2.21386	-3.32541e-10	3.45652e-05	-2.25907	-3.32541e-10	3.48271e-05	-2.25904	-3.32541e-10
28725294	chr17:28725294:T:G	4.21716e-21	-4.62694e-10	-1.05254	0.000112895	-4.62694e-10	-1.07546	0.000113735	-4.62694e-10	-1.07557
28725340	chr17:28725340:C:T	6.27085e-22	-1.73789	-1.22049	1.70606e-05	-1.73611	-1.22904	1.71404e-05	-1.73894	-1.22906
28726158	chr17:28726158:A:G	8.67909e-22	-1.71132	-0.922053	2.31967e-05	-1.71642	-0.941481	2.33019e-05	-1.71931	-0.941592
28726550	chr17:28726550:G:A	5.00328e-22	-2.16032	-1.02388	1.83891e-05	-2.20043	-0.689722	1.84936e-05	-2.20041	-0.691601
28726762	chr17:28726762:C:T	3.43743e-21	-4.62694e-10	-1.25698	9.94634e-05	-4.62694e-10	-1.20212	0.000100164	-4.62694e-10	-1.20263
28727622	chr17:28727622:TTC:T	1.79886e-21	-0.657688	-1.24686	3.10011e-05	-1.13867	-1.22922	3.10135e-05	-1.14524	-1.22977
28727623	chr17:28727623:TC:T	4.08359e-22	-2.26149	-1.12582	1.1545e-05	-2.20924	-1.14642	1.1634e-05	-2.20923	-1.14628
28727825	chr17:28727825:G:A	6.33758e-21	-4.62694e-10	-0.645204	0.000205326	-4.62694e-10	-0.477317	0.000206861	-4.62694e-10	-0.477389
28727835	chr17:28727835:G:T	4.5991e-21	-4.62694e-10	-0.965842	0.000126429	-4.62694e-10	-0.96223	0.000127525	-4.62694e-10	-0.96112
28728293	chr17:28728293:C:T	6.31948e-22	-1.77694	-1.17371	1.72595e-05	-1.76565	-1.1879	1.7341e-05	-1.76841	-1.18795
28728422	chr17:28728422:G:A	6.44755e-22	-1.7647	-1.16588	1.76069e-05	-1.75319	-1.18044	1.76895e-05	-1.75599	-1.18048
28729600	chr17:28729600:T:C	5.08796e-21	-0.864825	-3.32541e-10	5.34554e-05	-1.82307	-3.32541e-10	5.36593e-05	-1.82678	-3.32541e-10
28730803	chr17:28730803:G:A	1.27737e-20	-4.62694e-10	0.0556838	0.000393751	-4.62694e-10	0.173805	0.000395663	-4.62694e-10	0.17113
28731215	chr17:28731215:C:A	3.49894e-21	-4.62694e-10	-1.23924	9.3762e-05	-4.62694e-10	-1.26115	9.44635e-05	-4.62694e-10	-1.26122
28731278	chr17:28731278:G:A	1.12178e-21	-2.12563	-0.251161	4.78527e-05	-2.17925	0.245467	4.81442e-05	-2.17922	0.243986
28731339	chr17:28731339:A:G	3.62409e-21	-4.62694e-10	-1.2041	9.67241e-05	-4.62694e-10	-1.23005	9.74466e-05	-4.62694e-10	-1.23013
28732501	chr17:28732501:G:A	4.22745e-22	-2.11294	-1.23975	9.39988e-06	-2.2591	-1.30211	9.47638e-06	-2.25877	-1.30187
28732648	chr17:28732648:T:A	1.35854e-21	-2.18529	-3.32541e-10	3.4664e-05	-2.25621	-3.32541e-10	3.49147e-05	-2.25653	-3.32541e-10
28732901	chr17:28732901:T:C	3.01987e-21	-1.38649	-3.32541e-10	4.34259e-05	-2.03086	-3.32541e-10	4.38464e-05	-2.02874	-3.32541e-10
28733025	chr17:28733025:C:T	1.4324e-21	-2.13235	-3.32541e-10	3.47633e-05	-2.25335	-3.32541e-10	3.50094e-05	-2.25382	-3.32541e-10
28733437	chr17:28733437:T:C	6.38729e-21	-4.62694e-10	-0.637392	0.000206913	-4.62694e-10	-0.469616	0.000208461	-4.62694e-10	-0.469684
28733527	chr17:28733527:A:G	5.86833e-22	-1.84241	-1.18231	1.59206e-05	-1.83828	-1.19602	1.59996e-05	-1.84082	-1.19606
28733537	chr17:28733537:TTAAAA:T	1.92542e-21	-1.83656	-3.32541e-10	5.53178e-05	-1.78882	-3.32541e-10	5.57944e-05	-1.78776	-3.32541e-10
28734253	chr17:28734253:G:A	3.24583e-20	2.1934	-1.20514	0.000125824	0.303542	-1.27057	0.00012792	0.312171	-1.2702
28734568	chr17:28734568:C:T	5.98069e-22	-1.81588	-1.18987	1.62239e-05	-1.81125	-1.20418	1.63029e-05	-1.81386	-1.20423
28734698	chr17:28734698:AC:A	4.56183e-21	-0.973977	-3.32541e-10	7.94456e-05	-1.42684	-3.32541e-10	8.03138e-05	-1.42349	-3.32541e-10
28735777	chr17:28735777:TTTA:T	7.15298e-22	-1.84658	-0.980181	1.91503e-05	-1.84328	-1.00632	1.92446e-05	-1.8458	-1.00641
28735905	chr17:28735905:T:C	4.19099e-21	-4.62694e-10	-1.05877	0.00011522	-4.62694e-10	-1.05507	0.000116189	-4.62694e-10	-1.05422
28736913	chr17:28736913:G:A	1.69326e-20	-4.62694e-10	0.337541	0.000531705	-4.62694e-10	0.474175	0.00053414	-4.62694e-10	0.471223
28737268	chr17:28737268:C:T	1.90174e-21	-1.84893	-3.32541e-10	9.34678e-05	-1.2643	-3.32541e-10	9.41126e-05	-1.26494	-3.32541e-10
28738193	chr17:28738193:T:C	7.96537e-22	-1.39435	-1.32483	1.68582e-05	-1.64858	-1.3285	1.69435e-05	-1.65105	-1.3285
28740894	chr17:28740894:C:T	5.65822e-21	-4.62694e-10	-0.758593	0.000174022	-4.62694e-10	-0.642732	0.000175456	-4.62694e-10	-0.642045
28742006	chr17:28742006:T:C	3.97332e-21	-4.62694e-10	-1.1121	0.000117524	-4.62694e-10	-1.03528	0.000118483	-4.62694e-10	-1.03467
28742417	chr17:28742417:C:A	1.29098e-21	-2.2363	-3.32541e-10	4.41477e-05	-2.01437	-3.32541e-10	4.43341e-05	-2.01768	-3.32541e-10
28742624	chr17:28742624:C:G	1.06577e-20	-4.62694e-10	-0.125423	0.000283782	-4.62694e-10	-0.153708	0.000286212	-4.62694e-10	-0.152703
28743836	chr17:28743836:G:A	6.60258e-21	-4.62694e-10	-0.604241	0.000174705	-4.62694e-10	-0.638814	0.000175999	-4.62694e-10	-0.638954
28744987	chr17:28744987:A:G	3.5633e-21	-4.62694e-10	-1.22101	9.62431e-05	-4.62694e-10	-1.23504	9.69854e-05	-4.62694e-10	-1.23487
28745445	chr17:28745445:G:A	4.34362e-22	-2.05186	-1.27372	1.42616e-05	-1.8938	-1.25055	1.43913e-05	-1.89224	-1.25057
28745550	chr17:28745550:GC:G	1.35063e-19	1.62278	0.791258	0.000734391	0.394128	0.403	0.000740746	0.393817	0.404407
28745655	chr17:28745655:C:G	3.52464e-21	-4.62694e-10	-1.23192	9.63558e-05	-4.62694e-10	-1.23387	9.70718e-05	-4.62694e-10	-1.23398
28746889	chr17:28746889:G:GGT	7.67423e-21	-4.62694e-10	-0.453834	0.000205224	-4.62694e-10	-0.477814	0.000206952	-4.62694e-10	-0.476949
28747513	chr17:28747513:C:T	1.97318e-20	-4.62694e-10	0.49053	0.000620689	-4.62694e-10	0.628915	0.000623453	-4.62694e-10	0.625839
28748405	chr17:28748405:C:T	4.51163e-22	-2.10713	-1.1805	1.53535e-05	-1.91992	-1.15066	1.54889e-05	-1.91861	-1.1507
28749719	chr17:28749719:A:AC	3.4171e-21	-4.62694e-10	-1.26291	9.18876e-05	-4.62694e-10	-1.28135	9.25571e-05	-4.62694e-10	-1.28161
28750313	chr17:28750313:A:G	4.79291e-22	-1.99166	-1.23549	1.46297e-05	-1.9351	-1.18376	1.47599e-05	-1.93359	-1.18393
28750668	chr17:28750668:TA:T	7.68641e-22	-2.04753	-0.707307	2.68203e-05	-1.85055	-0.662203	2.70693e-05	-1.8491	-0.661933
28750685	chr17:28750685:T:C	1.27491e-21	-2.24882	-3.32541e-10	4.30184e-05	-2.04029	-3.32541e-10	4.33291e-05	-2.04061	-3.32541e-10
28751011	chr17:28751011:C:T	1.5654e-21	-2.04356	-3.32541e-10	3.46037e-05	-2.25795	-3.32541e-10	3.48543e-05	-2.25826	-3.32541e-10
28751082	chr17:28751082:A:C	5.75053e-21	-4.62694e-10	-0.74241	0.000176633	-4.62694e-10	-0.627841	0.000178088	-4.62694e-10	-0.627154
28751305	chr17:28751305:A:G	1.55019e-19	2.41455	0.137293	0.000790023	1.04555	-0.175403	0.000795095	1.04331	-0.174285
28751471	chr17:28751471:T:G	4.59642e-21	-4.62694e-10	-0.966424	0.000126168	-4.62694e-10	-0.964301	0.00012726	-4.62694e-10	-0.963198
28751491	chr17:28751491:T:C	4.82481e-22	-2.05933	-1.16118	1.6756e-05	-1.85315	-1.13001	1.69059e-05	-1.85172	-1.13005
28751785	chr17:28751785:G:GC	2.88894e-20	-4.62694e-10	0.871772	0.000922093	-4.62694e-10	1.02473	0.000925823	-4.62694e-10	1.02125
28751836	chr17:28751836:C:CTGA	2.36797e-20	1.89032	-1.21741	7.78807e-05	-0.165533	-1.2812	7.90632e-05	-0.158303	-1.28088
28751930	chr17:28751930:A:G	5.6905e-21	-4.62694e-10	-0.752904	0.000140876	-4.62694e-10	-0.854035	0.000141978	-4.62694e-10	-0.853763
28752397	chr17:28752397:C:A	7.43528e-22	-1.46089	-1.32716	1.4358e-05	-1.80934	-1.32826	1.44384e-05	-1.81129	-1.32826
28752507	chr17:28752507:A:C	1.24653e-20	-4.62694e-10	0.0312434	0.000332867	-4.62694e-10	0.00582725	0.000335319	-4.62694e-10	0.0056481
28752537	chr17:28752537:C:T	4.43632e-22	-2.11373	-1.19073	1.49785e-05	-1.93358	-1.16171	1.51105e-05	-1.93229	-1.16176
28753568	chr17:28753568:C:T	4.01212e-21	-4.62694e-10	-1.10238	0.000107786	-4.62694e-10	-1.12177	0.000108626	-4.62694e-10	-1.12153
28753990	chr17:28753990:A:G	8.14817e-21	-4.62694e-10	-0.393909	0.000275724	-4.62694e-10	-0.182514	0.000277807	-4.62694e-10	-0.182509
28754293	chr17:28754293:T:G	9.08225e-21	-4.62694e-10	-0.28538	0.000290507	-4.62694e-10	-0.130285	0.00029299	-4.62694e-10	-0.129297
28754922	chr17:28754922:G:A	5.16964e-21	-4.62694e-10	-0.848898	0.000141567	-4.62694e-10	-0.849142	0.000142789	-4.62694e-10	-0.848065
28755631	chr17:28755631:T:C	3.26236e-21	-4.62694e-10	-1.30925	9.19002e-05	-4.62694e-10	-1.28121	9.25651e-05	-4.62694e-10	-1.28152
28756125	chr17:28756125:T:C	3.3794e-21	-4.62694e-10	-1.274	9.18757e-05	-4.62694e-10	-1.28148	9.25732e-05	-4.62694e-10	-1.28143
28757207	chr17:28757207:T:G	2.10638e-20	-4.62694e-10	0.555853	0.000546983	-4.62694e-10	0.502503	0.000551417	-4.62694e-10	0.503057
28757346	chr17:28757346:T:C	1.26648e-21	-2.25546	-3.32541e-10	3.61213e-05	-2.21503	-3.32541e-10	3.63973e-05	-2.21494	-3.32541e-10
28757602	chr17:28757602:T:A	3.40573e-21	-4.62694e-10	-1.26624	9.18501e-05	-4.62694e-10	-1.28176	9.25187e-05	-4.62694e-10	-1.28202
28758335	chr17:28758335:C:T	4.03263e-21	-4.62694e-10	-1.09728	0.00010781	-4.62694e-10	-1.12155	0.000108617	-4.62694e-10	-1.12161
28758546	chr17:28758546:A:G	4.21292e-22	-2.1532	-1.20293	1.38657e-05	-1.99843	-1.17407	1.39861e-05	-1.99726	-1.17411
28760911	chr17:28760911:C:T	4.39393e-22	-2.13488	-1.17918	1.46834e-05	-1.96627	-1.14892	1.48117e-05	-1.96505	-1.14897
28761418	chr17:28761418:C:T	4.37175e-22	-2.13757	-1.18156	1.45928e-05	-1.96994	-1.15144	1.47202e-05	-1.96873	-1.15148
28761608	chr17:28761608:C:A	4.4443e-22	-2.13198	-1.17069	1.48929e-05	-1.96143	-1.1396	1.50232e-05	-1.9602	-1.13964
28761891	chr17:28761891:C:T	3.28765e-21	-4.62694e-10	-1.30153	9.13703e-05	-4.62694e-10	-1.28699	9.2064e-05	-4.62694e-10	-1.28695
28762403	chr17:28762403:G:A	1.23036e-20	-4.62694e-10	0.0181924	0.000307074	-4.62694e-10	-0.074824	0.000309326	-4.62694e-10	-0.0750397
28763307	chr17:28763307:T:C	3.24261e-21	-4.62694e-10	-1.31532	8.79866e-05	-4.62694e-10	-1.32473	8.86468e-05	-4.62694e-10	-1.32477
28763723	chr17:28763723:C:G	4.44729e-22	-2.11445	-1.18754	1.50438e-05	-1.93292	-1.15802	1.51762e-05	-1.93164	-1.15806
28763846	chr17:28763846:A:G	3.21154e-21	-1.32495	-3.32541e-10	7.53561e-05	-1.47969	-3.32541e-10	7.57105e-05	-1.48252	-3.32541e-10
28764135	chr17:28764135:A:G	4.42083e-22	-2.11499	-1.19297	1.49406e-05	-1.93379	-1.16405	1.5072e-05	-1.93251	-1.16409
28764815	chr17:28764815:G:A	3.63754e-21	-4.62694e-10	-1.2004	9.80472e-05	-4.62694e-10	-1.21647	9.87885e-05	-4.62694e-10	-1.21645
28764933	chr17:28764933:G:A	4.33326e-21	-4.62694e-10	-1.02538	0.000116904	-4.62694e-10	-1.04056	0.000117829	-4.62694e-10	-1.0402
28765776	chr17:28765776:G:C	8.60196e-21	-4.62694e-10	-0.339711	0.000292205	-4.62694e-10	-0.124458	0.000294413	-4.62694e-10	-0.124452
28766180	chr17:28766180:C:T	8.98721e-21	-4.62694e-10	-0.295899	0.000257727	-4.62694e-10	-0.250015	0.000260172	-4.62694e-10	-0.248091
28766503	chr17:28766503:C:T	3.41299e-21	-4.62694e-10	-1.26411	9.55227e-05	-4.62694e-10	-1.24255	9.62499e-05	-4.62694e-10	-1.24249
28766524	chr17:28766524:G:A	7.22132e-22	-1.51971	-1.29754	1.39686e-05	-1.86081	-1.3043	1.40484e-05	-1.86263	-1.30429
28768467	chr17:28768467:G:A	4.1615e-22	-2.22368	-1.14474	1.36944e-05	-2.2624	-0.922523	1.37752e-05	-2.26237	-0.924193
28768758	chr17:28768758:C:T	4.52774e-21	-0.981479	-3.32541e-10	7.86803e-05	-1.43652	-3.32541e-10	7.95385e-05	-1.43319	-3.32541e-10
28769586	chr17:28769586:C:T	4.33468e-22	-2.13663	-1.19101	1.44905e-05	-1.96685	-1.16158	1.46169e-05	-1.96564	-1.16162
28770352	chr17:28770352:C:A	4.05704e-21	-4.62694e-10	-1.09125	0.000110082	-4.62694e-10	-1.10069	0.000110984	-4.62694e-10	-1.10005
28770570	chr17:28770570:TA:T	4.52934e-22	-2.13885	-1.14486	1.49986e-05	-1.9824	-1.11156	1.51292e-05	-1.98121	-1.11159
28770593	chr17:28770593:CAG:C	1.80235e-20	-4.62694e-10	0.399973	0.000563792	-4.62694e-10	0.532771	0.000566342	-4.62694e-10	0.529764
28770663	chr17:28770663:T:G	8.49302e-22	-2.25906	-0.395979	3.30253e-05	-2.15035	-0.154294	3.31979e-05	-2.15102	-0.155924
28770892	chr17:28770892:T:C	1.62523e-21	-2.00605	-3.32541e-10	3.52542e-05	-2.23933	-3.32541e-10	3.5496e-05	-2.24001	-3.32541e-10
28772295	chr17:28772295:C:T	6.04202e-21	-4.62694e-10	-0.692964	0.000177403	-4.62694e-10	-0.623491	0.000178789	-4.62694e-10	-0.623226
28773011	chr17:28773011:CT:C	2.40011e-21	-1.61619	-3.32541e-10	3.80866e-05	-2.16205	-3.32541e-10	3.83256e-05	-2.16332	-3.32541e-10
28773134	chr17:28773134:C:T	4.0914e-22	-2.2167	-1.1687	1.32023e-05	-2.26228	-0.959245	1.328e-05	-2.26233	-0.960848
28773749	chr17:28773749:G:A	4.35966e-22	-2.12222	-1.19967	1.4674e-05	-1.94429	-1.17154	1.48027e-05	-1.94304	-1.17159
28773777	chr17:28773777:G:A	4.3646e-22	-2.13049	-1.19027	1.46278e-05	-1.95797	-1.16102	1.47557e-05	-1.95674	-1.16106
28773906	chr17:28773906:T:A	4.39751e-22	-2.11677	-1.19647	1.48462e-05	-1.93622	-1.16795	1.49767e-05	-1.93495	-1.16799
28774738	chr17:28774738:C:T	2.04226e-21	-1.77765	-3.32541e-10	6.32693e-05	-1.65451	-3.32541e-10	6.38345e-05	-1.65314	-3.32541e-10
28775147	chr17:28775147:T:C	4.74458e-22	-2.07783	-1.15945	1.63242e-05	-1.88223	-1.12703	1.64694e-05	-1.88085	-1.12708
28775229	chr17:28775229:C:G	8.33467e-21	-4.62694e-10	-0.371278	0.000282066	-4.62694e-10	-0.159774	0.000284196	-4.62694e-10	-0.15977
28775504	chr17:28775504:G:A	3.28411e-21	-4.62694e-10	-1.30261	8.94947e-05	-4.62694e-10	-1.30773	9.01729e-05	-4.62694e-10	-1.30771
28775602	chr17:28775602:A:G	7.28255e-22	-1.82743	-0.981374	2.38906e-05	-1.77252	-0.855912	2.40924e-05	-1.77062	-0.85692
28779854	chr17:28779854:C:G	5.95288e-22	-1.90439	-1.10603	1.90776e-05	-1.81117	-1.04223	1.92556e-05	-1.80947	-1.04216
28780197	chr17:28780197:C:T	3.40487e-21	-4.62694e-10	-1.2665	9.18296e-05	-4.62694e-10	-1.28198	9.24982e-05	-4.62694e-10	-1.28225
28780538	chr17:28780538:G:C	3.65107e-21	-4.62694e-10	-1.19668	9.7189e-05	-4.62694e-10	-1.22526	9.79507e-05	-4.62694e-10	-1.22497
28780841	chr17:28780841:C:G	1.81773e-21	-0.849581	-1.04453	3.96089e-05	-1.11942	-1.00344	4.01114e-05	-1.11436	-1.00341
28781114	chr17:28781114:C:T	4.43975e-22	-2.12289	-1.1808	1.49615e-05	-1.94579	-1.15065	1.50927e-05	-1.94454	-1.15069
28782051	chr17:28782051:C:A	3.27287e-21	-4.62694e-10	-1.30604	9.17038e-05	-4.62694e-10	-1.28335	9.23951e-05	-4.62694e-10	-1.28336
28783499	chr17:28783499:C:T	7.75841e-22	-2.26093	-0.484578	2.97372e-05	-2.15655	-0.25297	2.98953e-05	-2.15719	-0.254545
28783508	chr17:28783508:CATGAG:C	4.126e-22	-2.12823	-1.24875	1.37962e-05	-1.95158	-1.22594	1.39171e-05	-1.95035	-1.22597
28784068	chr17:28784068:A:G	4.3399e-22	-2.1233	-1.20313	1.45804e-05	-1.94703	-1.1752	1.47082e-05	-1.94579	-1.17524
28784093	chr17:28784093:A:G	4.41428e-22	-2.10027	-1.20917	1.49992e-05	-1.91204	-1.18188	1.51318e-05	-1.91072	-1.18192
28786708	chr17:28786708:G:C	4.29952e-22	-2.1624	-1.17339	1.41391e-05	-2.00976	-1.14321	1.42611e-05	-2.00865	-1.14325
28787144	chr17:28787144:A:C	6.60739e-22	-1.85436	-1.05174	2.13681e-05	-1.79939	-0.940626	2.15494e-05	-1.79755	-0.941535
28787582	chr17:28787582:G:A	1.8499e-19	2.62401	0.104588	0.000903403	1.2082	-0.203945	0.000909306	1.20606	-0.202817
28789442	chr17:28789442:C:T	4.30184e-22	-2.04487	-1.29037	9.67633e-06	-2.24833	-1.2839	9.75112e-06	-2.24798	-1.28407
28789954	chr17:28789954:C:T	1.93981e-20	-4.62694e-10	0.473473	0.000609772	-4.62694e-10	0.611171	0.000612493	-4.62694e-10	0.608104
28790288	chr17:28790288:G:T	2.77672e-21	-1.31409	-0.156346	4.9434e-05	-2.0432	0.141923	4.97477e-05	-2.0423	0.139831
28791767	chr17:28791767:G:C	1.32305e-19	2.91159	-0.518183	0.000412657	0.936046	-0.715343	0.000416596	0.936941	-0.714258
28792005	chr17:28792005:T:C	1.016e-20	-4.62694e-10	-0.17324	0.000352389	-4.62694e-10	0.0628222	0.000355048	-4.62694e-10	0.0628183
28792049	chr17:28792049:C:T	4.06642e-22	-2.19614	-1.19538	1.31068e-05	-2.06197	-1.16681	1.32182e-05	-2.06098	-1.16686
28792099	chr17:28792099:CAGG:C	1.2589e-21	-2.26146	-3.32541e-10	3.93303e-05	-2.12992	-3.32541e-10	3.953e-05	-2.13237	-3.32541e-10
28792189	chr17:28792189:G:A	3.3663e-21	-4.62694e-10	-1.27789	9.15472e-05	-4.62694e-10	-1.28506	9.2242e-05	-4.62694e-10	-1.28502
28792838	chr17:28792838:A:C	3.93299e-21	-4.62694e-10	-1.1223	0.000107959	-4.62694e-10	-1.12017	0.000108854	-4.62694e-10	-1.11943
28794122	chr17:28794122:A:C	1.48214e-21	-2.09822	-3.32541e-10	9.30157e-05	-1.26915	-3.32541e-10	9.30504e-05	-1.27629	-3.32541e-10
28794355	chr17:28794355:G:A	4.20971e-19	3.55086	-3.32541e-10	0.00139634	1.4397	-3.32541e-10	0.00140055	1.43519	-3.32541e-10
28794376	chr17:28794376:T:C	4.0919e-22	-2.17622	-1.20906	1.33041e-05	-2.03204	-1.1818	1.34182e-05	-2.03098	-1.18184
28794381	chr17:28794381:G:A	3.42112e-21	-4.62694e-10	-1.26173	9.3094e-05	-4.62694e-10	-1.2683	9.37929e-05	-4.62694e-10	-1.26834
28795135	chr17:28795135:A:G	4.81637e-22	-2.21606	-1.00621	1.65627e-05	-2.26223	-0.732537	1.66527e-05	-2.26229	-0.734573
28795396	chr17:28795396:C:T	4.27698e-22	-2.15517	-1.18587	1.41159e-05	-1.99775	-1.15687	1.42381e-05	-1.99661	-1.15691
28795408	chr17:28795408:C:G	4.28316e-22	-2.1604	-1.1792	1.4102e-05	-2.00616	-1.14944	1.42238e-05	-2.00504	-1.14948
28795942	chr17:28795942:A:T	4.29426e-22	-2.1627	-1.17431	1.41139e-05	-2.01048	-1.14427	1.42356e-05	-2.00937	-1.14432
28796798	chr17:28796798:C:T	1.60346e-19	2.49382	0.0918118	0.000764282	1.05605	-0.219024	0.000769342	1.05402	-0.217919
28797289	chr17:28797289:G:C	4.50922e-22	-2.11796	-1.1702	1.52021e-05	-1.94087	-1.13962	1.53354e-05	-1.93961	-1.13966
28798449	chr17:28798449:A:G	4.38943e-22	-2.14925	-1.16584	1.45602e-05	-1.98882	-1.1348	1.46865e-05	-1.98766	-1.13484
28799257	chr17:28799257:GC:G	3.57989e-21	-4.62694e-10	-1.21637	9.28921e-05	-4.62694e-10	-1.27048	9.36096e-05	-4.62694e-10	-1.2703
28800421	chr17:28800421:G:T	4.38538e-22	-2.13847	-1.17754	1.4621e-05	-1.97173	-1.14772	1.47483e-05	-1.97054	-1.14777
28801151	chr17:28801151:C:T	1.16748e-20	-4.62694e-10	-0.0342725	0.000311604	-4.62694e-10	-0.0601811	0.000313896	-4.62694e-10	-0.060372
28801191	chr17:28801191:C:T	1.36205e-20	-4.62694e-10	0.119876	0.00036392	-4.62694e-10	0.0950197	0.000366593	-4.62694e-10	0.0948185
28801310	chr17:28801310:G:A	3.47734e-19	3.35973	-3.32541e-10	0.0012391	1.32023	-3.32541e-10	0.00124259	1.31552	-3.32541e-10
28802005	chr17:28802005:T:C	3.51003e-21	-4.62694e-10	-1.23608	9.51783e-05	-4.62694e-10	-1.24616	9.59024e-05	-4.62694e-10	-1.2461
28802544	chr17:28802544:A:G	4.53846e-22	-2.13549	-1.14621	1.51903e-05	-1.96737	-1.11389	1.53226e-05	-1.96617	-1.11393
28802619	chr17:28802619:A:G	7.92329e-21	-4.62694e-10	-0.421896	0.000262305	-4.62694e-10	-0.232408	0.000264271	-4.62694e-10	-0.232461
28802886	chr17:28802886:A:G	1.31723e-20	-4.62694e-10	0.0864172	0.000381609	-4.62694e-10	0.142482	0.000385244	-4.62694e-10	0.144442
28803271	chr17:28803271:G:A	6.9328e-21	-4.62694e-10	-0.555439	0.000185528	-4.62694e-10	-0.57871	0.000186907	-4.62694e-10	-0.578824
28803502	chr17:28803502:G:A	4.48764e-22	-2.14581	-1.14715	1.49386e-05	-1.98331	-1.11466	1.50683e-05	-1.98214	-1.11471
28803645	chr17:28803645:G:A	1.27383e-21	-2.24967	-3.32541e-10	3.68979e-05	-2.19376	-3.32541e-10	3.71446e-05	-2.19462	-3.32541e-10
28803695	chr17:28803695:T:C	3.22466e-21	-4.62694e-10	-1.32087	8.87815e-05	-4.62694e-10	-1.31574	8.94586e-05	-4.62694e-10	-1.31566
28803740	chr17:28803740:G:T	7.9773e-21	-4.62694e-10	-0.415102	0.000264161	-4.62694e-10	-0.225354	0.000266142	-4.62694e-10	-0.225404
28804077	chr17:28804077:T:C	5.47308e-22	-2.15347	-0.940974	1.83537e-05	-1.99505	-0.897031	1.85123e-05	-1.99391	-0.897089
28804116	chr17:28804116:T:C	5.99139e-21	-4.62694e-10	-0.701379	0.000185225	-4.62694e-10	-0.580344	0.000186757	-4.62694e-10	-0.579626
28804375	chr17:28804375:G:A	4.51819e-22	-2.14513	-1.14104	1.50644e-05	-1.98157	-1.10801	1.51951e-05	-1.98041	-1.10805
28804482	chr17:28804482:G:A	7.31222e-21	-4.62694e-10	-0.502155	0.000195872	-4.62694e-10	-0.524452	0.000197328	-4.62694e-10	-0.524568
28804586	chr17:28804586:G:A	6.05385e-21	-0.691008	-3.32541e-10	0.000102953	-1.16764	-3.32541e-10	0.00010305	-1.17422	-3.32541e-10
28805087	chr17:28805087:G:A	4.35808e-22	-2.10332	-1.21893	1.47113e-05	-1.9205	-1.1928	1.48408e-05	-1.91922	-1.19283
28805489	chr17:28805489:C:T	2.24773e-21	-1.68178	-3.32541e-10	8.69642e-05	-1.33642	-3.32541e-10	8.71706e-05	-1.34157	-3.32541e-10
28805724	chr17:28805724:G:A	4.28989e-22	-2.14573	-1.1923	1.42374e-05	-1.98266	-1.16338	1.4361e-05	-1.98149	-1.16343
28805875	chr17:28805875:G:C	4.28088e-22	-2.12651	-1.21362	1.43172e-05	-1.95351	-1.18694	1.44424e-05	-1.95228	-1.18698
28807085	chr17:28807085:G:A	4.12888e-21	-4.62694e-10	-1.07369	0.00011627	-4.62694e-10	-1.046	0.000117119	-4.62694e-10	-1.04624
28807360	chr17:28807360:G:A	3.89428e-21	-4.62694e-10	-1.13219	0.000104745	-4.62694e-10	-1.15038	0.00010556	-4.62694e-10	-1.15016
28807829	chr17:28807829:G:T	3.21415e-21	-4.62694e-10	-1.32414	8.76807e-05	-4.62694e-10	-1.32821	8.83442e-05	-4.62694e-10	-1.32819
28808343	chr17:28808343:T:C	3.24265e-21	-4.62694e-10	-1.31531	8.79923e-05	-4.62694e-10	-1.32467	8.86526e-05	-4.62694e-10	-1.32471
28808880	chr17:28808880:CAA:C	1.26388e-21	-2.25751	-3.32541e-10	3.44542e-05	-2.26228	-3.32541e-10	3.47132e-05	-2.26231	-3.32541e-10
28809167	chr17:28809167:A:G	4.42612e-21	-4.62694e-10	-1.00418	0.000121434	-4.62694e-10	-1.00254	0.000122508	-4.62694e-10	-1.00126
28809296	chr17:28809296:A:G	1.39541e-21	-2.15852	-3.32541e-10	3.52093e-05	-2.2406	-3.32541e-10	3.54489e-05	-2.24134	-3.32541e-10
28809674	chr17:28809674:A:G	5.22934e-22	-2.06601	-1.074	1.78335e-05	-1.88084	-1.03999	1.79892e-05	-1.87956	-1.04011
28811229	chr17:28811229:A:G	3.1976e-21	-4.62694e-10	-1.3293	8.76395e-05	-4.62694e-10	-1.32868	8.83012e-05	-4.62694e-10	-1.32868
28811465	chr17:28811465:C:A	4.40132e-22	-2.1565	-1.15589	1.43845e-05	-2.00711	-1.12865	1.45093e-05	-2.00597	-1.12867
28811799	chr17:28811799:T:C	4.15611e-22	-2.1726	-1.1971	1.35626e-05	-2.02591	-1.16869	1.36791e-05	-2.02484	-1.16873
28811862	chr17:28811862:C:T	3.44557e-21	-4.62694e-10	-1.25461	9.35446e-05	-4.62694e-10	-1.26348	9.42554e-05	-4.62694e-10	-1.26343
28812003	chr17:28812003:C:G	3.41547e-21	-4.62694e-10	-1.26339	9.2772e-05	-4.62694e-10	-1.27177	9.34768e-05	-4.62694e-10	-1.27172
28812816	chr17:28812816:C:A	4.41981e-22	-2.08854	-1.21965	1.48303e-05	-1.90658	-1.19866	1.49615e-05	-1.90526	-1.19869
28813322	chr17:28813322:T:C	1.5277e-21	-2.06794	-3.32541e-10	7.54475e-05	-1.47848	-3.32541e-10	7.61084e-05	-1.47728	-3.32541e-10
28814092	chr17:28814092:A:G	5.45095e-22	-2.15067	-0.947832	1.82155e-05	-1.9939	-0.905745	1.83712e-05	-1.99276	-0.905887
28814487	chr17:28814487:C:T	3.92707e-21	-4.62694e-10	-1.12381	0.000107795	-4.62694e-10	-1.12168	0.000108689	-4.62694e-10	-1.12094
28816753	chr17:28816753:G:A	4.55852e-22	-1.95049	-1.3268	9.72914e-06	-2.20176	-1.32503	9.80871e-06	-2.20108	-1.32508
28817054	chr17:28817054:A:G	4.02724e-21	-4.62694e-10	-1.09862	0.00010816	-4.62694e-10	-1.11831	0.000109003	-4.62694e-10	-1.11806
28817634	chr17:28817634:G:A	1.71543e-20	-4.62694e-10	0.350547	0.000463236	-4.62694e-10	0.336321	0.000467047	-4.62694e-10	0.336996
28818057	chr17:28818057:C:T	4.25691e-22	-2.16018	-1.18556	1.40039e-05	-2.00652	-1.15606	1.41247e-05	-2.0054	-1.1561
28818106	chr17:28818106:T:A	4.19992e-22	-2.15361	-1.20562	1.3839e-05	-1.9962	-1.17822	1.39588e-05	-1.99506	-1.17826
28818303	chr17:28818303:C:T	4.2786e-22	-2.15085	-1.18981	1.41431e-05	-1.992	-1.16069	1.42657e-05	-1.99085	-1.16073
28819371	chr17:28819371:G:C	4.18109e-22	-2.15796	-1.20575	1.37423e-05	-2.00304	-1.17839	1.38611e-05	-2.00191	-1.17843
28820230	chr17:28820230:T:G	4.07688e-22	-2.18161	-1.20734	1.32692e-05	-2.03629	-1.18017	1.33831e-05	-2.03523	-1.18021
28820751	chr17:28820751:G:A	1.4908e-21	-2.09239	-3.32541e-10	7.18472e-05	-1.52737	-3.32541e-10	7.24737e-05	-1.52621	-3.32541e-10
28820806	chr17:28820806:T:A	3.77241e-22	-2.16664	-1.29994	1.01648e-05	-2.18432	-1.29867	1.02521e-05	-2.18303	-1.29892
28820956	chr17:28820956:A:T	4.16127e-22	-2.15753	-1.21094	1.36742e-05	-2.0026	-1.1838	1.37924e-05	-2.00147	-1.18385
28820966	chr17:28820966:T:A	2.1539e-20	-4.62694e-10	0.578165	0.000563521	-4.62694e-10	0.532291	0.000568455	-4.62694e-10	0.533487
28821014	chr17:28821014:A:G	4.22887e-22	-2.13635	-1.216	1.4067e-05	-1.96833	-1.18976	1.41897e-05	-1.96712	-1.18979
28822494	chr17:28822494:A:G	4.53144e-22	-2.13946	-1.14379	1.51585e-05	-1.97316	-1.11019	1.52904e-05	-1.97196	-1.11024
28822657	chr17:28822657:C:T	6.75544e-21	-0.581354	-3.32541e-10	0.000112295	-1.08079	-3.32541e-10	0.000112364	-1.08769	-3.32541e-10
28822729	chr17:28822729:G:A	3.6428e-22	-2.25517	-1.24636	1.1817e-05	-2.24966	-1.08272	1.18969e-05	-2.24912	-1.08404
28823010	chr17:28823010:C:G	4.90328e-21	-4.62694e-10	-0.901798	0.000143175	-4.62694e-10	-0.837843	0.000144289	-4.62694e-10	-0.837619
28823048	chr17:28823048:T:C	6.14198e-19	3.92862	-3.32541e-10	0.00190027	1.74784	-3.32541e-10	0.0019056	1.74312	-3.32541e-10
28823732	chr17:28823732:T:C	4.95132e-22	-2.14784	-1.04679	1.65658e-05	-1.98625	-1.00832	1.67094e-05	-1.98509	-1.00837
28824480	chr17:28824480:C:T	4.27566e-22	-2.14171	-1.19963	1.42023e-05	-1.97679	-1.17172	1.43258e-05	-1.9756	-1.17177
28824541	chr17:28824541:A:G	3.28831e-21	-4.62694e-10	-1.30133	9.13926e-05	-4.62694e-10	-1.28675	9.20865e-05	-4.62694e-10	-1.28671
28824834	chr17:28824834:G:T	4.23726e-22	-2.13654	-1.21383	1.40886e-05	-1.96932	-1.18722	1.42114e-05	-1.96812	-1.18726
28824947	chr17:28824947:TAGA:T	3.25683e-21	-4.62694e-10	-1.31095	9.02851e-05	-4.62694e-10	-1.29894	9.09701e-05	-4.62694e-10	-1.2989
28825652	chr17:28825652:T:C	1.82792e-20	-4.62694e-10	0.414061	0.00057379	-4.62694e-10	0.550349	0.000576379	-4.62694e-10	0.547332
28825666	chr17:28825666:T:C	3.65135e-21	-4.62694e-10	-1.19661	9.84097e-05	-4.62694e-10	-1.21277	9.91539e-05	-4.62694e-10	-1.21276
28826351	chr17:28826351:T:C	3.62977e-21	-4.62694e-10	-1.20253	9.93761e-05	-4.62694e-10	-1.203	0.000100183	-4.62694e-10	-1.20243
28826535	chr17:28826535:G:A	4.10887e-22	-2.16699	-1.21415	1.34218e-05	-2.01734	-1.18769	1.35374e-05	-2.01625	-1.18773
28828039	chr17:28828039:C:A	7.71979e-21	-4.62694e-10	-0.447915	0.000232883	-4.62694e-10	-0.351379	0.000234029	-4.62694e-10	-0.353988
28829706	chr17:28829706:T:C	3.26612e-21	-4.62694e-10	-1.3081	9.20289e-05	-4.62694e-10	-1.27981	9.26944e-05	-4.62694e-10	-1.28013
28830568	chr17:28830568:T:C	4.22607e-22	-2.15312	-1.19989	1.39491e-05	-1.99458	-1.17192	1.40699e-05	-1.99344	-1.17196
28830759	chr17:28830759:G:A	3.25757e-21	-4.62694e-10	-1.31072	9.1713e-05	-4.62694e-10	-1.28325	9.2422e-05	-4.62694e-10	-1.28307
28830845	chr17:28830845:A:T	4.27345e-22	-2.13947	-1.2024	1.41936e-05	-1.97461	-1.17452	1.43172e-05	-1.97341	-1.17455
28830999	chr17:28830999:T:G	4.91023e-22	-2.12932	-1.07365	1.72221e-05	-1.91998	-1.03574	1.73697e-05	-1.9189	-1.0358
28831004	chr17:28831004:T:G	3.64644e-21	-4.62694e-10	-1.19795	9.82769e-05	-4.62694e-10	-1.21412	9.90201e-05	-4.62694e-10	-1.21411
28831358	chr17:28831358:C:CACTGTCTTG	3.7125e-21	-4.62694e-10	-1.18	0.000100022	-4.62694e-10	-1.19653	0.000100776	-4.62694e-10	-1.19653
28834120	chr17:28834120:A:G	5.04234e-22	-2.1404	-1.03601	1.6717e-05	-1.9814	-1.00409	1.68612e-05	-1.98023	-1.00419
28834478	chr17:28834478:CT:C	4.16837e-22	-2.15077	-1.21599	1.37404e-05	-1.99186	-1.18971	1.38595e-05	-1.99071	-1.18975
28835139	chr17:28835139:G:A	3.62007e-21	-4.62694e-10	-1.20521	9.63094e-05	-4.62694e-10	-1.23435	9.70705e-05	-4.62694e-10	-1.234
28835162	chr17:28835162:A:T	1.14724e-20	-4.62694e-10	-0.0517535	0.000286943	-4.62694e-10	-0.142631	0.000289043	-4.62694e-10	-0.142857
28835277	chr17:28835277:C:T	3.28667e-21	-4.62694e-10	-1.30183	9.13359e-05	-4.62694e-10	-1.28737	9.20293e-05	-4.62694e-10	-1.28733
28835436	chr17:28835436:A:G	8.48429e-21	-4.62694e-10	-0.353486	0.000287523	-4.62694e-10	-0.140613	0.000289698	-4.62694e-10	-0.140595
28835517	chr17:28835517:T:G	3.63104e-21	-4.62694e-10	-1.20218	9.75746e-05	-4.62694e-10	-1.2213	9.83161e-05	-4.62694e-10	-1.22125
28835993	chr17:28835993:A:AT	5.2264e-22	-2.13952	-1.00104	1.74572e-05	-1.97928	-0.96288	1.76075e-05	-1.97811	-0.963002
28836857	chr17:28836857:T:C	3.99412e-21	-4.62694e-10	-1.10688	0.000109382	-4.62694e-10	-1.10706	0.000110292	-4.62694e-10	-1.1063
28837141	chr17:28837141:A:G	3.40205e-21	-4.62694e-10	-1.26732	9.17648e-05	-4.62694e-10	-1.28269	9.24331e-05	-4.62694e-10	-1.28295
28837665	chr17:28837665:T:C	4.10897e-22	-2.17048	-1.21063	1.3409e-05	-2.02219	-1.1838	1.35243e-05	-2.0211	-1.18384
28837748	chr17:28837748:A:C	4.68135e-22	-1.92141	-1.3293	9.81933e-06	-2.18846	-1.3291	9.90071e-06	-2.18771	-1.32911
28839688	chr17:28839688:A:T	1.92074e-21	-1.83899	-3.32541e-10	6.05355e-05	-1.69868	-3.32541e-10	6.08423e-05	-1.70115	-3.32541e-10
28840048	chr17:28840048:G:A	7.13156e-21	-4.62694e-10	-0.527173	0.000213972	-4.62694e-10	-0.436069	0.000215054	-4.62694e-10	-0.438545
28840513	chr17:28840513:G:C	1.38016e-21	-0.935282	-1.23422	2.95189e-05	-1.15825	-1.25863	2.98902e-05	-1.15322	-1.25868
28840910	chr17:28840910:A:C	6.9991e-22	-2.09023	-0.758277	2.38574e-05	-1.90732	-0.722502	2.40663e-05	-1.90599	-0.72263
28841309	chr17:28841309:T:C	6.64294e-22	-2.09675	-0.803985	2.2564e-05	-1.91557	-0.769984	2.27613e-05	-1.91426	-0.770111
28841468	chr17:28841468:G:A	4.78567e-22	-1.9935	-1.23516	1.48193e-05	-1.91711	-1.18887	1.49543e-05	-1.91562	-1.18882
28842508	chr17:28842508:G:A	3.1848e-21	-0.346076	-0.987238	4.91899e-05	-0.844396	-1.06183	4.98739e-05	-0.838492	-1.06144
28842550	chr17:28842550:A:G	1.72943e-20	-4.62694e-10	0.358674	0.000536712	-4.62694e-10	0.483548	0.000539113	-4.62694e-10	0.480491
28842872	chr17:28842872:G:C	4.00087e-22	-2.125	-1.28277	1.29817e-05	-1.96908	-1.26929	1.30954e-05	-1.96787	-1.2693
28843137	chr17:28843137:TC:T	6.159e-22	-1.92831	-1.04806	1.96572e-05	-1.84244	-0.981035	1.9839e-05	-1.84079	-0.980992
28843140	chr17:28843140:T:G	5.51543e-21	-4.62694e-10	-0.784153	0.00016131	-4.62694e-10	-0.718588	0.000162568	-4.62694e-10	-0.718339
28843734	chr17:28843734:C:T	4.22141e-21	-4.62694e-10	-1.05153	0.000110887	-4.62694e-10	-1.0934	0.000111704	-4.62694e-10	-1.09358
28845405	chr17:28845405:A:G	4.15898e-21	-4.62694e-10	-1.06643	0.000125565	-4.62694e-10	-0.969087	0.00012636	-4.62694e-10	-0.970296
28845502	chr17:28845502:T:C	6.45162e-22	-2.00535	-0.924603	2.0779e-05	-1.9265	-0.841474	2.09678e-05	-1.92501	-0.841431
28847070	chr17:28847070:C:A	1.31412e-19	2.69311	-0.306475	0.00040864	0.738429	-0.527508	0.000412624	0.739386	-0.526284
28847140	chr17:28847140:T:C	4.83861e-21	-4.62694e-10	-0.915073	0.000130954	-4.62694e-10	-0.927071	0.000131992	-4.62694e-10	-0.92669
28847311	chr17:28847311:T:C	1.27076e-21	-2.25209	-3.32541e-10	4.38159e-05	-2.02192	-3.32541e-10	4.40017e-05	-2.02521	-3.32541e-10
28847631	chr17:28847631:A:G	6.81167e-21	-4.62694e-10	-0.573064	0.000213431	-4.62694e-10	-0.438603	0.000215219	-4.62694e-10	-0.437778
28848908	chr17:28848908:A:G	3.4526e-21	-4.62694e-10	-1.25257	9.20332e-05	-4.62694e-10	-1.27976	9.27251e-05	-4.62694e-10	-1.27979
28848979	chr17:28848979:C:T	8.65788e-21	-4.62694e-10	-0.333232	0.000221171	-4.62694e-10	-0.40298	0.000222984	-4.62694e-10	-0.402334
28849088	chr17:28849088:C:T	3.27742e-21	-1.30465	-3.32541e-10	0.000128404	-0.946732	-3.32541e-10	0.00012859	-0.952808	-3.32541e-10
28850992	chr17:28850992:G:A	3.56733e-21	-4.62694e-10	-1.21989	9.598e-05	-4.62694e-10	-1.23777	9.67106e-05	-4.62694e-10	-1.23771
28851743	chr17:28851743:C:T	6.81994e-22	-1.87909	-0.995342	1.95401e-05	-1.91451	-0.914939	1.97189e-05	-1.91298	-0.914879
28851867	chr17:28851867:C:T	1.33252e-21	-2.20463	-3.32541e-10	3.51596e-05	-2.24202	-3.32541e-10	3.54229e-05	-2.24208	-3.32541e-10
28851994	chr17:28851994:G:A	1.51242e-21	-2.07799	-3.32541e-10	7.46643e-05	-1.48891	-3.32541e-10	7.53182e-05	-1.48771	-3.32541e-10
28852572	chr17:28852572:T:C	6.20035e-22	-1.83231	-1.13737	1.85698e-05	-1.80325	-1.07713	1.87437e-05	-1.80155	-1.07703
28852748	chr17:28852748:C:T	1.14353e-20	-4.62694e-10	-0.0550008	0.000286204	-4.62694e-10	-0.145211	0.0002883	-4.62694e-10	-0.145433
28852969	chr17:28852969:G:A	3.35616e-21	-4.62694e-10	-1.2809	9.54174e-05	-4.62694e-10	-1.24365	9.61056e-05	-4.62694e-10	-1.24399
28853325	chr17:28853325:C:A	9.2638e-21	-4.62694e-10	-0.265588	0.000264643	-4.62694e-10	-0.223534	0.00026709	-4.62694e-10	-0.221847
28853597	chr17:28853597:T:C	3.59332e-21	-4.62694e-10	-1.21263	9.69299e-05	-4.62694e-10	-1.22793	9.76626e-05	-4.62694e-10	-1.22792
28853766	chr17:28853766:C:T	4.86595e-22	-1.90886	-1.30316	1.28953e-05	-1.94091	-1.30415	1.30025e-05	-1.94014	-1.30416
28854436	chr17:28854436:G:A	2.38424e-21	-1.62282	-3.32541e-10	9.38954e-05	-1.25973	-3.32541e-10	9.40995e-05	-1.26508	-3.32541e-10
28854777	chr17:28854777:A:ACG	1.36354e-21	-2.18161	-3.32541e-10	3.47313e-05	-2.25427	-3.32541e-10	3.49913e-05	-2.25433	-3.32541e-10
28854778	chr17:28854778:A:G	1.3631e-21	-2.18194	-3.32541e-10	3.47348e-05	-2.25417	-3.32541e-10	3.49948e-05	-2.25423	-3.32541e-10
28855852	chr17:28855852:G:A	6.34317e-21	-0.644324	-3.32541e-10	0.000106965	-1.12941	-3.32541e-10	0.000107054	-1.1361	-3.32541e-10
28855926	chr17:28855926:G:A	1.14771e-21	-1.7606	-0.593334	2.83976e-05	-1.96532	-0.490292	2.86767e-05	-1.96311	-0.490234
28856086	chr17:28856086:G:A	1.20114e-21	-1.73729	-0.571137	2.96067e-05	-1.94729	-0.466621	2.98997e-05	-1.94502	-0.466563
28856944	chr17:28856944:C:T	3.32418e-21	-4.62694e-10	-1.29048	9.26148e-05	-4.62694e-10	-1.27347	9.33195e-05	-4.62694e-10	-1.27341
28857264	chr17:28857264:C:T	9.54048e-22	-1.77569	-0.763051	2.35903e-05	-1.98319	-0.657889	2.38226e-05	-1.98103	-0.657767
28857368	chr17:28857368:A:G	8.68065e-22	-1.74012	-0.893076	2.12082e-05	-1.94656	-0.80097	2.14191e-05	-1.9443	-0.800856
28857503	chr17:28857503:G:A	3.91284e-21	-4.62694e-10	-1.12744	0.000107395	-4.62694e-10	-1.1254	0.000108285	-4.62694e-10	-1.12467
28857661	chr17:28857661:G:A	9.19226e-21	-4.62694e-10	-0.27334	0.000246175	-4.62694e-10	-0.295871	0.000247991	-4.62694e-10	-0.296041
28858587	chr17:28858587:G:A	3.92393e-21	-4.62694e-10	-1.12461	0.000107709	-4.62694e-10	-1.12249	0.000108601	-4.62694e-10	-1.12175
28858809	chr17:28858809:C:T	4.71569e-22	-1.93664	-1.30676	1.26467e-05	-1.97116	-1.29335	1.2768e-05	-1.96912	-1.29337
28859566	chr17:28859566:G:A	9.70072e-22	-1.57799	-0.944101	2.24412e-05	-1.832	-0.859015	2.26676e-05	-1.82932	-0.859179
28860002	chr17:28860002:T:G	1.21418e-21	-1.38656	-0.911077	2.70665e-05	-1.68055	-0.823063	2.73502e-05	-1.67748	-0.82323
28860125	chr17:28860125:G:A	3.20444e-21	-4.62694e-10	-1.32717	8.89204e-05	-4.62694e-10	-1.31417	8.9577e-05	-4.62694e-10	-1.31434
28860196	chr17:28860196:C:T	3.50638e-21	-4.62694e-10	-1.23712	9.68611e-05	-4.62694e-10	-1.22864	9.75874e-05	-4.62694e-10	-1.22869
28860771	chr17:28860771:C:T	8.88532e-22	-1.68486	-0.925023	2.10583e-05	-1.91645	-0.83817	2.12649e-05	-1.91404	-0.838341
28861741	chr17:28861741:G:A	3.67357e-21	-4.62694e-10	-1.19054	9.77723e-05	-4.62694e-10	-1.21927	9.84988e-05	-4.62694e-10	-1.21939
28862756	chr17:28862756:A:G	9.18132e-22	-1.67918	-0.897938	2.17263e-05	-1.91477	-0.80862	2.19393e-05	-1.91236	-0.808797
28862953	chr17:28862953:C:T	9.74278e-22	-1.68257	-0.83519	2.33128e-05	-1.91302	-0.739895	2.35414e-05	-1.91059	-0.740081
28863349	chr17:28863349:A:G	4.16525e-21	-4.62694e-10	-1.06493	0.000114371	-4.62694e-10	-1.06247	0.000115331	-4.62694e-10	-1.06163
28863460	chr17:28863460:T:C	4.93587e-22	-1.87004	-1.32772	1.27016e-05	-1.93125	-1.32893	1.28257e-05	-1.92905	-1.32893
28864521	chr17:28864521:C:A	5.1322e-21	-4.62694e-10	-0.856167	0.000133985	-4.62694e-10	-0.90419	0.000134984	-4.62694e-10	-0.904281
28864911	chr17:28864911:G:A	6.20843e-21	-0.665793	-3.32541e-10	0.000105149	-1.14653	-3.32541e-10	0.000105243	-1.15316	-3.32541e-10
28864942	chr17:28864942:G:A	5.82902e-22	-1.94181	-1.08963	1.72672e-05	-1.89853	-1.05457	1.74218e-05	-1.89722	-1.05449
28864991	chr17:28864991:G:A	3.62652e-21	-4.62694e-10	-1.20343	9.68399e-05	-4.62694e-10	-1.22886	9.75902e-05	-4.62694e-10	-1.22866
28865449	chr17:28865449:A:T	1.38271e-21	-2.16766	-3.32541e-10	4.0458e-05	-2.10165	-3.32541e-10	4.06709e-05	-2.10392	-3.32541e-10
28865777	chr17:28865777:G:C	8.62525e-21	-4.62694e-10	-0.337008	0.000246932	-4.62694e-10	-0.292803	0.000249268	-4.62694e-10	-0.290907
28865804	chr17:28865804:G:A	1.12044e-20	-0.0753991	-3.32541e-10	0.000175661	-0.633357	-3.32541e-10	0.000175581	-0.641334	-3.32541e-10
28866362	chr17:28866362:C:T	1.48604e-21	-2.09558	-3.32541e-10	3.52199e-05	-2.2403	-3.32541e-10	3.54622e-05	-2.24097	-3.32541e-10
28866678	chr17:28866678:C:T	8.35044e-22	-1.64551	-1.02646	1.60112e-05	-2.15303	-0.875601	1.61219e-05	-2.15268	-0.876571
28866802	chr17:28866802:C:A	1.06864e-21	-2.17573	-0.249585	3.42108e-05	-2.24372	-0.0256515	3.44665e-05	-2.2439	-0.0255485
28867616	chr17:28867616:C:T	6.35273e-22	-1.96766	-0.977746	2.23394e-05	-1.78648	-0.909078	2.25372e-05	-1.78516	-0.909102
28868656	chr17:28868656:C:T	1.28837e-21	-2.23833	-3.32541e-10	3.64949e-05	-2.20474	-3.32541e-10	3.67877e-05	-2.20427	-3.32541e-10
28868853	chr17:28868853:G:T	6.93699e-22	-1.65244	-1.20497	1.66136e-05	-1.82791	-1.16378	1.67556e-05	-1.82692	-1.16378
28869291	chr17:28869291:G:A	1.30116e-21	-2.22845	-3.32541e-10	3.5736e-05	-2.22576	-3.32541e-10	3.59839e-05	-2.22636	-3.32541e-10
28869398	chr17:28869398:C:T	1.54307e-21	-2.05792	-3.32541e-10	7.22114e-05	-1.52232	-3.32541e-10	7.28541e-05	-1.52098	-3.32541e-10
28869470	chr17:28869470:A:T	1.05924e-21	-1.92086	-0.513295	2.66239e-05	-2.20504	-0.315065	2.68351e-05	-2.20486	-0.314866
28869672	chr17:28869672:G:A	3.20899e-21	-4.62694e-10	-1.32575	8.81654e-05	-4.62694e-10	-1.3227	8.88287e-05	-4.62694e-10	-1.32272
28869730	chr17:28869730:T:C	5.57759e-22	-1.78453	-1.291	1.19465e-05	-2.03578	-1.2857	1.20547e-05	-2.03429	-1.28569
28869902	chr17:28869902:T:C	3.19874e-21	-4.62694e-10	-1.32895	8.76261e-05	-4.62694e-10	-1.32884	8.82879e-05	-4.62694e-10	-1.32883
28870154	chr17:28870154:G:A	3.91831e-21	-4.62694e-10	-1.12604	0.000104621	-4.62694e-10	-1.15157	0.000105411	-4.62694e-10	-1.15157
28870698	chr17:28870698:T:C	3.29064e-21	-4.62694e-10	-1.30062	9.28687e-05	-4.62694e-10	-1.27073	9.35436e-05	-4.62694e-10	-1.27101
28870702	chr17:28870702:T:A	3.19972e-21	-4.62694e-10	-1.32864	8.75864e-05	-4.62694e-10	-1.32929	8.82472e-05	-4.62694e-10	-1.32929
28870763	chr17:28870763:C:T	1.95495e-21	-1.82134	-3.32541e-10	3.62736e-05	-2.21082	-3.32541e-10	3.65837e-05	-2.20983	-3.32541e-10
28872500	chr17:28872500:G:A	1.37929e-21	-0.861509	-1.30862	1.57919e-05	-1.72097	-1.32145	1.5896e-05	-1.72204	-1.32133
28872546	chr17:28872546:G:A	4.38647e-21	-4.62694e-10	-1.01318	0.000114383	-4.62694e-10	-1.06236	0.000115252	-4.62694e-10	-1.06231
28873104	chr17:28873104:C:T	2.38483e-21	-0.293592	-1.32898	2.03844e-05	-1.46354	-1.32361	2.05102e-05	-1.4648	-1.32371
28873513	chr17:28873513:G:T	1.40869e-21	-1.08029	-1.06875	2.83158e-05	-1.58365	-0.874847	2.84121e-05	-1.58644	-0.876179
28873570	chr17:28873570:A:G	1.36897e-21	-2.17764	-3.32541e-10	3.52719e-05	-2.23883	-3.32541e-10	3.55353e-05	-2.23891	-3.32541e-10
28873716	chr17:28873716:A:G	2.07368e-21	-1.03098	-0.731392	4.30381e-05	-1.56477	-0.47506	4.31821e-05	-1.56751	-0.476503
28874646	chr17:28874646:C:T	3.26143e-21	-4.62694e-10	-1.30954	8.87759e-05	-4.62694e-10	-1.3158	8.94472e-05	-4.62694e-10	-1.31579
28875076	chr17:28875076:A:G	3.49812e-21	-4.62694e-10	-1.23948	9.36669e-05	-4.62694e-10	-1.26217	9.43653e-05	-4.62694e-10	-1.26226
28875160	chr17:28875160:A:G	2.39551e-21	-0.918829	-0.699279	4.87114e-05	-1.47887	-0.437134	4.88626e-05	-1.48181	-0.438608
28875867	chr17:28875867:T:C	7.90484e-22	-2.23564	-0.491177	2.69473e-05	-2.24735	-0.260677	2.70988e-05	-2.24765	-0.262298
28875870	chr17:28875870:G:A	6.39689e-22	-1.7972	-1.14127	1.883e-05	-1.74368	-1.12279	1.90004e-05	-1.74214	-1.12283
28875899	chr17:28875899:T:C	1.64013e-17	7.74603	-0.532617	0.00323486	3.05638	-0.776554	0.00328111	3.06184	-0.77534
28876568	chr17:28876568:C:T	3.36098e-21	-4.62694e-10	-1.27947	9.55751e-05	-4.62694e-10	-1.242	9.62639e-05	-4.62694e-10	-1.24234
28876934	chr17:28876934:A:G	3.19812e-21	-4.62694e-10	-1.32914	8.76546e-05	-4.62694e-10	-1.32851	8.83167e-05	-4.62694e-10	-1.3285
28877158	chr17:28877158:C:A	2.54874e-21	-1.5561	-3.32541e-10	4.04183e-05	-2.10263	-3.32541e-10	4.07713e-05	-2.10146	-3.32541e-10
28877738	chr17:28877738:C:T	1.33808e-21	-1.15225	-1.04822	2.65801e-05	-1.4449	-1.07685	2.67102e-05	-1.44784	-1.07655
28878045	chr17:28878045:T:C	4.61435e-21	-0.96253	-3.32541e-10	5.81049e-05	-1.73966	-3.32541e-10	5.84566e-05	-1.74115	-3.32541e-10
28879011	chr17:28879011:G:A	6.1966e-22	-1.87826	-1.09203	1.81884e-05	-1.82968	-1.07146	1.83506e-05	-1.82826	-1.07151
28879062	chr17:28879062:C:A	3.88765e-21	-4.62694e-10	-1.1339	0.000102814	-4.62694e-10	-1.16899	0.000103596	-4.62694e-10	-1.16894
28879831	chr17:28879831:G:C	3.46967e-21	-4.62694e-10	-1.24764	9.71338e-05	-4.62694e-10	-1.22582	9.78578e-05	-4.62694e-10	-1.22592
28880102	chr17:28880102:G:A	1.68446e-21	-1.03801	-0.932247	2.44895e-05	-1.88075	-0.722922	2.46207e-05	-1.88174	-0.724102
28880284	chr17:28880284:G:T	3.19869e-21	-4.62694e-10	-1.32896	8.78743e-05	-4.62694e-10	-1.32601	8.85384e-05	-4.62694e-10	-1.326
28880553	chr17:28880553:C:T	1.25864e-21	-1.53023	-0.731447	2.36035e-05	-2.15357	-0.486947	2.37453e-05	-2.15408	-0.487972
28881287	chr17:28881287:T:C	1.70515e-20	-4.62694e-10	0.344538	0.000446359	-4.62694e-10	0.29921	0.000449622	-4.62694e-10	0.298972
28881308	chr17:28881308:C:T	1.32624e-21	-2.20935	-3.32541e-10	3.63006e-05	-2.21008	-3.32541e-10	3.65348e-05	-2.21117	-3.32541e-10
28881571	chr17:28881571:G:A	1.73594e-21	-1.17034	-0.769808	3.71558e-05	-1.66554	-0.521251	3.72868e-05	-1.66815	-0.522646
28883235	chr17:28883235:T:C	1.11841e-21	-1.25294	-1.12685	1.46775e-05	-2.12054	-0.99506	1.4763e-05	-2.12143	-0.995884
28883737	chr17:28883737:C:T	3.33113e-21	-4.62694e-10	-1.28839	9.13622e-05	-4.62694e-10	-1.28708	9.20813e-05	-4.62694e-10	-1.28676
28883811	chr17:28883811:C:T	3.49703e-21	-4.62694e-10	-1.23979	9.35751e-05	-4.62694e-10	-1.26315	9.4274e-05	-4.62694e-10	-1.26323
28884051	chr17:28884051:C:T	1.32498e-21	-2.21031	-3.32541e-10	3.52883e-05	-2.23836	-3.32541e-10	3.55501e-05	-2.23849	-3.32541e-10
28886086	chr17:28886086:AC:A	2.8038e-21	-0.199359	-1.26137	1.47367e-05	-1.86299	-1.24858	1.48279e-05	-1.86419	-1.24873
28886852	chr17:28886852:C:T	2.41738e-20	-4.62694e-10	0.693568	0.000590179	-4.62694e-10	0.578512	0.000594507	-4.62694e-10	0.578298
28886944	chr17:28886944:A:G	3.47236e-21	-4.62694e-10	-1.24687	9.84725e-05	-4.62694e-10	-1.21214	9.92301e-05	-4.62694e-10	-1.21199
28886948	chr17:28886948:T:C	3.43629e-21	-4.62694e-10	-1.25731	9.60467e-05	-4.62694e-10	-1.23708	9.67616e-05	-4.62694e-10	-1.23718
28887052	chr17:28887052:A:G	4.23714e-21	-4.62694e-10	-1.04781	0.000104564	-4.62694e-10	-1.15211	0.000105442	-4.62694e-10	-1.15127
28887891	chr17:28887891:C:G	9.93271e-22	-1.57086	-0.927593	2.00651e-05	-2.11558	-0.687354	2.01693e-05	-2.11628	-0.68899
28888347	chr17:28888347:C:T	5.11292e-21	-4.62694e-10	-0.859932	0.000142679	-4.62694e-10	-0.841314	0.000143907	-4.62694e-10	-0.840265
28888986	chr17:28888986:G:A	3.37153e-21	-4.62694e-10	-1.27634	9.10388e-05	-4.62694e-10	-1.29063	9.17374e-05	-4.62694e-10	-1.2905
28889134	chr17:28889134:G:A	2.32459e-21	-0.319156	-1.329	9.79167e-05	0.106693	-1.32449	9.88623e-05	0.108804	-1.32451
28889154	chr17:28889154:T:C	1.65904e-21	-1.98546	-3.32541e-10	3.4533e-05	-2.26	-3.32541e-10	3.47864e-05	-2.26021	-3.32541e-10
28890062	chr17:28890062:G:A	5.7685e-22	-1.84184	-1.20004	1.20598e-05	-2.24262	-1.06941	1.21378e-05	-2.24279	-1.07032
28890940	chr17:28890940:T:A	7.4707e-21	-4.62694e-10	-0.480713	0.000205133	-4.62694e-10	-0.478255	0.000206997	-4.62694e-10	-0.476731
28891198	chr17:28891198:T:C	1.83746e-21	-1.88332	-3.32541e-10	0.000116094	-1.04752	-3.32541e-10	0.000116866	-1.04841	-3.32541e-10
28892193	chr17:28892193:A:G	3.3565e-21	-4.62694e-10	-1.2808	9.09042e-05	-4.62694e-10	-1.29211	9.16e-05	-4.62694e-10	-1.292
28892729	chr17:28892729:C:A	9.63412e-21	-4.62694e-10	-0.226391	0.000273354	-4.62694e-10	-0.191146	0.000275859	-4.62694e-10	-0.189546
28892941	chr17:28892941:G:A	1.26113e-21	-2.2597	-3.32541e-10	5.07542e-05	-1.87492	-3.32541e-10	5.10971e-05	-1.87571	-3.32541e-10
28893415	chr17:28893415:T:C	1.06105e-20	1.1009	-1.23075	2.24256e-05	-1.43027	-1.26144	2.26305e-05	-1.42899	-1.26115
28893594	chr17:28893594:C:A	6.44568e-21	-4.62694e-10	-0.628293	0.000163797	-4.62694e-10	-0.703287	0.000165051	-4.62694e-10	-0.703178
28894025	chr17:28894025:C:T	4.90937e-20	2.69066	-1.28863	4.08971e-05	-0.82732	-1.26353	4.12887e-05	-0.825209	-1.26364
28895451	chr17:28895451:C:T	1.7176e-21	-1.95077	-3.32541e-10	3.74647e-05	-2.17852	-3.32541e-10	3.77191e-05	-2.17927	-3.32541e-10
28895522	chr17:28895522:C:T	5.30917e-21	-4.62694e-10	-0.822266	0.000139955	-4.62694e-10	-0.860594	0.000140969	-4.62694e-10	-0.860894
28895637	chr17:28895637:C:T	3.20601e-21	-4.62694e-10	-1.32667	8.76079e-05	-4.62694e-10	-1.32904	8.82688e-05	-4.62694e-10	-1.32905
28895727	chr17:28895727:G:A	5.91002e-22	-1.71271	-1.30493	9.90065e-06	-2.25323	-1.25609	9.96935e-06	-2.25337	-1.25655
28895970	chr17:28895970:G:T	5.01301e-21	0.0763466	-0.956012	3.05166e-05	-1.39039	-0.993252	3.07638e-05	-1.38979	-0.9933
28897781	chr17:28897781:T:C	4.45838e-22	-2.08052	-1.21899	1.22297e-05	-2.10294	-1.1951	1.23294e-05	-2.10224	-1.19521
28898297	chr17:28898297:G:A	3.36282e-21	-4.62694e-10	-1.27892	9.0698e-05	-4.62694e-10	-1.29438	9.1384e-05	-4.62694e-10	-1.29436
28898381	chr17:28898381:G:A	4.22873e-22	-2.04748	-1.30491	1.2284e-05	-1.99316	-1.30046	1.23877e-05	-1.99226	-1.30047
28898568	chr17:28898568:A:T	9.3971e-22	-1.32418	-1.22971	4.95355e-05	-0.658341	-1.24088	4.99554e-05	-0.657257	-1.24105
28898919	chr17:28898919:C:T	1.82597e-20	0.730471	-0.317475	6.06663e-05	-1.28774	-0.408782	6.11327e-05	-1.2883	-0.408091
28899401	chr17:28899401:T:A	3.37615e-21	-4.62694e-10	-1.27497	9.28477e-05	-4.62694e-10	-1.27095	9.35737e-05	-4.62694e-10	-1.27068
28899800	chr17:28899800:T:C	4.14413e-22	-2.04524	-1.32735	9.57303e-06	-2.21466	-1.32831	9.64834e-06	-2.21435	-1.3283
28899832	chr17:28899832:T:C	3.28083e-21	-4.62694e-10	-1.30361	9.01063e-05	-4.62694e-10	-1.30092	9.07794e-05	-4.62694e-10	-1.301
28900587	chr17:28900587:T:A	3.33275e-21	-4.62694e-10	-1.2879	9.22407e-05	-4.62694e-10	-1.27751	9.29376e-05	-4.62694e-10	-1.27751
28901180	chr17:28901180:G:A	4.80673e-22	-1.91526	-1.30901	1.09776e-05	-2.09961	-1.30645	1.1068e-05	-2.09897	-1.30641
28901276	chr17:28901276:A:G	4.43496e-20	-4.62694e-10	1.3004	0.00138832	-4.62694e-10	1.43394	0.00139341	-4.62694e-10	1.43007
28901768	chr17:28901768:C:T	3.39944e-21	-4.62694e-10	-1.26809	9.57154e-05	-4.62694e-10	-1.24054	9.64262e-05	-4.62694e-10	-1.24066
28903321	chr17:28903321:A:G	3.21858e-21	-4.62694e-10	-1.32276	8.82693e-05	-4.62694e-10	-1.32152	8.89321e-05	-4.62694e-10	-1.32156
28904787	chr17:28904787:C:T	3.34235e-21	-4.62694e-10	-1.28503	9.10002e-05	-4.62694e-10	-1.29105	9.16963e-05	-4.62694e-10	-1.29095
28904875	chr17:28904875:A:C	3.69152e-21	-4.62694e-10	-1.18566	9.83318e-05	-4.62694e-10	-1.21357	9.90928e-05	-4.62694e-10	-1.21338
28904876	chr17:28904876:G:T	3.75973e-21	-4.62694e-10	-1.16736	9.99804e-05	-4.62694e-10	-1.19694	0.000100755	-4.62694e-10	-1.19674
28908181	chr17:28908181:A:G	5.65605e-21	-4.62694e-10	-0.758977	0.000154781	-4.62694e-10	-0.759906	0.000156136	-4.62694e-10	-0.758707
28908232	chr17:28908232:T:C	3.20261e-21	-4.62694e-10	-1.32774	8.77784e-05	-4.62694e-10	-1.3271	8.84395e-05	-4.62694e-10	-1.32712
28908962	chr17:28908962:T:C	3.23582e-21	-4.62694e-10	-1.31742	8.8771e-05	-4.62694e-10	-1.31585	8.94374e-05	-4.62694e-10	-1.3159
28909358	chr17:28909358:A:G	3.17882e-20	-4.62694e-10	0.967392	0.00100845	-4.62694e-10	1.11426	0.00101228	-4.62694e-10	1.11053
28910660	chr17:28910660:CTGTGGGGGAGGGCCTGGA:C	3.93342e-21	-4.62694e-10	-1.12219	0.00010583	-4.62694e-10	-1.14008	0.000106652	-4.62694e-10	-1.13986
28911014	chr17:28911014:G:A	1.39741e-21	-2.15708	-3.32541e-10	3.52904e-05	-2.2383	-3.32541e-10	3.55508e-05	-2.23847	-3.32541e-10
28913325	chr17:28913325:G:A	3.18831e-20	-4.62694e-10	0.970374	0.00101154	-4.62694e-10	1.11732	0.0010154	-4.62694e-10	1.1136
28913390	chr17:28913390:T:C	3.30231e-21	-4.62694e-10	-1.29708	8.86432e-05	-4.62694e-10	-1.31729	8.93208e-05	-4.62694e-10	-1.3172
28913563	chr17:28913563:G:A	3.29715e-20	-4.62694e-10	1.00394	0.00104684	-4.62694e-10	1.15162	0.00105081	-4.62694e-10	1.14788
28914438	chr17:28914438:C:T	3.275e-20	-4.62694e-10	0.997201	0.00103959	-4.62694e-10	1.14467	0.00104354	-4.62694e-10	1.14094
28915224	chr17:28915224:T:C	4.63571e-21	-4.62694e-10	-0.957913	0.000139321	-4.62694e-10	-0.865134	0.000140454	-4.62694e-10	-0.864558
28915302	chr17:28915302:G:GA	3.36706e-20	-4.62694e-10	1.02492	0.00106957	-4.62694e-10	1.1731	0.00107361	-4.62694e-10	1.16934
28915497	chr17:28915497:T:C	3.36014e-20	-4.62694e-10	1.02287	0.00106725	-4.62694e-10	1.17093	0.00107128	-4.62694e-10	1.16718
28915687	chr17:28915687:C:T	3.84243e-21	-4.62694e-10	-1.1456	0.000110587	-4.62694e-10	-1.09612	0.000111385	-4.62694e-10	-1.09644
28915721	chr17:28915721:A:G	4.4794e-21	-4.62694e-10	-0.992213	0.000118727	-4.62694e-10	-1.02508	0.000119618	-4.62694e-10	-1.02513
28916398	chr17:28916398:G:A	6.29909e-22	-1.88589	-1.068	1.2321e-05	-2.19558	-1.09503	1.24265e-05	-2.19502	-1.09458
28916462	chr17:28916462:C:T	9.10195e-22	-1.29272	-1.29308	1.77209e-05	-1.63305	-1.29411	1.78695e-05	-1.63228	-1.29406
28916637	chr17:28916637:G:C	3.5492e-21	-4.62694e-10	-1.22498	9.59529e-05	-4.62694e-10	-1.23806	9.66975e-05	-4.62694e-10	-1.23785
28916719	chr17:28916719:C:T	1.56857e-21	-2.04154	-3.32541e-10	3.44683e-05	-2.26187	-3.32541e-10	3.47288e-05	-2.26186	-3.32541e-10
28916770	chr17:28916770:C:T	5.38781e-21	-4.62694e-10	-0.807563	0.000141509	-4.62694e-10	-0.849549	0.00014257	-4.62694e-10	-0.8496
28917200	chr17:28917200:G:C	1.26906e-21	-2.25342	-3.32541e-10	3.60863e-05	-2.216	-3.32541e-10	3.63735e-05	-2.21559	-3.32541e-10
28917455	chr17:28917455:G:A	6.54969e-22	-1.59169	-1.32318	1.95313e-05	-1.51385	-1.31604	1.96998e-05	-1.51275	-1.31608
28917732	chr17:28917732:G:A	3.64876e-20	-4.62694e-10	1.10527	0.00115111	-4.62694e-10	1.24657	0.00115544	-4.62694e-10	1.2428
28917934	chr17:28917934:G:A	3.74048e-21	-4.62694e-10	-1.17249	0.000111684	-4.62694e-10	-1.08624	0.000112435	-4.62694e-10	-1.08706
28918604	chr17:28918604:A:G	3.32492e-20	-4.62694e-10	1.01233	0.00105578	-4.62694e-10	1.16012	0.00105977	-4.62694e-10	1.15637
28918721	chr17:28918721:T:C	1.06097e-20	-4.62694e-10	-0.129938	0.000284147	-4.62694e-10	-0.152423	0.000286247	-4.62694e-10	-0.152579
28919350	chr17:28919350:CCTCCCCTCCTTGATCCTAACATT:C	1.81259e-21	-1.89694	-3.32541e-10	3.44508e-05	-2.26238	-3.32541e-10	3.47123e-05	-2.26234	-3.32541e-10
28919445	chr17:28919445:T:C	3.32587e-20	-4.62694e-10	1.01262	0.00105594	-4.62694e-10	1.16027	0.00105993	-4.62694e-10	1.15653
28919508	chr17:28919508:G:A	3.64055e-21	-4.62694e-10	-1.19957	9.88375e-05	-4.62694e-10	-1.20844	9.95796e-05	-4.62694e-10	-1.20848
28919524	chr17:28919524:GGAGACT:G	3.77178e-20	-4.62694e-10	1.13843	0.00119099	-4.62694e-10	1.28063	0.00119543	-4.62694e-10	1.27683
28919624	chr17:28919624:C:T	6.53502e-21	-4.62694e-10	-0.614527	0.000194296	-4.62694e-10	-0.532533	0.000195709	-4.62694e-10	-0.532805
28919664	chr17:28919664:T:C	3.4508e-22	-2.23112	-1.32456	1.40071e-05	-1.84221	-1.32014	1.41178e-05	-1.84165	-1.32035
28921175	chr17:28921175:C:T	3.05657e-20	-4.62694e-10	0.928176	0.000968611	-4.62694e-10	1.07395	0.000972339	-4.62694e-10	1.07027
28921842	chr17:28921842:T:A	4.3979e-21	-4.62694e-10	-1.01057	0.000113646	-4.62694e-10	-1.06882	0.000114524	-4.62694e-10	-1.06865
28922118	chr17:28922118:AATGTCCAAGCC:A	1.29595e-21	-2.23246	-3.32541e-10	3.4633e-05	-2.25711	-3.32541e-10	3.48958e-05	-2.25707	-3.32541e-10
28922420	chr17:28922420:T:C	4.38702e-21	-4.62694e-10	-1.01305	0.000113406	-4.62694e-10	-1.07094	0.000114283	-4.62694e-10	-1.07076
28922688	chr17:28922688:C:T	1.27526e-21	-2.24855	-3.32541e-10	3.68128e-05	-2.19607	-3.32541e-10	3.7082e-05	-2.1963	-3.32541e-10
28922854	chr17:28922854:G:A	3.43052e-21	-4.62694e-10	-1.25899	9.2517e-05	-4.62694e-10	-1.27452	9.32137e-05	-4.62694e-10	-1.27454
28922937	chr17:28922937:G:A	3.37175e-21	-4.62694e-10	-1.27627	9.18435e-05	-4.62694e-10	-1.28183	9.25343e-05	-4.62694e-10	-1.28185
28922954	chr17:28922954:A:C	2.82238e-21	-0.14245	-1.31167	8.64104e-05	-0.0172567	-1.32555	8.73152e-05	-0.0144345	-1.32548
28923206	chr17:28923206:GAGA:G	9.44911e-22	-1.22834	-1.32002	1.86525e-05	-1.55465	-1.32129	1.88089e-05	-1.55382	-1.32128
28925399	chr17:28925399:C:T	5.93996e-22	-2.16143	-0.851156	1.86525e-05	-2.18418	-0.691752	1.87662e-05	-2.18484	-0.692537
28925694	chr17:28925694:G:A	2.11258e-20	-4.62694e-10	0.558793	0.000579736	-4.62694e-10	0.560659	0.000585923	-4.62694e-10	0.563753
28925971	chr17:28925971:C:T	8.13521e-22	-1.5158	-1.18229	2.3858e-05	-1.46478	-1.16501	2.40673e-05	-1.46363	-1.16496
28926460	chr17:28926460:C:T	3.80891e-20	-4.62694e-10	1.14823	0.00120369	-4.62694e-10	1.29123	0.00120817	-4.62694e-10	1.28743
28927161	chr17:28927161:C:T	9.87348e-22	-1.2205	-1.28394	1.88811e-05	-1.57845	-1.2853	1.90403e-05	-1.57763	-1.28524
28927323	chr17:28927323:G:C	4.90058e-22	-1.90192	-1.30302	2.41383e-05	-1.31709	-1.30103	2.4342e-05	-1.31609	-1.30114
28927938	chr17:28927938:C:T	3.74807e-21	-4.62694e-10	-1.17046	0.000100091	-4.62694e-10	-1.19583	0.000100868	-4.62694e-10	-1.19562
28928173	chr17:28928173:T:C	8.00023e-22	-1.51583	-1.19898	2.33876e-05	-1.46752	-1.18219	2.3592e-05	-1.46639	-1.18214
28928464	chr17:28928464:C:G	3.65427e-21	-4.62694e-10	-1.19581	0.000104435	-4.62694e-10	-1.15335	0.000105183	-4.62694e-10	-1.15373
28928714	chr17:28928714:G:A	4.80096e-21	-4.62694e-10	-0.922887	0.000144929	-4.62694e-10	-0.825671	0.000146111	-4.62694e-10	-0.825066
28928968	chr17:28928968:C:T	3.4728e-21	-4.62694e-10	-1.24674	9.55854e-05	-4.62694e-10	-1.24189	9.63382e-05	-4.62694e-10	-1.24157
28930460	chr17:28930460:G:C	7.67181e-22	-1.54856	-1.20817	3.97556e-05	-0.903845	-1.21532	4.01008e-05	-0.902543	-1.2155
28930667	chr17:28930667:A:G	3.76474e-20	-4.62694e-10	1.13656	0.00118869	-4.62694e-10	1.27869	0.00119313	-4.62694e-10	1.2749
28930699	chr17:28930699:T:TA	3.85398e-20	-4.62694e-10	1.15999	0.00121834	-4.62694e-10	1.30333	0.00122287	-4.62694e-10	1.29952
28930937	chr17:28930937:C:T	4.17533e-21	-4.62694e-10	-1.06251	0.000107173	-4.62694e-10	-1.12747	0.000108028	-4.62694e-10	-1.12704
28931104	chr17:28931104:C:T	1.29328e-21	-0.941987	-1.29254	6.69862e-05	-0.310155	-1.28727	6.76638e-05	-0.307444	-1.28744
28931900	chr17:28931900:AG:A	4.22821e-21	-4.62694e-10	-1.04992	0.000110993	-4.62694e-10	-1.09245	0.000111834	-4.62694e-10	-1.09242
28932161	chr17:28932161:T:C	3.19111e-20	-4.62694e-10	0.971253	0.00101219	-4.62694e-10	1.11796	0.00101605	-4.62694e-10	1.11424
28932927	chr17:28932927:C:CAGA	1.50874e-21	-1.29849	-0.781935	3.00796e-05	-1.65823	-0.739832	3.02943e-05	-1.6574	-0.741071
28932964	chr17:28932964:T:C	3.78303e-22	-2.17205	-1.29172	1.09784e-05	-2.13839	-1.26759	1.10636e-05	-2.13803	-1.26775
28933127	chr17:28933127:C:T	8.97777e-22	-1.27037	-1.32917	1.7773e-05	-1.59494	-1.3293	1.79212e-05	-1.59415	-1.3293
28934373	chr17:28934373:G:A	3.21352e-21	-1.32434	-3.32541e-10	6.42073e-05	-1.6398	-3.32541e-10	6.45408e-05	-1.64214	-3.32541e-10
28935335	chr17:28935335:G:A	7.82368e-22	-2.25621	-0.480923	1.83311e-05	-2.25995	-0.633366	1.84702e-05	-2.25968	-0.633594
28935365	chr17:28935365:G:A	1.30258e-21	-2.22735	-3.32541e-10	3.66485e-05	-2.20054	-3.32541e-10	3.69122e-05	-2.20089	-3.32541e-10
28936085	chr17:28936085:T:C	3.31464e-20	-4.62694e-10	1.00923	0.00105354	-4.62694e-10	1.158	0.00105752	-4.62694e-10	1.15425
28936877	chr17:28936877:TA:T	3.69469e-20	-4.62694e-10	1.11778	0.0011665	-4.62694e-10	1.25985	0.00117087	-4.62694e-10	1.25607
28936927	chr17:28936927:CCTCATCCAG:C	7.80726e-21	-4.62694e-10	-0.436648	0.000202302	-4.62694e-10	-0.492155	0.000203927	-4.62694e-10	-0.49167
28937075	chr17:28937075:C:T	3.69452e-21	-4.62694e-10	-1.18485	0.00010619	-4.62694e-10	-1.13669	0.000107034	-4.62694e-10	-1.13629
28937844	chr17:28937844:T:C	1.82784e-21	-1.88856	-3.32541e-10	6.21584e-05	-1.67223	-3.32541e-10	6.24645e-05	-1.67484	-3.32541e-10
28938876	chr17:28938876:T:G	3.25022e-21	-4.62694e-10	-1.31298	8.96216e-05	-4.62694e-10	-1.30632	9.02985e-05	-4.62694e-10	-1.30631
28939033	chr17:28939033:C:T	3.67477e-21	-4.62694e-10	-1.19021	9.97065e-05	-4.62694e-10	-1.19968	0.000100455	-4.62694e-10	-1.19973
28939125	chr17:28939125:G:A	9.77627e-22	-1.21159	-1.30274	1.85531e-05	-1.57336	-1.30791	1.87092e-05	-1.57253	-1.30789
28939422	chr17:28939422:C:T	1.5546e-21	-1.34188	-0.708601	3.1829e-05	-1.69869	-0.64285	3.20558e-05	-1.69785	-0.644105
28940067	chr17:28940067:T:C	3.80891e-20	-4.62694e-10	1.14823	0.00120369	-4.62694e-10	1.29123	0.00120817	-4.62694e-10	1.28743
28940855	chr17:28940855:C:T	4.77916e-21	-4.62694e-10	-0.927437	0.000126177	-4.62694e-10	-0.96423	0.000127123	-4.62694e-10	-0.964276
28941495	chr17:28941495:G:A	5.20197e-21	-0.842664	-3.32541e-10	7.65357e-05	-1.46416	-3.32541e-10	7.71642e-05	-1.4635	-3.32541e-10
28942752	chr17:28942752:G:A	4.48493e-21	-4.62694e-10	-0.990979	0.000118741	-4.62694e-10	-1.02497	0.000119634	-4.62694e-10	-1.025
28942864	chr17:28942864:G:A	3.20784e-21	-4.62694e-10	-1.3261	8.76255e-05	-4.62694e-10	-1.32884	8.82845e-05	-4.62694e-10	-1.32887
28943171	chr17:28943171:C:T	1.3872e-21	-2.16441	-3.32541e-10	3.47508e-05	-2.25371	-3.32541e-10	3.50108e-05	-2.25378	-3.32541e-10
28943699	chr17:28943699:CACA:C	4.34138e-21	-4.62694e-10	-1.02351	0.000117158	-4.62694e-10	-1.03839	0.000118083	-4.62694e-10	-1.03805
28944787	chr17:28944787:G:A	4.11394e-21	-4.62694e-10	-1.07732	0.000105792	-4.62694e-10	-1.14044	0.000106635	-4.62694e-10	-1.14002
28945088	chr17:28945088:A:C	3.06824e-20	-4.62694e-10	0.931986	0.000971796	-4.62694e-10	1.07723	0.000975532	-4.62694e-10	1.07355
28945190	chr17:28945190:T:C	3.21608e-21	-4.62694e-10	-1.32354	8.86021e-05	-4.62694e-10	-1.31776	8.92699e-05	-4.62694e-10	-1.31777
28946107	chr17:28946107:C:T	2.10839e-20	-4.62694e-10	0.556809	0.000578551	-4.62694e-10	0.558613	0.000584724	-4.62694e-10	0.561705
28946322	chr17:28946322:C:T	1.6373e-20	-4.62694e-10	0.303929	0.000447914	-4.62694e-10	0.302688	0.000451612	-4.62694e-10	0.30339
28947475	chr17:28947475:G:A	2.20406e-21	-1.7014	-3.32541e-10	3.69479e-05	-2.19241	-3.32541e-10	3.72644e-05	-2.1914	-3.32541e-10
28947492	chr17:28947492:C:T	7.84264e-21	-4.62694e-10	-0.432126	0.000213878	-4.62694e-10	-0.43651	0.000215856	-4.62694e-10	-0.434821
28947967	chr17:28947967:T:C	3.93456e-20	-4.62694e-10	1.18068	0.00124387	-4.62694e-10	1.32407	0.00124848	-4.62694e-10	1.32025
28948291	chr17:28948291:T:TA	3.35456e-20	-4.62694e-10	1.0212	0.00106539	-4.62694e-10	1.16919	0.00106942	-4.62694e-10	1.16543
28948847	chr17:28948847:CA:C	6.65751e-22	-1.70203	-1.19651	3.26399e-05	-1.11199	-1.20439	3.29196e-05	-1.11079	-1.20457
28949105	chr17:28949105:G:A	4.15582e-21	-4.62694e-10	-1.06719	0.000109327	-4.62694e-10	-1.10757	0.000110183	-4.62694e-10	-1.1073
28949216	chr17:28949216:A:G	3.30733e-21	-4.62694e-10	-1.29556	8.98109e-05	-4.62694e-10	-1.30421	9.04934e-05	-4.62694e-10	-1.30416
28949356	chr17:28949356:G:A	5.07359e-20	-4.62694e-10	1.43493	0.00161839	-4.62694e-10	1.58727	0.0016241	-4.62694e-10	1.58328
28949446	chr17:28949446:C:T	3.32238e-21	-4.62694e-10	-1.29102	8.93075e-05	-4.62694e-10	-1.30983	8.99895e-05	-4.62694e-10	-1.30974
28949593	chr17:28949593:T:C	4.24572e-21	-4.62694e-10	-1.04579	0.000111418	-4.62694e-10	-1.08862	0.000112263	-4.62694e-10	-1.08859
28949700	chr17:28949700:A:C	4.26536e-21	-4.62694e-10	-1.04118	0.000111896	-4.62694e-10	-1.08435	0.000112744	-4.62694e-10	-1.08432
28949707	chr17:28949707:C:T	4.24241e-21	-4.62694e-10	-1.04657	0.000111341	-4.62694e-10	-1.08932	0.000112184	-4.62694e-10	-1.08929
28949737	chr17:28949737:C:T	3.32255e-21	-4.62694e-10	-1.29097	8.93106e-05	-4.62694e-10	-1.30979	8.99926e-05	-4.62694e-10	-1.30971
28949901	chr17:28949901:A:G	1.41581e-21	-2.144	-3.32541e-10	5.67174e-05	-1.76383	-3.32541e-10	5.7115e-05	-1.76437	-3.32541e-10
28950732	chr17:28950732:C:T	3.23263e-21	-4.62694e-10	-1.31841	9.03972e-05	-4.62694e-10	-1.2977	9.10609e-05	-4.62694e-10	-1.29791
28951555	chr17:28951555:C:G	4.09918e-22	-2.22383	-1.15967	1.63988e-05	-1.75642	-1.24829	1.64662e-05	-1.76025	-1.24788
28951703	chr17:28951703:G:A	3.6674e-21	-4.62694e-10	-1.19222	0.000101113	-4.62694e-10	-1.18567	0.000101919	-4.62694e-10	-1.18526
28951821	chr17:28951821:A:G	2.0113e-21	-1.79292	-3.32541e-10	0.000140084	-0.859669	-3.32541e-10	0.000141022	-0.860517	-3.32541e-10
28953077	chr17:28953077:T:C	3.97395e-21	-4.62694e-10	-1.11194	0.000115002	-4.62694e-10	-1.05696	0.00011583	-4.62694e-10	-1.05731
28953156	chr17:28953156:C:T	7.08531e-20	-4.62694e-10	1.76891	0.00228139	-4.62694e-10	1.93063	0.00228892	-4.62694e-10	1.9264
28953208	chr17:28953208:A:G	1.21173e-21	-1.00721	-1.29244	2.11562e-05	-1.45192	-1.29806	2.13379e-05	-1.45092	-1.29803
28953210	chr17:28953210:A:G	1.20906e-21	-1.01029	-1.29156	2.11231e-05	-1.45431	-1.29724	2.13044e-05	-1.45331	-1.29721
28953220	chr17:28953220:A:G	6.64282e-20	-4.62694e-10	1.70442	0.00213541	-4.62694e-10	1.8645	0.00214256	-4.62694e-10	1.86032
28954036	chr17:28954036:A:T	3.8278e-20	-4.62694e-10	1.15317	0.00121945	-4.62694e-10	1.30424	0.00122394	-4.62694e-10	1.3004
28954859	chr17:28954859:C:G	1.20812e-21	-1.00009	-1.30255	2.06309e-05	-1.46749	-1.30763	2.08092e-05	-1.46643	-1.30761
28955218	chr17:28955218:T:G	4.02382e-21	-4.62694e-10	-1.09947	0.00010859	-4.62694e-10	-1.11433	0.000109447	-4.62694e-10	-1.114
28955454	chr17:28955454:A:T	3.19762e-21	-4.62694e-10	-1.3293	8.76281e-05	-4.62694e-10	-1.32881	8.8289e-05	-4.62694e-10	-1.32882
28957176	chr17:28957176:T:C	7.00592e-20	-4.62694e-10	1.75764	0.00225517	-4.62694e-10	1.91907	0.00226263	-4.62694e-10	1.91485
28957425	chr17:28957425:A:G	1.9823e-21	-1.08834	-0.719109	3.7002e-05	-1.53771	-0.653232	3.72718e-05	-1.53667	-0.654523
28957548	chr17:28957548:AG:A	1.18449e-21	-1.03817	-1.28422	2.08851e-05	-1.47267	-1.29022	2.10636e-05	-1.4717	-1.29018
28957789	chr17:28957789:A:AG	7.00592e-20	-4.62694e-10	1.75764	0.00225517	-4.62694e-10	1.91907	0.00226263	-4.62694e-10	1.91485
28958456	chr17:28958456:T:C	3.36302e-21	-4.62694e-10	-1.27886	9.15564e-05	-4.62694e-10	-1.28496	9.22452e-05	-4.62694e-10	-1.28498
28958718	chr17:28958718:A:G	6.71515e-20	-4.62694e-10	1.71525	0.00215646	-4.62694e-10	1.87431	0.00216366	-4.62694e-10	1.87012
28958758	chr17:28958758:G:A	1.53701e-20	-4.62694e-10	0.240724	0.000475699	-4.62694e-10	0.362872	0.0004794	-4.62694e-10	0.363102
28959135	chr17:28959135:C:T	7.19872e-21	-4.62694e-10	-0.517799	0.000196639	-4.62694e-10	-0.520545	0.000198406	-4.62694e-10	-0.519118
28959444	chr17:28959444:C:T	7.72944e-20	-4.62694e-10	1.85592	0.00251645	-4.62694e-10	2.02869	0.00252446	-4.62694e-10	2.02435
28959644	chr17:28959644:C:G	8.96656e-22	-1.27503	-1.32575	1.63705e-05	-1.68254	-1.32389	1.65084e-05	-1.68169	-1.32388
28959833	chr17:28959833:T:C	6.08412e-22	-1.66797	-1.32064	2.54068e-05	-1.26042	-1.30648	2.56057e-05	-1.26004	-1.30658
28960331	chr17:28960331:C:G	3.33094e-21	-4.62694e-10	-1.28845	9.24215e-05	-4.62694e-10	-1.27555	9.31229e-05	-4.62694e-10	-1.27551
28961981	chr17:28961981:TG:T	6.16523e-21	-4.62694e-10	-0.672776	0.000168611	-4.62694e-10	-0.674319	0.000170103	-4.62694e-10	-0.67303
28962111	chr17:28962111:G:A	3.34388e-21	-4.62694e-10	-1.28457	9.51868e-05	-4.62694e-10	-1.24607	9.59145e-05	-4.62694e-10	-1.24598
28962851	chr17:28962851:A:G	5.2559e-21	-1.0321	0.199745	9.73902e-05	-1.51226	0.28907	9.80549e-05	-1.51116	0.287255
28963385	chr17:28963385:G:C	8.49901e-20	-4.62694e-10	1.95083	0.0026547	-4.62694e-10	2.08217	0.0026645	-4.62694e-10	2.07834
28963771	chr17:28963771:T:C	5.42246e-20	-4.62694e-10	1.50143	0.00175429	-4.62694e-10	1.6679	0.00176027	-4.62694e-10	1.66379
28963951	chr17:28963951:T:TG	3.35003e-22	-2.26	-1.32532	1.67111e-05	-1.66692	-1.31893	1.68439e-05	-1.6663	-1.31914
28964839	chr17:28964839:C:T	1.14306e-21	-1.06364	-1.29435	2.04277e-05	-1.49397	-1.29106	2.06042e-05	-1.49293	-1.291
28965026	chr17:28965026:T:A	3.53743e-22	-2.24718	-1.28371	2.48849e-05	-1.32258	-1.26507	2.5085e-05	-1.32194	-1.26523
28965045	chr17:28965045:A:C	6.70358e-21	-0.58906	-3.32541e-10	8.72235e-05	-1.33344	-3.32541e-10	8.7431e-05	-1.33858	-3.32541e-10
28965161	chr17:28965161:G:C	5.92481e-21	-0.712554	-3.32541e-10	0.000104608	-1.15169	-3.32541e-10	0.00010511	-1.15442	-3.32541e-10
28965429	chr17:28965429:A:C	5.25489e-20	-4.62694e-10	1.47004	0.00169787	-4.62694e-10	1.63521	0.00170371	-4.62694e-10	1.63113
28965483	chr17:28965483:T:A	3.20541e-21	-4.62694e-10	-1.32686	8.76739e-05	-4.62694e-10	-1.32829	8.83372e-05	-4.62694e-10	-1.32827
28965828	chr17:28965828:G:A	8.3049e-20	-4.62694e-10	1.92773	0.00259188	-4.62694e-10	2.05823	0.00260149	-4.62694e-10	2.0544
28966108	chr17:28966108:A:C	2.23663e-21	-1.68673	-3.32541e-10	4.29164e-05	-2.04266	-3.32541e-10	4.31914e-05	-2.04379	-3.32541e-10
28966207	chr17:28966207:A:G	3.06805e-21	-0.333565	-1.03709	0.000104506	-0.16373	-0.988937	0.00010552	-0.16111	-0.989425
28966439	chr17:28966439:C:T	5.07252e-21	-4.62694e-10	-0.867864	0.000137597	-4.62694e-10	-0.877587	0.000138628	-4.62694e-10	-0.877643
28967043	chr17:28967043:A:T	3.21954e-21	-4.62694e-10	-1.32246	8.79519e-05	-4.62694e-10	-1.32512	8.86173e-05	-4.62694e-10	-1.32511
28967573	chr17:28967573:A:G	4.79321e-20	-4.62694e-10	1.37808	0.00154276	-4.62694e-10	1.53941	0.00154816	-4.62694e-10	1.53539
28967638	chr17:28967638:T:C	4.89771e-21	-4.62694e-10	-0.902934	0.000130479	-4.62694e-10	-0.930699	0.000131488	-4.62694e-10	-0.930521
28968132	chr17:28968132:C:A	5.63768e-21	-4.62694e-10	-0.762229	0.000167205	-4.62694e-10	-0.682693	0.000168491	-4.62694e-10	-0.682549
28968413	chr17:28968413:C:T	3.255e-21	-4.62694e-10	-1.31151	8.83618e-05	-4.62694e-10	-1.32047	8.90292e-05	-4.62694e-10	-1.32047
28968529	chr17:28968529:A:G	4.8764e-22	-2.05886	-1.15102	2.1514e-05	-1.58606	-1.14716	2.16897e-05	-1.58519	-1.14741
28968551	chr17:28968551:G:A	4.30948e-21	-4.62694e-10	-1.03088	0.000113344	-4.62694e-10	-1.07148	0.000114231	-4.62694e-10	-1.07121
28968985	chr17:28968985:A:G	1.36831e-20	0.124458	-3.32541e-10	0.000100906	-1.18773	-3.32541e-10	0.000101122	-1.1931	-3.32541e-10
28969042	chr17:28969042:T:A	3.25331e-21	-4.62694e-10	-1.31203	8.92893e-05	-4.62694e-10	-1.31003	8.99577e-05	-4.62694e-10	-1.31009
28969052	chr17:28969052:A:G	4.70941e-20	-4.62694e-10	1.36045	0.00151742	-4.62694e-10	1.52285	0.00152275	-4.62694e-10	1.51884
28969251	chr17:28969251:A:G	3.18213e-21	-0.334081	-1.00007	0.000107913	-0.171866	-0.948725	0.000108963	-0.169191	-0.949239
28969490	chr17:28969490:G:A	1.21637e-21	-0.975613	-1.32022	2.10985e-05	-1.42983	-1.32288	2.12797e-05	-1.42881	-1.32287
28969539	chr17:28969539:T:C	3.82495e-21	-4.62694e-10	-1.15016	0.000102797	-4.62694e-10	-1.16916	0.000103573	-4.62694e-10	-1.16916
28970017	chr17:28970017:C:T	3.20802e-21	-4.62694e-10	-1.32605	8.75859e-05	-4.62694e-10	-1.32929	8.82471e-05	-4.62694e-10	-1.32929
28970811	chr17:28970811:A:G	4.39996e-22	-2.08829	-1.22441	1.86406e-05	-1.64926	-1.22732	1.87938e-05	-1.64842	-1.22749
28971067	chr17:28971067:C:T	4.72784e-21	-4.62694e-10	-0.938233	0.000126054	-4.62694e-10	-0.965201	0.000127029	-4.62694e-10	-0.965022
28971187	chr17:28971187:C:G	1.6425e-21	-1.99548	-3.32541e-10	3.44846e-05	-2.2614	-3.32541e-10	3.47492e-05	-2.26128	-3.32541e-10
28971507	chr17:28971507:C:T	6.5957e-21	-0.605283	-3.32541e-10	0.000721707	0.779704	-3.32541e-10	0.000726742	0.779138	-3.32541e-10
28971525	chr17:28971525:G:A	3.86781e-21	-4.62694e-10	-1.13901	0.00010041	-4.62694e-10	-1.19265	0.000101185	-4.62694e-10	-1.19248
28971691	chr17:28971691:A:G	1.21541e-21	-0.974515	-1.3221	2.08728e-05	-1.43905	-1.32442	2.10528e-05	-1.43799	-1.32441
28972068	chr17:28972068:A:G	4.83369e-21	-4.62694e-10	-0.916091	0.000128748	-4.62694e-10	-0.944058	0.000129743	-4.62694e-10	-0.943882
28972163	chr17:28972163:C:A	4.8316e-21	-4.62694e-10	-0.916524	0.000128689	-4.62694e-10	-0.944513	0.000129683	-4.62694e-10	-0.944337
28973694	chr17:28973694:G:T	3.65995e-21	-4.62694e-10	-1.19425	9.72712e-05	-4.62694e-10	-1.22441	9.80329e-05	-4.62694e-10	-1.22413
28975157	chr17:28975157:C:T	1.59673e-20	-4.62694e-10	0.278842	0.000438126	-4.62694e-10	0.280592	0.000442689	-4.62694e-10	0.283434
28977008	chr17:28977008:G:A	4.53759e-20	-4.62694e-10	1.32328	0.00146068	-4.62694e-10	1.48475	0.00146584	-4.62694e-10	1.48075
28977099	chr17:28977099:TTAAC:T	1.1002e-21	-1.07471	-1.3215	1.94221e-05	-1.51158	-1.32392	1.95879e-05	-1.51061	-1.32391
28978663	chr17:28978663:G:A	5.08462e-22	-1.9432	-1.22487	2.42826e-05	-1.38453	-1.22762	2.44852e-05	-1.38357	-1.22779
28979589	chr17:28979589:T:G	4.92368e-20	-4.62694e-10	1.40494	0.00158795	-4.62694e-10	1.56829	0.00159348	-4.62694e-10	1.56424
28979643	chr17:28979643:G:A	2.40891e-20	1.67716	-0.987106	4.42585e-05	-0.989031	-1.02284	4.46497e-05	-0.988067	-1.02252
28979666	chr17:28979666:T:C	4.05924e-21	-4.62694e-10	-1.09071	0.000108814	-4.62694e-10	-1.11228	0.00010965	-4.62694e-10	-1.11214
28980462	chr17:28980462:C:T	1.27041e-21	-2.25236	-3.32541e-10	3.51922e-05	-2.24109	-3.32541e-10	3.54606e-05	-2.24101	-3.32541e-10
28980591	chr17:28980591:C:T	3.86342e-21	-4.62694e-10	-1.14015	0.000103761	-4.62694e-10	-1.15982	0.000104557	-4.62694e-10	-1.1597
28980704	chr17:28980704:A:G	9.87858e-22	-1.19211	-1.31181	1.76545e-05	-1.61516	-1.31576	1.78042e-05	-1.61426	-1.31574
28980734	chr17:28980734:T:C	4.00123e-21	-4.62694e-10	-1.1051	0.000107309	-4.62694e-10	-1.1262	0.000108134	-4.62694e-10	-1.12607
28981403	chr17:28981403:A:G	3.7963e-21	-4.62694e-10	-1.15767	0.00010077	-4.62694e-10	-1.18908	0.00010155	-4.62694e-10	-1.18888
28982262	chr17:28982262:G:A	3.23177e-21	-4.62694e-10	-1.31867	8.86104e-05	-4.62694e-10	-1.31767	8.92749e-05	-4.62694e-10	-1.31771
28982349	chr17:28982349:G:A	4.75265e-21	-4.62694e-10	-0.933001	0.000127323	-4.62694e-10	-0.955187	0.000128329	-4.62694e-10	-0.954835
28982918	chr17:28982918:C:T	4.36791e-21	-4.62694e-10	-1.01742	0.000114349	-4.62694e-10	-1.06266	0.000115214	-4.62694e-10	-1.06264
28982977	chr17:28982977:ACTT:A	1.6702e-21	-0.702769	-1.27599	2.65566e-05	-1.23952	-1.28312	2.6787e-05	-1.23844	-1.28308
28983287	chr17:28983287:C:T	1.72072e-21	-1.94896	-3.32541e-10	4.76575e-05	-1.93788	-3.32541e-10	4.79341e-05	-1.93961	-3.32541e-10
28984514	chr17:28984514:A:G	1.77102e-21	-0.636827	-1.28332	2.75466e-05	-1.1961	-1.28993	2.7787e-05	-1.19497	-1.2899
28984623	chr17:28984623:C:T	5.79646e-21	-4.62694e-10	-0.734454	0.000163474	-4.62694e-10	-0.705259	0.000164831	-4.62694e-10	-0.704514
28984674	chr17:28984674:G:A	1.39585e-21	-2.1582	-3.32541e-10	5.73353e-05	-1.753	-3.32541e-10	5.76689e-05	-1.75472	-3.32541e-10
28984685	chr17:28984685:A:T	3.75012e-21	-4.62694e-10	-1.16991	9.96788e-05	-4.62694e-10	-1.19996	0.00010045	-4.62694e-10	-1.19977
28984691	chr17:28984691:A:G	1.61069e-20	-4.62694e-10	0.287547	0.000441677	-4.62694e-10	0.288664	0.00044628	-4.62694e-10	0.291513
28984707	chr17:28984707:C:A	4.42592e-21	-4.62694e-10	-1.00422	0.000115778	-4.62694e-10	-1.05024	0.000116654	-4.62694e-10	-1.05022
28984975	chr17:28984975:T:A	8.0726e-20	-4.62694e-10	1.89936	0.00260909	-4.62694e-10	2.06484	0.0026177	-4.62694e-10	2.06062
28985183	chr17:28985183:C:T	8.06322e-20	-4.62694e-10	1.8982	0.00260528	-4.62694e-10	2.06338	0.00261388	-4.62694e-10	2.05916
28986269	chr17:28986269:T:C	2.57655e-21	-0.3019	-1.24335	0.000113261	0.151661	-1.22388	0.000114431	0.154671	-1.22413
28987206	chr17:28987206:A:G	2.03493e-21	-1.01096	-0.77028	4.70534e-05	-1.21572	-0.734914	4.74209e-05	-1.21433	-0.736042
28987556	chr17:28987556:G:A	8.70626e-20	-4.62694e-10	1.97493	0.00319577	-4.62694e-10	2.26767	0.00321041	-4.62694e-10	2.26472
28988243	chr17:28988243:A:T	5.25846e-20	-4.62694e-10	1.47072	0.0016837	-4.62694e-10	1.62684	0.00168953	-4.62694e-10	1.62277
28988294	chr17:28988294:C:T	3.20173e-21	-4.62694e-10	-1.32801	8.7656e-05	-4.62694e-10	-1.32849	8.83185e-05	-4.62694e-10	-1.32848
28988520	chr17:28988520:C:A	4.87549e-22	-2.16664	-1.04343	1.18176e-05	-2.26102	-1.07131	1.19113e-05	-2.26109	-1.07086
28988699	chr17:28988699:A:G	5.00781e-20	-4.62694e-10	1.42188	0.0015999	-4.62694e-10	1.57578	0.0016055	-4.62694e-10	1.57176
28988824	chr17:28988824:A:C	3.74833e-21	-4.62694e-10	-1.17039	0.000103456	-4.62694e-10	-1.16277	0.000104281	-4.62694e-10	-1.16235
28988947	chr17:28988947:T:G	2.90273e-21	-0.381896	-1.04416	0.000126143	0.0888457	-1.05334	0.000127441	0.0917471	-1.05353
28989397	chr17:28989397:A:G	5.06519e-20	-4.62694e-10	1.43328	0.00161879	-4.62694e-10	1.58752	0.00162446	-4.62694e-10	1.58349
28989583	chr17:28989583:C:T	5.98896e-21	-4.62694e-10	-0.701784	0.000191215	-4.62694e-10	-0.548518	0.000192322	-4.62694e-10	-0.550261
28989751	chr17:28989751:C:T	5.25906e-21	-4.62694e-10	-0.83175	0.000140087	-4.62694e-10	-0.859648	0.000141201	-4.62694e-10	-0.859252
28989933	chr17:28989933:G:A	3.23655e-21	-4.62694e-10	-1.31719	8.83048e-05	-4.62694e-10	-1.32112	8.89748e-05	-4.62694e-10	-1.32108
28989969	chr17:28989969:A:G	3.26247e-21	-4.62694e-10	-1.30922	9.02108e-05	-4.62694e-10	-1.29977	9.08903e-05	-4.62694e-10	-1.29978
28990684	chr17:28990684:A:G	1.46957e-21	-2.10674	-3.32541e-10	4.03137e-05	-2.10522	-3.32541e-10	4.05094e-05	-2.1079	-3.32541e-10
28990981	chr17:28990981:C:T	4.29264e-21	-4.62694e-10	-1.0348	0.000115446	-4.62694e-10	-1.05311	0.000116357	-4.62694e-10	-1.05277
28991361	chr17:28991361:C:T	4.21565e-21	-4.62694e-10	-1.0529	0.000121531	-4.62694e-10	-1.00174	0.000122459	-4.62694e-10	-1.00166
28991425	chr17:28991425:C:T	3.19766e-21	-4.62694e-10	-1.32928	8.7597e-05	-4.62694e-10	-1.32917	8.82577e-05	-4.62694e-10	-1.32917
28991466	chr17:28991466:A:G	1.77594e-20	-4.62694e-10	0.385211	0.000486985	-4.62694e-10	0.38632	0.000492103	-4.62694e-10	0.389254
28991843	chr17:28991843:A:T	1.00768e-21	-1.17628	-1.30777	2.34687e-05	-1.33952	-1.30673	2.36746e-05	-1.33833	-1.30671
28992152	chr17:28992152:C:A	2.97422e-19	4.5048	-1.30135	0.000133667	0.422029	-1.32859	0.000134929	0.423942	-1.32863
28992879	chr17:28992879:C:G	8.01362e-21	-0.410559	-3.32541e-10	0.000136069	-0.888749	-3.32541e-10	0.000136872	-0.890389	-3.32541e-10
28993088	chr17:28993088:T:C	2.50057e-21	-0.332444	-1.24274	0.00011075	0.128711	-1.22335	0.000111899	0.13177	-1.2236
28993258	chr17:28993258:C:T	9.92359e-22	-1.17209	-1.32728	2.39112e-05	-1.29928	-1.32828	2.41214e-05	-1.29806	-1.32827
28993549	chr17:28993549:T:A	1.57643e-21	-2.03654	-3.32541e-10	5.05236e-05	-1.87947	-3.32541e-10	5.0793e-05	-1.88168	-3.32541e-10
28994669	chr17:28994669:A:G	3.2851e-21	-4.62694e-10	-1.30231	8.88939e-05	-4.62694e-10	-1.31447	8.95611e-05	-4.62694e-10	-1.31451
28995213	chr17:28995213:C:T	9.35142e-20	3.14192	-1.0955	0.000127583	0.172471	-1.12562	0.00012887	0.174812	-1.12545
28995423	chr17:28995423:G:T	8.1586e-22	-1.41849	-1.27672	1.97513e-05	-1.56316	-1.25554	1.99254e-05	-1.56173	-1.25571
28995581	chr17:28995581:C:A	4.37948e-21	-4.62694e-10	-1.01477	0.000130793	-4.62694e-10	-0.928302	0.00013184	-4.62694e-10	-0.927842
28995628	chr17:28995628:A:G	3.77053e-21	-4.62694e-10	-1.16449	0.000102277	-4.62694e-10	-1.17423	0.000103078	-4.62694e-10	-1.17394
28996146	chr17:28996146:G:A	7.71048e-21	-4.62694e-10	-0.449121	0.000211611	-4.62694e-10	-0.447167	0.00021366	-4.62694e-10	-0.445047
28996304	chr17:28996304:G:T	8.20168e-22	-1.40845	-1.2815	1.96653e-05	-1.56177	-1.26129	1.9839e-05	-1.56033	-1.26146
28996499	chr17:28996499:A:C	1.99617e-21	-0.471369	-1.3291	7.23957e-05	-0.19053	-1.32924	7.32099e-05	-0.186856	-1.32925
28997218	chr17:28997218:C:T	1.16066e-20	-4.62694e-10	-0.040128	0.000331	-4.62694e-10	0.0002036	0.000334132	-4.62694e-10	0.00210081
28997922	chr17:28997922:G:A	3.45091e-22	-2.24631	-1.30934	9.5012e-06	-2.24708	-1.30341	9.56627e-06	-2.24775	-1.30344
28998476	chr17:28998476:G:A	3.88386e-21	-4.62694e-10	-1.13487	0.000106834	-4.62694e-10	-1.13063	0.00010768	-4.62694e-10	-1.13027
28998903	chr17:28998903:C:T	3.19948e-21	-4.62694e-10	-1.32871	8.76973e-05	-4.62694e-10	-1.32802	8.83565e-05	-4.62694e-10	-1.32805
28998923	chr17:28998923:T:C	4.46315e-21	-4.62694e-10	-0.995847	0.000122987	-4.62694e-10	-0.989838	0.000123982	-4.62694e-10	-0.989295
28999803	chr17:28999803:C:T	2.71674e-21	-0.173197	-1.31907	8.68772e-05	-0.0107936	-1.32663	8.78949e-05	-0.00672426	-1.32657
29000584	chr17:29000584:T:C	1.69557e-21	-1.96368	-3.32541e-10	7.12944e-05	-1.5351	-3.32541e-10	7.16468e-05	-1.53769	-3.32541e-10
29000799	chr17:29000799:G:A	3.51297e-21	-4.62694e-10	-1.23524	9.58813e-05	-4.62694e-10	-1.2388	9.66344e-05	-4.62694e-10	-1.2385
29000870	chr17:29000870:T:C	1.70336e-20	0.343484	-3.32541e-10	9.92701e-05	-1.20407	-3.32541e-10	9.97416e-05	-1.20685	-3.32541e-10
29001049	chr17:29001049:G:A	4.15035e-21	-4.62694e-10	-1.06851	0.000113842	-4.62694e-10	-1.0671	0.000114748	-4.62694e-10	-1.06669
29001386	chr17:29001386:A:G	1.06812e-20	0.362448	-0.485668	0.000583099	1.04482	-0.478372	0.00058484	1.0409	-0.479
29001577	chr17:29001577:C:T	1.54503e-20	0.43501	-0.189082	0.000853312	1.12674	-0.179527	0.000855694	1.12277	-0.180288
29001843	chr17:29001843:C:T	8.9502e-21	-4.62694e-10	-0.300026	0.000256167	-4.62694e-10	-0.256085	0.000258226	-4.62694e-10	-0.255601
29001873	chr17:29001873:C:T	8.94841e-21	-4.62694e-10	-0.300227	0.000256116	-4.62694e-10	-0.256283	0.000258174	-4.62694e-10	-0.255799
29002165	chr17:29002165:C:T	6.86347e-21	-4.62694e-10	-0.565488	0.000175826	-4.62694e-10	-0.632418	0.00017712	-4.62694e-10	-0.632608
29002209	chr17:29002209:T:C	6.75838e-22	-2.24864	-0.634863	2.82955e-05	-1.60917	-0.850044	2.84007e-05	-1.61411	-0.848911
29002256	chr17:29002256:T:C	9.73512e-21	-4.62694e-10	-0.215962	0.000279338	-4.62694e-10	-0.169492	0.000281587	-4.62694e-10	-0.168992
29002262	chr17:29002262:T:C	3.91537e-21	-4.62694e-10	-1.12679	0.000108302	-4.62694e-10	-1.11699	0.000109112	-4.62694e-10	-1.11706
29002316	chr17:29002316:G:C	8.13213e-21	-4.62694e-10	-0.39588	0.000203653	-4.62694e-10	-0.485498	0.000205129	-4.62694e-10	-0.485796
29002453	chr17:29002453:A:T	8.06659e-21	-4.62694e-10	-0.403971	0.000229917	-4.62694e-10	-0.364197	0.000231757	-4.62694e-10	-0.363743
29002652	chr17:29002652:A:G	7.58743e-21	-4.62694e-10	-0.465209	0.000191018	-4.62694e-10	-0.549548	0.000192404	-4.62694e-10	-0.549838
29002927	chr17:29002927:G:A	3.4177e-21	-4.62694e-10	-1.26274	9.30324e-05	-4.62694e-10	-1.26897	9.37505e-05	-4.62694e-10	-1.2688
29003047	chr17:29003047:C:T	8.43801e-21	-4.62694e-10	-0.358956	0.000240486	-4.62694e-10	-0.319251	0.000242706	-4.62694e-10	-0.317582
29003068	chr17:29003068:C:T	1.02037e-20	-4.62694e-10	-0.168953	0.000291624	-4.62694e-10	-0.12645	0.000293975	-4.62694e-10	-0.12594
29003094	chr17:29003094:G:C	6.3828e-21	-4.62694e-10	-0.638095	0.000197121	-4.62694e-10	-0.518096	0.000198764	-4.62694e-10	-0.517315
29003289	chr17:29003289:G:A	3.51219e-21	-4.62694e-10	-1.23546	9.55046e-05	-4.62694e-10	-1.24274	9.62449e-05	-4.62694e-10	-1.24254
29003479	chr17:29003479:A:G	3.58796e-21	-4.62694e-10	-1.21412	0.00010396	-4.62694e-10	-1.15791	0.000104769	-4.62694e-10	-1.15767
29004373	chr17:29004373:A:G	2.32243e-20	-4.62694e-10	0.653499	0.000739006	-4.62694e-10	0.803391	0.000742991	-4.62694e-10	0.80125
29004442	chr17:29004442:G:A	3.45476e-21	-4.62694e-10	-1.25195	9.39945e-05	-4.62694e-10	-1.25868	9.47213e-05	-4.62694e-10	-1.2585
29004614	chr17:29004614:T:C	3.39699e-21	-4.62694e-10	-1.26881	9.24894e-05	-4.62694e-10	-1.27482	9.32025e-05	-4.62694e-10	-1.27466
29004920	chr17:29004920:A:G	2.17547e-20	-4.62694e-10	0.588127	0.000690576	-4.62694e-10	0.735611	0.000694322	-4.62694e-10	0.733502
29005106	chr17:29005106:TG:T	3.47759e-21	-4.62694e-10	-1.24536	9.81015e-05	-4.62694e-10	-1.21591	9.88288e-05	-4.62694e-10	-1.21605
29006147	chr17:29006147:A:G	1.26925e-21	-2.25327	-3.32541e-10	3.48073e-05	-2.25209	-3.32541e-10	3.50588e-05	-2.25241	-3.32541e-10
29006249	chr17:29006249:C:T	3.33058e-20	0.0177891	0.996241	0.0019206	0.654623	1.10385	0.00192678	0.650957	1.10321
29006416	chr17:29006416:C:T	4.5005e-20	-4.62694e-10	1.31507	0.00133699	-4.62694e-10	1.39626	0.00134293	-4.62694e-10	1.39318
29006456	chr17:29006456:A:G	1.27228e-21	-2.25089	-3.32541e-10	3.48958e-05	-2.24955	-3.32541e-10	3.51466e-05	-2.24991	-3.32541e-10
29007102	chr17:29007102:C:A	3.87203e-21	-4.62694e-10	-1.13792	0.000111647	-4.62694e-10	-1.08657	0.00011245	-4.62694e-10	-1.08693
29007174	chr17:29007174:G:A	1.5592e-20	0.476038	-0.220979	0.000857506	1.1614	-0.209282	0.000859941	1.15746	-0.21003
29007226	chr17:29007226:G:T	1.27121e-21	-2.25173	-3.32541e-10	3.99731e-05	-2.11371	-3.32541e-10	4.0204e-05	-2.11547	-3.32541e-10
29008264	chr17:29008264:G:C	3.21511e-21	-4.62694e-10	-1.32384	8.79217e-05	-4.62694e-10	-1.32547	8.85888e-05	-4.62694e-10	-1.32543
29008393	chr17:29008393:G:A	3.28966e-21	-4.62694e-10	-1.30092	9.01926e-05	-4.62694e-10	-1.29997	9.08845e-05	-4.62694e-10	-1.29984
29008882	chr17:29008882:G:A	3.20739e-21	-4.62694e-10	-1.32624	8.77472e-05	-4.62694e-10	-1.32745	8.84118e-05	-4.62694e-10	-1.32743
29008930	chr17:29008930:T:C	1.66936e-21	-1.97926	-3.32541e-10	3.54125e-05	-2.23485	-3.32541e-10	3.56772e-05	-2.23492	-3.32541e-10
29008931	chr17:29008931:T:C	3.267e-21	-4.62694e-10	-1.30783	8.84864e-05	-4.62694e-10	-1.31907	8.9155e-05	-4.62694e-10	-1.31906
29009126	chr17:29009126:C:T	2.07142e-20	-4.62694e-10	0.539119	0.000653103	-4.62694e-10	0.679821	0.000656567	-4.62694e-10	0.677591
29009544	chr17:29009544:T:C	5.54282e-20	-4.62694e-10	1.52339	0.00164954	-4.62694e-10	1.60634	0.0016567	-4.62694e-10	1.60315
29010514	chr17:29010514:GAT:G	4.22984e-21	-4.62694e-10	-1.04954	0.00011225	-4.62694e-10	-1.08118	0.000113129	-4.62694e-10	-1.08091
29010519	chr17:29010519:ATGGG:A	4.23167e-21	-4.62694e-10	-1.04911	0.000112295	-4.62694e-10	-1.08079	0.000113174	-4.62694e-10	-1.08051
29010520	chr17:29010520:T:G	3.04283e-20	-4.62694e-10	0.92367	0.000876133	-4.62694e-10	0.973603	0.00088409	-4.62694e-10	0.975125
29010524	chr17:29010524:AGG:A	4.20945e-21	-4.62694e-10	-1.05437	0.00011174	-4.62694e-10	-1.08574	0.000112615	-4.62694e-10	-1.08546
29010529	chr17:29010529:G:C	4.10802e-21	-4.62694e-10	-1.07876	0.000109193	-4.62694e-10	-1.1088	0.000110045	-4.62694e-10	-1.10854
29010535	chr17:29010535:C:CT	4.10574e-21	-4.62694e-10	-1.07932	0.000109135	-4.62694e-10	-1.10933	0.000109987	-4.62694e-10	-1.10907
29011334	chr17:29011334:T:G	1.63809e-21	-1.99817	-3.32541e-10	4.61023e-05	-1.97105	-3.32541e-10	4.63754e-05	-1.97267	-3.32541e-10
29012321	chr17:29012321:T:A	3.20537e-21	-4.62694e-10	-1.32687	8.79305e-05	-4.62694e-10	-1.32537	8.85913e-05	-4.62694e-10	-1.3254
29012456	chr17:29012456:G:T	4.64309e-22	-2.0409	-1.218	1.35074e-05	-1.99988	-1.19879	1.3611e-05	-1.99986	-1.19869
29012647	chr17:29012647:A:G	3.66638e-21	-4.62694e-10	-1.1925	0.000101179	-4.62694e-10	-1.18503	0.000101976	-4.62694e-10	-1.1847
29012725	chr17:29012725:T:C	5.30206e-21	-4.62694e-10	-0.823607	0.000136979	-4.62694e-10	-0.882086	0.000138015	-4.62694e-10	-0.882074
29013324	chr17:29013324:C:T	4.85476e-21	-2.10931	1.19757	0.000138937	-2.04294	1.17504	0.000140258	-2.04217	1.17622
29013325	chr17:29013325:C:T	7.06152e-21	-4.62694e-10	-0.537042	0.000207704	-4.62694e-10	-0.465799	0.000209004	-4.62694e-10	-0.467082
29013580	chr17:29013580:T:C	3.58711e-21	-4.62694e-10	-1.21436	0.000101086	-4.62694e-10	-1.18594	0.000101891	-4.62694e-10	-1.18553
29013588	chr17:29013588:A:G	5.61759e-22	-1.79803	-1.27035	9.84313e-06	-2.22479	-1.29035	9.92002e-06	-2.22473	-1.29015
29014416	chr17:29014416:A:G	1.41029e-21	-2.18707	0.0391645	0.000106264	-0.982331	-0.153659	0.000106502	-0.988179	-0.153088
29014758	chr17:29014758:G:A	1.05778e-20	-4.62694e-10	-0.132948	0.000246272	-4.62694e-10	-0.295477	0.000248283	-4.62694e-10	-0.294866
29014919	chr17:29014919:G:A	1.39613e-20	-4.62694e-10	0.144589	0.000431559	-4.62694e-10	0.26549	0.000434178	-4.62694e-10	0.264021
29014939	chr17:29014939:G:A	4.53777e-21	-0.979266	-3.32541e-10	5.0743e-05	-1.87514	-3.32541e-10	5.11448e-05	-1.87477	-3.32541e-10
29015034	chr17:29015034:A:G	1.00917e-21	-1.46529	-1.01728	1.73281e-05	-1.95322	-0.99637	1.74454e-05	-1.95364	-0.996719
29015463	chr17:29015463:A:G	7.27907e-21	0.542801	-1.0495	1.10082e-05	-2.2012	-1.20207	1.10988e-05	-2.20063	-1.20197
29015479	chr17:29015479:T:C	4.37411e-21	-4.62694e-10	-1.016	0.000117556	-4.62694e-10	-1.035	0.000118524	-4.62694e-10	-1.03432
29016015	chr17:29016015:C:T	1.37961e-21	-2.1699	-3.32541e-10	3.45077e-05	-2.26073	-3.32541e-10	3.47678e-05	-2.26074	-3.32541e-10
29016101	chr17:29016101:C:T	3.83729e-21	-0.181885	-0.965051	1.08925e-05	-2.26206	-1.15178	1.09733e-05	-2.26211	-1.15186
29016155	chr17:29016155:C:T	1.60324e-21	-0.694143	-1.32553	2.14569e-05	-1.42148	-1.31439	2.16021e-05	-1.42224	-1.3144
29016327	chr17:29016327:C:G	7.71693e-21	-4.62694e-10	-0.448286	0.000183541	-4.62694e-10	-0.589478	0.0001851	-4.62694e-10	-0.588538
29016761	chr17:29016761:C:T	1.31473e-21	-2.21807	-3.32541e-10	3.4451e-05	-2.26238	-3.32541e-10	3.47107e-05	-2.26239	-3.32541e-10
29017073	chr17:29017073:G:T	7.13532e-22	-2.20777	-0.62146	2.28339e-05	-2.12141	-0.552264	2.30434e-05	-2.12082	-0.551237
29017086	chr17:29017086:C:A	2.33616e-21	-0.34144	-1.30175	9.25892e-06	-2.25123	-1.3251	9.33211e-06	-2.25085	-1.32512
29017412	chr17:29017412:G:A	3.12871e-21	-0.283843	-1.06724	1.03997e-05	-2.26161	-1.19852	1.04778e-05	-2.26168	-1.1985
29017615	chr17:29017615:C:T	4.05994e-22	-2.26228	-1.13084	1.0511e-05	-2.22103	-1.22847	1.05945e-05	-2.22098	-1.22812
29017706	chr17:29017706:C:T	5.21879e-21	-4.62694e-10	-0.839437	0.000137767	-4.62694e-10	-0.876354	0.000138814	-4.62694e-10	-0.8763
29017724	chr17:29017724:G:A	3.36778e-21	-4.62694e-10	-1.27745	9.22159e-05	-4.62694e-10	-1.27778	9.29181e-05	-4.62694e-10	-1.27772
29017745	chr17:29017745:G:T	3.36778e-21	-4.62694e-10	-1.27745	9.22159e-05	-4.62694e-10	-1.27778	9.29181e-05	-4.62694e-10	-1.27772
29017885	chr17:29017885:C:G	4.15262e-21	-4.62694e-10	-1.06796	0.000120225	-4.62694e-10	-1.01255	0.000121173	-4.62694e-10	-1.01221
29018037	chr17:29018037:G:A	2.56586e-21	-0.257211	-1.29219	9.35239e-06	-2.24533	-1.32096	9.4271e-06	-2.24486	-1.32099
29018740	chr17:29018740:C:A	3.9685e-21	-4.62694e-10	-1.11331	0.000107032	-4.62694e-10	-1.12879	0.000107898	-4.62694e-10	-1.12825
29018767	chr17:29018767:G:A	1.61367e-21	-1.88384	-0.129351	5.264e-05	-1.55758	-0.280856	5.29236e-05	-1.55962	-0.280968
29018884	chr17:29018884:T:A	3.29766e-21	-4.62694e-10	-1.29849	9.2221e-05	-4.62694e-10	-1.27773	9.28993e-05	-4.62694e-10	-1.27792
29018940	chr17:29018940:C:T	3.42779e-21	-4.62694e-10	-1.25979	9.38613e-05	-4.62694e-10	-1.2601	9.45769e-05	-4.62694e-10	-1.26002
29019536	chr17:29019536:C:A	6.96253e-22	-1.529	-1.32474	9.79768e-06	-2.1932	-1.32657	9.86644e-06	-2.1937	-1.3266
29019998	chr17:29019998:C:T	3.3228e-21	-4.62694e-10	-1.29089	9.09979e-05	-4.62694e-10	-1.29108	9.16899e-05	-4.62694e-10	-1.29102
29020778	chr17:29020778:A:G	5.60363e-21	-4.62694e-10	-0.768288	0.00016418	-4.62694e-10	-0.700951	0.000165373	-4.62694e-10	-0.701232
29020867	chr17:29020867:G:A	3.40274e-21	-4.62694e-10	-1.26712	9.3156e-05	-4.62694e-10	-1.26764	9.38657e-05	-4.62694e-10	-1.26757
29021057	chr17:29021057:C:A	3.75013e-21	-4.62694e-10	-1.16991	9.80197e-05	-4.62694e-10	-1.21675	9.87825e-05	-4.62694e-10	-1.21651
29021593	chr17:29021593:T:C	3.29638e-21	-4.62694e-10	-1.29888	9.02691e-05	-4.62694e-10	-1.29912	9.09549e-05	-4.62694e-10	-1.29907
29022192	chr17:29022192:T:C	3.69025e-21	-1.44274	0.256729	4.52749e-05	-2.03921	0.0500468	4.55859e-05	-2.04042	0.0505874
29023157	chr17:29023157:T:C	3.30309e-21	-4.62694e-10	-1.29684	9.02342e-05	-4.62694e-10	-1.29951	9.09233e-05	-4.62694e-10	-1.29942
29023527	chr17:29023527:G:A	2.75492e-21	-1.28963	-0.188682	3.17102e-05	-1.97198	-0.373293	3.19221e-05	-1.97304	-0.373093
29023849	chr17:29023849:G:A	3.4328e-21	-4.62694e-10	-1.25833	9.38247e-05	-4.62694e-10	-1.26049	9.45333e-05	-4.62694e-10	-1.26048
29024079	chr17:29024079:G:A	2.61248e-21	-1.1214	-0.409998	2.38579e-05	-2.05933	-0.570469	2.40207e-05	-2.06017	-0.570348
29024302	chr17:29024302:A:G	1.35414e-21	-1.22525	-0.963291	1.50892e-05	-1.99637	-1.09156	1.51892e-05	-1.99739	-1.09146
29024449	chr17:29024449:T:A	4.70132e-19	3.66131	-3.32541e-10	0.00206958	1.83319	-3.32541e-10	0.00207925	1.83033	-3.32541e-10
29024708	chr17:29024708:C:T	2.73335e-21	-0.54173	-0.944445	1.13532e-05	-2.24272	-1.12969	1.14358e-05	-2.24319	-1.12949
29025095	chr17:29025095:C:T	2.85441e-21	-1.07612	-0.366716	2.53017e-05	-2.04031	-0.530728	2.54694e-05	-2.04136	-0.530592
29025173	chr17:29025173:G:A	7.07805e-22	-1.66908	-1.16821	2.04285e-05	-1.70877	-1.07622	2.06045e-05	-1.70788	-1.07605
29025479	chr17:29025479:C:T	3.2375e-21	-4.62694e-10	-1.3169	8.86026e-05	-4.62694e-10	-1.31775	8.92738e-05	-4.62694e-10	-1.31773
29025586	chr17:29025586:G:T	3.88568e-21	-4.62694e-10	-1.1344	0.000114274	-4.62694e-10	-1.06332	0.000115126	-4.62694e-10	-1.06341
29026006	chr17:29026006:C:T	1.57879e-21	-1.26807	-0.766967	1.9104e-05	-1.92432	-0.927702	1.92261e-05	-1.92567	-0.927495
29026051	chr17:29026051:G:A	1.41718e-21	-1.35274	-0.790294	1.97837e-05	-1.86952	-0.947538	1.99079e-05	-1.87098	-0.947338
29026097	chr17:29026097:A:G	3.58296e-21	-4.62694e-10	-1.21551	0.000103587	-4.62694e-10	-1.1615	0.000104361	-4.62694e-10	-1.16158
29026364	chr17:29026364:C:T	7.52399e-22	-1.98641	-0.789785	2.36938e-05	-1.91241	-0.724292	2.39135e-05	-1.91159	-0.723399
29026411	chr17:29026411:T:C	1.83328e-21	-0.62666	-1.25893	9.81012e-06	-2.19483	-1.32367	9.8767e-06	-2.19557	-1.32368
29026741	chr17:29026741:G:A	1.04371e-21	-1.12744	-1.32148	1.56258e-05	-1.74015	-1.31284	1.57323e-05	-1.74084	-1.31288
29026851	chr17:29026851:C:CA	8.27115e-21	-4.62694e-10	-0.378929	0.000202894	-4.62694e-10	-0.489231	0.000204394	-4.62694e-10	-0.489385
29026890	chr17:29026890:A:G	3.63877e-22	-2.18973	-1.31292	1.00573e-05	-2.17726	-1.31636	1.01343e-05	-2.17717	-1.31633
29026925	chr17:29026925:G:A	8.00573e-22	-1.78526	-0.928866	2.33651e-05	-1.60953	-1.04115	2.34844e-05	-1.61177	-1.04133
29026995	chr17:29026995:T:A	1.01677e-21	-1.15655	-1.31852	1.51968e-05	-1.77293	-1.30789	1.5301e-05	-1.77357	-1.30794
29027031	chr17:29027031:C:T	7.23621e-22	-2.08259	-0.732595	2.39068e-05	-1.96655	-0.661202	2.41304e-05	-1.9657	-0.66026
29027076	chr17:29027076:C:G	4.22617e-21	-4.62694e-10	-1.05041	0.000111307	-4.62694e-10	-1.08963	0.000112125	-4.62694e-10	-1.08982
29027396	chr17:29027396:C:G	3.82606e-21	-4.62694e-10	-1.14987	0.000109778	-4.62694e-10	-1.10346	0.000110638	-4.62694e-10	-1.10317
29027840	chr17:29027840:A:T	7.89888e-22	-1.48335	-1.24422	1.55441e-05	-1.81416	-1.24407	1.56748e-05	-1.81338	-1.24399
29027874	chr17:29027874:T:C	6.45725e-21	-4.62694e-10	-0.626499	0.000160946	-4.62694e-10	-0.720847	0.000162139	-4.62694e-10	-0.720979
29027923	chr17:29027923:G:A	3.24639e-21	-4.62694e-10	-1.31416	8.9947e-05	-4.62694e-10	-1.30269	9.06216e-05	-4.62694e-10	-1.30274
29028229	chr17:29028229:T:C	3.22522e-21	-4.62694e-10	-1.3207	8.89976e-05	-4.62694e-10	-1.3133	8.9674e-05	-4.62694e-10	-1.31325
29028306	chr17:29028306:CT:C	2.6305e-21	-0.268077	-1.25645	9.33651e-06	-2.26241	-1.30557	9.40613e-06	-2.26242	-1.30565
29028674	chr17:29028674:G:A	3.88643e-21	-4.62694e-10	-1.13421	0.000106374	-4.62694e-10	-1.13496	0.00010716	-4.62694e-10	-1.13511
29029220	chr17:29029220:A:G	2.05927e-21	-0.487638	-1.28171	2.17818e-05	-1.50652	-1.21432	2.19949e-05	-1.50429	-1.21433
29029526	chr17:29029526:TTC:T	3.20127e-21	-4.62694e-10	-1.32815	8.76039e-05	-4.62694e-10	-1.32909	8.82657e-05	-4.62694e-10	-1.32908
29029527	chr17:29029527:TC:T	3.27491e-21	-4.62694e-10	-1.30541	9.54735e-05	-4.62694e-10	-1.24307	9.61983e-05	-4.62694e-10	-1.24302
29029767	chr17:29029767:T:A	6.44851e-21	-4.62694e-10	-0.627852	0.000192965	-4.62694e-10	-0.539405	0.000194412	-4.62694e-10	-0.539457
29030707	chr17:29030707:G:A	6.50569e-21	-4.62694e-10	-0.619024	0.000201002	-4.62694e-10	-0.4986	0.000202559	-4.62694e-10	-0.498402
29031370	chr17:29031370:C:T	3.86784e-21	-4.62694e-10	-1.13901	0.00011056	-4.62694e-10	-1.09636	0.000111425	-4.62694e-10	-1.09608
29031551	chr17:29031551:A:G	2.86762e-21	-0.216588	-1.22163	2.06646e-05	-1.63738	-1.13611	2.09027e-05	-1.63344	-1.13612
29031570	chr17:29031570:G:A	5.04481e-21	-4.62694e-10	-0.873342	0.000142162	-4.62694e-10	-0.844947	0.000143292	-4.62694e-10	-0.844548
29031720	chr17:29031720:G:C	4.24164e-22	-2.02327	-1.32607	1.80978e-05	-1.60184	-1.30429	1.8243e-05	-1.60132	-1.30433
29031746	chr17:29031746:C:T	8.35689e-21	-4.62694e-10	-0.368616	0.000267379	-4.62694e-10	-0.213248	0.000269468	-4.62694e-10	-0.212986
29031790	chr17:29031790:C:T	5.78534e-22	-2.26236	-0.776601	1.50655e-05	-2.20882	-0.880688	1.51845e-05	-2.20915	-0.88001
29031958	chr17:29031958:C:T	3.37034e-22	-2.25363	-1.32565	9.3324e-06	-2.23947	-1.32895	9.40063e-06	-2.23969	-1.32897
29031999	chr17:29031999:A:G	3.88471e-21	-4.62694e-10	-1.13465	0.000111087	-4.62694e-10	-1.0916	0.000111958	-4.62694e-10	-1.09131
29032074	chr17:29032074:A:C	3.86394e-22	-2.25153	-1.19107	1.00818e-05	-2.24106	-1.25012	1.01582e-05	-2.24127	-1.24988
29032106	chr17:29032106:A:T	4.17964e-22	-2.25262	-1.11144	1.07449e-05	-2.23981	-1.18767	1.0827e-05	-2.24003	-1.18736
29032422	chr17:29032422:A:G	5.1284e-21	-4.62694e-10	-0.856908	0.000139731	-4.62694e-10	-0.862193	0.000140734	-4.62694e-10	-0.862561
29032675	chr17:29032675:C:A	7.22726e-21	-4.62694e-10	-0.513843	0.000226428	-4.62694e-10	-0.379489	0.000228203	-4.62694e-10	-0.379196
29032814	chr17:29032814:C:G	1.3865e-21	-2.16492	-3.32541e-10	4.12534e-05	-2.08218	-3.32541e-10	4.15851e-05	-2.08169	-3.32541e-10
29033095	chr17:29033095:G:A	3.76375e-22	-2.24257	-1.22631	9.85404e-06	-2.25126	-1.26277	9.92849e-06	-2.25136	-1.26267
29033486	chr17:29033486:T:C	3.33189e-21	-0.439944	-0.848217	2.35339e-05	-1.90606	-0.737412	2.37817e-05	-1.90346	-0.737056
29033979	chr17:29033979:A:G	2.06496e-21	-0.441567	-1.32502	9.65513e-06	-2.25487	-1.27955	9.7257e-06	-2.2552	-1.27946
29034365	chr17:29034365:C:T	1.57494e-21	-2.03748	-3.32541e-10	0.000164269	-0.700407	-3.32541e-10	0.000164562	-0.706146	-3.32541e-10
29034715	chr17:29034715:G:A	3.46135e-21	-4.62694e-10	-1.25004	9.48277e-05	-4.62694e-10	-1.24985	9.55341e-05	-4.62694e-10	-1.24995
29035521	chr17:29035521:A:G	3.64784e-22	-2.21708	-1.28307	9.99339e-06	-2.23689	-1.2631	1.00648e-05	-2.23715	-1.26324
29035542	chr17:29035542:A:G	2.43746e-21	-0.333459	-1.26729	9.27248e-06	-2.26067	-1.31419	9.34068e-06	-2.26083	-1.31423
29035614	chr17:29035614:A:C	3.22005e-21	-4.62694e-10	-1.3223	9.10915e-05	-4.62694e-10	-1.29005	9.17907e-05	-4.62694e-10	-1.28992
29035782	chr17:29035782:C:T	4.80913e-21	-4.62694e-10	-0.921187	0.00013512	-4.62694e-10	-0.895748	0.000136187	-4.62694e-10	-0.895408
29036459	chr17:29036459:T:C	3.50343e-21	-4.62694e-10	-1.23796	9.5514e-05	-4.62694e-10	-1.24264	9.62202e-05	-4.62694e-10	-1.24279
29036475	chr17:29036475:C:T	4.46083e-21	-4.62694e-10	-0.996367	0.000117566	-4.62694e-10	-1.03491	0.000118512	-4.62694e-10	-1.03442
29036732	chr17:29036732:G:A	5.73603e-22	-1.78805	-1.25947	9.64396e-06	-2.26035	-1.27523	9.71888e-06	-2.26027	-1.27509
29037141	chr17:29037141:TGAG:T	1.11878e-21	-1.05023	-1.32923	1.06492e-05	-2.10914	-1.32729	1.07472e-05	-2.10749	-1.3273
29037260	chr17:29037260:G:T	2.13681e-21	-0.442829	-1.28956	1.04448e-05	-2.25358	-1.20223	1.052e-05	-2.25395	-1.20221
29037714	chr17:29037714:A:C	1.27012e-21	-2.25259	-3.32541e-10	3.53175e-05	-2.23754	-3.32541e-10	3.55922e-05	-2.23731	-3.32541e-10
29037745	chr17:29037745:C:T	3.6347e-21	-4.62694e-10	-1.20118	0.000103347	-4.62694e-10	-1.16382	0.000104152	-4.62694e-10	-1.16359
29038752	chr17:29038752:T:C	6.83472e-21	-4.62694e-10	-0.569686	0.000171157	-4.62694e-10	-0.659334	0.000172435	-4.62694e-10	-0.659416
29038844	chr17:29038844:A:G	6.45124e-21	0.416491	-1.04392	2.81541e-05	-1.55005	-0.914171	2.84755e-05	-1.54631	-0.914085
29038992	chr17:29038992:C:T	5.02002e-21	-4.62694e-10	-0.878269	0.00013188	-4.62694e-10	-0.920019	0.000132955	-4.62694e-10	-0.919424
29039013	chr17:29039013:A:T	7.81768e-21	-4.62694e-10	-0.435314	0.000247121	-4.62694e-10	-0.292034	0.000249054	-4.62694e-10	-0.291764
29039327	chr17:29039327:C:A	3.36355e-21	-4.62694e-10	-1.2787	9.20164e-05	-4.62694e-10	-1.27995	9.27042e-05	-4.62694e-10	-1.28002
29039820	chr17:29039820:G:A	4.89999e-21	-4.62694e-10	-0.902469	0.000120707	-4.62694e-10	-1.00855	0.000121652	-4.62694e-10	-1.00827
29040765	chr17:29040765:G:C	1.45021e-21	-2.11999	-3.32541e-10	3.68835e-05	-2.19415	-3.32541e-10	3.71314e-05	-2.19497	-3.32541e-10
29040986	chr17:29040986:G:T	4.48139e-21	-4.62694e-10	-0.991769	0.000116865	-4.62694e-10	-1.04089	0.000117763	-4.62694e-10	-1.04076
29041119	chr17:29041119:T:C	4.49283e-21	-4.62694e-10	-0.989219	0.000108128	-4.62694e-10	-1.1186	0.000108968	-4.62694e-10	-1.11838
29041249	chr17:29041249:TC:T	4.4676e-21	-4.62694e-10	-0.994851	0.000154394	-4.62694e-10	-0.76241	0.000155672	-4.62694e-10	-0.761685
29041359	chr17:29041359:A:G	5.92573e-22	-2.24912	-0.765866	1.51982e-05	-2.23433	-0.846405	1.53118e-05	-2.2346	-0.846206
29041621	chr17:29041621:G:A	5.01926e-22	-1.94077	-1.24024	1.02593e-05	-2.20955	-1.26418	1.034e-05	-2.20944	-1.26398
29041729	chr17:29041729:G:C	4.60747e-21	-4.62694e-10	-0.964024	0.00016114	-4.62694e-10	-0.719638	0.000162481	-4.62694e-10	-0.718872
29041786	chr17:29041786:C:A	3.65637e-22	-2.21495	-1.28287	9.299e-06	-2.26235	-1.30966	9.36877e-06	-2.26236	-1.30969
29041983	chr17:29041983:T:C	4.06134e-22	-2.25957	-1.1332	1.5815e-05	-1.87103	-1.16993	1.59506e-05	-1.87057	-1.16937
29042157	chr17:29042157:T:C	6.06791e-21	-4.62694e-10	-0.688687	0.000141461	-4.62694e-10	-0.849888	0.000142565	-4.62694e-10	-0.849638
29042364	chr17:29042364:C:T	1.14308e-20	-4.62694e-10	-0.0553874	0.000256326	-4.62694e-10	-0.255463	0.00025841	-4.62694e-10	-0.254889
29042849	chr17:29042849:C:T	1.1595e-20	-4.62694e-10	-0.0411284	0.00026263	-4.62694e-10	-0.231168	0.000264635	-4.62694e-10	-0.231083
29042861	chr17:29042861:G:A	5.1206e-21	-4.62694e-10	-0.85843	0.000127089	-4.62694e-10	-0.957025	0.00012805	-4.62694e-10	-0.957013
29043360	chr17:29043360:C:T	4.36252e-21	-4.62694e-10	-1.01865	0.000121255	-4.62694e-10	-1.00402	0.000122217	-4.62694e-10	-1.00363
29043423	chr17:29043423:A:G	3.87905e-22	-2.22807	-1.21063	9.87186e-06	-2.25291	-1.25931	9.94703e-06	-2.25278	-1.25939
29043808	chr17:29043808:T:G	9.67715e-21	-4.62694e-10	-0.221935	0.000221725	-4.62694e-10	-0.400475	0.000223415	-4.62694e-10	-0.400403
29043814	chr17:29043814:T:A	3.37135e-21	-4.62694e-10	-1.27639	9.49406e-05	-4.62694e-10	-1.24866	9.56614e-05	-4.62694e-10	-1.24862
29044392	chr17:29044392:T:C	9.00141e-21	-4.62694e-10	-0.29432	0.000229135	-4.62694e-10	-0.367601	0.000230898	-4.62694e-10	-0.367458
29044585	chr17:29044585:T:C	3.70079e-21	-4.62694e-10	-1.18315	0.000103712	-4.62694e-10	-1.1603	0.000104528	-4.62694e-10	-1.15997
29044770	chr17:29044770:G:C	3.20705e-21	-4.62694e-10	-1.32635	8.8368e-05	-4.62694e-10	-1.3204	8.90317e-05	-4.62694e-10	-1.32044
29045229	chr17:29045229:G:C	4.88788e-21	-4.62694e-10	-0.904944	0.000173716	-4.62694e-10	-0.644495	0.000175162	-4.62694e-10	-0.64372
29045704	chr17:29045704:T:C	4.51961e-22	-2.19768	-1.08818	1.27414e-05	-2.14896	-1.10809	1.28511e-05	-2.14833	-1.10768
29045733	chr17:29045733:C:T	3.46963e-21	-4.62694e-10	-1.24765	9.34311e-05	-4.62694e-10	-1.26469	9.41285e-05	-4.62694e-10	-1.26477
29046052	chr17:29046052:G:T	3.67352e-21	-4.62694e-10	-1.19055	9.9784e-05	-4.62694e-10	-1.19891	0.000100526	-4.62694e-10	-1.19902
29046209	chr17:29046209:A:T	3.20258e-21	-4.62694e-10	-1.32774	8.7591e-05	-4.62694e-10	-1.32924	8.8252e-05	-4.62694e-10	-1.32924
29047290	chr17:29047290:G:A	3.86473e-21	-4.62694e-10	-1.13981	0.000108631	-4.62694e-10	-1.11395	0.000109492	-4.62694e-10	-1.11359
29047372	chr17:29047372:TCTC:T	3.84518e-21	-4.62694e-10	-1.14488	0.000108049	-4.62694e-10	-1.11933	0.000108905	-4.62694e-10	-1.11896
29047415	chr17:29047415:G:A	1.34718e-21	-2.19369	-3.32541e-10	5.89479e-05	-1.72526	-3.32541e-10	5.93739e-05	-1.72558	-3.32541e-10
29047509	chr17:29047509:T:TA	4.32662e-21	-4.62694e-10	-1.02692	0.000133417	-4.62694e-10	-0.908432	0.000134497	-4.62694e-10	-0.907893
29047960	chr17:29047960:AC:A	3.37997e-21	-4.62694e-10	-1.27384	9.23813e-05	-4.62694e-10	-1.27599	9.30714e-05	-4.62694e-10	-1.27607
29048048	chr17:29048048:A:G	1.47545e-20	-4.62694e-10	0.199847	0.000388743	-4.62694e-10	0.161004	0.000392337	-4.62694e-10	0.162686
29048189	chr17:29048189:A:G	3.86882e-22	-2.24542	-1.19592	1.00348e-05	-2.24829	-1.24757	1.0112e-05	-2.2481	-1.2476
29048580	chr17:29048580:T:G	9.14421e-21	-0.0298314	-0.24875	5.67849e-05	-1.78422	0.0215724	5.73922e-05	-1.78109	0.0215695
29048821	chr17:29048821:T:C	3.12315e-21	-0.200285	-1.15258	1.69766e-05	-1.76307	-1.207	1.71759e-05	-1.7595	-1.20642
29049080	chr17:29049080:GGCATTAGTCGGGCTATA:G	9.24943e-21	-4.62694e-10	-0.26714	0.000234967	-4.62694e-10	-0.342471	0.000236777	-4.62694e-10	-0.342317
29049117	chr17:29049117:C:T	6.02396e-21	-4.62694e-10	-0.695958	0.000173974	-4.62694e-10	-0.643006	0.000175339	-4.62694e-10	-0.64271
29049252	chr17:29049252:T:A	4.25495e-22	-2.24323	-1.10298	1.20829e-05	-2.13327	-1.17686	1.21797e-05	-2.13274	-1.17692
29049394	chr17:29049394:GA:G	5.53695e-21	0.545648	-1.32591	1.86546e-05	-1.54703	-1.3288	1.88692e-05	-1.54313	-1.32877
29049533	chr17:29049533:C:T	3.20762e-21	-0.156343	-1.16983	1.68526e-05	-1.75745	-1.21996	1.70476e-05	-1.75387	-1.21955
29049573	chr17:29049573:G:A	7.63595e-21	0.79627	-1.2551	2.18577e-05	-1.43833	-1.27903	2.21216e-05	-1.43413	-1.27875
29049611	chr17:29049611:C:T	6.47452e-21	-0.623827	-3.32541e-10	3.62648e-05	-2.21107	-3.32541e-10	3.65523e-05	-2.21069	-3.32541e-10
29049811	chr17:29049811:C:T	4.03357e-22	-2.2386	-1.16103	1.03537e-05	-2.24489	-1.21968	1.04328e-05	-2.24471	-1.21977
29050273	chr17:29050273:C:T	4.65026e-22	-1.9857	-1.27167	1.9599e-05	-1.61098	-1.21545	1.9752e-05	-1.61061	-1.21557
29050338	chr17:29050338:C:T	5.98376e-21	-4.62694e-10	-0.702654	0.00015183	-4.62694e-10	-0.779155	0.000153001	-4.62694e-10	-0.77899
29050445	chr17:29050445:G:T	5.17821e-21	-4.62694e-10	-0.847242	0.000129019	-4.62694e-10	-0.941951	0.000130002	-4.62694e-10	-0.941883
29050807	chr17:29050807:AGAGT:A	4.57232e-21	-4.62694e-10	-0.971682	0.000123401	-4.62694e-10	-0.986473	0.000124313	-4.62694e-10	-0.986632
29050834	chr17:29050834:A:AG	8.9719e-21	-4.62694e-10	-0.297604	0.000211484	-4.62694e-10	-0.447765	0.000213111	-4.62694e-10	-0.44762
29050983	chr17:29050983:G:A	4.54889e-22	-1.99415	-1.28525	1.10422e-05	-2.07643	-1.32377	1.11392e-05	-2.07532	-1.32365
29051078	chr17:29051078:A:G	2.59881e-21	-0.238173	-1.29847	1.47838e-05	-1.79263	-1.31575	1.49486e-05	-1.7892	-1.31562
29051332	chr17:29051332:C:T	5.72283e-21	-4.62694e-10	-0.747238	0.000145608	-4.62694e-10	-0.820995	0.000146731	-4.62694e-10	-0.820832
29051360	chr17:29051360:G:A	5.33295e-21	-4.62694e-10	-0.817798	0.000153897	-4.62694e-10	-0.765633	0.000155106	-4.62694e-10	-0.765326
29051718	chr17:29051718:A:ATCACAG	6.65139e-22	-2.22217	-0.677292	1.52426e-05	-2.2548	-0.823027	1.53558e-05	-2.25467	-0.823266
29051740	chr17:29051740:G:C	3.61322e-21	0.0741214	-1.28123	1.71017e-05	-1.66053	-1.3022	1.73028e-05	-1.65661	-1.30196
29051765	chr17:29051765:G:A	4.49002e-21	-4.62694e-10	-0.989845	0.000139638	-4.62694e-10	-0.86286	0.000140775	-4.62694e-10	-0.862274
29051982	chr17:29051982:G:A	9.3001e-21	-4.62694e-10	-0.261676	0.000219931	-4.62694e-10	-0.408602	0.0002216	-4.62694e-10	-0.40856
29051987	chr17:29051987:A:G	5.79453e-21	-4.62694e-10	-0.734787	0.000147286	-4.62694e-10	-0.809536	0.000148422	-4.62694e-10	-0.809376
29052103	chr17:29052103:G:A	2.53243e-21	-0.300398	-1.26213	1.50932e-05	-1.79925	-1.28842	1.52622e-05	-1.79587	-1.28818
29052812	chr17:29052812:A:G	5.78439e-21	-4.62694e-10	-0.73654	0.000147048	-4.62694e-10	-0.811153	0.000148182	-4.62694e-10	-0.810993
29052842	chr17:29052842:G:A	3.36385e-21	-4.62694e-10	-1.27861	9.18447e-05	-4.62694e-10	-1.28182	9.25313e-05	-4.62694e-10	-1.28189
29053181	chr17:29053181:T:C	5.77973e-21	-4.62694e-10	-0.737345	0.000146938	-4.62694e-10	-0.8119	0.000148071	-4.62694e-10	-0.811741
29053566	chr17:29053566:C:T	3.19761e-21	-4.62694e-10	-1.3293	8.7696e-05	-4.62694e-10	-1.32804	8.8359e-05	-4.62694e-10	-1.32803
29054095	chr17:29054095:C:T	9.18688e-22	-2.20872	-0.367792	2.70965e-05	-2.22437	-0.278136	2.73539e-05	-2.22402	-0.276555
29054239	chr17:29054239:T:G	3.84245e-22	-2.25576	-1.19242	1.05712e-05	-2.20948	-1.2343	1.06528e-05	-2.20918	-1.23443
29054513	chr17:29054513:C:T	1.83286e-21	-1.8794	-0.00642161	3.67016e-05	-2.24077	0.0416725	3.7047e-05	-2.24058	0.0433309
29054996	chr17:29054996:C:T	4.50308e-21	-4.62694e-10	-0.98694	0.000112668	-4.62694e-10	-1.07746	0.000113523	-4.62694e-10	-1.07743
29055137	chr17:29055137:C:T	3.9448e-21	-4.62694e-10	-1.1193	0.000119517	-4.62694e-10	-1.01846	0.000120476	-4.62694e-10	-1.01799
29055191	chr17:29055191:G:C	3.22407e-21	-4.62694e-10	-1.32106	8.80594e-05	-4.62694e-10	-1.3239	8.87223e-05	-4.62694e-10	-1.32392
29055394	chr17:29055394:T:C	7.0676e-21	-4.62694e-10	-0.536181	0.000177494	-4.62694e-10	-0.622977	0.000178869	-4.62694e-10	-0.62278
29056077	chr17:29056077:C:T	1.23617e-20	-4.62694e-10	0.0229029	0.000405443	-4.62694e-10	0.203066	0.000408651	-4.62694e-10	0.203426
29056633	chr17:29056633:T:G	3.25387e-21	-4.62694e-10	-1.31186	8.80299e-05	-4.62694e-10	-1.32424	8.86996e-05	-4.62694e-10	-1.32418
29056701	chr17:29056701:G:C	4.67631e-21	-4.62694e-10	-0.949192	0.000133058	-4.62694e-10	-0.911126	0.000134091	-4.62694e-10	-0.910912
29056808	chr17:29056808:AC:A	1.45709e-20	-4.62694e-10	0.187323	0.000419913	-4.62694e-10	0.238134	0.000423758	-4.62694e-10	0.239729
29056906	chr17:29056906:C:T	3.68742e-22	-2.25733	-1.23203	1.11917e-05	-2.117	-1.26974	1.1281e-05	-2.11652	-1.26979
29056964	chr17:29056964:A:C	1.15818e-21	-2.08067	-0.26418	3.40414e-05	-2.1057	-0.168634	3.43794e-05	-2.10499	-0.166983
29057130	chr17:29057130:C:G	3.21973e-21	-4.62694e-10	-1.3224	8.93731e-05	-4.62694e-10	-1.30909	9.00492e-05	-4.62694e-10	-1.30908
29057735	chr17:29057735:G:A	3.83566e-22	-2.25392	-1.19603	1.05386e-05	-2.20794	-1.23893	1.06199e-05	-2.20766	-1.23905
29057789	chr17:29057789:A:C	3.91642e-22	-2.25517	-1.17394	1.07533e-05	-2.2049	-1.2218	1.08362e-05	-2.20461	-1.22193
29057976	chr17:29057976:C:T	7.19213e-21	-4.62694e-10	-0.518714	0.000180413	-4.62694e-10	-0.606664	0.000181813	-4.62694e-10	-0.606457
29057980	chr17:29057980:A:G	1.11196e-20	0.984095	-1.06709	1.06655e-05	-2.23785	-1.19704	1.07611e-05	-2.23705	-1.19645
29058119	chr17:29058119:C:T	8.39364e-21	-4.62694e-10	-0.364228	0.000213842	-4.62694e-10	-0.436679	0.000215489	-4.62694e-10	-0.436527
29058792	chr17:29058792:A:G	2.61015e-20	-4.62694e-10	0.770289	0.000750753	-4.62694e-10	0.819162	0.000757678	-4.62694e-10	0.820824
29058794	chr17:29058794:G:A	6.20218e-21	-4.62694e-10	-0.666801	0.000173349	-4.62694e-10	-0.64661	0.000174652	-4.62694e-10	-0.646641
29058829	chr17:29058829:G:A	9.94091e-22	-2.22837	-0.269263	2.98161e-05	-2.237	-0.169869	3.00996e-05	-2.23672	-0.168206
29058997	chr17:29058997:GA:G	4.6963e-21	-4.62694e-10	-0.944927	0.00014726	-4.62694e-10	-0.809714	0.000148464	-4.62694e-10	-0.809093
29059173	chr17:29059173:A:G	1.06482e-21	-2.20622	-0.222674	3.15004e-05	-2.22078	-0.131135	3.18033e-05	-2.22042	-0.129449
29059260	chr17:29059260:C:T	3.53506e-22	-2.2619	-1.26966	1.02438e-05	-2.17713	-1.29811	1.03244e-05	-2.17678	-1.29814
29059730	chr17:29059730:T:C	4.99944e-22	-1.8599	-1.32506	1.09865e-05	-2.08615	-1.3191	1.10684e-05	-2.08615	-1.31919
29059803	chr17:29059803:T:G	2.62066e-20	-4.62694e-10	0.774309	0.000753572	-4.62694e-10	0.82291	0.000760527	-4.62694e-10	0.824578
29060370	chr17:29060370:G:A	1.71872e-21	-1.95012	-3.32541e-10	3.62408e-05	-2.21173	-3.32541e-10	3.65112e-05	-2.21182	-3.32541e-10
29060397	chr17:29060397:G:A	5.79641e-21	0.469231	-1.2037	5.16681e-05	-0.73596	-1.12111	5.22153e-05	-0.732444	-1.12161
29060607	chr17:29060607:G:A	1.57879e-21	-2.03504	-3.32541e-10	0.00017866	-0.616429	-3.32541e-10	0.000178925	-0.62247	-3.32541e-10
29060706	chr17:29060706:G:T	8.9693e-22	-2.2389	-0.361575	2.83071e-05	-2.16423	-0.294568	2.85659e-05	-2.16384	-0.293383
29060748	chr17:29060748:C:T	7.97468e-21	-4.62694e-10	-0.41543	0.000230837	-4.62694e-10	-0.360205	0.000232644	-4.62694e-10	-0.359925
29061422	chr17:29061422:G:A	5.22537e-21	-4.62694e-10	-0.838175	0.000134167	-4.62694e-10	-0.902828	0.000135105	-4.62694e-10	-0.903382
29061566	chr17:29061566:T:C	7.15198e-21	-4.62694e-10	-0.524313	0.000183288	-4.62694e-10	-0.590858	0.000184697	-4.62694e-10	-0.590717
29061602	chr17:29061602:G:A	5.96803e-21	-4.62694e-10	-0.705285	0.000204117	-4.62694e-10	-0.483222	0.000205946	-4.62694e-10	-0.481821
29061688	chr17:29061688:C:T	2.0637e-20	0.535383	-3.32541e-10	6.12432e-05	-1.68706	-3.32541e-10	6.17387e-05	-1.68652	-3.32541e-10
29063480	chr17:29063480:A:G	1.70571e-20	0.674352	-0.329485	5.22786e-05	-1.6078	-0.237529	5.28179e-05	-1.60533	-0.237255
29063505	chr17:29063505:G:GA	5.40657e-22	-2.2541	-0.852569	1.6556e-05	-2.25191	-0.743259	1.66821e-05	-2.25205	-0.743047
29064298	chr17:29064298:G:A	3.57432e-21	-4.62694e-10	-1.21793	9.44219e-05	-4.62694e-10	-1.25414	9.51534e-05	-4.62694e-10	-1.25394
29064580	chr17:29064580:A:G	4.78381e-21	-4.62694e-10	-0.926465	0.000150974	-4.62694e-10	-0.784805	0.000152219	-4.62694e-10	-0.784113
29065130	chr17:29065130:T:C	4.36487e-21	-4.62694e-10	-1.01811	0.000122123	-4.62694e-10	-0.996889	0.00012301	-4.62694e-10	-0.997166
29065442	chr17:29065442:G:A	4.14241e-21	-4.62694e-10	-1.07042	0.000107175	-4.62694e-10	-1.12745	0.000107987	-4.62694e-10	-1.12743
29065501	chr17:29065501:T:G	5.52437e-21	-4.62694e-10	-0.782534	0.000141819	-4.62694e-10	-0.847366	0.000142916	-4.62694e-10	-0.847175
29066339	chr17:29066339:C:A	3.82576e-21	-4.62694e-10	-1.14994	0.000120278	-4.62694e-10	-1.0121	0.000121253	-4.62694e-10	-1.01156
29067627	chr17:29067627:G:A	4.452e-21	-4.62694e-10	-0.998349	0.000153842	-4.62694e-10	-0.765986	0.000155111	-4.62694e-10	-0.765293
29067653	chr17:29067653:G:A	6.41658e-20	2.4107	-0.740931	2.13497e-05	-2.1171	-0.62378	2.1537e-05	-2.1159	-0.623759
29068050	chr17:29068050:T:C	4.15554e-21	-4.62694e-10	-1.06726	0.000106841	-4.62694e-10	-1.13057	0.000107689	-4.62694e-10	-1.13019
29068081	chr17:29068081:A:G	3.56573e-21	-4.62694e-10	-1.22033	9.73783e-05	-4.62694e-10	-1.22331	9.81161e-05	-4.62694e-10	-1.22328
29068872	chr17:29068872:C:T	6.93903e-20	2.09433	-0.346279	2.90021e-05	-2.14702	-0.287529	2.92571e-05	-2.14599	-0.287321
29069135	chr17:29069135:C:T	2.36735e-21	-1.62993	-3.32541e-10	3.54497e-05	-2.2338	-3.32541e-10	3.57232e-05	-2.23363	-3.32541e-10
29070066	chr17:29070066:TG:T	1.12441e-19	2.89556	-0.664841	2.64326e-05	-2.0472	-0.480119	2.66699e-05	-2.04572	-0.480175
29070578	chr17:29070578:A:G	3.26338e-21	-4.62694e-10	-1.30894	9.24146e-05	-4.62694e-10	-1.27563	9.31079e-05	-4.62694e-10	-1.27568
29070956	chr17:29070956:G:A	1.21105e-21	-2.03016	-0.270053	2.37096e-05	-2.25125	-0.384781	2.39096e-05	-2.2516	-0.383555
29071282	chr17:29071282:G:C	3.6048e-22	-2.23617	-1.27585	9.59894e-06	-2.22592	-1.31434	9.67222e-06	-2.2258	-1.31438
29071522	chr17:29071522:CTCTT:C	2.14852e-21	-1.72693	-3.32541e-10	3.98662e-05	-2.11639	-3.32541e-10	4.01728e-05	-2.11624	-3.32541e-10
29072323	chr17:29072323:G:A	3.78035e-20	1.91877	-0.778068	1.79006e-05	-2.20628	-0.7108	1.80473e-05	-2.20555	-0.710887
29072354	chr17:29072354:G:A	6.03745e-20	2.60854	-0.999675	1.63711e-05	-2.11734	-0.889062	1.65113e-05	-2.11615	-0.88924
29072488	chr17:29072488:A:T	2.232e-21	-1.6888	-3.32541e-10	0.000303317	-0.0871373	-3.32541e-10	0.000305946	-0.0860263	-3.32541e-10
29072746	chr17:29072746:A:C	3.2241e-21	-4.62694e-10	-1.32105	8.94563e-05	-4.62694e-10	-1.30816	9.01276e-05	-4.62694e-10	-1.30821
29072903	chr17:29072903:G:A	3.1996e-21	-4.62694e-10	-1.32868	8.77117e-05	-4.62694e-10	-1.32786	8.83716e-05	-4.62694e-10	-1.32788
29073007	chr17:29073007:T:C	3.97625e-21	-4.62694e-10	-1.11136	0.000100315	-4.62694e-10	-1.1936	0.000101086	-4.62694e-10	-1.19347
29073466	chr17:29073466:G:A	1.31576e-21	-2.21729	-3.32541e-10	3.52568e-05	-2.23926	-3.32541e-10	3.55309e-05	-2.23903	-3.32541e-10
29074043	chr17:29074043:C:T	3.62218e-21	-4.62694e-10	-1.20462	9.49388e-05	-4.62694e-10	-1.24868	9.56625e-05	-4.62694e-10	-1.24861
29074493	chr17:29074493:A:G	1.28082e-21	-1.82701	-0.417189	2.07934e-05	-2.24893	-0.518352	2.09822e-05	-2.24855	-0.517211
29075031	chr17:29075031:T:C	3.41901e-21	-4.62694e-10	-1.26235	0.000101196	-4.62694e-10	-1.18485	0.000101987	-4.62694e-10	-1.18459
29075809	chr17:29075809:G:A	3.69116e-21	-4.62694e-10	-1.18576	0.000108091	-4.62694e-10	-1.11894	0.000108912	-4.62694e-10	-1.11889
29075821	chr17:29075821:T:C	3.65779e-21	-4.62694e-10	-1.19484	9.45913e-05	-4.62694e-10	-1.25235	9.53146e-05	-4.62694e-10	-1.25225
29076945	chr17:29076945:G:C	2.01764e-21	-1.78977	-3.32541e-10	3.53183e-05	-2.23751	-3.32541e-10	3.55778e-05	-2.23771	-3.32541e-10
29076953	chr17:29076953:G:T	3.52867e-20	1.81581	-0.744008	1.83672e-05	-2.21814	-0.673207	1.85161e-05	-2.2175	-0.6733
29077148	chr17:29077148:T:C	1.78246e-21	-1.91371	-3.32541e-10	3.45408e-05	-2.25977	-3.32541e-10	3.47995e-05	-2.25983	-3.32541e-10
29077154	chr17:29077154:C:T	2.59141e-21	-1.5395	-3.32541e-10	0.000262857	-0.230306	-3.32541e-10	0.000265828	-0.226585	-3.32541e-10
29077731	chr17:29077731:C:T	4.64604e-22	-2.23977	-1.0185	1.71081e-05	-1.91643	-1.04593	1.72447e-05	-1.91629	-1.04564
29077935	chr17:29077935:G:A	5.22508e-20	2.47285	-1.00849	1.58514e-05	-2.13943	-0.899224	1.59857e-05	-2.13833	-0.899404
29078026	chr17:29078026:A:T	2.48311e-20	1.78212	-1.06173	1.45966e-05	-2.1713	-0.949829	1.47167e-05	-2.17034	-0.950107
29078147	chr17:29078147:G:C	3.70182e-20	1.88611	-0.766399	1.81827e-05	-2.20391	-0.697532	1.83321e-05	-2.20316	-0.697623
29079048	chr17:29079048:G:A	5.94634e-20	2.59975	-1.00609	1.61912e-05	-2.12076	-0.896685	1.63296e-05	-2.11959	-0.896865
29079074	chr17:29079074:G:A	3.87899e-21	-4.62694e-10	-1.13613	0.000100678	-4.62694e-10	-1.18998	0.000101471	-4.62694e-10	-1.18966
29079890	chr17:29079890:G:A	1.72028e-21	-1.8249	-0.124308	4.21433e-05	-2.14253	0.0816866	4.24505e-05	-2.14204	0.0809467
29080392	chr17:29080392:G:A	3.21534e-21	-4.62694e-10	-1.32377	8.76671e-05	-4.62694e-10	-1.32837	8.83286e-05	-4.62694e-10	-1.32837
29080757	chr17:29080757:G:C	9.45127e-20	2.88955	-0.83252	2.12148e-05	-2.05291	-0.694302	2.1399e-05	-2.0515	-0.694591
29081220	chr17:29081220:T:C	3.60544e-21	-4.62694e-10	-1.20926	9.33419e-05	-4.62694e-10	-1.26564	9.40545e-05	-4.62694e-10	-1.26556
29081458	chr17:29081458:G:A	6.06984e-19	4.69405	-0.777251	2.69717e-05	-1.42009	-1.08704	2.73456e-05	-1.41482	-1.08606
29082502	chr17:29082502:G:A	3.4221e-21	-4.62694e-10	-1.26145	0.000100082	-4.62694e-10	-1.19593	0.000100817	-4.62694e-10	-1.19612
29082563	chr17:29082563:C:T	5.27641e-21	-4.62694e-10	-0.828455	0.000179838	-4.62694e-10	-0.609861	0.000181434	-4.62694e-10	-0.608545
29082636	chr17:29082636:A:G	4.99565e-20	2.65055	-1.2311	1.2412e-05	-2.11311	-1.17014	1.25195e-05	-2.11191	-1.17023
29082720	chr17:29082720:A:G	6.51244e-20	2.84064	-1.15605	1.41296e-05	-2.07755	-1.07609	1.42535e-05	-2.0762	-1.07623
29082983	chr17:29082983:G:A	1.24578e-21	-1.89897	-0.372966	2.15159e-05	-2.25661	-0.476514	2.17089e-05	-2.25635	-0.47536
29083526	chr17:29083526:G:A	5.25752e-20	2.51948	-1.04893	1.42706e-05	-2.15424	-0.98947	1.43922e-05	-2.15317	-0.989577
29084126	chr17:29084126:G:C	5.3129e-22	-1.97099	-1.15316	1.07034e-05	-2.25978	-1.17157	1.07898e-05	-2.25961	-1.17122
29084225	chr17:29084225:A:G	6.21002e-20	2.84218	-1.20514	1.32755e-05	-2.07774	-1.13825	1.33923e-05	-2.07639	-1.13836
29084497	chr17:29084497:A:G	5.97056e-20	2.79701	-1.19929	1.32614e-05	-2.0861	-1.13096	1.33776e-05	-2.08478	-1.13107
29084609	chr17:29084609:A:T	5.77709e-21	-4.62694e-10	-0.737802	0.000178829	-4.62694e-10	-0.615485	0.000180047	-4.62694e-10	-0.616215
29085054	chr17:29085054:A:G	6.2324e-20	2.90395	-1.2633	1.2487e-05	-2.06569	-1.21153	1.25976e-05	-2.0643	-1.21162
29085941	chr17:29085941:C:T	9.5778e-21	1.0435	-1.27576	2.34604e-05	-1.35537	-1.29123	2.37069e-05	-1.35258	-1.29109
29085979	chr17:29085979:T:C	6.84692e-20	2.91	-1.17531	1.39319e-05	-2.06633	-1.10141	1.40549e-05	-2.06494	-1.10153
29086020	chr17:29086020:C:A	3.89742e-21	-4.62694e-10	-1.13139	0.000123226	-4.62694e-10	-0.987895	0.000124227	-4.62694e-10	-0.98732
29086385	chr17:29086385:T:C	7.32856e-20	2.96219	-1.15952	1.44174e-05	-2.04982	-1.08366	1.45455e-05	-2.04837	-1.08378
29086426	chr17:29086426:G:A	3.3454e-21	-4.62694e-10	-1.28412	9.31421e-05	-4.62694e-10	-1.26779	9.38416e-05	-4.62694e-10	-1.26783
29086712	chr17:29086712:C:T	3.55746e-21	-4.62694e-10	-1.22266	9.89976e-05	-4.62694e-10	-1.20682	9.97615e-05	-4.62694e-10	-1.20665
29086890	chr17:29086890:C:G	3.46422e-19	4.45688	-1.10092	1.29384e-05	-1.99784	-1.24388	1.30819e-05	-1.99488	-1.24333
29086942	chr17:29086942:G:A	4.44121e-21	-4.62694e-10	-1.00078	0.000153476	-4.62694e-10	-0.768373	0.000154742	-4.62694e-10	-0.767676
29086963	chr17:29086963:G:A	4.63422e-21	-4.62694e-10	-0.958234	0.000132563	-4.62694e-10	-0.914854	0.000133589	-4.62694e-10	-0.914667
29087186	chr17:29087186:G:A	8.85192e-21	-4.62694e-10	-0.311067	0.000241378	-4.62694e-10	-0.315548	0.000243507	-4.62694e-10	-0.314287
29087235	chr17:29087235:G:A	9.89503e-21	-4.62694e-10	-0.199669	0.000277795	-4.62694e-10	-0.175032	0.000279848	-4.62694e-10	-0.175186
29088147	chr17:29088147:G:A	3.58354e-21	-1.21535	-3.32541e-10	5.0161e-05	-1.88668	-3.32541e-10	5.058e-05	-1.88588	-3.32541e-10
29088343	chr17:29088343:C:T	7.90257e-21	0.695502	-1.12002	1.5228e-05	-2.16197	-0.916803	1.53464e-05	-2.16102	-0.917529
29088589	chr17:29088589:G:A	1.46833e-21	-1.36808	-0.739496	2.2164e-05	-2.1535	-0.549942	2.23352e-05	-2.15379	-0.54948
29089199	chr17:29089199:G:A	3.8863e-21	-4.62694e-10	-1.13424	9.86784e-05	-4.62694e-10	-1.21005	9.94365e-05	-4.62694e-10	-1.20991
29089606	chr17:29089606:G:A	6.53936e-20	2.82007	-1.13135	1.44746e-05	-2.08185	-1.04766	1.46015e-05	-2.08051	-1.04779
29089842	chr17:29089842:T:C	6.62019e-20	2.88566	-1.18465	1.37657e-05	-2.06876	-1.11097	1.38871e-05	-2.06739	-1.11108
29090191	chr17:29090191:A:G	1.47656e-21	-1.22249	-0.879503	1.20287e-05	-2.25496	-1.05966	1.21357e-05	-2.25442	-1.05886
29090319	chr17:29090319:G:A	3.49572e-20	2.10375	-1.04132	1.37599e-05	-2.1856	-0.99456	1.3875e-05	-2.18475	-0.994601
29091088	chr17:29091088:C:T	3.53099e-19	4.46835	-1.0933	1.30218e-05	-1.9937	-1.24159	1.31663e-05	-1.99073	-1.24104
29091378	chr17:29091378:C:T	2.56437e-21	-1.54999	-3.32541e-10	5.80401e-05	-1.74078	-3.32541e-10	5.85312e-05	-1.73987	-3.32541e-10
29091394	chr17:29091394:C:T	3.76207e-21	-4.62694e-10	-1.16673	9.61795e-05	-4.62694e-10	-1.2357	9.69159e-05	-4.62694e-10	-1.23559
29092076	chr17:29092076:G:T	4.88854e-22	-2.17017	-1.03722	1.2338e-05	-2.24774	-1.04149	1.24345e-05	-2.24772	-1.04124
29092677	chr17:29092677:G:A	3.83477e-20	2.23023	-1.07524	1.35091e-05	-2.16888	-1.02967	1.36232e-05	-2.16794	-1.02972
29093226	chr17:29093226:A:G	6.95072e-22	-2.2604	-0.595046	2.30284e-05	-2.0336	-0.631589	2.32142e-05	-2.03349	-0.631181
29093286	chr17:29093286:G:C	5.72587e-20	2.75606	-1.20018	1.31377e-05	-2.09609	-1.13033	1.32523e-05	-2.09482	-1.13045
29094279	chr17:29094279:G:A	3.62413e-21	-4.62694e-10	-1.20409	9.35007e-05	-4.62694e-10	-1.26395	9.42147e-05	-4.62694e-10	-1.26386
29094472	chr17:29094472:C:T	1.27723e-21	-1.89192	-0.355082	2.20274e-05	-2.25532	-0.454309	2.22256e-05	-2.25504	-0.453146
29094523	chr17:29094523:A:G	2.00974e-21	-1.7937	-3.32541e-10	3.96973e-05	-2.12063	-3.32541e-10	4.00177e-05	-2.12011	-3.32541e-10
29094583	chr17:29094583:G:A	2.30868e-21	-1.65503	-3.32541e-10	0.000323369	-0.0231199	-3.32541e-10	0.000326179	-0.0219878	-3.32541e-10
29094610	chr17:29094610:C:T	3.64525e-21	-4.62694e-10	-1.19828	9.45748e-05	-4.62694e-10	-1.25252	9.5272e-05	-4.62694e-10	-1.2527
29094893	chr17:29094893:T:G	3.71929e-20	2.19671	-1.0723	1.34926e-05	-2.1733	-1.02647	1.36061e-05	-2.17239	-1.02652
29095035	chr17:29095035:C:T	4.33903e-20	2.31145	-1.03292	1.43401e-05	-2.15338	-0.985471	1.44622e-05	-2.15237	-0.985528
29095077	chr17:29095077:G:A	3.86226e-21	-4.62694e-10	-1.14045	9.81118e-05	-4.62694e-10	-1.21581	9.88638e-05	-4.62694e-10	-1.21569
29095176	chr17:29095176:G:A	3.4076e-21	-4.62694e-10	-1.26569	9.44362e-05	-4.62694e-10	-1.25399	9.51613e-05	-4.62694e-10	-1.25386
29095365	chr17:29095365:T:C	3.66808e-21	-4.62694e-10	-1.19203	0.000113396	-4.62694e-10	-1.07103	0.000114309	-4.62694e-10	-1.07053
29095758	chr17:29095758:T:C	4.51562e-22	-2.19519	-1.09155	1.24002e-05	-2.22056	-1.06364	1.24873e-05	-2.22119	-1.06354
29095904	chr17:29095904:C:T	1.32119e-21	-2.21317	-3.32541e-10	3.50754e-05	-2.24441	-3.32541e-10	3.5343e-05	-2.24433	-3.32541e-10
29096097	chr17:29096097:A:G	7.19043e-21	0.745052	-1.264	2.00588e-05	-1.52651	-1.27674	2.02645e-05	-1.52398	-1.27658
29096183	chr17:29096183:T:C	2.60881e-21	-1.53281	-3.32541e-10	3.48881e-05	-2.24977	-3.32541e-10	3.51566e-05	-2.24962	-3.32541e-10
29096208	chr17:29096208:C:T	3.92553e-20	2.23191	-1.05352	1.3857e-05	-2.16737	-1.00576	1.3974e-05	-2.16643	-1.00581
29096480	chr17:29096480:G:A	6.65831e-22	-2.26241	-0.636014	2.13078e-05	-2.07145	-0.671396	2.1479e-05	-2.07137	-0.670995
29096694	chr17:29096694:G:A	6.37848e-21	-4.62694e-10	-0.638773	0.00018753	-4.62694e-10	-0.567975	0.000188967	-4.62694e-10	-0.567859
29097145	chr17:29097145:A:C	5.93198e-20	2.76442	-1.17318	1.36261e-05	-2.09301	-1.09691	1.37449e-05	-2.09173	-1.09703
29097873	chr17:29097873:C:T	3.88983e-21	-4.62694e-10	-1.13334	0.000122927	-4.62694e-10	-0.990326	0.000123926	-4.62694e-10	-0.989753
29097990	chr17:29097990:G:A	3.20048e-21	-4.62694e-10	-1.3284	8.76799e-05	-4.62694e-10	-1.32822	8.83398e-05	-4.62694e-10	-1.32824
29098615	chr17:29098615:C:T	3.78042e-21	-4.62694e-10	-1.16187	9.65e-05	-4.62694e-10	-1.23237	9.7239e-05	-4.62694e-10	-1.23226
29098775	chr17:29098775:A:G	6.43494e-20	2.86549	-1.19286	1.35619e-05	-2.07362	-1.12103	1.36812e-05	-2.07226	-1.12115
29099130	chr17:29099130:A:G	7.76613e-21	-4.62694e-10	-0.44193	0.000196987	-4.62694e-10	-0.518777	0.000198492	-4.62694e-10	-0.518686
29099135	chr17:29099135:G:A	8.03871e-20	3.09187	-1.19672	1.40913e-05	-2.03085	-1.12551	1.42175e-05	-2.02933	-1.12563
29099325	chr17:29099325:T:C	1.78062e-21	-1.91474	-3.32541e-10	4.04125e-05	-2.10277	-3.32541e-10	4.07022e-05	-2.10315	-3.32541e-10
29099393	chr17:29099393:G:A	6.75785e-20	2.90348	-1.18189	1.38271e-05	-2.06787	-1.10741	1.39491e-05	-2.06649	-1.10753
29099457	chr17:29099457:G:A	2.30588e-21	-1.65624	-3.32541e-10	4.12494e-05	-2.08228	-3.32541e-10	4.15674e-05	-2.08212	-3.32541e-10
29099735	chr17:29099735:G:A	3.19826e-21	-4.62694e-10	-1.3291	8.82959e-05	-4.62694e-10	-1.32122	8.89583e-05	-4.62694e-10	-1.32127
29100095	chr17:29100095:G:A	8.76867e-22	-1.65226	-0.970846	1.68103e-05	-2.05485	-0.925073	1.69414e-05	-2.05527	-0.924411
29100650	chr17:29100650:TGA:T	3.87312e-22	-2.25893	-1.1813	1.15678e-05	-2.09918	-1.2545	1.16581e-05	-2.0989	-1.25453
29100820	chr17:29100820:C:G	2.73207e-20	0.815943	-3.32541e-10	0.00012884	-0.943346	-3.32541e-10	0.00012914	-0.948534	-3.32541e-10
29101254	chr17:29101254:T:C	1.16565e-19	3.02909	-0.762345	1.1864e-05	-2.20759	-1.12082	1.19853e-05	-2.20601	-1.11974
29101535	chr17:29101535:G:T	1.96206e-21	-1.81771	-3.32541e-10	3.51094e-05	-2.24345	-3.32541e-10	3.53683e-05	-2.24362	-3.32541e-10
29101627	chr17:29101627:T:C	3.91524e-21	-4.62694e-10	-1.12683	0.000105738	-4.62694e-10	-1.14095	0.000106534	-4.62694e-10	-1.14097
29101809	chr17:29101809:C:T	5.03949e-21	-4.62694e-10	-0.874398	0.000164601	-4.62694e-10	-0.698389	0.00016598	-4.62694e-10	-0.697568
29102294	chr17:29102294:G:A	3.4537e-21	-4.62694e-10	-1.25226	9.86539e-05	-4.62694e-10	-1.2103	9.93918e-05	-4.62694e-10	-1.21036
29102931	chr17:29102931:C:T	3.25544e-21	-4.62694e-10	-1.31138	9.29879e-05	-4.62694e-10	-1.26944	9.36771e-05	-4.62694e-10	-1.26958
29104320	chr17:29104320:C:T	3.94114e-21	-4.62694e-10	-1.12023	9.97495e-05	-4.62694e-10	-1.19925	0.000100472	-4.62694e-10	-1.19955
29104407	chr17:29104407:A:G	6.89995e-19	4.95609	-0.911104	1.41246e-05	-2.01208	-1.14192	1.42814e-05	-2.00932	-1.14115
29105057	chr17:29105057:A:G	3.45365e-19	4.51908	-1.16618	1.19738e-05	-2.059	-1.26019	1.20981e-05	-2.05654	-1.25984
29105634	chr17:29105634:T:C	3.81061e-22	-2.24942	-1.20708	1.02099e-05	-2.20609	-1.27247	1.02882e-05	-2.20594	-1.27249
29106385	chr17:29106385:G:A	2.00164e-20	1.66369	-1.15884	2.1443e-05	-1.70016	-1.03636	2.16297e-05	-1.69814	-1.03723
29106459	chr17:29106459:C:G	3.49204e-21	-4.62694e-10	-1.24122	9.7695e-05	-4.62694e-10	-1.22006	9.84388e-05	-4.62694e-10	-1.22
29106669	chr17:29106669:G:A	3.65344e-21	-4.62694e-10	-1.19603	0.000103306	-4.62694e-10	-1.16422	0.00010411	-4.62694e-10	-1.16399
29106820	chr17:29106820:G:A	3.19798e-21	-4.62694e-10	-1.32918	8.7624e-05	-4.62694e-10	-1.32886	8.82858e-05	-4.62694e-10	-1.32886
29107375	chr17:29107375:T:C	5.7589e-19	4.9263	-1.06209	1.39446e-05	-1.98627	-1.18055	1.40979e-05	-1.98338	-1.18003
29107472	chr17:29107472:G:A	2.34151e-20	1.50035	-0.83867	1.5687e-05	-2.23152	-0.817566	1.57982e-05	-2.23224	-0.8173
29107796	chr17:29107796:G:A	1.42211e-21	-1.49208	-0.647474	1.73407e-05	-2.10977	-0.839083	1.74755e-05	-2.10979	-0.83885
29109588	chr17:29109588:T:C	8.78996e-21	0.800219	-1.11831	2.4113e-05	-1.48874	-1.13042	2.43658e-05	-1.48613	-1.13012
29110116	chr17:29110116:A:G	5.07939e-19	4.76232	-1.02367	1.45443e-05	-1.97506	-1.14966	1.47051e-05	-1.97216	-1.14908
29110150	chr17:29110150:CAGA:C	3.65226e-21	-4.62694e-10	-1.19636	9.76634e-05	-4.62694e-10	-1.22039	9.83999e-05	-4.62694e-10	-1.22039
29110327	chr17:29110327:C:T	4.3598e-21	-0.461757	-0.557518	0.000168339	-0.000198326	-0.675737	0.000170632	0.0045307	-0.674457
29110538	chr17:29110538:C:T	3.55509e-21	-4.62694e-10	-1.22332	0.0001002	-4.62694e-10	-1.19475	0.00010096	-4.62694e-10	-1.19471
29110932	chr17:29110932:C:T	3.98581e-21	-0.553816	-0.555146	0.000152733	-0.100251	-0.672973	0.000154797	-0.095628	-0.671689
29111450	chr17:29111450:G:T	3.25176e-21	-4.62694e-10	-1.31251	8.83666e-05	-4.62694e-10	-1.32042	8.9032e-05	-4.62694e-10	-1.32044
29111451	chr17:29111451:G:A	3.32508e-20	1.66589	-0.653509	1.83895e-05	-2.25418	-0.635953	1.85275e-05	-2.25454	-0.635633
29111875	chr17:29111875:G:A	3.23751e-21	-4.62694e-10	-1.3169	8.80928e-05	-4.62694e-10	-1.32352	8.87565e-05	-4.62694e-10	-1.32354
29112151	chr17:29112151:C:T	4.83693e-21	-4.62694e-10	-0.915423	0.000132644	-4.62694e-10	-0.914249	0.000133668	-4.62694e-10	-0.914073
29112509	chr17:29112509:T:C	4.00093e-18	6.70765	-0.905072	2.06085e-05	-1.72826	-1.04795	2.08695e-05	-1.72386	-1.04729
29113543	chr17:29113543:C:T	3.62591e-21	-4.62694e-10	-1.2036	0.00010241	-4.62694e-10	-1.17293	0.000103206	-4.62694e-10	-1.17271
29113644	chr17:29113644:A:G	4.21299e-21	-4.62694e-10	-1.05353	0.000113936	-4.62694e-10	-1.06628	0.000114791	-4.62694e-10	-1.06632
29113661	chr17:29113661:A:G	3.73833e-22	-2.22647	-1.24918	9.68971e-06	-2.23402	-1.29683	9.76371e-06	-2.23392	-1.29685
29113749	chr17:29113749:C:T	6.61841e-21	0.491526	-1.09337	2.29864e-05	-1.55916	-1.10785	2.32311e-05	-1.55639	-1.10755
29113850	chr17:29113850:C:T	3.94852e-22	-2.23835	-1.18259	1.02372e-05	-2.22047	-1.25542	1.03154e-05	-2.22035	-1.25545
29113962	chr17:29113962:G:A	3.60724e-21	-4.62694e-10	-1.20876	9.37807e-05	-4.62694e-10	-1.26095	9.4473e-05	-4.62694e-10	-1.26112
29114071	chr17:29114071:G:A	3.19881e-21	-4.62694e-10	-1.32892	8.77507e-05	-4.62694e-10	-1.32741	8.84107e-05	-4.62694e-10	-1.32744
29115543	chr17:29115543:A:G	4.8373e-19	4.69229	-1.00246	1.4582e-05	-1.98938	-1.13275	1.47425e-05	-1.98655	-1.13215
29116092	chr17:29116092:GCTGCAAAAATCCCTTTT:G	6.02826e-22	-2.21436	-0.783473	1.48315e-05	-2.21654	-0.888623	1.49456e-05	-2.21646	-0.888553
29116234	chr17:29116234:A:G	4.72533e-21	-0.464628	-0.474136	0.00018375	0.00757184	-0.595909	0.000186271	0.01231	-0.594541
29116585	chr17:29116585:C:A	2.43927e-21	-1.60001	-3.32541e-10	3.7693e-05	-2.17244	-3.32541e-10	3.79778e-05	-2.17243	-3.32541e-10
29117008	chr17:29117008:C:T	3.63175e-21	-4.62694e-10	-1.20199	0.000102702	-4.62694e-10	-1.17008	0.0001035	-4.62694e-10	-1.16986
29117335	chr17:29117335:C:T	4.17635e-21	-0.507325	-0.554939	0.000163046	-0.0364642	-0.671418	0.000165261	-0.0317796	-0.67013
29117657	chr17:29117657:C:G	3.9903e-22	-2.22634	-1.18408	1.00829e-05	-2.23456	-1.25651	1.01597e-05	-2.23447	-1.25654
29117826	chr17:29117826:C:T	9.23935e-20	2.03435	-3.32541e-10	0.000126126	-0.964631	-3.32541e-10	0.000127275	-0.963081	-3.32541e-10
29118687	chr17:29118687:G:A	1.40336e-21	-2.15283	-3.32541e-10	4.01239e-05	-2.10994	-3.32541e-10	4.03943e-05	-2.11075	-3.32541e-10
29119140	chr17:29119140:T:C	1.79425e-20	0.0317744	0.363694	0.000268426	-0.221467	0.0121299	0.000271995	-0.217551	0.0139015
29120336	chr17:29120336:GAAGT:G	3.49762e-21	-4.62694e-10	-1.23962	9.83996e-05	-4.62694e-10	-1.21288	9.91609e-05	-4.62694e-10	-1.21269
29120887	chr17:29120887:C:T	5.83706e-22	-1.83704	-1.19302	1.55406e-05	-1.8905	-1.16796	1.56564e-05	-1.89101	-1.16755
29122106	chr17:29122106:G:A	4.28832e-21	-4.62694e-10	-1.03581	0.000135578	-4.62694e-10	-0.892367	0.000136694	-4.62694e-10	-0.89169
29122940	chr17:29122940:G:C	9.40757e-21	-4.62694e-10	-0.250187	0.000283787	-4.62694e-10	-0.153691	0.000285965	-4.62694e-10	-0.153564
29122948	chr17:29122948:G:A	1.28649e-21	-1.70006	-0.539728	1.74649e-05	-2.19469	-0.747035	1.76006e-05	-2.19472	-0.746781
29122958	chr17:29122958:T:C	5.09112e-19	4.71335	-0.972382	1.54811e-05	-1.90393	-1.15836	1.56634e-05	-1.90051	-1.1576
29123411	chr17:29123411:A:G	9.00845e-19	5.31136	-0.999732	1.85648e-05	-1.70337	-1.17728	1.87956e-05	-1.69925	-1.17656
29123643	chr17:29123643:T:C	5.76892e-19	4.83478	-0.968827	1.59518e-05	-1.87644	-1.1559	1.61417e-05	-1.87289	-1.15513
29123667	chr17:29123667:A:G	4.22564e-21	-4.62694e-10	-1.05053	0.000126757	-4.62694e-10	-0.959646	0.00012776	-4.62694e-10	-0.959283
29125918	chr17:29125918:C:T	1.26954e-19	3.20854	-0.856417	1.16574e-05	-2.17063	-1.17534	1.17801e-05	-2.1686	-1.17442
29126727	chr17:29126727:G:A	8.97058e-22	-1.59055	-1.00978	4.29308e-05	-1.09546	-0.946865	4.33824e-05	-1.09227	-0.947112
29126966	chr17:29126966:G:A	1.30064e-21	-2.22884	-3.32541e-10	4.76203e-05	-1.93866	-3.32541e-10	4.79702e-05	-1.93885	-3.32541e-10
29127626	chr17:29127626:G:A	3.89287e-22	-2.26029	-1.17485	1.08881e-05	-2.16435	-1.24989	1.09721e-05	-2.16416	-1.24992
29127679	chr17:29127679:T:C	4.36505e-21	-4.62694e-10	-1.01807	0.000138528	-4.62694e-10	-0.870842	0.00013967	-4.62694e-10	-0.870152
29127840	chr17:29127840:A:G	6.31058e-21	-0.245065	-0.40441	0.00024099	0.231593	-0.54875	0.000244322	0.236518	-0.547467
29128084	chr17:29128084:C:T	3.20922e-21	-4.62694e-10	-1.32567	8.76657e-05	-4.62694e-10	-1.32838	8.8327e-05	-4.62694e-10	-1.32839
29128279	chr17:29128279:C:T	1.33793e-21	-2.20058	-3.32541e-10	0.000104336	-1.1543	-3.32541e-10	0.000104502	-1.16023	-3.32541e-10
29128470	chr17:29128470:C:T	3.49761e-21	-4.62694e-10	-1.23962	0.000103541	-4.62694e-10	-1.16195	0.000104299	-4.62694e-10	-1.16217
29128681	chr17:29128681:A:C	3.62626e-21	-4.62694e-10	-1.2035	9.54924e-05	-4.62694e-10	-1.24287	9.62302e-05	-4.62694e-10	-1.24269
29128689	chr17:29128689:AC:A	1.19763e-21	-1.87553	-0.435824	6.44254e-05	-1.36874	-0.267664	6.48367e-05	-1.37058	-0.26698
29128718	chr17:29128718:A:G	3.47627e-19	4.54564	-1.18621	1.42113e-05	-1.89708	-1.2508	1.43733e-05	-1.89366	-1.2504
29128787	chr17:29128787:T:C	3.47774e-21	-4.62694e-10	-1.24532	9.78315e-05	-4.62694e-10	-1.21867	9.85874e-05	-4.62694e-10	-1.21849
29128935	chr17:29128935:C:T	3.37878e-21	-4.62694e-10	-1.27419	9.94441e-05	-4.62694e-10	-1.20232	0.000100219	-4.62694e-10	-1.20208
29129573	chr17:29129573:A:G	3.22871e-20	1.60356	-0.620597	1.90568e-05	-2.24979	-0.604704	1.91979e-05	-2.25024	-0.60439
29130118	chr17:29130118:G:A	2.83399e-20	1.53106	-0.678491	1.80997e-05	-2.24542	-0.660597	1.82323e-05	-2.24595	-0.66029
29130163	chr17:29130163:T:C	6.30929e-21	-0.255426	-0.394253	0.00024104	0.223225	-0.540178	0.000244372	0.228151	-0.538894
29130361	chr17:29130361:G:T	3.21143e-21	-4.62694e-10	-1.32499	8.97345e-05	-4.62694e-10	-1.30506	9.04243e-05	-4.62694e-10	-1.30492
29130496	chr17:29130496:A:T	4.01784e-22	-2.13292	-1.27062	1.02546e-05	-2.21734	-1.25684	1.03273e-05	-2.2176	-1.25705
29131741	chr17:29131741:C:T	2.31708e-21	-1.6514	-3.32541e-10	4.27127e-05	-2.04742	-3.32541e-10	4.30619e-05	-2.0468	-3.32541e-10
29132209	chr17:29132209:G:C	3.19761e-21	-4.62694e-10	-1.3293	8.76699e-05	-4.62694e-10	-1.32834	8.83322e-05	-4.62694e-10	-1.32833
29132372	chr17:29132372:T:A	3.95348e-22	-2.25426	-1.16543	1.06835e-05	-2.18997	-1.24325	1.07655e-05	-2.1898	-1.24328
29132908	chr17:29132908:TCA:T	1.25971e-21	-2.26082	-3.32541e-10	3.89328e-05	-2.14008	-3.32541e-10	3.92344e-05	-2.13988	-3.32541e-10
29133014	chr17:29133014:T:C	3.58938e-21	-4.62694e-10	-1.21372	0.000101428	-4.62694e-10	-1.18257	0.000102215	-4.62694e-10	-1.18235
29133241	chr17:29133241:C:G	5.56004e-21	0.540018	-1.31612	9.14947e-06	-2.25946	-1.32876	9.21985e-06	-2.25929	-1.32879
29133289	chr17:29133289:G:C	5.41159e-22	-2.20887	-0.896872	1.66288e-05	-1.96384	-1.02694	1.67577e-05	-1.96359	-1.02699
29133406	chr17:29133406:T:C	3.49062e-22	-2.24966	-1.29455	1.1087e-05	-2.07426	-1.32188	1.11727e-05	-2.07408	-1.32189
29133455	chr17:29133455:G:A	3.20947e-21	-4.62694e-10	-1.32559	8.85483e-05	-4.62694e-10	-1.31837	8.92161e-05	-4.62694e-10	-1.31837
29133643	chr17:29133643:C:T	3.83835e-21	-4.62694e-10	-1.14666	0.000108992	-4.62694e-10	-1.11064	0.000109843	-4.62694e-10	-1.11038
29133977	chr17:29133977:G:A	3.26248e-21	-4.62694e-10	-1.30921	8.81118e-05	-4.62694e-10	-1.32331	8.87818e-05	-4.62694e-10	-1.32325
29134238	chr17:29134238:C:T	1.28695e-21	-2.23943	-3.32541e-10	3.809e-05	-2.16196	-3.32541e-10	3.83926e-05	-2.16157	-3.32541e-10
29134372	chr17:29134372:C:T	4.14488e-21	-4.62694e-10	-1.06983	0.000130144	-4.62694e-10	-0.93327	0.00013121	-4.62694e-10	-0.932634
29136091	chr17:29136091:C:T	3.95632e-22	-2.23139	-1.18759	1.01305e-05	-2.22678	-1.25959	1.02079e-05	-2.22666	-1.25961
29136100	chr17:29136100:A:G	8.25812e-21	0.942144	-1.32265	2.13297e-05	-1.41557	-1.32624	2.15503e-05	-1.41285	-1.3262
29136446	chr17:29136446:T:C	1.2606e-21	-1.37171	-0.888409	7.50764e-05	-0.55347	-0.929937	7.59951e-05	-0.549692	-0.929073
29136899	chr17:29136899:G:T	8.3235e-22	-1.91891	-0.75629	1.38636e-05	-2.25389	-0.918757	1.39725e-05	-2.2539	-0.918442
29136998	chr17:29136998:A:C	2.11413e-19	4.08664	-1.22452	1.45309e-05	-1.88403	-1.24161	1.4696e-05	-1.88054	-1.24132
29137212	chr17:29137212:T:C	4.99662e-21	-4.62694e-10	-0.882941	0.000178765	-4.62694e-10	-0.61584	0.000180257	-4.62694e-10	-0.615048
29137378	chr17:29137378:A:G	4.1285e-22	-2.25397	-1.12241	1.18131e-05	-2.15746	-1.17525	1.19046e-05	-2.15738	-1.17513
29137543	chr17:29137543:C:G	2.71143e-21	-0.51134	-0.982884	1.15608e-05	-2.25766	-1.09663	1.16546e-05	-2.2579	-1.09583
29137853	chr17:29137853:G:A	3.51506e-21	-4.62694e-10	-1.23465	0.000100309	-4.62694e-10	-1.19366	0.000101072	-4.62694e-10	-1.1936
29138330	chr17:29138330:G:A	3.48959e-21	-4.62694e-10	-1.24192	0.00010162	-4.62694e-10	-1.18067	0.00010238	-4.62694e-10	-1.18074
29138646	chr17:29138646:T:A	4.60907e-21	-4.62694e-10	-0.963676	0.00013353	-4.62694e-10	-0.907585	0.000134585	-4.62694e-10	-0.907237
29139192	chr17:29139192:T:C	3.57905e-21	-4.62694e-10	-1.2166	0.000106198	-4.62694e-10	-1.13661	0.000107013	-4.62694e-10	-1.13648
29140075	chr17:29140075:A:G	6.39851e-22	-1.69356	-1.24466	1.97534e-05	-1.59201	-1.22658	1.98689e-05	-1.59365	-1.22662
29140361	chr17:29140361:A:G	2.62518e-17	7.68379	-3.32541e-10	0.00167876	1.6239	-3.32541e-10	0.00169893	1.62832	-3.32541e-10
29140445	chr17:29140445:T:TC	3.19771e-21	-4.62694e-10	-1.32927	8.76057e-05	-4.62694e-10	-1.32907	8.82671e-05	-4.62694e-10	-1.32907
29140469	chr17:29140469:C:T	4.34573e-21	-0.458146	-0.564363	0.000166808	-0.00558234	-0.679491	0.000169048	-0.000882205	-0.678367
29140747	chr17:29140747:C:T	4.51089e-21	-4.62694e-10	-0.985207	0.000130495	-4.62694e-10	-0.930582	0.000131524	-4.62694e-10	-0.930243
29141445	chr17:29141445:A:G	8.85448e-21	-4.62694e-10	-0.310779	0.000222089	-4.62694e-10	-0.398835	0.00022379	-4.62694e-10	-0.398727
29141470	chr17:29141470:G:A	3.56398e-22	-2.21608	-1.30733	9.32569e-06	-2.24077	-1.32837	9.39696e-06	-2.24068	-1.32837
29141698	chr17:29141698:G:A	3.27427e-21	-4.62694e-10	-1.30561	9.40383e-05	-4.62694e-10	-1.25821	9.47344e-05	-4.62694e-10	-1.25836
29142114	chr17:29142114:T:C	3.57963e-22	-2.21323	-1.3058	9.31354e-06	-2.24241	-1.32804	9.38467e-06	-2.24232	-1.32804
29142887	chr17:29142887:A:G	3.30946e-21	-4.62694e-10	-1.29492	8.83816e-05	-4.62694e-10	-1.32025	8.90437e-05	-4.62694e-10	-1.32031
29142999	chr17:29142999:G:C	6.43317e-21	-4.62694e-10	-0.630235	0.000157133	-4.62694e-10	-0.744822	0.000158354	-4.62694e-10	-0.7446
29144058	chr17:29144058:T:G	3.9248e-21	-4.62694e-10	-1.12439	0.000121758	-4.62694e-10	-0.999876	0.000122749	-4.62694e-10	-0.999291
29144243	chr17:29144243:A:T	4.65089e-21	-4.62694e-10	-0.954642	0.000150176	-4.62694e-10	-0.790105	0.000151424	-4.62694e-10	-0.789349
29144580	chr17:29144580:C:T	2.14965e-21	-0.564786	-1.16161	1.05017e-05	-2.239	-1.21137	1.05799e-05	-2.23952	-1.21096
29144759	chr17:29144759:C:T	4.2283e-21	-4.62694e-10	-1.0499	0.000121457	-4.62694e-10	-1.00236	0.00012241	-4.62694e-10	-1.00206
29144935	chr17:29144935:G:A	6.1949e-21	-0.193063	-0.474913	1.71724e-05	-2.24936	-0.709256	1.73164e-05	-2.24974	-0.708043
29145016	chr17:29145016:G:C	5.74811e-21	-4.62694e-10	-0.74283	0.000162363	-4.62694e-10	-0.712077	0.000163653	-4.62694e-10	-0.711683
29145225	chr17:29145225:G:A	1.39422e-18	5.24551	-0.497128	1.93278e-05	-1.88588	-0.954495	1.95855e-05	-1.88161	-0.953032
29147103	chr17:29147103:A:G	3.19822e-21	-4.62694e-10	-1.32911	8.75897e-05	-4.62694e-10	-1.32925	8.82509e-05	-4.62694e-10	-1.32925
29147194	chr17:29147194:G:C	5.03021e-21	-0.410478	-0.465762	0.000198152	0.0758846	-0.588764	0.000200834	0.0806154	-0.58757
29147956	chr17:29147956:G:T	7.59961e-22	-1.65845	-1.10774	2.40963e-05	-1.61547	-1.00439	2.42462e-05	-1.61702	-1.00415
29149198	chr17:29149198:G:A	3.20027e-21	-4.62694e-10	-1.32847	8.87736e-05	-4.62694e-10	-1.31583	8.94523e-05	-4.62694e-10	-1.31573
29149730	chr17:29149730:G:GC	8.48799e-21	-4.62694e-10	-0.35305	0.000223817	-4.62694e-10	-0.391086	0.000225481	-4.62694e-10	-0.391198
29150020	chr17:29150020:G:A	2.21089e-21	-0.550042	-1.14826	1.06064e-05	-2.24035	-1.2001	1.06858e-05	-2.24085	-1.19967
29150023	chr17:29150023:C:T	8.57819e-22	-1.86266	-0.782408	1.38661e-05	-2.23776	-0.934706	1.39752e-05	-2.23775	-0.934404
29150248	chr17:29150248:T:C	8.48799e-21	-4.62694e-10	-0.35305	0.000223817	-4.62694e-10	-0.391086	0.000225481	-4.62694e-10	-0.391198
29150289	chr17:29150289:C:G	1.45004e-21	-2.12011	-3.32541e-10	4.15551e-05	-2.07489	-3.32541e-10	4.18312e-05	-2.07579	-3.32541e-10
29150920	chr17:29150920:T:C	1.28964e-21	-2.23734	-3.32541e-10	5.72511e-05	-1.75447	-3.32541e-10	5.76949e-05	-1.75427	-3.32541e-10
29150960	chr17:29150960:G:C	3.20785e-21	-4.62694e-10	-1.3261	8.77061e-05	-4.62694e-10	-1.32792	8.83678e-05	-4.62694e-10	-1.32793
29150974	chr17:29150974:G:A	3.87364e-21	-4.62694e-10	-1.13751	0.000122485	-4.62694e-10	-0.993927	0.000123445	-4.62694e-10	-0.993638
29151093	chr17:29151093:T:A	4.01087e-21	-4.62694e-10	-1.10269	0.000116289	-4.62694e-10	-1.04584	0.000117179	-4.62694e-10	-1.04573
29151307	chr17:29151307:C:T	5.61678e-21	-0.765944	-3.32541e-10	3.62497e-05	-2.21148	-3.32541e-10	3.65323e-05	-2.21124	-3.32541e-10
29151365	chr17:29151365:T:C	5.44947e-21	-4.62694e-10	-0.796184	0.000187431	-4.62694e-10	-0.568503	0.000188945	-4.62694e-10	-0.56798
29151921	chr17:29151921:G:C	4.75747e-21	-4.62694e-10	-0.931985	0.000137992	-4.62694e-10	-0.874722	0.000139082	-4.62694e-10	-0.874371
29152091	chr17:29152091:C:T	4.07982e-21	-4.62694e-10	-1.08565	0.000127595	-4.62694e-10	-0.953051	0.000128637	-4.62694e-10	-0.952436
29152572	chr17:29152572:A:G	3.20626e-21	-4.62694e-10	-1.3266	8.78001e-05	-4.62694e-10	-1.32685	8.84597e-05	-4.62694e-10	-1.32689
29152639	chr17:29152639:G:T	3.60526e-22	-2.2223	-1.2896	9.46339e-06	-2.23234	-1.32214	9.53577e-06	-2.23223	-1.32215
29152649	chr17:29152649:C:T	4.52189e-21	-4.62694e-10	-0.982772	0.000145325	-4.62694e-10	-0.822942	0.000146528	-4.62694e-10	-0.822218
29152816	chr17:29152816:G:A	8.32867e-22	-1.94753	-0.727052	1.43032e-05	-2.25553	-0.885899	1.44159e-05	-2.25553	-0.885572
29152911	chr17:29152911:C:G	5.24449e-21	-4.62694e-10	-0.834524	0.000153317	-4.62694e-10	-0.769407	0.000154535	-4.62694e-10	-0.769016
29153243	chr17:29153243:T:C	1.81972e-21	-1.89302	-3.32541e-10	0.000260917	-0.237714	-3.32541e-10	0.000261128	-0.244425	-3.32541e-10
29153808	chr17:29153808:A:T	7.61319e-22	-1.97729	-0.787114	1.35347e-05	-2.25923	-0.937424	1.36411e-05	-2.25923	-0.937118
29155346	chr17:29155346:C:G	3.66879e-21	-4.62694e-10	-1.19184	0.000111759	-4.62694e-10	-1.08557	0.00011266	-4.62694e-10	-1.08506
29155456	chr17:29155456:T:C	8.62428e-21	-4.62694e-10	-0.337121	0.000226352	-4.62694e-10	-0.379822	0.000228045	-4.62694e-10	-0.379891
29155877	chr17:29155877:G:A	1.34108e-21	-2.19823	-3.32541e-10	3.4901e-05	-2.2494	-3.32541e-10	3.5167e-05	-2.24932	-3.32541e-10
29155908	chr17:29155908:C:A	8.5707e-21	-4.62694e-10	-0.343352	0.000232523	-4.62694e-10	-0.352923	0.000234524	-4.62694e-10	-0.351874
29156266	chr17:29156266:G:A	6.07581e-22	-1.72765	-1.26232	1.90413e-05	-1.57882	-1.27648	1.91565e-05	-1.58036	-1.27643
29156845	chr17:29156845:G:A	8.1414e-21	-4.62694e-10	-0.394739	0.000213926	-4.62694e-10	-0.436282	0.000215529	-4.62694e-10	-0.436339
29157639	chr17:29157639:T:C	8.11653e-21	-4.62694e-10	-0.3978	0.000213285	-4.62694e-10	-0.439287	0.000214882	-4.62694e-10	-0.439345
29158499	chr17:29158499:T:C	4.4762e-20	2.30773	-0.998074	5.56093e-05	-0.940326	-0.843238	5.62217e-05	-0.936767	-0.843364
29158732	chr17:29158732:G:A	1.66622e-21	-1.98114	-3.32541e-10	3.44593e-05	-2.26214	-3.32541e-10	3.47195e-05	-2.26213	-3.32541e-10
29159241	chr17:29159241:C:A	2.93131e-18	6.78421	-1.29271	2.29484e-05	-1.33947	-1.3292	2.32487e-05	-1.334	-1.32918
29159262	chr17:29159262:T:C	2.70892e-21	-0.919067	-0.576086	9.76484e-05	-0.528139	-0.692402	9.88902e-05	-0.524124	-0.6913
29160160	chr17:29160160:G:A	1.7734e-21	-1.91881	-3.32541e-10	3.45091e-05	-2.26069	-3.32541e-10	3.4768e-05	-2.26074	-3.32541e-10
29160435	chr17:29160435:G:T	3.56491e-21	-0.657751	-0.562812	0.000135442	-0.210914	-0.682453	0.000137224	-0.206471	-0.681353
29160924	chr17:29160924:A:C	1.09696e-20	-0.0965708	-3.32541e-10	4.58424e-05	-1.9767	-3.32541e-10	4.62083e-05	-1.97628	-3.32541e-10
29160996	chr17:29160996:T:C	4.25961e-21	-4.62694e-10	-1.04252	0.000126856	-4.62694e-10	-0.958864	0.000127859	-4.62694e-10	-0.958508
29161312	chr17:29161312:G:A	7.29526e-21	-4.62694e-10	-0.504477	0.000192423	-4.62694e-10	-0.542221	0.000193865	-4.62694e-10	-0.542273
29162290	chr17:29162290:T:C	4.27069e-21	-4.62694e-10	-1.03993	0.000127407	-4.62694e-10	-0.954531	0.000128414	-4.62694e-10	-0.954172
29162330	chr17:29162330:A:G	3.36029e-21	-4.62694e-10	-1.27968	8.87035e-05	-4.62694e-10	-1.31661	8.93643e-05	-4.62694e-10	-1.31671
29162415	chr17:29162415:T:C	1.3647e-20	-4.62694e-10	0.121821	0.000461415	-4.62694e-10	0.332383	0.000465186	-4.62694e-10	0.333004
29162518	chr17:29162518:C:T	7.43909e-21	-4.62694e-10	-0.484954	0.000196223	-4.62694e-10	-0.522664	0.000197694	-4.62694e-10	-0.522716
29163043	chr17:29163043:A:T	3.29964e-21	-4.62694e-10	-1.29789	9.42417e-05	-4.62694e-10	-1.25605	9.49475e-05	-4.62694e-10	-1.25611
29163308	chr17:29163308:C:T	3.21875e-21	-4.62694e-10	-1.32271	8.76726e-05	-4.62694e-10	-1.3283	8.83365e-05	-4.62694e-10	-1.32828
29163627	chr17:29163627:C:T	9.83149e-22	-1.42102	-1.08767	1.89812e-05	-1.82253	-1.03593	1.91087e-05	-1.82383	-1.03546
29163959	chr17:29163959:G:A	3.66617e-20	2.43195	-1.32192	3.7305e-05	-0.875231	-1.30756	3.77156e-05	-0.871849	-1.30751
29164064	chr17:29164064:A:G	3.47542e-22	-2.23403	-1.31454	9.91963e-06	-2.22859	-1.27881	9.99601e-06	-2.22846	-1.27879
29164190	chr17:29164190:C:T	7.43909e-21	-4.62694e-10	-0.484954	0.000196223	-4.62694e-10	-0.522664	0.000197694	-4.62694e-10	-0.522716
29164774	chr17:29164774:T:C	4.16544e-22	-2.26146	-1.106	1.25372e-05	-2.12123	-1.15198	1.26346e-05	-2.12113	-1.15186
29164844	chr17:29164844:G:T	7.63613e-22	-1.43803	-1.32337	1.34026e-05	-1.89803	-1.30844	1.3486e-05	-1.89935	-1.30843
29164867	chr17:29164867:TG:T	4.21722e-21	-4.62694e-10	-1.05253	0.000132148	-4.62694e-10	-0.917992	0.000133183	-4.62694e-10	-0.917711
29165024	chr17:29165024:C:T	9.43831e-22	-1.42346	-1.12605	1.82002e-05	-1.82215	-1.07833	1.83217e-05	-1.82346	-1.07789
29165609	chr17:29165609:T:C	4.89611e-21	0.0464419	-0.949702	1.2906e-05	-2.24745	-0.99677	1.30187e-05	-2.24701	-0.996037
29165615	chr17:29165615:T:C	4.82658e-21	-0.169649	-0.747915	1.42133e-05	-2.2586	-0.889135	1.43312e-05	-2.25839	-0.888609
29165739	chr17:29165739:G:T	4.68396e-21	-4.62694e-10	-0.947559	0.000151652	-4.62694e-10	-0.780326	0.000152911	-4.62694e-10	-0.77958
29165842	chr17:29165842:GCT:G	3.20707e-21	-4.62694e-10	-1.32634	8.87104e-05	-4.62694e-10	-1.31654	8.93835e-05	-4.62694e-10	-1.3165
29165851	chr17:29165851:A:G	1.38549e-17	8.15385	-1.10915	3.36842e-05	-1.04563	-1.23925	3.41759e-05	-1.03922	-1.2387
29166695	chr17:29166695:G:A	3.33546e-21	-4.62694e-10	-1.28709	8.87482e-05	-4.62694e-10	-1.31611	8.94121e-05	-4.62694e-10	-1.31618
29166728	chr17:29166728:G:A	3.20463e-21	-4.62694e-10	-1.3271	8.8565e-05	-4.62694e-10	-1.31818	8.92368e-05	-4.62694e-10	-1.31814
29166917	chr17:29166917:G:A	1.32168e-21	-2.2128	-3.32541e-10	3.51156e-05	-2.24327	-3.32541e-10	3.5384e-05	-2.24317	-3.32541e-10
29168187	chr17:29168187:A:G	4.49021e-21	-0.884426	-0.105375	0.00017804	-0.412162	-0.207741	0.000180344	-0.408107	-0.206461
29168251	chr17:29168251:T:C	5.71194e-22	-2.00643	-1.04529	1.17554e-05	-2.24632	-1.09129	1.18488e-05	-2.24628	-1.09092
29168339	chr17:29168339:C:A	5.55655e-21	-0.744483	-0.0322419	0.000224834	-0.249597	-0.136956	0.000227794	-0.245364	-0.135628
29168340	chr17:29168340:T:G	5.58751e-21	-0.740082	-0.0310863	0.000226342	-0.244077	-0.135788	0.000229324	-0.239839	-0.134459
29168394	chr17:29168394:A:G	5.08557e-21	-4.62694e-10	-0.865295	0.000138217	-4.62694e-10	-0.873086	0.000139292	-4.62694e-10	-0.872864
29170273	chr17:29170273:T:C	7.35961e-21	-0.595183	0.0994884	0.00030005	-0.0829645	-0.0150009	0.000304072	-0.0785701	-0.0136008
29170410	chr17:29170410:G:T	5.81361e-21	-4.62694e-10	-0.7315	0.000160157	-4.62694e-10	-0.725761	0.00016138	-4.62694e-10	-0.72567
29170579	chr17:29170579:A:G	3.46334e-21	-4.62694e-10	-1.24947	9.06621e-05	-4.62694e-10	-1.29477	9.13585e-05	-4.62694e-10	-1.29464
29170862	chr17:29170862:T:G	4.92823e-22	-1.90444	-1.29487	1.47295e-05	-1.8455	-1.26656	1.48278e-05	-1.84611	-1.26682
29170903	chr17:29170903:A:G	7.99881e-21	0.903843	-1.31625	1.13428e-05	-2.13637	-1.23696	1.1437e-05	-2.13527	-1.23731
29171031	chr17:29171031:T:C	7.67649e-22	-1.87115	-0.884979	1.27133e-05	-2.23796	-1.0213	1.28127e-05	-2.23795	-1.02105
29171036	chr17:29171036:G:A	8.69052e-22	-1.48821	-1.14384	1.82647e-05	-1.79777	-1.09917	1.83849e-05	-1.79915	-1.09875
29171113	chr17:29171113:A:G	2.13143e-21	-1.73491	-3.32541e-10	4.1192e-05	-2.08367	-3.32541e-10	4.15257e-05	-2.08312	-3.32541e-10
29171163	chr17:29171163:C:T	8.91693e-22	-1.45636	-1.14998	1.77342e-05	-1.82136	-1.10506	1.78513e-05	-1.8227	-1.10465
29171187	chr17:29171187:C:T	5.95019e-21	-0.693699	-0.0145793	0.000241878	-0.191966	-0.121514	0.000245078	-0.187671	-0.120188
29171379	chr17:29171379:G:A	3.37568e-21	-4.62694e-10	-1.2751	9.33866e-05	-4.62694e-10	-1.26517	9.4096e-05	-4.62694e-10	-1.26512
29171396	chr17:29171396:C:T	3.19834e-21	-4.62694e-10	-1.32907	8.80517e-05	-4.62694e-10	-1.32399	8.87185e-05	-4.62694e-10	-1.32397
29171484	chr17:29171484:CAAAAG:C	3.94329e-21	-4.62694e-10	-1.11969	0.000107428	-4.62694e-10	-1.1251	0.000108207	-4.62694e-10	-1.12539
29171884	chr17:29171884:C:T	3.27877e-21	-4.62694e-10	-1.30423	8.84073e-05	-4.62694e-10	-1.31996	8.90713e-05	-4.62694e-10	-1.32
29172064	chr17:29172064:T:C	4.10602e-21	-4.62694e-10	-1.07925	0.000121738	-4.62694e-10	-1.00004	0.000122698	-4.62694e-10	-0.999706
29172122	chr17:29172122:G:A	1.14461e-17	8.13069	-1.27699	3.00675e-05	-1.07259	-1.32588	3.04908e-05	-1.06623	-1.32578
29172139	chr17:29172139:G:GCTCA	6.3405e-21	-0.571461	-0.0732823	0.000264635	-0.0467512	-0.176813	0.000268167	-0.0423117	-0.175512
29172212	chr17:29172212:G:A	6.38231e-22	-2.02772	-0.913037	1.21495e-05	-2.26207	-1.04256	1.22444e-05	-2.26207	-1.0423
29172590	chr17:29172590:C:T	1.27542e-21	-2.24843	-3.32541e-10	4.46264e-05	-2.00359	-3.32541e-10	4.49547e-05	-2.00378	-3.32541e-10
29172863	chr17:29172863:C:T	9.49626e-20	3.1292	-1.06742	7.32916e-05	-0.579046	-0.928422	7.41231e-05	-0.575126	-0.92858
29172877	chr17:29172877:A:G	6.39407e-21	-4.62694e-10	-0.636331	0.000174054	-4.62694e-10	-0.642548	0.000175508	-4.62694e-10	-0.641751
29173035	chr17:29173035:T:C	6.06979e-21	-0.614178	-0.074199	0.000251979	-0.0948839	-0.177684	0.00025533	-0.0904941	-0.176383
29173064	chr17:29173064:G:A	8.0684e-21	-4.62694e-10	-0.403747	0.000212346	-4.62694e-10	-0.4437	0.000213935	-4.62694e-10	-0.443761
29173478	chr17:29173478:C:T	3.58234e-21	-1.21569	-3.32541e-10	4.42453e-05	-2.01216	-3.32541e-10	4.4487e-05	-2.01424	-3.32541e-10
29173639	chr17:29173639:G:A	4.44479e-21	-4.62694e-10	-0.999969	0.00012595	-4.62694e-10	-0.966031	0.000126905	-4.62694e-10	-0.965999
29173960	chr17:29173960:G:A	8.25512e-22	-1.53995	-1.1435	1.9019e-05	-1.75746	-1.09902	1.91431e-05	-1.75889	-1.0986
29174488	chr17:29174488:G:A	4.78862e-21	-4.62694e-10	-0.92546	0.000156976	-4.62694e-10	-0.74582	0.000158286	-4.62694e-10	-0.745031
29174577	chr17:29174577:G:A	5.69606e-21	-0.719085	-0.0328419	0.000231402	-0.220223	-0.137533	0.000234454	-0.215965	-0.13621
29175011	chr17:29175011:G:A	5.3383e-22	-1.86926	-1.25012	1.13069e-05	-2.13733	-1.23917	1.1389e-05	-2.13748	-1.23931
29175738	chr17:29175738:G:A	2.05601e-17	8.69043	-1.25103	3.73085e-05	-0.865883	-1.31681	3.7856e-05	-0.85904	-1.31661
29175817	chr17:29175817:T:C	6.08257e-21	-0.573329	-0.112945	0.000254238	-0.0473222	-0.216322	0.000257624	-0.0428826	-0.215049
29175826	chr17:29175826:G:A	3.90814e-21	-4.62694e-10	-1.12864	0.000121721	-4.62694e-10	-1.00018	0.000122712	-4.62694e-10	-0.999594
29176328	chr17:29176328:G:A	1.00688e-19	2.12032	-3.32541e-10	0.000119808	-1.01603	-3.32541e-10	0.000121533	-1.00924	-3.32541e-10
29177053	chr17:29177053:C:T	3.48474e-21	-4.62694e-10	-1.24331	0.000103417	-4.62694e-10	-1.16314	0.000104237	-4.62694e-10	-1.16277
29177061	chr17:29177061:G:A	6.4179e-21	-4.62694e-10	-0.632611	0.000201531	-4.62694e-10	-0.495969	0.000202896	-4.62694e-10	-0.496741
29177112	chr17:29177112:TAC:T	5.87105e-21	-0.721669	-3.32541e-10	5.14898e-05	-1.86053	-3.32541e-10	5.20773e-05	-1.8567	-3.32541e-10
29177471	chr17:29177471:G:A	7.93081e-22	-1.55294	-1.17059	1.93274e-05	-1.71273	-1.12766	1.94529e-05	-1.71417	-1.12727
29177545	chr17:29177545:G:A	1.25771e-21	-2.26241	-3.32541e-10	4.43031e-05	-2.01086	-3.32541e-10	4.45933e-05	-2.01185	-3.32541e-10
29177903	chr17:29177903:G:A	4.01352e-21	-0.150236	-0.951798	1.26962e-05	-2.26003	-1.00058	1.28037e-05	-2.25985	-0.99985
29177913	chr17:29177913:C:T	6.21438e-21	-0.601504	-0.0633326	0.000257288	-0.083284	-0.168436	0.000260708	-0.0788943	-0.167139
29178170	chr17:29178170:C:T	3.36061e-21	-4.62694e-10	-1.27958	9.66818e-05	-4.62694e-10	-1.23049	9.74054e-05	-4.62694e-10	-1.23055
29178988	chr17:29178988:C:T	3.86663e-21	-4.62694e-10	-1.13932	0.000107681	-4.62694e-10	-1.12274	0.000108504	-4.62694e-10	-1.12264
29179540	chr17:29179540:A:G	2.11077e-21	-1.74465	-3.32541e-10	3.52624e-05	-2.2391	-3.32541e-10	3.55322e-05	-2.23899	-3.32541e-10
29179635	chr17:29179635:G:A	1.38854e-20	-4.62694e-10	0.139137	0.000462793	-4.62694e-10	0.335365	0.000466622	-4.62694e-10	0.336086
29180815	chr17:29180815:C:A	6.44411e-21	-4.62694e-10	-0.628535	0.000197161	-4.62694e-10	-0.517895	0.000198682	-4.62694e-10	-0.517731
29180997	chr17:29180997:C:T	6.26216e-21	-4.62694e-10	-0.657177	0.000190957	-4.62694e-10	-0.549864	0.000192427	-4.62694e-10	-0.549716
29181220	chr17:29181220:C:T	7.19284e-22	-1.73825	-1.08295	2.2124e-05	-1.65252	-1.05273	2.22589e-05	-1.65418	-1.05251
29181236	chr17:29181236:G:GAGAA	7.42357e-21	-4.62694e-10	-0.487042	0.000195825	-4.62694e-10	-0.524694	0.000197293	-4.62694e-10	-0.524746
29181459	chr17:29181459:G:A	7.25458e-22	-1.73686	-1.0758	2.22484e-05	-1.65442	-1.04522	2.23842e-05	-1.65608	-1.045
29181515	chr17:29181515:A:G	3.60632e-22	-2.19767	-1.31393	9.64999e-06	-2.25672	-1.27824	9.72353e-06	-2.25667	-1.27822
29181612	chr17:29181612:A:C	6.74029e-22	-1.84891	-1.03727	1.132e-05	-2.23013	-1.14522	1.14078e-05	-2.23013	-1.14501
29181686	chr17:29181686:T:A	9.87072e-18	8.01036	-1.30474	2.873e-05	-1.11491	-1.32906	2.91272e-05	-1.10867	-1.32909
29181738	chr17:29181738:G:C	6.31321e-22	-1.92424	-1.02741	1.11973e-05	-2.24898	-1.13726	1.12842e-05	-2.24898	-1.13705
29182097	chr17:29182097:G:A	6.35442e-21	-4.62694e-10	-0.642552	0.000177328	-4.62694e-10	-0.623915	0.000178693	-4.62694e-10	-0.623764
29182270	chr17:29182270:A:C	3.28319e-21	-4.62694e-10	-1.30289	8.84344e-05	-4.62694e-10	-1.31965	8.91082e-05	-4.62694e-10	-1.31958
29184239	chr17:29184239:A:G	3.82452e-22	-2.1488	-1.30406	9.76187e-06	-2.26242	-1.26101	9.83573e-06	-2.26242	-1.26099
29184444	chr17:29184444:G:T	1.07234e-20	0.0686593	-0.18793	0.000326027	0.277916	-0.292851	0.000330452	0.282627	-0.291601
29184760	chr17:29184760:C:T	7.44806e-21	-4.62694e-10	-0.483748	0.000196456	-4.62694e-10	-0.521473	0.000197929	-4.62694e-10	-0.521526
29185327	chr17:29185327:G:A	3.97926e-21	0.0123828	-1.12299	0.000120222	0.153681	-1.16626	0.000121749	0.158387	-1.16586
29185337	chr17:29185337:A:G	1.10187e-17	8.03161	-1.21596	2.95806e-05	-1.11243	-1.30237	3.00005e-05	-1.10617	-1.30206
29185423	chr17:29185423:G:A	1.07329e-21	-1.62767	-0.793308	1.75998e-05	-2.14377	-0.790261	1.77482e-05	-2.14369	-0.789462
29186083	chr17:29186083:A:G	3.85112e-22	-2.22718	-1.21875	1.11392e-05	-2.24249	-1.14896	1.12249e-05	-2.24239	-1.14891
29186084	chr17:29186084:C:T	4.65318e-22	-2.23014	-1.0266	1.20195e-05	-2.24835	-1.06703	1.2112e-05	-2.24826	-1.06698
29186102	chr17:29186102:G:A	5.88428e-21	-4.62694e-10	-0.719418	0.000199948	-4.62694e-10	-0.503855	0.000201646	-4.62694e-10	-0.502918
29186248	chr17:29186248:T:G	7.19387e-22	-1.69415	-1.1269	2.02974e-05	-1.70873	-1.08269	2.0428e-05	-1.71028	-1.08225
29187495	chr17:29187495:C:A	3.68041e-21	-4.62694e-10	-1.18868	9.46538e-05	-4.62694e-10	-1.25169	9.53785e-05	-4.62694e-10	-1.25158
29188147	chr17:29188147:T:C	8.53335e-22	-1.74235	-0.90796	1.52023e-05	-2.18784	-0.892623	1.53296e-05	-2.18776	-0.891883
29188284	chr17:29188284:G:A	7.23494e-22	-1.65662	-1.15875	1.97508e-05	-1.71152	-1.1072	1.98787e-05	-1.71301	-1.10678
29188300	chr17:29188300:T:C	1.28418e-17	8.22018	-1.25142	3.11227e-05	-1.04595	-1.31803	3.15659e-05	-1.03953	-1.31782
29190381	chr17:29190381:G:T	4.1071e-21	-4.62694e-10	-1.07899	0.000131406	-4.62694e-10	-0.923619	0.000132488	-4.62694e-10	-0.922942
29190435	chr17:29190435:A:G	1.67639e-21	-1.97506	-3.32541e-10	4.44039e-05	-2.00859	-3.32541e-10	4.48095e-05	-2.00702	-3.32541e-10
29191059	chr17:29191059:TG:T	4.11419e-22	-2.26128	-1.11857	1.23419e-05	-2.12567	-1.16324	1.24378e-05	-2.12557	-1.16312
29191208	chr17:29191208:C:T	4.05973e-21	-4.62694e-10	-1.09058	0.000128008	-4.62694e-10	-0.949821	0.000129057	-4.62694e-10	-0.949178
29191337	chr17:29191337:G:A	1.26129e-21	-2.25956	-3.32541e-10	4.19651e-05	-2.06508	-3.32541e-10	4.22756e-05	-2.06522	-3.32541e-10
29191788	chr17:29191788:G:A	3.23027e-21	-4.62694e-10	-1.31914	8.9749e-05	-4.62694e-10	-1.3049	9.04224e-05	-4.62694e-10	-1.30494
29191911	chr17:29191911:A:G	7.30809e-22	-1.79997	-1.00533	1.17715e-05	-2.21672	-1.11951	1.1863e-05	-2.21671	-1.1193
29192690	chr17:29192690:C:T	3.19865e-21	-4.62694e-10	-1.32897	8.76593e-05	-4.62694e-10	-1.32846	8.83211e-05	-4.62694e-10	-1.32845
29192701	chr17:29192701:A:G	6.40681e-21	-4.62694e-10	-0.63434	0.000219568	-4.62694e-10	-0.410254	0.000221441	-4.62694e-10	-0.409277
29192854	chr17:29192854:G:A	3.54083e-21	-4.62694e-10	-1.22734	9.57371e-05	-4.62694e-10	-1.24031	9.64414e-05	-4.62694e-10	-1.2405
29192933	chr17:29192933:C:A	3.37775e-21	-4.62694e-10	-1.27449	8.9427e-05	-4.62694e-10	-1.30849	9.00947e-05	-4.62694e-10	-1.30857
29193044	chr17:29193044:A:G	4.26083e-21	-4.62694e-10	-1.04224	0.000135542	-4.62694e-10	-0.892631	0.000136658	-4.62694e-10	-0.891954
29193658	chr17:29193658:G:A	4.1725e-21	-4.62694e-10	-1.06319	0.000132113	-4.62694e-10	-0.918256	0.000133198	-4.62694e-10	-0.9176
29193721	chr17:29193721:A:T	3.92055e-21	-4.62694e-10	-1.12547	0.000106852	-4.62694e-10	-1.13047	0.000107627	-4.62694e-10	-1.13076
29194854	chr17:29194854:G:A	9.49688e-22	-1.75284	-0.790487	3.38332e-05	-1.61863	-0.661845	3.40759e-05	-1.62023	-0.660614
29195075	chr17:29195075:T:A	6.44703e-21	-4.62694e-10	-0.628082	0.000197347	-4.62694e-10	-0.516949	0.000198867	-4.62694e-10	-0.516796
29195209	chr17:29195209:A:C	3.20954e-21	-4.62694e-10	-1.32557	8.75864e-05	-4.62694e-10	-1.32929	8.82474e-05	-4.62694e-10	-1.32929
29196116	chr17:29196116:C:T	4.56049e-21	-4.62694e-10	-0.974271	0.000127523	-4.62694e-10	-0.953618	0.000128495	-4.62694e-10	-0.953547
29196451	chr17:29196451:C:T	3.95381e-21	-4.62694e-10	-1.11702	0.000110139	-4.62694e-10	-1.10017	0.000110977	-4.62694e-10	-1.10011
29196559	chr17:29196559:C:A	3.24262e-21	-4.62694e-10	-1.31532	8.79845e-05	-4.62694e-10	-1.32475	8.86539e-05	-4.62694e-10	-1.32469
29196614	chr17:29196614:C:T	4.45942e-21	-4.62694e-10	-0.996683	0.000154841	-4.62694e-10	-0.759515	0.000156117	-4.62694e-10	-0.758826
29196895	chr17:29196895:G:T	1.88907e-21	-1.85562	-3.32541e-10	3.45443e-05	-2.25967	-3.32541e-10	3.48004e-05	-2.2598	-3.32541e-10
29197216	chr17:29197216:C:T	5.42213e-21	-4.62694e-10	-0.801213	0.000150617	-4.62694e-10	-0.787177	0.00015173	-4.62694e-10	-0.78733
29197224	chr17:29197224:T:C	3.18307e-18	6.8347	-1.2608	2.09687e-05	-1.44065	-1.31823	2.12385e-05	-1.43546	-1.31816
29197413	chr17:29197413:A:C	1.23574e-21	-1.68997	-0.590065	4.13463e-05	-1.53752	-0.542416	4.16145e-05	-1.53943	-0.541559
29197425	chr17:29197425:C:T	3.41642e-21	-4.62694e-10	-1.26311	9.08909e-05	-4.62694e-10	-1.29225	9.15749e-05	-4.62694e-10	-1.29228
29197787	chr17:29197787:C:T	6.75424e-20	0.736436	0.984617	0.00198637	1.06606	0.726086	0.00201569	1.07139	0.727891
29198152	chr17:29198152:C:T	3.34281e-21	-4.62694e-10	-1.28489	8.87326e-05	-4.62694e-10	-1.31629	8.94098e-05	-4.62694e-10	-1.3162
29198911	chr17:29198911:G:A	3.22073e-21	-4.62694e-10	-1.32209	8.94107e-05	-4.62694e-10	-1.30867	9.009e-05	-4.62694e-10	-1.30862
29199647	chr17:29199647:C:T	8.89635e-20	3.18198	-1.18545	8.00339e-05	-0.28127	-1.13819	8.10319e-05	-0.276672	-1.13792
29200581	chr17:29200581:G:A	6.83248e-21	-4.62694e-10	-0.570014	0.000210157	-4.62694e-10	-0.454058	0.000211773	-4.62694e-10	-0.453919
29200922	chr17:29200922:T:C	3.5855e-21	-4.62694e-10	-1.2148	0.000108428	-4.62694e-10	-1.11583	0.000109281	-4.62694e-10	-1.11551
29201012	chr17:29201012:C:A	6.89141e-22	-1.55547	-1.30854	1.14202e-05	-2.04159	-1.32494	1.15016e-05	-2.0421	-1.32485
29201569	chr17:29201569:A:G	8.71188e-21	-4.62694e-10	-0.327014	0.00024602	-4.62694e-10	-0.296502	0.000247825	-4.62694e-10	-0.29671
29201662	chr17:29201662:TTCACCATCTAGGTATGATACTGCCAACTAAAACA:T	3.18673e-21	-0.00446685	-1.32824	9.28784e-06	-2.26047	-1.31274	9.35673e-06	-2.26062	-1.31272
29201859	chr17:29201859:T:C	3.59452e-21	-4.62694e-10	-1.21229	0.0001088	-4.62694e-10	-1.11241	0.000109655	-4.62694e-10	-1.11209
29201879	chr17:29201879:T:C	6.04008e-21	-0.693285	-3.32541e-10	0.000289223	-0.134715	-3.32541e-10	0.000292541	-0.130831	-3.32541e-10
29202517	chr17:29202517:T:C	6.50224e-21	-4.62694e-10	-0.619556	0.000161131	-4.62694e-10	-0.719696	0.000162341	-4.62694e-10	-0.719736
29202844	chr17:29202844:T:C	3.69806e-21	-4.62694e-10	-1.18389	9.94648e-05	-4.62694e-10	-1.20211	0.000100251	-4.62694e-10	-1.20175
29203440	chr17:29203440:C:T	2.11844e-21	-1.74102	-3.32541e-10	6.74866e-05	-1.58999	-3.32541e-10	6.7842e-05	-1.59225	-3.32541e-10
29204408	chr17:29204408:C:T	1.42088e-21	-2.14043	-3.32541e-10	3.44528e-05	-2.26233	-3.32541e-10	3.47126e-05	-2.26233	-3.32541e-10
29204539	chr17:29204539:A:G	3.23262e-21	-4.62694e-10	-1.31841	8.77677e-05	-4.62694e-10	-1.32722	8.84294e-05	-4.62694e-10	-1.32723
29205117	chr17:29205117:G:A	3.19777e-21	-4.62694e-10	-1.32925	8.79618e-05	-4.62694e-10	-1.32501	8.86272e-05	-4.62694e-10	-1.325
29205496	chr17:29205496:G:C	1.19125e-19	3.2926	-1.00413	9.63735e-05	-0.408402	-0.825281	9.75306e-05	-0.40374	-0.825528
29206188	chr17:29206188:C:A	1.9945e-20	1.6129	-1.11162	6.06067e-05	-0.708592	-0.988917	6.13144e-05	-0.704335	-0.989086
29206843	chr17:29206843:G:A	3.64712e-22	-2.19046	-1.30989	9.18922e-06	-2.25851	-1.32537	9.25891e-06	-2.25847	-1.32538
29206920	chr17:29206920:G:A	3.94636e-22	-2.16342	-1.25807	1.06254e-05	-2.2618	-1.17686	1.07066e-05	-2.26178	-1.17679
29207316	chr17:29207316:T:C	4.45607e-21	-4.62694e-10	-0.997436	0.000110069	-4.62694e-10	-1.10081	0.000110917	-4.62694e-10	-1.10065
29207547	chr17:29207547:G:A	2.82877e-20	1.56311	-0.712387	9.69091e-05	-0.71312	-0.515021	9.80305e-05	-0.708909	-0.515246
29207561	chr17:29207561:C:T	6.43968e-20	0.655632	1.01773	0.00185296	0.972599	0.750024	0.00187996	0.977816	0.751756
29208036	chr17:29208036:T:C	5.62607e-21	0.320252	-1.08454	1.17041e-05	-2.25374	-1.08823	1.17985e-05	-2.25344	-1.08802
29208194	chr17:29208194:CCAGCAT:C	4.13249e-21	-4.62694e-10	-1.07282	0.000132347	-4.62694e-10	-0.916486	0.000133437	-4.62694e-10	-0.915808
29208202	chr17:29208202:C:A	4.13249e-21	-4.62694e-10	-1.07282	0.000132347	-4.62694e-10	-0.916486	0.000133437	-4.62694e-10	-0.915808
29208204	chr17:29208204:T:TC	4.13249e-21	-4.62694e-10	-1.07282	0.000132347	-4.62694e-10	-0.916486	0.000133437	-4.62694e-10	-0.915808
29209017	chr17:29209017:A:G	3.21479e-21	-4.62694e-10	-1.32394	8.76439e-05	-4.62694e-10	-1.32863	8.83052e-05	-4.62694e-10	-1.32863
29209356	chr17:29209356:C:T	1.1636e-21	-1.01225	-1.32793	9.47509e-06	-2.22419	-1.32906	9.54492e-06	-2.22438	-1.32904
29209475	chr17:29209475:G:T	3.2803e-21	-4.62694e-10	-1.30377	9.00869e-05	-4.62694e-10	-1.30114	9.07638e-05	-4.62694e-10	-1.30117
29209628	chr17:29209628:T:C	1.48377e-19	3.45314	-0.945082	0.000117252	-0.311932	-0.725657	0.000118684	-0.30714	-0.725826
29209781	chr17:29209781:T:C	1.47975e-21	-1.3487	-0.751126	2.54704e-05	-1.87532	-0.689078	2.56618e-05	-1.87657	-0.687866
29210224	chr17:29210224:C:T	3.52798e-19	4.69766	-1.32346	1.23428e-05	-1.95964	-1.3292	1.2465e-05	-1.95731	-1.3292
29210392	chr17:29210392:A:T	1.0496e-21	-1.18935	-1.25395	1.26111e-05	-1.99803	-1.2693	1.26977e-05	-1.99899	-1.26902
29210608	chr17:29210608:A:G	4.01264e-21	-4.62694e-10	-1.10225	0.000127311	-4.62694e-10	-0.955285	0.000128356	-4.62694e-10	-0.954629
29210746	chr17:29210746:A:T	8.05932e-22	-2.17429	-0.533168	2.45692e-05	-2.26111	-0.339311	2.47618e-05	-2.26108	-0.339049
29210860	chr17:29210860:G:A	7.01834e-21	-0.543176	-3.32541e-10	0.000379046	0.135744	-3.32541e-10	0.000383436	0.139739	-3.32541e-10
29210876	chr17:29210876:T:G	6.5677e-22	-2.15174	-0.760383	1.91044e-05	-2.26242	-0.589574	1.92525e-05	-2.26242	-0.58937
29211403	chr17:29211403:G:A	3.45437e-21	-4.62694e-10	-1.25206	9.28446e-05	-4.62694e-10	-1.27099	9.35366e-05	-4.62694e-10	-1.27108
29211977	chr17:29211977:G:T	3.19761e-21	-4.62694e-10	-1.3293	8.84901e-05	-4.62694e-10	-1.31902	8.91516e-05	-4.62694e-10	-1.3191
29212365	chr17:29212365:C:T	1.83476e-21	-1.88479	-3.32541e-10	3.68137e-05	-2.19605	-3.32541e-10	3.70855e-05	-2.19621	-3.32541e-10
29212439	chr17:29212439:ATT:A	7.40053e-21	-4.62694e-10	-0.490151	0.000220462	-4.62694e-10	-0.406189	0.00022202	-4.62694e-10	-0.406666
29212683	chr17:29212683:C:T	5.02427e-21	-4.62694e-10	-0.877421	0.000137236	-4.62694e-10	-0.880209	0.000138257	-4.62694e-10	-0.880318
29212918	chr17:29212918:G:A	3.40888e-21	-1.26532	-3.32541e-10	4.02654e-05	-2.10642	-3.32541e-10	4.06654e-05	-2.10406	-3.32541e-10
29212962	chr17:29212962:C:T	5.68609e-21	0.573101	-1.32678	9.8756e-06	-2.20249	-1.30935	9.95547e-06	-2.20181	-1.30951
29213077	chr17:29213077:T:C	3.21652e-21	-4.62694e-10	-1.3234	9.14468e-05	-4.62694e-10	-1.28616	9.21471e-05	-4.62694e-10	-1.28605
29213433	chr17:29213433:A:T	3.61316e-21	-4.62694e-10	-1.20712	0.000103483	-4.62694e-10	-1.16251	0.000104246	-4.62694e-10	-1.16268
29213726	chr17:29213726:A:G	8.73626e-21	-0.310856	-0.0133639	0.000308274	0.0945882	-0.165513	0.00031229	0.098949	-0.164452
29213731	chr17:29213731:G:A	4.32214e-22	-2.10364	-1.22689	2.08738e-05	-1.56949	-1.19393	2.10393e-05	-1.56925	-1.1938
29214944	chr17:29214944:G:A	3.22681e-21	-4.62694e-10	-1.32021	9.08596e-05	-4.62694e-10	-1.2926	9.15551e-05	-4.62694e-10	-1.29249
29215194	chr17:29215194:G:A	8.68921e-21	-0.444658	0.115038	0.000280891	-0.119827	-0.0441213	0.00028449	-0.115715	-0.0430223
29215347	chr17:29215347:C:T	2.73467e-20	2.13889	-1.322	3.65338e-05	-0.899994	-1.30368	3.69529e-05	-0.896089	-1.3037
29215477	chr17:29215477:T:C	8.79327e-21	-4.62694e-10	-0.317715	0.000238045	-4.62694e-10	-0.329456	0.000239795	-4.62694e-10	-0.32965
29215511	chr17:29215511:G:A	2.83977e-20	2.18376	-1.32915	3.68325e-05	-0.873944	-1.32159	3.72567e-05	-0.870001	-1.3216
29215553	chr17:29215553:A:G	3.69856e-21	-4.62694e-10	-1.18376	9.63086e-05	-4.62694e-10	-1.23436	9.70643e-05	-4.62694e-10	-1.23406
29215742	chr17:29215742:C:T	3.38998e-21	-4.62694e-10	-1.27088	9.40629e-05	-4.62694e-10	-1.25795	9.47607e-05	-4.62694e-10	-1.25808
29215938	chr17:29215938:G:A	4.99437e-21	-0.0857105	-0.79768	1.77305e-05	-2.21942	-0.70721	1.78735e-05	-2.21995	-0.70617
29215970	chr17:29215970:A:C	3.62143e-20	-4.62694e-10	1.09775	0.00147578	-4.62694e-10	1.49503	0.00148945	-4.62694e-10	1.49673
29216036	chr17:29216036:G:A	3.61907e-21	-4.62694e-10	-1.20548	9.33881e-05	-4.62694e-10	-1.26515	9.41031e-05	-4.62694e-10	-1.26504
29216130	chr17:29216130:A:G	3.25388e-21	-4.62694e-10	-1.31185	8.85152e-05	-4.62694e-10	-1.31874	8.91902e-05	-4.62694e-10	-1.31866
29216230	chr17:29216230:C:T	5.0467e-22	-1.89702	-1.27853	1.31398e-05	-1.9805	-1.24577	1.32358e-05	-1.98071	-1.2458
29216402	chr17:29216402:T:C	2.93023e-20	2.20959	-1.32362	3.67798e-05	-0.867667	-1.3293	3.72046e-05	-0.863703	-1.3293
29216808	chr17:29216808:C:T	3.35954e-20	2.32272	-1.30004	4.15726e-05	-0.812922	-1.26155	4.20713e-05	-0.808654	-1.26141
29217493	chr17:29217493:A:G	4.32598e-21	-4.62694e-10	-1.02706	0.000113272	-4.62694e-10	-1.07212	0.000114154	-4.62694e-10	-1.07188
29217745	chr17:29217745:A:G	1.86715e-18	5.17401	-0.133547	0.0015044	1.6356	-0.121367	0.00153209	1.64495	-0.119997
29218094	chr17:29218094:G:A	1.32821e-21	-2.20787	-3.32541e-10	4.61966e-05	-1.96901	-3.32541e-10	4.64866e-05	-1.97027	-3.32541e-10
29218099	chr17:29218099:A:G	6.41348e-18	7.57721	-1.30275	2.29911e-05	-1.37255	-1.29426	2.32988e-05	-1.36679	-1.29424
29218344	chr17:29218344:T:C	1.51238e-20	1.55329	-1.32872	2.53302e-05	-1.24316	-1.32676	2.56116e-05	-1.23963	-1.32676
29218349	chr17:29218349:G:A	5.48e-21	0.0129978	-0.803594	1.74149e-05	-2.23058	-0.714006	1.75561e-05	-2.23103	-0.713001
29218977	chr17:29218977:G:A	5.05306e-21	-0.0875657	-0.784143	1.80105e-05	-2.21796	-0.693005	1.81552e-05	-2.2185	-0.69198
29219252	chr17:29219252:C:T	2.39578e-21	-1.61799	-3.32541e-10	0.000147832	-0.805841	-3.32541e-10	0.000149097	-0.804835	-3.32541e-10
29219303	chr17:29219303:C:G	3.27042e-21	-1.30678	-3.32541e-10	3.54906e-05	-2.23265	-3.32541e-10	3.57655e-05	-2.23245	-3.32541e-10
29219518	chr17:29219518:C:T	5.66494e-21	0.0311653	-0.788571	1.86115e-05	-2.2344	-0.64374	1.87686e-05	-2.23482	-0.642432
29219612	chr17:29219612:A:G	3.65591e-18	6.89736	-1.18497	2.4041e-05	-1.55624	-1.06591	2.43499e-05	-1.55121	-1.0657
29219862	chr17:29219862:G:T	5.35414e-22	-1.99797	-1.11845	1.30492e-05	-2.23496	-0.998227	1.31475e-05	-2.23507	-0.998137
29220279	chr17:29220279:C:T	5.35902e-22	-1.99706	-1.11845	1.3053e-05	-2.23467	-0.998227	1.31514e-05	-2.23477	-0.998137
29220379	chr17:29220379:C:T	3.64639e-21	-4.62694e-10	-1.19797	9.38932e-05	-4.62694e-10	-1.25976	9.46127e-05	-4.62694e-10	-1.25964
29221086	chr17:29221086:A:G	3.27348e-21	-4.62694e-10	-1.30585	9.31597e-05	-4.62694e-10	-1.2676	9.38755e-05	-4.62694e-10	-1.26746
29221294	chr17:29221294:C:T	9.9803e-22	-2.07367	-0.420009	5.83762e-05	-1.48861	-0.246397	5.8811e-05	-1.48841	-0.2467
29221464	chr17:29221464:G:A	7.85573e-21	-4.62694e-10	-0.430458	0.000184064	-4.62694e-10	-0.58663	0.000185688	-4.62694e-10	-0.585367
29221496	chr17:29221496:C:T	3.89235e-22	-2.15497	-1.2803	1.77515e-05	-1.67007	-1.25538	1.78903e-05	-1.66989	-1.25528
29221538	chr17:29221538:ATTTTAT:A	7.11178e-21	-4.62694e-10	-0.529949	0.000192563	-4.62694e-10	-0.541489	0.000193985	-4.62694e-10	-0.541654
29221580	chr17:29221580:G:C	1.84525e-19	2.72608	-3.32541e-10	4.66706e-05	-1.9588	-3.32541e-10	4.71272e-05	-1.95658	-3.32541e-10
29221699	chr17:29221699:C:G	6.38679e-21	-4.62694e-10	-0.63747	0.000165708	-4.62694e-10	-0.691688	0.000166986	-4.62694e-10	-0.691524
29221833	chr17:29221833:T:C	3.35709e-21	-4.62694e-10	-1.28063	9.05124e-05	-4.62694e-10	-1.29643	9.11873e-05	-4.62694e-10	-1.29652
29222281	chr17:29222281:A:G	3.47612e-21	-4.62694e-10	-1.24579	0.000117433	-4.62694e-10	-1.03604	0.000118363	-4.62694e-10	-1.03568
29222330	chr17:29222330:G:C	5.7642e-21	-0.740036	-3.32541e-10	0.000598082	0.591813	-3.32541e-10	0.000605244	0.596197	-3.32541e-10
29222633	chr17:29222633:G:T	3.22654e-21	-4.62694e-10	-1.32029	8.93754e-05	-4.62694e-10	-1.30907	9.00598e-05	-4.62694e-10	-1.30896
29222663	chr17:29222663:A:G	6.60282e-21	-4.62694e-10	-0.604205	0.000171148	-4.62694e-10	-0.659387	0.00017247	-4.62694e-10	-0.659209
29222964	chr17:29222964:T:C	4.01104e-21	-0.277069	-0.825582	1.78481e-05	-2.18178	-0.738239	1.79877e-05	-2.1825	-0.737244
29223074	chr17:29223074:C:T	1.68048e-17	8.5461	-1.30838	2.5522e-05	-1.23467	-1.3277	2.58801e-05	-1.22828	-1.32767
29223359	chr17:29223359:T:C	5.28188e-18	7.25259	-1.17225	2.40623e-05	-1.46654	-1.15473	2.43775e-05	-1.46108	-1.15469
29223449	chr17:29223449:G:A	3.25235e-18	6.91816	-1.32273	1.91799e-05	-1.5579	-1.29015	1.94247e-05	-1.55286	-1.29003
29224070	chr17:29224070:C:T	3.28252e-21	-4.62694e-10	-1.30309	8.78885e-05	-4.62694e-10	-1.32584	8.85542e-05	-4.62694e-10	-1.32582
29224832	chr17:29224832:G:A	3.19772e-21	-4.62694e-10	-1.32926	8.76139e-05	-4.62694e-10	-1.32897	8.82759e-05	-4.62694e-10	-1.32897
29225399	chr17:29225399:G:C	1.70525e-21	-1.95799	-3.32541e-10	8.76977e-05	-1.32802	-3.32541e-10	8.83978e-05	-1.32759	-3.32541e-10
29225604	chr17:29225604:A:G	6.03326e-21	-4.62694e-10	-0.694414	0.00015692	-4.62694e-10	-0.746176	0.000158131	-4.62694e-10	-0.746008
29226230	chr17:29226230:T:C	9.47891e-21	-4.62694e-10	-0.242633	0.000218191	-4.62694e-10	-0.416542	0.000220141	-4.62694e-10	-0.415165
29226474	chr17:29226474:T:C	1.46273e-19	3.79071	-1.29694	1.23092e-05	-2.05988	-1.23169	1.2444e-05	-2.0566	-1.2316
29226503	chr17:29226503:C:T	1.08425e-21	-1.69339	-0.717416	3.25611e-05	-1.6951	-0.623695	3.27429e-05	-1.69797	-0.622772
29226584	chr17:29226584:A:G	7.18483e-22	-1.69362	-1.1287	1.33702e-05	-2.22253	-0.986358	1.34785e-05	-2.2225	-0.985832
29226717	chr17:29226717:AAG:A	4.47682e-22	-1.98431	-1.31106	2.28437e-05	-1.37803	-1.29521	2.30257e-05	-1.37768	-1.29514
29226878	chr17:29226878:A:G	4.38235e-21	-4.62694e-10	-1.01412	0.000152232	-4.62694e-10	-0.776507	0.000153485	-4.62694e-10	-0.775833
29226995	chr17:29226995:T:C	2.86467e-21	-1.43925	-3.32541e-10	3.46019e-05	-2.25801	-3.32541e-10	3.48658e-05	-2.25793	-3.32541e-10
29227100	chr17:29227100:C:T	3.52054e-21	-4.62694e-10	-1.23309	0.000102803	-4.62694e-10	-1.1691	0.000103571	-4.62694e-10	-1.16918
29227348	chr17:29227348:C:T	9.32312e-21	-4.62694e-10	-0.259205	0.000301305	-4.62694e-10	-0.0937898	0.00030379	-4.62694e-10	-0.0930976
29227471	chr17:29227471:G:A	8.20266e-18	6.52051	-3.32541e-10	0.000642409	0.663311	-3.32541e-10	0.000650052	0.667618	-3.32541e-10
29227654	chr17:29227654:A:G	8.31441e-21	-4.62694e-10	-0.373712	0.000224601	-4.62694e-10	-0.387591	0.000226256	-4.62694e-10	-0.387769
29227873	chr17:29227873:C:T	3.63971e-22	-2.17345	-1.32893	1.57022e-05	-1.72621	-1.3219	1.58256e-05	-1.72591	-1.3219
29228439	chr17:29228439:G:C	3.39582e-21	-4.62694e-10	-1.26916	8.85577e-05	-4.62694e-10	-1.31826	8.92186e-05	-4.62694e-10	-1.31834
29228612	chr17:29228612:C:T	3.46069e-21	-4.62694e-10	-1.25023	9.73627e-05	-4.62694e-10	-1.22347	9.81026e-05	-4.62694e-10	-1.22342
29228713	chr17:29228713:C:T	3.19782e-21	-4.62694e-10	-1.32923	9.28913e-05	-4.62694e-10	-1.27048	9.36095e-05	-4.62694e-10	-1.2703
29228788	chr17:29228788:T:C	4.15865e-22	-2.05166	-1.31744	2.00063e-05	-1.5014	-1.30447	2.01658e-05	-1.50104	-1.30441
29228810	chr17:29228810:A:G	1.49372e-21	-0.840537	-1.24989	1.3421e-05	-2.00974	-1.19536	1.34977e-05	-2.01191	-1.195
29228955	chr17:29228955:A:T	4.60816e-21	-0.963872	-3.32541e-10	4.83241e-05	-1.92398	-3.32541e-10	4.88504e-05	-1.92067	-3.32541e-10
29229571	chr17:29229571:A:T	3.82123e-21	-4.62694e-10	-1.15113	0.000109677	-4.62694e-10	-1.10437	0.000110522	-4.62694e-10	-1.10422
29230174	chr17:29230174:A:G	3.20085e-21	-4.62694e-10	-1.32828	8.79489e-05	-4.62694e-10	-1.32516	8.86095e-05	-4.62694e-10	-1.3252
29230686	chr17:29230686:G:A	4.49891e-18	7.17688	-1.25699	2.72176e-05	-1.21624	-1.28181	2.76454e-05	-1.20822	-1.28175
29230699	chr17:29230699:C:G	3.42331e-21	-4.62694e-10	-1.26109	8.99338e-05	-4.62694e-10	-1.30284	9.06189e-05	-4.62694e-10	-1.30277
29230857	chr17:29230857:A:C	3.29596e-21	-4.62694e-10	-1.299	8.81328e-05	-4.62694e-10	-1.32307	8.88017e-05	-4.62694e-10	-1.32303
29231085	chr17:29231085:C:T	8.72649e-21	-0.469408	0.144069	0.000324911	-0.000624287	-0.0177376	0.000329192	0.00383165	-0.016624
29231362	chr17:29231362:C:T	3.91504e-21	-4.62694e-10	-1.12688	9.90469e-05	-4.62694e-10	-1.20632	9.98089e-05	-4.62694e-10	-1.20618
29231426	chr17:29231426:A:C	3.56658e-21	-4.62694e-10	-1.22009	9.24476e-05	-4.62694e-10	-1.27527	9.31602e-05	-4.62694e-10	-1.27511
29231514	chr17:29231514:G:A	1.0995e-19	3.53501	-1.32669	7.23089e-05	-0.208324	-1.31264	7.32355e-05	-0.203096	-1.31266
29232494	chr17:29232494:C:T	1.54808e-21	-2.05469	-3.32541e-10	3.68463e-05	-2.19516	-3.32541e-10	3.70947e-05	-2.19596	-3.32541e-10
29232676	chr17:29232676:A:C	4.06773e-18	6.86621	-1.04707	3.1105e-05	-1.32287	-1.04168	3.15912e-05	-1.31523	-1.04132
29232840	chr17:29232840:A:G	6.8736e-18	7.36386	-1.02011	3.60495e-05	-1.15386	-1.06317	3.66269e-05	-1.14562	-1.06303
29232869	chr17:29232869:C:T	8.50585e-21	-4.62694e-10	-0.350948	0.000242689	-4.62694e-10	-0.310133	0.000244512	-4.62694e-10	-0.31017
29233302	chr17:29233302:T:C	7.93656e-22	-2.05147	-0.671334	6.32093e-05	-1.24027	-0.415193	6.38445e-05	-1.23811	-0.414877
29233708	chr17:29233708:A:G	1.24988e-17	7.96073	-1.01904	3.06845e-05	-1.24489	-1.13326	3.11777e-05	-1.23691	-1.13282
29233732	chr17:29233732:T:C	4.96573e-22	-2.21486	-0.976865	1.3514e-05	-2.19209	-1.0061	1.36196e-05	-2.19207	-1.00586
29234199	chr17:29234199:C:T	3.32281e-21	-4.62694e-10	-1.29089	9.13878e-05	-4.62694e-10	-1.2868	9.20796e-05	-4.62694e-10	-1.28678
29234327	chr17:29234327:C:T	5.43313e-22	-2.18889	-0.912887	1.40403e-05	-2.21672	-0.94326	1.41504e-05	-2.21671	-0.942985
29234334	chr17:29234334:G:A	3.24414e-21	-4.62694e-10	-1.31485	9.15123e-05	-4.62694e-10	-1.28544	9.22135e-05	-4.62694e-10	-1.28533
29234615	chr17:29234615:T:A	4.00324e-21	-4.62694e-10	-1.1046	0.000104001	-4.62694e-10	-1.15752	0.000104805	-4.62694e-10	-1.15733
29234904	chr17:29234904:G:A	1.79939e-21	-0.777669	-1.12659	1.63193e-05	-2.01003	-0.999538	1.64143e-05	-2.01223	-0.999054
29235359	chr17:29235359:G:A	1.92686e-20	-0.738409	1.20518	0.000794194	-0.242752	1.11817	0.000805361	-0.238493	1.12035
29235408	chr17:29235408:C:T	3.31928e-21	-4.62694e-10	-1.29195	9.1286e-05	-4.62694e-10	-1.28792	9.19769e-05	-4.62694e-10	-1.2879
29235972	chr17:29235972:T:C	2.70074e-19	4.41073	-1.30374	1.15681e-05	-2.06624	-1.28742	1.16894e-05	-2.06328	-1.28747
29236259	chr17:29236259:G:A	7.8746e-21	-0.839067	0.411007	0.00030525	-0.355172	0.274389	0.000309403	-0.351048	0.276258
29236306	chr17:29236306:G:A	2.15451e-19	2.88103	-3.32541e-10	0.000162585	-0.710711	-3.32541e-10	0.000164567	-0.706118	-3.32541e-10
29236995	chr17:29236995:C:T	1.15646e-21	-1.0171	-1.32924	1.01432e-05	-2.163	-1.32211	1.02067e-05	-2.1643	-1.32209
29237173	chr17:29237173:T:C	3.20566e-21	-4.62694e-10	-1.32678	8.96551e-05	-4.62694e-10	-1.30594	9.03456e-05	-4.62694e-10	-1.30579
29237178	chr17:29237178:A:G	3.20342e-21	-4.62694e-10	-1.32748	8.94412e-05	-4.62694e-10	-1.30833	9.01294e-05	-4.62694e-10	-1.30819
29237184	chr17:29237184:A:G	3.1991e-21	-4.62694e-10	-1.32883	8.89405e-05	-4.62694e-10	-1.31395	8.96229e-05	-4.62694e-10	-1.31382
29237638	chr17:29237638:T:G	3.86898e-21	-1.13871	-3.32541e-10	3.45085e-05	-2.26071	-3.32541e-10	3.47707e-05	-2.26066	-3.32541e-10
29237986	chr17:29237986:A:G	2.22581e-21	-0.367889	-1.32369	1.03965e-05	-2.16409	-1.29636	1.04618e-05	-2.16543	-1.29627
29238358	chr17:29238358:G:A	3.21548e-21	-4.62694e-10	-1.32372	8.76272e-05	-4.62694e-10	-1.32882	8.82903e-05	-4.62694e-10	-1.3288
29238679	chr17:29238679:G:A	3.30016e-21	-4.62694e-10	-1.29773	8.79681e-05	-4.62694e-10	-1.32494	8.86374e-05	-4.62694e-10	-1.32488
29239223	chr17:29239223:C:T	1.55851e-19	3.84027	-1.28307	1.15892e-05	-2.15234	-1.1995	1.17028e-05	-2.15014	-1.19946
29240089	chr17:29240089:G:A	1.46118e-19	3.80623	-1.31352	8.37051e-05	-0.0476313	-1.32698	8.47976e-05	-0.0421938	-1.32697
29240158	chr17:29240158:A:AAAT	1.63912e-21	-1.99754	-3.32541e-10	6.26128e-05	-1.66494	-3.32541e-10	6.31474e-05	-1.66396	-3.32541e-10
29240379	chr17:29240379:G:C	1.51089e-20	-0.757791	0.981375	0.00061551	-0.274991	0.895528	0.000624073	-0.270762	0.897595
29240644	chr17:29240644:T:C	1.12322e-19	3.55351	-1.32384	7.14915e-05	-0.203043	-1.32929	7.24105e-05	-0.19779	-1.32929
29240695	chr17:29240695:T:C	1.43621e-20	-0.807093	0.979985	0.000581202	-0.330837	0.894021	0.000589252	-0.326669	0.896089
29240775	chr17:29240775:G:T	2.06843e-17	8.56008	-1.11466	4.21014e-05	-0.833354	-1.22848	4.28344e-05	-0.823813	-1.22828
29240799	chr17:29240799:C:T	1.96646e-21	-0.83125	-0.984215	1.98419e-05	-1.99529	-0.818825	1.99585e-05	-1.99757	-0.818212
29241494	chr17:29241494:C:T	1.15177e-21	-1.55069	-0.799712	9.19601e-05	-0.623808	-0.656751	9.31152e-05	-0.620608	-0.654989
29241762	chr17:29241762:T:C	1.68901e-17	8.40446	-1.16168	3.9023e-05	-0.903455	-1.23431	3.96978e-05	-0.894148	-1.23399
29242080	chr17:29242080:G:A	4.41947e-21	-4.62694e-10	-1.00568	0.000131579	-4.62694e-10	-0.922304	0.000132531	-4.62694e-10	-0.922616
29243155	chr17:29243155:G:A	7.56968e-21	-4.62694e-10	-0.467552	0.000269533	-4.62694e-10	-0.205223	0.000271893	-4.62694e-10	-0.204027
29243242	chr17:29243242:G:C	5.91011e-20	2.91472	-1.32717	5.0427e-05	-0.553038	-1.32835	5.10474e-05	-0.548325	-1.32835
29243307	chr17:29243307:C:T	1.67135e-21	-0.85494	-1.12313	1.75475e-05	-1.94664	-0.990366	1.76451e-05	-1.9491	-0.989876
29243604	chr17:29243604:G:A	4.49939e-18	7.16332	-1.24332	2.47287e-05	-1.30384	-1.29011	2.51163e-05	-1.29605	-1.28987
29244367	chr17:29244367:C:T	3.44357e-21	-4.62694e-10	-1.25519	9.02262e-05	-4.62694e-10	-1.29959	9.0915e-05	-4.62694e-10	-1.29951
29244459	chr17:29244459:C:T	1.73274e-17	8.51763	-1.24929	5.35717e-05	-0.660891	-1.16	5.4479e-05	-0.651309	-1.16031
29244735	chr17:29244735:G:A	6.23201e-21	0.653863	-1.31587	1.07504e-05	-2.19173	-1.23524	1.08362e-05	-2.19096	-1.23558
29244771	chr17:29244771:A:T	4.5258e-21	-4.62694e-10	-0.981907	0.000101444	-4.62694e-10	-1.18241	0.000102182	-4.62694e-10	-1.18268
29245512	chr17:29245512:G:A	5.79746e-22	-1.97349	-1.06337	1.37453e-05	-2.25822	-0.922991	1.3851e-05	-2.25823	-0.922845
29245666	chr17:29245666:C:T	8.6669e-20	3.29694	-1.32655	6.24722e-05	-0.338498	-1.32869	6.32591e-05	-0.333497	-1.3287
29246079	chr17:29246079:A:G	2.5326e-21	-0.410487	-1.15197	1.38791e-05	-2.14514	-1.02639	1.39707e-05	-2.14657	-1.02591
29246370	chr17:29246370:A:G	3.67638e-21	-1.11214	-0.0776312	0.00014887	-0.599763	-0.199079	0.000150808	-0.595926	-0.197503
29246601	chr17:29246601:A:G	5.29149e-22	-2.06753	-1.06066	1.40879e-05	-2.23732	-0.919272	1.4196e-05	-2.23735	-0.919126
29247597	chr17:29247597:CT:C	7.98199e-21	-4.62694e-10	-0.414514	0.000252187	-4.62694e-10	-0.271745	0.00025389	-4.62694e-10	-0.272534
29247765	chr17:29247765:G:T	5.08939e-22	-2.06611	-1.10102	1.34287e-05	-2.23619	-0.968329	1.35317e-05	-2.23621	-0.968186
29247771	chr17:29247771:A:G	9.73941e-21	-4.62694e-10	-0.215521	0.000261854	-4.62694e-10	-0.234127	0.000263778	-4.62694e-10	-0.234326
29248603	chr17:29248603:G:A	2.92195e-18	6.64675	-1.15845	1.87091e-05	-1.6338	-1.2391	1.89746e-05	-1.62758	-1.23875
29248698	chr17:29248698:G:A	6.927e-21	-4.62694e-10	-0.556275	0.000218514	-4.62694e-10	-0.415063	0.000220295	-4.62694e-10	-0.414466
29249001	chr17:29249001:G:A	2.44773e-19	4.22594	-1.21731	0.00010623	0.150535	-1.28684	0.000107656	0.156246	-1.28674
29249184	chr17:29249184:C:T	1.88864e-21	-1.85584	-3.32541e-10	3.48303e-05	-2.25143	-3.32541e-10	3.50816e-05	-2.25176	-3.32541e-10
29249894	chr17:29249894:CA:C	8.00565e-20	3.20724	-1.31621	5.90728e-05	-0.395121	-1.32802	5.98141e-05	-0.390177	-1.32802
29249944	chr17:29249944:T:C	4.45706e-22	-2.16494	-1.13485	1.07e-05	-2.25843	-1.17324	1.07835e-05	-2.25848	-1.17294
29250005	chr17:29250005:C:T	6.05997e-21	-4.62694e-10	-0.689997	0.000205086	-4.62694e-10	-0.478486	0.000206845	-4.62694e-10	-0.477466
29250316	chr17:29250316:C:T	3.72324e-22	-2.15316	-1.32653	1.01923e-05	-2.19475	-1.28553	1.02711e-05	-2.19472	-1.28538
29250690	chr17:29250690:T:A	1.0847e-20	-4.62694e-10	-0.107811	0.000349051	-4.62694e-10	0.0533033	0.000351363	-4.62694e-10	0.0523856
29250768	chr17:29250768:C:T	3.76865e-22	-2.14208	-1.32549	1.00639e-05	-2.2037	-1.28926	1.01416e-05	-2.20367	-1.28912
29251724	chr17:29251724:T:C	4.12293e-21	-4.62694e-10	-1.07514	0.000140932	-4.62694e-10	-0.853638	0.000142084	-4.62694e-10	-0.853019
29251993	chr17:29251993:C:T	1.91127e-20	0.458653	-3.32541e-10	7.43873e-05	-1.49263	-3.32541e-10	7.46378e-05	-1.49679	-3.32541e-10
29252033	chr17:29252033:A:G	4.91482e-21	-4.62694e-10	-0.899447	0.000106868	-4.62694e-10	-1.13032	0.00010764	-4.62694e-10	-1.13064
29253022	chr17:29253022:C:T	5.53546e-19	4.03332	-0.20868	0.00213644	1.97797	-0.112989	0.00217812	1.98746	-0.110674
29253219	chr17:29253219:G:C	1.6583e-21	-1.06102	-0.924888	6.87824e-05	-0.552248	-1.01872	6.96404e-05	-0.548328	-1.01776
29253426	chr17:29253426:A:G	4.66279e-22	-2.06915	-1.18553	1.20649e-05	-2.23438	-1.07724	1.21573e-05	-2.2344	-1.07711
29253738	chr17:29253738:C:T	3.46175e-19	4.01502	-0.659774	0.00130115	1.95972	-0.590636	0.00132578	1.96919	-0.588862
29253911	chr17:29253911:C:T	3.2321e-21	-4.62694e-10	-1.31857	8.95477e-05	-4.62694e-10	-1.30714	9.02334e-05	-4.62694e-10	-1.30703
29254533	chr17:29254533:C:A	3.25899e-21	-4.62694e-10	-1.31028	8.75895e-05	-4.62694e-10	-1.32925	8.82505e-05	-4.62694e-10	-1.32926
29254954	chr17:29254954:A:ATCC	3.07162e-19	3.89229	-0.656617	0.00116674	1.84885	-0.58879	0.0011887	1.85821	-0.587024
29255560	chr17:29255560:G:A	8.10955e-22	-1.89023	-0.811011	7.66878e-05	-0.939256	-0.522915	7.76312e-05	-0.936444	-0.52102
29256235	chr17:29256235:G:A	4.77712e-22	-2.06464	-1.16581	1.23554e-05	-2.2364	-1.05142	1.24501e-05	-2.23643	-1.05128
29258875	chr17:29258875:G:A	5.09666e-21	-4.62694e-10	-0.863117	0.000129137	-4.62694e-10	-0.941043	0.000130243	-4.62694e-10	-0.940032
29259027	chr17:29259027:T:A	4.48006e-21	-0.992064	-3.32541e-10	4.55492e-05	-1.98312	-3.32541e-10	4.6038e-05	-1.97997	-3.32541e-10
29259427	chr17:29259427:C:CA	3.19901e-21	-4.62694e-10	-1.32886	8.75854e-05	-4.62694e-10	-1.3293	8.82465e-05	-4.62694e-10	-1.3293
29259726	chr17:29259726:T:C	1.33833e-21	-2.20028	-3.32541e-10	5.62066e-05	-1.77288	-3.32541e-10	5.66476e-05	-1.77259	-3.32541e-10
29259875	chr17:29259875:T:C	3.10614e-19	4.44346	-1.19661	0.000122435	0.278218	-1.27256	0.000124097	0.284075	-1.27245
29260006	chr17:29260006:G:A	6.38205e-21	-4.62694e-10	-0.638212	0.00021762	-4.62694e-10	-0.419163	0.000219494	-4.62694e-10	-0.418107
29260277	chr17:29260277:G:A	5.78232e-21	-4.62694e-10	-0.736897	0.000194616	-4.62694e-10	-0.530886	0.000196278	-4.62694e-10	-0.529901
29260778	chr17:29260778:T:C	7.79146e-20	3.18282	-1.31891	5.75525e-05	-0.420459	-1.32876	5.82725e-05	-0.41555	-1.32875
29261041	chr17:29261041:G:A	4.10908e-21	-4.62694e-10	-1.0785	0.000140263	-4.62694e-10	-0.858398	0.000141408	-4.62694e-10	-0.857782
29261078	chr17:29261078:T:C	6.37658e-21	-4.62694e-10	-0.639069	0.00021739	-4.62694e-10	-0.420221	0.000219262	-4.62694e-10	-0.419165
29261579	chr17:29261579:C:T	5.04242e-21	-4.62694e-10	-0.873816	0.000150186	-4.62694e-10	-0.790037	0.000151354	-4.62694e-10	-0.789813
29261771	chr17:29261771:A:T	6.31473e-21	-4.62694e-10	-0.648817	0.000189134	-4.62694e-10	-0.559459	0.000190611	-4.62694e-10	-0.559197
29262373	chr17:29262373:T:C	4.48637e-21	-4.62694e-10	-0.990658	0.000119328	-4.62694e-10	-1.02004	0.000120284	-4.62694e-10	-1.01958
29262972	chr17:29262972:G:A	4.18217e-21	-4.62694e-10	-1.06087	9.54782e-05	-4.62694e-10	-1.24302	9.61782e-05	-4.62694e-10	-1.24323
29263845	chr17:29263845:T:C	1.2658e-20	-4.62694e-10	0.0465877	0.000344096	-4.62694e-10	0.0390065	0.000346622	-4.62694e-10	0.0387999
29264245	chr17:29264245:T:C	4.59077e-21	-4.62694e-10	-0.967655	0.000118597	-4.62694e-10	-1.02618	0.000119606	-4.62694e-10	-1.02523
29264307	chr17:29264307:T:A	2.02045e-21	-0.88899	-0.899391	8.57352e-05	-0.352606	-0.998046	8.68278e-05	-0.348462	-0.997046
29265602	chr17:29265602:A:G	2.27583e-19	3.74722	-0.811412	0.000863929	1.71001	-0.750434	0.000879863	1.71921	-0.748873
29265782	chr17:29265782:AG:A	8.907e-22	-1.80526	-0.802193	9.0011e-05	-0.786863	-0.51512	9.11335e-05	-0.783887	-0.513222
29266194	chr17:29266194:GA:G	3.27483e-21	-1.30544	-3.32541e-10	4.25374e-05	-2.05153	-3.32541e-10	4.28319e-05	-2.05215	-3.32541e-10
29266227	chr17:29266227:A:G	3.23066e-19	4.54168	-1.25553	0.000124022	0.327636	-1.30909	0.000125706	0.333534	-1.30902
29266624	chr17:29266624:G:T	8.76217e-22	-1.86452	-0.759324	2.18972e-05	-1.69623	-1.01932	2.19858e-05	-1.70069	-1.01835
29266695	chr17:29266695:C:G	3.19787e-21	-4.62694e-10	-1.32922	8.81671e-05	-4.62694e-10	-1.32268	8.88295e-05	-4.62694e-10	-1.32272
29267171	chr17:29267171:T:C	2.659e-19	4.32928	-1.23786	0.000110939	0.206517	-1.29945	0.000112431	0.212275	-1.29937
29267194	chr17:29267194:G:A	3.99342e-22	-2.25554	-1.1541	1.31571e-05	-2.18079	-1.04417	1.32554e-05	-2.18096	-1.04407
29267315	chr17:29267315:C:A	8.35516e-22	-1.47707	-1.19434	1.29747e-05	-2.02166	-1.21726	1.30724e-05	-2.02177	-1.21716
29267333	chr17:29267333:C:T	4.11133e-22	-2.18968	-1.19086	1.82802e-05	-1.74469	-1.15141	1.84268e-05	-1.74436	-1.15127
29267669	chr17:29267669:A:C	2.32317e-21	-0.961003	-0.687767	9.50232e-05	-0.439316	-0.808478	9.62486e-05	-0.435271	-0.807228
29267935	chr17:29267935:G:T	1.4045e-21	-2.15202	-3.32541e-10	3.44685e-05	-2.26187	-3.32541e-10	3.47264e-05	-2.26193	-3.32541e-10
29267943	chr17:29267943:G:A	6.58891e-21	-4.62694e-10	-0.606314	0.000204937	-4.62694e-10	-0.479213	0.000206324	-4.62694e-10	-0.479985
29267962	chr17:29267962:G:C	4.72016e-22	-2.07665	-1.16579	1.24123e-05	-2.23182	-1.05141	1.25074e-05	-2.23184	-1.05127
29268439	chr17:29268439:A:T	2.19957e-19	4.16267	-1.26094	9.9592e-05	0.111043	-1.31188	0.000100919	0.116694	-1.31181
29268757	chr17:29268757:A:G	1.60496e-17	8.2887	-1.09696	4.00861e-05	-0.929112	-1.18177	4.07769e-05	-0.920022	-1.1813
29268785	chr17:29268785:C:T	3.22252e-21	-4.62694e-10	-1.32154	8.75858e-05	-4.62694e-10	-1.3293	8.8247e-05	-4.62694e-10	-1.32929
29268798	chr17:29268798:G:C	6.37203e-21	-4.62694e-10	-0.639784	0.000217211	-4.62694e-10	-0.421044	0.000219082	-4.62694e-10	-0.419989
29268821	chr17:29268821:A:G	4.12973e-19	4.09003	-0.558347	0.00151156	2.00568	-0.486696	0.00154046	2.0152	-0.484801
29269188	chr17:29269188:C:T	5.96689e-19	4.06993	-0.170235	0.00226743	1.99914	-0.0746489	0.00231178	2.00864	-0.0722972
29269588	chr17:29269588:A:G	3.248e-21	-4.62694e-10	-1.31366	9.12714e-05	-4.62694e-10	-1.28808	9.19712e-05	-4.62694e-10	-1.28796
29270268	chr17:29270268:T:C	2.52373e-21	-0.247357	-1.31861	1.11726e-05	-2.11501	-1.27344	1.12388e-05	-2.11679	-1.27327
29270835	chr17:29270835:AAAGAAAAAGT:A	4.58292e-22	-2.12678	-1.14517	2.26209e-05	-1.59438	-1.08866	2.28053e-05	-1.59408	-1.08836
29271797	chr17:29271797:G:A	3.48007e-21	-4.62694e-10	-1.24465	9.07785e-05	-4.62694e-10	-1.29349	9.14726e-05	-4.62694e-10	-1.2934
29272546	chr17:29272546:TTG:T	5.52633e-21	-4.62694e-10	-0.782179	0.000155546	-4.62694e-10	-0.754972	0.00015673	-4.62694e-10	-0.754911
29272794	chr17:29272794:G:A	4.70853e-21	-1.09338	0.151055	0.000191966	-0.566251	0.0216564	0.000194507	-0.562375	0.0234107
29273084	chr17:29273084:G:C	7.39971e-21	-4.62694e-10	-0.490261	0.000214196	-4.62694e-10	-0.435023	0.000215858	-4.62694e-10	-0.434812
29273630	chr17:29273630:T:C	1.80865e-21	-0.712126	-1.187	1.51211e-05	-2.01043	-1.07539	1.52083e-05	-2.01264	-1.07496
29274352	chr17:29274352:A:G	2.68431e-18	5.3861	0.0173775	2.64384e-05	-1.91984	-0.607253	2.68292e-05	-1.91486	-0.605088
29274468	chr17:29274468:C:T	3.55784e-22	-2.19585	-1.32928	1.09973e-05	-2.14496	-1.25931	1.1083e-05	-2.14494	-1.25908
29274530	chr17:29274530:C:T	2.23565e-19	4.1707	-1.2527	0.000100192	0.112754	-1.30758	0.000101525	0.118377	-1.30751
29275042	chr17:29275042:GAGA:G	1.86321e-19	4.06472	-1.32895	9.25933e-05	0.0441728	-1.31787	9.38056e-05	0.0497094	-1.31792
29275101	chr17:29275101:C:T	5.05002e-21	-1.07323	0.200923	0.000206844	-0.54225	0.0723017	0.000209596	-0.538339	0.0740869
29275304	chr17:29275304:A:G	3.05552e-19	4.0808	-0.850376	0.00110774	2.00422	-0.796062	0.00112841	2.01369	-0.794561
29275508	chr17:29275508:G:A	8.87447e-21	-0.308523	-3.32541e-10	3.98832e-05	-2.11596	-3.32541e-10	4.02317e-05	-2.11478	-3.32541e-10
29276068	chr17:29276068:C:T	3.07635e-19	4.1441	-0.906884	0.000131756	0.130105	-1.05107	0.000133643	0.136431	-1.05069
29276136	chr17:29276136:G:C	4.89936e-21	-4.62694e-10	-0.902598	0.000162077	-4.62694e-10	-0.713845	0.000163446	-4.62694e-10	-0.712951
29276298	chr17:29276298:A:G	2.45696e-19	3.77308	-0.760684	0.000948112	1.75483	-0.702274	0.000965662	1.76403	-0.700646
29276888	chr17:29276888:T:C	3.47979e-21	-4.62694e-10	-1.24473	9.29078e-05	-4.62694e-10	-1.27031	9.36303e-05	-4.62694e-10	-1.27008
29277151	chr17:29277151:A:G	3.27762e-21	-4.62694e-10	-1.30459	9.1957e-05	-4.62694e-10	-1.28059	9.26446e-05	-4.62694e-10	-1.28066
29278238	chr17:29278238:T:C	3.88919e-19	3.75322	-0.281555	0.00155654	1.73895	-0.19065	0.00158631	1.74813	-0.188402
29278421	chr17:29278421:T:C	4.82956e-22	-2.05324	-1.16629	1.22951e-05	-2.24047	-1.05224	1.23894e-05	-2.24049	-1.0521
29278574	chr17:29278574:TGCTTGGAATGAAACTGCTACTACTATGATAGTAATA:T	5.60084e-18	7.07807	-0.939099	2.49082e-05	-1.5232	-1.06351	2.52815e-05	-1.51647	-1.06289
29278873	chr17:29278873:A:G	2.73288e-19	3.7791	-0.660274	0.00105326	1.7499	-0.592165	0.00107292	1.7591	-0.590395
29278958	chr17:29278958:T:C	5.98998e-21	0.624726	-1.32634	1.03312e-05	-2.19738	-1.26937	1.0414e-05	-2.19664	-1.26965
29280706	chr17:29280706:C:A	3.5266e-21	-4.62694e-10	-1.23137	9.70946e-05	-4.62694e-10	-1.22623	9.78308e-05	-4.62694e-10	-1.2262
29280805	chr17:29280805:G:C	6.25832e-21	-4.62694e-10	-0.65779	0.000212782	-4.62694e-10	-0.441648	0.000214611	-4.62694e-10	-0.440605
29280844	chr17:29280844:C:T	3.2088e-21	-4.62694e-10	-1.3258	8.96946e-05	-4.62694e-10	-1.3055	9.03791e-05	-4.62694e-10	-1.30542
29280953	chr17:29280953:C:T	1.93241e-21	-1.00145	-0.831484	8.06402e-05	-0.479952	-0.931966	8.16662e-05	-0.475943	-0.930851
29281532	chr17:29281532:A:T	4.14149e-21	-1.12746	0.0568129	0.000167889	-0.610427	-0.068187	0.000170093	-0.606597	-0.0664932
29281804	chr17:29281804:G:A	8.37916e-21	-4.62694e-10	-0.365955	0.000278318	-4.62694e-10	-0.173148	0.000280593	-4.62694e-10	-0.172529
29281828	chr17:29281828:G:A	2.97307e-19	4.50687	-1.30381	0.000116439	0.284066	-1.32861	0.000118017	0.289996	-1.3286
29281909	chr17:29281909:T:C	4.28561e-19	4.08712	-0.51839	0.0016221	2.02978	-0.44022	0.0016533	2.03934	-0.438243
29281997	chr17:29281997:C:T	9.5227e-21	-4.62694e-10	-0.238023	0.000319639	-4.62694e-10	-0.0347223	0.000322263	-4.62694e-10	-0.0340653
29281998	chr17:29281998:G:A	2.14371e-19	4.16095	-1.28494	9.88923e-05	0.115091	-1.32297	0.000100208	0.120752	-1.32294
29282028	chr17:29282028:C:T	1.08102e-20	-4.62694e-10	-0.111215	0.000351762	-4.62694e-10	0.061041	0.000354056	-4.62694e-10	0.0600206
29282146	chr17:29282146:C:T	5.95939e-20	2.9249	-1.32905	5.05842e-05	-0.558428	-1.31985	5.12068e-05	-0.553696	-1.31987
29282147	chr17:29282147:G:A	4.86518e-22	-2.09702	-1.11517	1.33442e-05	-2.22274	-0.988092	1.34466e-05	-2.22277	-0.987937
29282217	chr17:29282217:C:T	2.2115e-19	4.19882	-1.29168	0.000100906	0.13763	-1.32536	0.000102251	0.143321	-1.32533
29282265	chr17:29282265:C:T	4.01362e-21	-4.62694e-10	-1.10201	0.000117845	-4.62694e-10	-1.03254	0.000118749	-4.62694e-10	-1.03242
29282750	chr17:29282750:T:TA	6.37178e-21	-4.62694e-10	-0.639823	0.0002172	-4.62694e-10	-0.421098	0.00021907	-4.62694e-10	-0.420042
29283362	chr17:29283362:C:G	1.29126e-21	-2.23608	-3.32541e-10	9.43758e-05	-1.25463	-3.32541e-10	9.468e-05	-1.25893	-3.32541e-10
29283579	chr17:29283579:G:A	1.65901e-21	-0.816346	-1.16914	1.61465e-05	-1.96772	-1.05249	1.62376e-05	-1.97008	-1.05203
29283631	chr17:29283631:CCT:C	4.561e-21	-4.62694e-10	-0.974161	0.000112436	-4.62694e-10	-1.07953	0.000113316	-4.62694e-10	-1.07925
29283844	chr17:29283844:T:C	3.16184e-19	3.92922	-0.664592	0.00118978	1.87788	-0.598273	0.00121221	1.88727	-0.596496
29284177	chr17:29284177:A:T	6.11082e-21	-4.62694e-10	-0.681641	0.00020695	-4.62694e-10	-0.469435	0.000208726	-4.62694e-10	-0.468412
29284862	chr17:29284862:G:A	5.49392e-19	4.05612	-0.239008	0.00208725	1.98858	-0.146887	0.00212797	1.99807	-0.144583
29285029	chr17:29285029:A:G	5.40912e-20	2.53237	-1.0334	5.88143e-05	-0.712142	-1.01539	5.94997e-05	-0.707809	-1.01565
29285121	chr17:29285121:G:T	9.40144e-18	7.54493	-0.888015	3.7563e-05	-1.17374	-1.00215	3.81882e-05	-1.16549	-1.00142
29285420	chr17:29285420:G:A	8.16804e-20	3.24003	-1.32892	6.05513e-05	-0.379257	-1.31917	6.13099e-05	-0.374308	-1.31918
29285529	chr17:29285529:TG:T	1.7237e-21	-0.761111	-1.18612	1.5348e-05	-1.9944	-1.07653	1.54359e-05	-1.99666	-1.07608
29285589	chr17:29285589:C:CA	1.7931e-21	-1.90775	-3.32541e-10	3.44609e-05	-2.26209	-3.32541e-10	3.47209e-05	-2.26209	-3.32541e-10
29285707	chr17:29285707:T:C	3.19938e-21	-4.62694e-10	-1.32875	9.41711e-05	-4.62694e-10	-1.2568	9.49003e-05	-4.62694e-10	-1.25661
29286659	chr17:29286659:G:A	1.34538e-18	4.99718	-0.284447	2.24725e-05	-1.98744	-0.702182	2.27767e-05	-1.98298	-0.70072
29287200	chr17:29287200:T:C	6.39254e-21	-4.62694e-10	-0.63657	0.000218025	-4.62694e-10	-0.417304	0.000219903	-4.62694e-10	-0.416246
29287671	chr17:29287671:A:G	6.37564e-21	-4.62694e-10	-0.639218	0.00021735	-4.62694e-10	-0.420407	0.000219221	-4.62694e-10	-0.419352
29288153	chr17:29288153:C:T	5.41766e-21	-4.62694e-10	-0.802038	0.000163064	-4.62694e-10	-0.70777	0.000164325	-4.62694e-10	-0.70759
29288304	chr17:29288304:C:T	2.48734e-19	4.26777	-1.24309	0.000107494	0.177713	-1.30219	0.000108936	0.183444	-1.30212
29288434	chr17:29288434:C:T	3.21122e-21	-4.62694e-10	-1.32505	9.03788e-05	-4.62694e-10	-1.2979	9.10745e-05	-4.62694e-10	-1.29776
29288922	chr17:29288922:C:T	3.67977e-22	-2.16273	-1.32871	1.07032e-05	-2.18294	-1.24843	1.07868e-05	-2.18292	-1.24819
29289246	chr17:29289246:A:C	3.27678e-21	-4.62694e-10	-1.30484	8.83697e-05	-4.62694e-10	-1.32039	8.90428e-05	-4.62694e-10	-1.32032
29289576	chr17:29289576:G:C	1.32568e-21	-1.02842	-1.18135	1.70807e-05	-1.89461	-1.06935	1.71716e-05	-1.89728	-1.06889
29290390	chr17:29290390:T:G	4.6667e-21	-4.62694e-10	-0.951251	0.000114076	-4.62694e-10	-1.06505	0.000114972	-4.62694e-10	-1.06474
29291010	chr17:29291010:T:G	4.47692e-21	-4.62694e-10	-0.992767	0.00011008	-4.62694e-10	-1.10071	0.000110941	-4.62694e-10	-1.10044
29291055	chr17:29291055:A:G	7.54368e-20	3.14066	-1.30907	5.61042e-05	-0.449376	-1.32533	5.68043e-05	-0.444506	-1.32532
29291453	chr17:29291453:C:CAA	3.45467e-21	-4.62694e-10	-1.25198	9.03644e-05	-4.62694e-10	-1.29806	9.1055e-05	-4.62694e-10	-1.29797
29291619	chr17:29291619:C:T	5.08324e-19	3.99383	-0.254408	0.001974	1.94647	-0.160562	0.0020124	1.95594	-0.158288
29291929	chr17:29291929:TA:T	5.86813e-20	2.61534	-1.03492	6.20702e-05	-0.656651	-1.017	6.2798e-05	-0.652249	-1.01726
29292321	chr17:29292321:T:G	6.19435e-21	-4.62694e-10	-0.668064	0.000210284	-4.62694e-10	-0.453454	0.000212091	-4.62694e-10	-0.452418
29292326	chr17:29292326:T:A	1.31233e-21	-2.2199	-3.32541e-10	5.30314e-05	-1.83103	-3.32541e-10	5.34464e-05	-1.83076	-3.32541e-10
29293448	chr17:29293448:T:C	4.01902e-21	-4.62694e-10	-1.10066	0.000107555	-4.62694e-10	-1.12391	0.000108408	-4.62694e-10	-1.12353
29293916	chr17:29293916:G:A	1.12162e-20	-4.62694e-10	-0.0743435	0.000253515	-4.62694e-10	-0.26649	0.000255818	-4.62694e-10	-0.264968
29294131	chr17:29294131:G:A	2.19643e-21	-1.70487	-3.32541e-10	3.44783e-05	-2.26159	-3.32541e-10	3.47366e-05	-2.26164	-3.32541e-10
29294331	chr17:29294331:C:T	1.01818e-19	3.45997	-1.32848	7.00465e-05	-0.235581	-1.31717	7.09284e-05	-0.230571	-1.31719
29295045	chr17:29295045:T:A	3.52937e-21	-4.62694e-10	-1.23058	9.4034e-05	-4.62694e-10	-1.25826	9.47674e-05	-4.62694e-10	-1.25801
29296111	chr17:29296111:C:A	1.32884e-21	-2.20739	-3.32541e-10	5.50502e-05	-1.79367	-3.32541e-10	5.54813e-05	-1.79339	-3.32541e-10
29296208	chr17:29296208:C:T	2.02021e-21	-1.97371	0.18521	0.000210128	-1.11473	0.660537	0.000212919	-1.11221	0.663689
29296432	chr17:29296432:A:G	1.06372e-20	-4.62694e-10	-0.12734	0.000254249	-4.62694e-10	-0.2636	0.00025619	-4.62694e-10	-0.263516
29296594	chr17:29296594:C:A	3.42368e-21	-4.62694e-10	-1.26099	9.33812e-05	-4.62694e-10	-1.26522	9.41129e-05	-4.62694e-10	-1.26494
29297055	chr17:29297055:G:A	5.50956e-22	-2.01607	-1.07173	1.37147e-05	-2.25034	-0.933098	1.38202e-05	-2.25036	-0.932941
29297220	chr17:29297220:A:T	2.11091e-21	-0.506526	-1.23806	1.04555e-05	-2.2156	-1.23919	1.05236e-05	-2.21678	-1.23903
29297248	chr17:29297248:C:T	2.39931e-20	-4.62694e-10	0.686063	0.000891171	-4.62694e-10	0.990622	0.000899484	-4.62694e-10	0.992388
29297286	chr17:29297286:A:C	3.43442e-21	-1.288	0.0301455	0.00013005	-0.836463	-0.0975343	0.000131704	-0.833036	-0.0958392
29297334	chr17:29297334:C:T	5.13347e-21	-4.62694e-10	-0.855921	0.000129886	-4.62694e-10	-0.935259	0.000130999	-4.62694e-10	-0.934247
29297461	chr17:29297461:A:G	1.162e-18	5.72119	-1.15499	1.58447e-05	-1.83927	-1.19981	1.60497e-05	-1.83419	-1.19956
29297535	chr17:29297535:G:A	3.30521e-21	-4.62694e-10	-1.2962	8.88855e-05	-4.62694e-10	-1.31456	8.95644e-05	-4.62694e-10	-1.31448
29297621	chr17:29297621:G:A	1.30244e-21	-2.22747	-3.32541e-10	5.16978e-05	-1.8565	-3.32541e-10	5.21018e-05	-1.85623	-3.32541e-10
29297770	chr17:29297770:G:A	7.49804e-21	-4.62694e-10	-0.47706	0.000237673	-4.62694e-10	-0.33102	0.000239612	-4.62694e-10	-0.330411
29298485	chr17:29298485:C:T	9.97937e-20	3.43996	-1.32855	6.86314e-05	-0.246821	-1.32634	6.94974e-05	-0.241791	-1.32635
29298667	chr17:29298667:A:C	1.74897e-20	-4.62694e-10	0.369909	0.000633479	-4.62694e-10	0.649313	0.000639301	-4.62694e-10	0.650941
29298745	chr17:29298745:T:C	2.03851e-21	-1.97479	0.1953	0.000209733	-1.12002	0.663947	0.000212519	-1.11751	0.667104
29298818	chr17:29298818:C:T	2.09484e-21	-2.02262	0.270392	0.000208989	-1.21282	0.753194	0.000211756	-1.21041	0.756409
29299578	chr17:29299578:G:A	1.74683e-21	-1.9339	-3.32541e-10	3.44863e-05	-2.26135	-3.32541e-10	3.47464e-05	-2.26136	-3.32541e-10
29300582	chr17:29300582:T:C	2.9136e-21	-1.42231	-3.32541e-10	3.90269e-05	-2.13766	-3.32541e-10	3.93032e-05	-2.13813	-3.32541e-10
29301961	chr17:29301961:G:A	1.26097e-21	-1.0882	-1.17161	1.79014e-05	-1.85839	-1.05864	1.79939e-05	-1.86121	-1.05819
29302092	chr17:29302092:C:T	8.07149e-22	-1.93554	-0.770408	6.93559e-05	-1.03144	-0.531219	7.01779e-05	-1.02884	-0.52956
29302382	chr17:29302382:C:T	1.3728e-21	-2.17485	-3.32541e-10	3.44701e-05	-2.26182	-3.32541e-10	3.47303e-05	-2.26182	-3.32541e-10
29302616	chr17:29302616:C:T	3.1988e-21	-4.62694e-10	-1.32893	9.40321e-05	-4.62694e-10	-1.25828	9.47602e-05	-4.62694e-10	-1.25808
29303090	chr17:29303090:G:A	1.33838e-21	-2.20024	-3.32541e-10	5.1196e-05	-1.86625	-3.32541e-10	5.16038e-05	-1.86584	-3.32541e-10
29303770	chr17:29303770:CAT:C	3.51357e-21	-4.62694e-10	-1.23507	9.13916e-05	-4.62694e-10	-1.28676	9.20916e-05	-4.62694e-10	-1.28665
29304073	chr17:29304073:A:G	5.1376e-22	-2.026	-1.1317	1.27553e-05	-2.24804	-1.00792	1.28532e-05	-2.24806	-1.00778
29304391	chr17:29304391:C:A	6.42238e-21	-4.62694e-10	-0.631912	0.000222912	-4.62694e-10	-0.395139	0.000224846	-4.62694e-10	-0.394019
29304458	chr17:29304458:A:G	4.80934e-21	-4.62694e-10	-0.921142	0.000105371	-4.62694e-10	-1.14443	0.000106133	-4.62694e-10	-1.14474
29304494	chr17:29304494:G:T	1.85017e-20	-4.62694e-10	0.426158	0.00067358	-4.62694e-10	0.710693	0.000679786	-4.62694e-10	0.712343
29305341	chr17:29305341:A:C	6.70968e-22	-1.9737	-0.917031	1.29043e-05	-2.24572	-0.998636	1.30115e-05	-2.24581	-0.997795
29305795	chr17:29305795:G:A	1.28073e-20	-4.62694e-10	0.0583143	0.000452595	-4.62694e-10	0.313083	0.000456675	-4.62694e-10	0.314538
29306037	chr17:29306037:G:C	5.92014e-21	-4.62694e-10	-0.713341	0.000163601	-4.62694e-10	-0.704481	0.00016493	-4.62694e-10	-0.703912
29306422	chr17:29306422:G:A	3.46941e-22	-2.23414	-1.31616	1.14287e-05	-2.06562	-1.30017	1.15112e-05	-2.06587	-1.30025
29306596	chr17:29306596:C:T	6.37601e-22	-2.03822	-0.903528	3.65215e-05	-1.35214	-0.851874	3.68309e-05	-1.35174	-0.851355
29306991	chr17:29306991:A:G	4.69563e-21	0.382148	-1.32722	9.17704e-06	-2.25751	-1.3277	9.24215e-06	-2.25798	-1.32768
29308026	chr17:29308026:G:A	4.84113e-21	-4.62694e-10	-0.914555	0.000117545	-4.62694e-10	-1.03509	0.000118469	-4.62694e-10	-1.03479
29308028	chr17:29308028:G:A	4.97692e-21	-4.62694e-10	-0.88689	0.000107738	-4.62694e-10	-1.12221	0.000108515	-4.62694e-10	-1.12254
29308175	chr17:29308175:CAG:C	1.3728e-21	-0.935761	-1.23909	1.49966e-05	-1.94325	-1.15085	1.50782e-05	-1.94572	-1.15047
29308217	chr17:29308217:G:T	1.35409e-21	-0.980769	-1.20781	1.6034e-05	-1.91926	-1.10795	1.61204e-05	-1.92183	-1.10752
29308385	chr17:29308385:G:C	2.65961e-21	-0.193686	-1.31984	1.05703e-05	-2.18157	-1.2623	1.06356e-05	-2.18306	-1.26217
29308457	chr17:29308457:G:T	1.41357e-21	-0.886712	-1.25887	1.42916e-05	-1.96246	-1.17978	1.43703e-05	-1.96484	-1.17943
29308656	chr17:29308656:C:T	1.01047e-20	-4.62694e-10	-0.178706	0.000327028	-4.62694e-10	-0.011868	0.000329169	-4.62694e-10	-0.0128614
29308690	chr17:29308690:T:TG	3.1061e-18	6.78591	-1.23649	1.85416e-05	-1.58504	-1.29685	1.88043e-05	-1.57868	-1.29667
29309287	chr17:29309287:G:A	3.25726e-21	-4.62694e-10	-1.31082	8.79487e-05	-4.62694e-10	-1.32516	8.86153e-05	-4.62694e-10	-1.32513
29309310	chr17:29309310:A:G	1.1507e-19	3.58268	-1.32884	7.4814e-05	-0.161214	-1.3257	7.5766e-05	-0.156078	-1.32571
29309960	chr17:29309960:T:C	3.29307e-21	-4.62694e-10	-1.29988	8.80143e-05	-4.62694e-10	-1.32442	8.86818e-05	-4.62694e-10	-1.32438
29310350	chr17:29310350:C:T	1.27109e-21	-2.25183	-3.32541e-10	8.28585e-05	-1.38478	-3.32541e-10	8.31495e-05	-1.38879	-3.32541e-10
29310562	chr17:29310562:G:C	7.29692e-20	-4.62694e-10	1.79834	0.00380675	-4.62694e-10	2.44262	0.00384138	-4.62694e-10	2.44415
29310756	chr17:29310756:A:G	3.21457e-21	-4.62694e-10	-1.32401	9.66404e-05	-4.62694e-10	-1.23092	9.73959e-05	-4.62694e-10	-1.23065
29311111	chr17:29311111:G:A	1.86896e-21	-1.86632	-3.32541e-10	3.44715e-05	-2.26178	-3.32541e-10	3.47323e-05	-2.26176	-3.32541e-10
29311599	chr17:29311599:C:T	5.49218e-20	-4.62694e-10	1.51421	0.00279227	-4.62694e-10	2.1327	0.00281749	-4.62694e-10	2.13417
29312329	chr17:29312329:G:A	3.3624e-21	-4.62694e-10	-1.27905	8.76646e-05	-4.62694e-10	-1.3284	8.83283e-05	-4.62694e-10	-1.32837
29313280	chr17:29313280:T:C	3.84409e-21	-4.62694e-10	-1.14516	0.000104325	-4.62694e-10	-1.1544	0.000105073	-4.62694e-10	-1.15478
29313282	chr17:29313282:C:T	9.98605e-21	-4.62694e-10	-0.190513	0.000336661	-4.62694e-10	0.0171628	0.000339436	-4.62694e-10	0.0178525
29313780	chr17:29313780:T:G	3.75262e-22	-2.18479	-1.28705	1.52686e-05	-1.79947	-1.27665	1.53744e-05	-1.80013	-1.27659
29314308	chr17:29314308:G:A	3.44949e-22	-2.23586	-1.3202	1.36446e-05	-1.87717	-1.3114	1.37528e-05	-1.87685	-1.31134
29314836	chr17:29314836:C:G	3.90903e-21	-4.62694e-10	-1.12841	0.000105932	-4.62694e-10	-1.13912	0.000106691	-4.62694e-10	-1.1395
29316872	chr17:29316872:A:G	3.24783e-21	-4.62694e-10	-1.31372	8.88794e-05	-4.62694e-10	-1.31463	8.95579e-05	-4.62694e-10	-1.31455
29317058	chr17:29317058:C:G	4.75714e-21	-4.62694e-10	-0.932056	0.0001281	-4.62694e-10	-0.949102	0.000129002	-4.62694e-10	-0.949604
29317266	chr17:29317266:A:C	1.47954e-21	-0.77998	-1.31999	1.12491e-05	-2.06734	-1.31428	1.13115e-05	-2.06933	-1.31428
29317267	chr17:29317267:G:A	1.56362e-21	-0.731896	-1.3128	1.11523e-05	-2.08492	-1.30535	1.12152e-05	-2.08682	-1.30535
29317309	chr17:29317309:C:T	1.19117e-21	-1.01265	-1.30411	1.26312e-05	-1.97021	-1.29553	1.26955e-05	-1.97265	-1.29553
29317951	chr17:29317951:G:A	1.2889e-21	-2.23791	-3.32541e-10	5.02268e-05	-1.88537	-3.32541e-10	5.06223e-05	-1.88504	-3.32541e-10
29318205	chr17:29318205:T:G	5.89745e-21	-4.62694e-10	-0.717182	0.000198848	-4.62694e-10	-0.509372	0.000200461	-4.62694e-10	-0.508817
29318233	chr17:29318233:C:T	3.46721e-21	-4.62694e-10	-1.24835	9.13517e-05	-4.62694e-10	-1.2872	9.20575e-05	-4.62694e-10	-1.28702
29318240	chr17:29318240:G:A	4.89057e-19	4.58163	-0.880855	0.000145703	0.0420736	-0.862418	0.000146264	0.0392054	-0.863223
29318258	chr17:29318258:T:G	3.82824e-21	-1.1493	-3.32541e-10	0.000798636	0.880991	-3.32541e-10	0.000797023	0.87145	-3.32541e-10
29318266	chr17:29318266:C:T	3.23116e-21	-4.62694e-10	-1.31886	8.93295e-05	-4.62694e-10	-1.30958	9.00143e-05	-4.62694e-10	-1.30947
29318449	chr17:29318449:G:T	1.06657e-15	11.3506	0.0376733	5.58462e-05	-1.144	-0.635308	5.67759e-05	-1.13688	-0.633439
29319418	chr17:29319418:C:G	4.85207e-21	-4.62694e-10	-0.912296	0.000142829	-4.62694e-10	-0.840265	0.000143935	-4.62694e-10	-0.840073
29319434	chr17:29319434:T:C	4.0745e-21	-4.62694e-10	-1.08695	0.000110355	-4.62694e-10	-1.09821	0.000111141	-4.62694e-10	-1.09863
29319888	chr17:29319888:A:G	4.06609e-21	-4.62694e-10	-1.08902	0.000110137	-4.62694e-10	-1.10019	0.000110922	-4.62694e-10	-1.10061
29320612	chr17:29320612:G:T	1.64521e-16	10.3381	-0.818991	9.68329e-05	-0.324455	-0.904473	9.82221e-05	-0.317991	-0.904212
29320853	chr17:29320853:CT:C	3.28833e-21	-4.62694e-10	-1.30132	8.83356e-05	-4.62694e-10	-1.32077	8.90104e-05	-4.62694e-10	-1.32068
29321262	chr17:29321262:T:C	2.23963e-21	-0.357575	-1.32782	1.12621e-05	-2.05139	-1.32908	1.13155e-05	-2.05418	-1.32908
29321377	chr17:29321377:G:A	3.31467e-21	-4.62694e-10	-1.29334	8.78266e-05	-4.62694e-10	-1.32655	8.84934e-05	-4.62694e-10	-1.32651
29321524	chr17:29321524:G:A	2.95156e-19	4.52469	-1.32888	8.66099e-05	-0.0133127	-1.32719	8.70276e-05	-0.0160626	-1.32715
29321528	chr17:29321528:A:G	2.87223e-21	-0.108082	-1.32853	1.03097e-05	-2.14243	-1.3264	1.03661e-05	-2.1445	-1.32639
29321620	chr17:29321620:G:C	7.77736e-21	-0.440485	-3.32541e-10	8.42464e-05	-1.36817	-3.32541e-10	8.49421e-05	-1.36746	-3.32541e-10
29321733	chr17:29321733:G:A	3.76284e-21	-4.62694e-10	-1.16653	0.000108059	-4.62694e-10	-1.11923	0.000108885	-4.62694e-10	-1.11914
29321761	chr17:29321761:C:T	5.90101e-22	-2.22447	-0.794691	2.86319e-05	-1.60783	-0.839561	2.88372e-05	-1.60859	-0.839175
29321770	chr17:29321770:C:T	6.04314e-21	-4.62694e-10	-0.692778	0.000204595	-4.62694e-10	-0.480881	0.000206256	-4.62694e-10	-0.480315
29321921	chr17:29321921:T:C	3.38366e-22	-2.26198	-1.31335	1.00969e-05	-2.16078	-1.3289	1.01692e-05	-2.1612	-1.32887
29322144	chr17:29322144:T:TA	3.23662e-21	-4.62694e-10	-1.31717	8.91365e-05	-4.62694e-10	-1.31175	8.98192e-05	-4.62694e-10	-1.31164
29322154	chr17:29322154:T:A	2.3681e-21	-0.633989	-0.995627	1.28361e-05	-2.25454	-0.995107	1.29429e-05	-2.25405	-0.99484
29322160	chr17:29322160:T:A	2.0319e-21	-1.78273	-3.32541e-10	3.45678e-05	-2.25899	-3.32541e-10	3.48267e-05	-2.25905	-3.32541e-10
29322745	chr17:29322745:T:C	3.29239e-21	-4.62694e-10	-1.30009	9.11262e-05	-4.62694e-10	-1.28967	9.18248e-05	-4.62694e-10	-1.28955
29322872	chr17:29322872:C:T	3.23975e-21	-4.62694e-10	-1.31621	8.90364e-05	-4.62694e-10	-1.31287	8.9718e-05	-4.62694e-10	-1.31276
29323441	chr17:29323441:G:A	8.97397e-21	-4.62694e-10	-0.297374	0.000243833	-4.62694e-10	-0.305432	0.00024546	-4.62694e-10	-0.306298
29323710	chr17:29323710:AAAT:A	8.31212e-21	-4.62694e-10	-0.373987	0.000248026	-4.62694e-10	-0.28838	0.00025005	-4.62694e-10	-0.287772
29323807	chr17:29323807:A:G	8.02824e-19	4.3499	-0.153463	2.35236e-05	-1.96231	-0.681605	2.38214e-05	-1.9589	-0.679954
29324501	chr17:29324501:A:T	3.27503e-21	-4.62694e-10	-1.30537	9.13299e-05	-4.62694e-10	-1.28744	9.20202e-05	-4.62694e-10	-1.28743
29324663	chr17:29324663:C:T	4.06994e-21	-4.62694e-10	-1.08807	0.000100058	-4.62694e-10	-1.19616	0.000100787	-4.62694e-10	-1.19643
29325998	chr17:29325998:C:T	5.98599e-19	4.99997	-1.09708	5.08152e-05	-0.748998	-1.12472	5.11651e-05	-0.749263	-1.12511
29326464	chr17:29326464:A:G	4.05572e-21	-4.62694e-10	-1.09157	0.000161232	-4.62694e-10	-0.71907	0.000162576	-4.62694e-10	-0.718286
29326876	chr17:29326876:T:C	3.91186e-21	-4.62694e-10	-1.12769	0.000151754	-4.62694e-10	-0.779652	0.000153013	-4.62694e-10	-0.778908
29327132	chr17:29327132:A:T	7.13093e-21	-4.62694e-10	-0.527261	0.000263216	-4.62694e-10	-0.22894	0.000265458	-4.62694e-10	-0.227976
29327732	chr17:29327732:A:G	3.25623e-21	-4.62694e-10	-1.31113	8.8992e-05	-4.62694e-10	-1.31337	8.96718e-05	-4.62694e-10	-1.31328
29327763	chr17:29327763:A:T	3.41603e-21	-4.62694e-10	-1.26322	8.76047e-05	-4.62694e-10	-1.32908	8.8265e-05	-4.62694e-10	-1.32909
29328437	chr17:29328437:C:A	4.29464e-21	0.231095	-1.26543	9.89237e-06	-2.2184	-1.29175	9.97274e-06	-2.21764	-1.29193
29328821	chr17:29328821:A:G	3.15193e-16	11.3743	-1.20502	0.000137485	0.374925	-1.25333	0.000139252	0.380076	-1.25322
29329311	chr17:29329311:C:G	2.32829e-18	6.29654	-1.03536	5.86647e-05	-0.841081	-0.888994	5.92368e-05	-0.838986	-0.888905
29329465	chr17:29329465:G:A	3.19807e-21	-4.62694e-10	-1.32915	8.8366e-05	-4.62694e-10	-1.32043	8.9041e-05	-4.62694e-10	-1.32034
29329482	chr17:29329482:G:A	5.8707e-21	-4.62694e-10	-0.721728	0.000156346	-4.62694e-10	-0.749842	0.000157553	-4.62694e-10	-0.749669
29330400	chr17:29330400:G:T	4.32752e-21	-4.62694e-10	-1.02671	0.000125075	-4.62694e-10	-0.973	0.000126016	-4.62694e-10	-0.973023
29330776	chr17:29330776:T:G	1.2981e-20	-4.62694e-10	0.0717879	0.00044546	-4.62694e-10	0.297194	0.000449143	-4.62694e-10	0.297906
29330951	chr17:29330951:A:G	3.66249e-21	-4.62694e-10	-1.19356	0.000104994	-4.62694e-10	-1.14801	0.000105793	-4.62694e-10	-1.14795
29331092	chr17:29331092:T:C	1.87737e-20	1.75064	-1.30988	1.22101e-05	-2.08892	-1.21073	1.23148e-05	-2.0875	-1.21113
29331215	chr17:29331215:G:A	1.03569e-21	-1.52848	-0.928157	1.88638e-05	-2.12326	-0.741411	1.90312e-05	-2.12292	-0.740437
29331227	chr17:29331227:C:A	4.11487e-21	-4.62694e-10	-1.07709	0.000139224	-4.62694e-10	-0.865833	0.000140315	-4.62694e-10	-0.865543
29331514	chr17:29331514:C:T	8.23479e-21	-4.62694e-10	-0.383334	0.000261562	-4.62694e-10	-0.235242	0.000263442	-4.62694e-10	-0.235599
29331887	chr17:29331887:C:T	3.62997e-22	-2.23736	-1.2677	1.31788e-05	-2.05703	-1.16627	1.32819e-05	-2.05666	-1.16637
29332707	chr17:29332707:C:T	3.50321e-21	-4.62694e-10	-1.23802	8.80993e-05	-4.62694e-10	-1.32345	8.87623e-05	-4.62694e-10	-1.32347
29332866	chr17:29332866:G:A	3.28606e-21	-4.62694e-10	-1.30201	9.28299e-05	-4.62694e-10	-1.27115	9.35328e-05	-4.62694e-10	-1.27112
29333031	chr17:29333031:G:A	3.57784e-21	-4.62694e-10	-1.21694	8.86705e-05	-4.62694e-10	-1.31699	8.93368e-05	-4.62694e-10	-1.31702
29333506	chr17:29333506:C:A	4.3026e-21	-4.62694e-10	-1.03248	0.000141085	-4.62694e-10	-0.852554	0.000142211	-4.62694e-10	-0.85212
29333691	chr17:29333691:G:A	4.29538e-21	-4.62694e-10	-1.03416	0.000140777	-4.62694e-10	-0.854739	0.000141901	-4.62694e-10	-0.854305
29333873	chr17:29333873:T:A	2.71378e-20	0.809226	-3.32541e-10	3.44703e-05	-2.26182	-3.32541e-10	3.47349e-05	-2.26169	-3.32541e-10
29334249	chr17:29334249:T:A	7.95976e-21	-4.62694e-10	-0.417303	0.000119475	-4.62694e-10	-1.01881	0.000120332	-4.62694e-10	-1.01918
29335253	chr17:29335253:A:G	2.46218e-05	35.1486	0.102082	1.18932e-05	-2.17967	-1.14628	1.19632e-05	-2.18205	-1.14555
29335311	chr17:29335311:A:G	7.42026e-21	-4.62694e-10	-0.487487	0.000126968	-4.62694e-10	-0.957976	0.000127878	-4.62694e-10	-0.958354
29335493	chr17:29335493:T:C	1.77806e-21	-1.91618	-3.32541e-10	3.44736e-05	-2.26172	-3.32541e-10	3.47334e-05	-2.26173	-3.32541e-10
29335773	chr17:29335773:AT:A	2.98456e-13	16.0817	0.940757	0.000172476	-0.815603	0.163945	0.000174647	-0.811868	0.165198
29336323	chr17:29336323:G:A	3.30962e-21	-1.29487	-3.32541e-10	4.25401e-05	-2.05147	-3.32541e-10	4.27887e-05	-2.05316	-3.32541e-10
29336399	chr17:29336399:C:A	8.13313e-21	-4.62694e-10	-0.395757	0.0001209	-4.62694e-10	-1.00695	0.000121768	-4.62694e-10	-1.00732
29336678	chr17:29336678:C:T	8.18814e-21	-4.62694e-10	-0.389015	0.000121389	-4.62694e-10	-1.00291	0.00012226	-4.62694e-10	-1.00328
29336830	chr17:29336830:T:C	7.67829e-18	7.7783	-1.32385	2.18997e-05	-1.46334	-1.2521	2.20478e-05	-1.46426	-1.25196
29336962	chr17:29336962:G:C	3.17492e-18	6.88259	-1.31126	1.36555e-05	-2.06283	-1.12494	1.37434e-05	-2.0638	-1.12508
29337223	chr17:29337223:A:T	4.88557e-21	-0.905416	-3.32541e-10	3.44496e-05	-2.26242	-3.32541e-10	3.47097e-05	-2.26241	-3.32541e-10
29337760	chr17:29337760:G:T	3.46297e-21	-4.62694e-10	-1.24958	8.78514e-05	-4.62694e-10	-1.32627	8.85131e-05	-4.62694e-10	-1.32628
29337992	chr17:29337992:A:G	4.09709e-21	-4.62694e-10	-1.08143	0.000118787	-4.62694e-10	-1.02458	0.000119679	-4.62694e-10	-1.02462
29338032	chr17:29338032:G:A	3.68526e-21	-4.62694e-10	-1.18736	0.000112694	-4.62694e-10	-1.07724	0.000113568	-4.62694e-10	-1.07703
29339205	chr17:29339205:G:A	1.2631e-21	-2.25813	-3.32541e-10	6.91861e-05	-1.56511	-3.32541e-10	6.97394e-05	-1.56467	-3.32541e-10
29339285	chr17:29339285:C:T	2.02602e-05	35.1892	-0.133447	0.000281748	0.880796	-1.0417	0.000285004	0.884483	-1.04141
29339868	chr17:29339868:A:G	1.24924e-21	-1.50042	-0.768751	0.000758451	1.73899	-0.909623	0.000751063	1.72255	-0.9105
29340100	chr17:29340100:A:G	6.75538e-22	-1.57397	-1.30998	0.000786407	2.07377	-1.20821	0.000778783	2.0569	-1.2086
29340393	chr17:29340393:G:T	2.58805e-18	6.69434	-1.32738	1.47315e-05	-2.03277	-1.07916	1.48248e-05	-2.0338	-1.07933
29340644	chr17:29340644:G:A	3.9909e-21	-4.62694e-10	-1.10769	0.000128011	-4.62694e-10	-0.949802	0.000129028	-4.62694e-10	-0.949402
29341312	chr17:29341312:G:A	2.53034e-18	6.67229	-1.32788	1.48882e-05	-2.02822	-1.07312	1.49823e-05	-2.02927	-1.0733
29341380	chr17:29341380:C:A	2.58852e-20	-4.62694e-10	0.76197	0.00108021	-4.62694e-10	1.18299	0.00109007	-4.62694e-10	1.18457
29341971	chr17:29341971:G:C	3.4774e-21	-4.62694e-10	-1.24542	8.79256e-05	-4.62694e-10	-1.32542	8.85876e-05	-4.62694e-10	-1.32544
29342515	chr17:29342515:C:T	0.000848029	39.6713	-0.881356	9.19881e-06	-2.2622	-1.32064	9.26807e-06	-2.26205	-1.32081
29342540	chr17:29342540:A:G	3.49315e-21	-4.62694e-10	-1.2409	9.24853e-05	-4.62694e-10	-1.27486	9.31878e-05	-4.62694e-10	-1.27482
29342783	chr17:29342783:G:A	6.20315e-21	-4.62694e-10	-0.666644	0.000194461	-4.62694e-10	-0.531682	0.00019599	-4.62694e-10	-0.531371
29343111	chr17:29343111:T:C	3.20784e-21	-4.62694e-10	-1.3261	8.87908e-05	-4.62694e-10	-1.31563	8.94618e-05	-4.62694e-10	-1.31562
29343135	chr17:29343135:T:C	3.20908e-21	-4.62694e-10	-1.32572	8.88603e-05	-4.62694e-10	-1.31485	8.95318e-05	-4.62694e-10	-1.31484
29343137	chr17:29343137:A:G	3.2094e-21	-4.62694e-10	-1.32562	8.88782e-05	-4.62694e-10	-1.31465	8.95499e-05	-4.62694e-10	-1.31464
29343141	chr17:29343141:T:C	3.20961e-21	-4.62694e-10	-1.32555	8.88894e-05	-4.62694e-10	-1.31452	8.95612e-05	-4.62694e-10	-1.31451
29343585	chr17:29343585:C:T	5.43977e-20	-4.62694e-10	1.50462	0.00136103	-4.62694e-10	1.41408	0.00137273	-4.62694e-10	1.41512
29344160	chr17:29344160:T:C	0.00501719	41.5625	-0.994774	9.42365e-06	-2.22947	-1.32923	9.50967e-06	-2.22792	-1.32921
29344174	chr17:29344174:C:T	6.0021e-21	-4.62694e-10	-0.699593	0.000183394	-4.62694e-10	-0.59028	0.000184808	-4.62694e-10	-0.590115
29344359	chr17:29344359:A:G	0.000630763	39.4082	-0.914214	9.24407e-06	-2.26241	-1.31553	9.31167e-06	-2.26243	-1.31574
29345302	chr17:29345302:A:T	0.000879991	40.0345	-1.2075	1.06886e-05	-2.26045	-1.17229	1.07657e-05	-2.26005	-1.17301
29345625	chr17:29345625:A:G	0.000652416	39.4503	-0.922575	9.25844e-06	-2.26243	-1.31395	9.32629e-06	-2.26242	-1.31418
29346039	chr17:29346039:G:A	1.99884e-17	7.41121	-3.32541e-10	0.00124118	1.3219	-3.32541e-10	0.00125682	1.32691	-3.32541e-10
29346425	chr17:29346425:G:C	4.98724e-21	-4.62694e-10	-0.884819	0.000150083	-4.62694e-10	-0.790729	0.000151237	-4.62694e-10	-0.790584
29346729	chr17:29346729:G:A	3.27094e-21	-4.62694e-10	-1.30663	8.75859e-05	-4.62694e-10	-1.32929	8.8247e-05	-4.62694e-10	-1.32929
29347274	chr17:29347274:G:A	1.10726e-20	-4.62694e-10	-0.0872307	0.000374959	-4.62694e-10	0.124902	0.000378066	-4.62694e-10	0.125634
29348208	chr17:29348208:C:T	9.66835e-05	36.7485	-0.130021	0.000441535	1.33058	-1.04223	0.00044672	1.33444	-1.04194
29348308	chr17:29348308:A:G	3.49087e-21	-4.62694e-10	-1.24155	8.80052e-05	-4.62694e-10	-1.32452	8.86678e-05	-4.62694e-10	-1.32454
29348469	chr17:29348469:T:C	4.00139e-21	-1.10506	-3.32541e-10	3.50597e-05	-2.24486	-3.32541e-10	3.53235e-05	-2.24489	-3.32541e-10
29348667	chr17:29348667:T:C	3.21336e-21	-4.62694e-10	-1.32439	8.81375e-05	-4.62694e-10	-1.32302	8.8802e-05	-4.62694e-10	-1.32303
29349247	chr17:29349247:A:G	8.14312e-21	-4.62694e-10	-0.394528	0.000120952	-4.62694e-10	-1.00652	0.00012182	-4.62694e-10	-1.00689
29349345	chr17:29349345:T:C	6.049e-22	-1.66763	-1.32676	0.000976313	2.3444	-1.26253	0.000966341	2.3269	-1.26282
29349416	chr17:29349416:T:C	3.355e-21	-4.62694e-10	-1.28125	9.43133e-05	-4.62694e-10	-1.25529	9.50215e-05	-4.62694e-10	-1.25533
29349822	chr17:29349822:C:T	5.68347e-18	7.47284	-1.31923	1.27535e-05	-2.12519	-1.13092	1.28376e-05	-2.12598	-1.13108
29350049	chr17:29350049:G:T	3.26448e-21	-4.62694e-10	-1.3086	8.80789e-05	-4.62694e-10	-1.32368	8.87446e-05	-4.62694e-10	-1.32367
29350250	chr17:29350250:A:C	4.72391e-21	-4.62694e-10	-0.939066	0.00014257	-4.62694e-10	-0.84208	0.000143663	-4.62694e-10	-0.841962
29351245	chr17:29351245:C:T	6.33275e-13	18.0198	-0.245056	0.00022001	0.272675	-0.680916	0.000222922	0.277823	-0.680438
29351333	chr17:29351333:A:T	7.46551e-21	-4.62694e-10	-0.481408	0.000114982	-4.62694e-10	-1.05714	0.000115811	-4.62694e-10	-1.05748
29351466	chr17:29351466:T:G	7.28394e-22	-2.00238	-0.806235	0.00203016	2.49165	-0.677697	0.00201005	2.47375	-0.677267
29351993	chr17:29351993:C:T	4.71959e-21	-4.62694e-10	-0.939981	0.000141324	-4.62694e-10	-0.850861	0.000142412	-4.62694e-10	-0.850711
29352707	chr17:29352707:A:G	0.00884948	42.0459	-0.910697	9.59524e-06	-2.22922	-1.31143	9.68053e-06	-2.22765	-1.31166
29352766	chr17:29352766:A:T	7.96201e-21	-4.62694e-10	-0.41702	0.000130399	-4.62694e-10	-0.931317	0.000131334	-4.62694e-10	-0.931689
29353080	chr17:29353080:C:A	1.22214e-20	0.0114862	-3.32541e-10	4.4075e-05	-2.01602	-3.32541e-10	4.4399e-05	-2.01622	-3.32541e-10
29353138	chr17:29353138:C:T	3.22865e-21	-4.62694e-10	-1.31964	8.76377e-05	-4.62694e-10	-1.3287	8.82962e-05	-4.62694e-10	-1.32874
29354036	chr17:29354036:G:T	3.78265e-21	-1.16128	-3.32541e-10	0.00136137	1.41433	-3.32541e-10	0.00135	1.39843	-3.32541e-10
29354067	chr17:29354067:C:T	6.68293e-21	-4.62694e-10	-0.592145	0.000107914	-4.62694e-10	-1.12058	0.000108696	-4.62694e-10	-1.12088
29354331	chr17:29354331:T:C	2.37043e-20	0.673954	-3.32541e-10	5.2987e-05	-1.83187	-3.32541e-10	5.34274e-05	-1.83111	-3.32541e-10
29354378	chr17:29354378:T:C	7.65208e-21	-4.62694e-10	-0.456725	0.000127142	-4.62694e-10	-0.956613	0.000128055	-4.62694e-10	-0.956976
29354453	chr17:29354453:C:T	7.56755e-21	-4.62694e-10	-0.467832	0.000115597	-4.62694e-10	-1.05181	0.000116429	-4.62694e-10	-1.05215
29354654	chr17:29354654:C:G	3.25222e-21	-4.62694e-10	-1.31236	8.77091e-05	-4.62694e-10	-1.32789	8.83717e-05	-4.62694e-10	-1.32788
29355256	chr17:29355256:A:G	5.72039e-22	-1.72496	-1.32529	0.00116856	2.51697	-1.25535	0.00115622	2.49913	-1.25566
29355454	chr17:29355454:TTTTG:T	6.6998e-05	36.5371	-0.285361	0.000389171	1.27738	-1.11528	0.000393674	1.28112	-1.11503
29355993	chr17:29355993:A:C	2.81751e-18	6.77059	-1.31868	1.43208e-05	-2.0455	-1.0947	1.4413e-05	-2.04645	-1.09485
29356252	chr17:29356252:G:T	4.83842e-21	-4.62694e-10	-0.915113	0.00014529	-4.62694e-10	-0.823183	0.000146409	-4.62694e-10	-0.82303
29356430	chr17:29356430:T:C	0.00835744	41.8523	-0.774328	9.37444e-06	-2.23578	-1.32814	9.45782e-06	-2.23439	-1.3282
29357044	chr17:29357044:G:T	3.79897e-21	-4.62694e-10	-1.15697	0.000111528	-4.62694e-10	-1.08764	0.000112383	-4.62694e-10	-1.08752
29357423	chr17:29357423:G:A	8.1166e-21	-4.62694e-10	-0.39779	0.000132073	-4.62694e-10	-0.918559	0.00013302	-4.62694e-10	-0.918938
29357561	chr17:29357561:C:T	6.13164e-22	-1.65495	-1.32588	0.000949951	2.31244	-1.25794	0.000940275	2.29497	-1.25824
29357815	chr17:29357815:T:C	2.14618e-12	18.9955	-0.000281828	0.000132496	-0.150851	-0.764514	0.000134195	-0.146218	-0.763923
29357840	chr17:29357840:C:G	1.11009e-20	-4.62694e-10	-0.0846743	0.000387654	-4.62694e-10	0.158198	0.000390223	-4.62694e-10	0.157285
29358042	chr17:29358042:G:T	3.20501e-21	-4.62694e-10	-1.32699	8.77525e-05	-4.62694e-10	-1.32739	8.84151e-05	-4.62694e-10	-1.32739
29358204	chr17:29358204:T:C	1.41795e-18	4.76527	-3.32541e-10	0.000512328	0.437051	-3.32541e-10	0.00051689	0.438397	-3.32541e-10
29359105	chr17:29359105:A:G	3.52588e-21	-4.62694e-10	-1.23157	8.82199e-05	-4.62694e-10	-1.32208	8.88836e-05	-4.62694e-10	-1.32211
29359498	chr17:29359498:G:A	2.44069e-21	-1.59942	-3.32541e-10	0.00396301	2.48284	-3.32541e-10	0.0039226	2.46508	-3.32541e-10
29360033	chr17:29360033:G:A	1.14794e-12	18.9471	-0.57754	1.22499e-05	-2.1379	-1.1585	1.23887e-05	-2.13516	-1.15749
29360406	chr17:29360406:C:T	3.53195e-21	-4.62694e-10	-1.22985	8.82555e-05	-4.62694e-10	-1.32168	8.89193e-05	-4.62694e-10	-1.3217
29361553	chr17:29361553:C:A	3.52173e-21	-4.62694e-10	-1.23275	8.81928e-05	-4.62694e-10	-1.32239	8.88563e-05	-4.62694e-10	-1.32241
29362316	chr17:29362316:G:C	3.74024e-21	-4.62694e-10	-1.17255	9.02311e-05	-4.62694e-10	-1.29954	9.09078e-05	-4.62694e-10	-1.29959
29362422	chr17:29362422:G:T	7.49531e-21	-4.62694e-10	-0.477424	0.00011497	-4.62694e-10	-1.05724	0.000115799	-4.62694e-10	-1.05758
29362933	chr17:29362933:G:A	1.57658e-21	-2.03644	-3.32541e-10	0.000174524	-0.639854	-3.32541e-10	0.000175169	-0.643682	-3.32541e-10
29364410	chr17:29364410:C:T	3.92965e-21	-4.62694e-10	-1.12315	9.87423e-05	-4.62694e-10	-1.2094	9.94939e-05	-4.62694e-10	-1.20934
29364414	chr17:29364414:A:C	7.74606e-21	-4.62694e-10	-0.444518	0.000117132	-4.62694e-10	-1.03861	0.000117975	-4.62694e-10	-1.03896
29364446	chr17:29364446:C:T	2.37964e-12	18.8765	0.22204	0.000148499	-0.18798	-0.613356	0.000150415	-0.18338	-0.612659
29364508	chr17:29364508:C:T	1.97638e-21	-0.706639	-1.1038	2.2653e-05	-1.65166	-1.02996	2.27587e-05	-1.65484	-1.02965
29365313	chr17:29365313:G:C	4.03156e-21	-4.62694e-10	-1.09755	0.000130241	-4.62694e-10	-0.932526	0.000131279	-4.62694e-10	-0.932109
29365332	chr17:29365332:G:A	6.24357e-22	-1.6784	-1.28433	0.000944391	2.29874	-1.25012	0.000934722	2.28126	-1.25044
29365344	chr17:29365344:G:A	9.22512e-18	7.07147	-0.43349	5.47501e-05	-1.64056	-0.158575	5.51853e-05	-1.64147	-0.157265
29365461	chr17:29365461:A:G	0.00884525	42.0694	-0.934739	9.63625e-06	-2.23079	-1.30559	9.7212e-06	-2.22926	-1.30586
29365515	chr17:29365515:A:G	7.60191e-21	-4.62694e-10	-0.463303	0.000115895	-4.62694e-10	-1.04923	0.00011673	-4.62694e-10	-1.04957
29365555	chr17:29365555:T:G	3.29078e-21	-4.62694e-10	-1.30058	8.84828e-05	-4.62694e-10	-1.31911	8.91518e-05	-4.62694e-10	-1.31909
29365561	chr17:29365561:G:A	4.07794e-21	-4.62694e-10	-1.08611	0.000103224	-4.62694e-10	-1.16501	0.000104014	-4.62694e-10	-1.16491
29365672	chr17:29365672:C:T	4.36464e-21	-4.62694e-10	-1.01817	0.000171392	-4.62694e-10	-0.657959	0.000172768	-4.62694e-10	-0.657485
29365673	chr17:29365673:A:G	1.1697e-12	18.9284	-0.540116	1.24821e-05	-2.13794	-1.13969	1.26241e-05	-2.1352	-1.13863
29365718	chr17:29365718:A:G	0.0308554	43.2752	-0.89106	9.9211e-06	-2.19087	-1.31638	1.00169e-05	-2.18858	-1.31658
29366291	chr17:29366291:G:A	7.2023e-18	7.71818	-1.32773	2.10654e-05	-1.48312	-1.27116	2.12063e-05	-1.4841	-1.27103
29366532	chr17:29366532:A:G	3.52454e-21	-4.62694e-10	-1.23195	8.82108e-05	-4.62694e-10	-1.32219	8.88744e-05	-4.62694e-10	-1.32221
29366814	chr17:29366814:T:G	7.44658e-21	-4.62694e-10	-0.483947	0.00011455	-4.62694e-10	-1.0609	0.000115376	-4.62694e-10	-1.06124
29366980	chr17:29366980:A:G	4.93964e-12	16.4221	3.40676	0.00637557	-0.29348	3.25179	0.00644872	-0.28905	3.25125
29367000	chr17:29367000:T:C	0.0387286	43.511	-0.8996	1.02607e-05	-2.15912	-1.31447	1.03643e-05	-2.15638	-1.31469
29367012	chr17:29367012:CT:C	7.79765e-22	-2.08977	-0.650696	1.69152e-05	-2.13386	-0.839839	1.70538e-05	-2.1338	-0.83926
29367017	chr17:29367017:T:C	6.73171e-22	-2.04192	-0.845542	1.39042e-05	-2.16667	-1.00306	1.40166e-05	-2.16661	-1.00258
29367263	chr17:29367263:G:A	6.30834e-21	-0.649829	-3.32541e-10	4.80244e-05	-1.9302	-3.32541e-10	4.83516e-05	-1.93094	-3.32541e-10
29368746	chr17:29368746:A:G	1.5692e-12	18.0733	0.608814	0.000224504	-0.278325	-0.109694	0.000227451	-0.273927	-0.108573
29368812	chr17:29368812:T:C	2.00595e-21	-1.79559	-3.32541e-10	0.000802086	0.885302	-3.32541e-10	0.000807929	0.88504	-3.32541e-10
29369239	chr17:29369239:C:T	3.62858e-21	-4.62694e-10	-1.20286	8.90314e-05	-4.62694e-10	-1.31293	8.97e-05	-4.62694e-10	-1.31296
29369353	chr17:29369353:A:G	8.3133e-18	7.5992	-1.06529	2.97622e-05	-1.57229	-0.836388	2.99793e-05	-1.57314	-0.835789
29369430	chr17:29369430:A:G	1.45799e-21	-2.11464	-3.32541e-10	4.26336e-05	-2.04927	-3.32541e-10	4.295e-05	-2.0494	-3.32541e-10
29369727	chr17:29369727:T:C	4.13529e-21	-4.62694e-10	-1.07214	0.000108686	-4.62694e-10	-1.11346	0.000109548	-4.62694e-10	-1.11307
29369819	chr17:29369819:T:C	3.20116e-21	-4.62694e-10	-1.32819	8.83205e-05	-4.62694e-10	-1.32094	8.89877e-05	-4.62694e-10	-1.32094
29369859	chr17:29369859:C:G	6.65598e-22	-1.57054	-1.32823	0.000744995	2.10955	-1.29808	0.000737717	2.09241	-1.29828
29370601	chr17:29370601:G:A	3.00417e-05	35.819	-0.369334	0.000374874	1.13898	-1.0143	0.000379159	1.14262	-1.0141
29371163	chr17:29371163:T:C	8.65906e-21	-0.333096	-3.32541e-10	4.02995e-05	-2.10558	-3.32541e-10	4.05999e-05	-2.10567	-3.32541e-10
29371861	chr17:29371861:G:C	7.96274e-21	-4.62694e-10	-0.416929	0.000135951	-4.62694e-10	-0.889621	0.000136925	-4.62694e-10	-0.890003
29371934	chr17:29371934:C:T	4.57581e-21	-4.62694e-10	-0.970919	0.000137564	-4.62694e-10	-0.877822	0.000138618	-4.62694e-10	-0.877709
29372060	chr17:29372060:C:T	2.75445e-21	-1.47848	-3.32541e-10	3.44534e-05	-2.26231	-3.32541e-10	3.47144e-05	-2.26228	-3.32541e-10
29372161	chr17:29372161:T:G	8.19544e-21	-4.62694e-10	-0.388124	0.000133065	-4.62694e-10	-0.91108	0.00013402	-4.62694e-10	-0.911442
29372761	chr17:29372761:A:G	0.0726626	43.2792	-0.0385183	1.0076e-05	-2.20568	-1.28607	1.0175e-05	-2.20366	-1.28583
29373806	chr17:29373806:C:T	0.0278928	42.2259	0.0573256	9.93393e-06	-2.23847	-1.26749	1.00249e-05	-2.23715	-1.26721
29374057	chr17:29374057:C:T	0.00435223	40.5369	-0.111383	9.57424e-06	-2.26112	-1.28172	9.65246e-06	-2.2608	-1.28142
29375034	chr17:29375034:G:C	0.0137739	41.3947	0.182939	1.00424e-05	-2.25555	-1.23954	1.01288e-05	-2.25483	-1.23921
29375582	chr17:29375582:G:A	8.20406e-22	-1.43516	-1.2545	0.000651614	1.78062	-1.10308	0.000645524	1.76421	-1.10358
29375720	chr17:29375720:A:G	2.32133e-21	-1.64956	-3.32541e-10	0.000417636	0.232696	-3.32541e-10	0.000420659	0.232388	-3.32541e-10
29375891	chr17:29375891:TAC:T	7.67132e-22	-1.42775	-1.32905	0.000535067	1.77239	-1.29192	0.000530215	1.75598	-1.29213
29376285	chr17:29376285:CT:C	0.0131835	41.4396	0.0942346	9.84307e-06	-2.25508	-1.26006	9.92759e-06	-2.25435	-1.25977
29376331	chr17:29376331:C:T	0.00541222	41.5167	-0.873177	9.36642e-06	-2.25049	-1.3143	9.44398e-06	-2.24954	-1.31452
29376597	chr17:29376597:G:A	4.18077e-21	-4.62694e-10	-1.06121	0.000136632	-4.62694e-10	-0.88462	0.000137725	-4.62694e-10	-0.884176
29377591	chr17:29377591:G:A	1.37367e-20	-4.62694e-10	0.128371	0.000539701	-4.62694e-10	0.489102	0.000543289	-4.62694e-10	0.488207
29378000	chr17:29378000:A:G	0.0099485	41.2069	0.0453779	9.71291e-06	-2.25785	-1.27061	9.7946e-06	-2.25726	-1.27034
29378120	chr17:29378120:T:C	3.83139e-21	-4.62694e-10	-1.14847	0.000112611	-4.62694e-10	-1.07797	0.000113474	-4.62694e-10	-1.07786
29378445	chr17:29378445:C:G	0.0286689	42.1494	0.161286	1.00739e-05	-2.24657	-1.2454	1.0164e-05	-2.24549	-1.24509
29379532	chr17:29379532:A:T	7.60898e-22	-1.43662	-1.32834	0.000542033	1.79096	-1.29754	0.000537105	1.7745	-1.29774
29379648	chr17:29379648:G:A	3.32583e-21	-4.62694e-10	-1.28998	8.76008e-05	-4.62694e-10	-1.32912	8.82615e-05	-4.62694e-10	-1.32913
29379807	chr17:29379807:T:C	7.64732e-22	-1.43158	-1.32835	0.000536777	1.78125	-1.29758	0.000531905	1.76481	-1.29778
29379868	chr17:29379868:T:C	7.55145e-22	-1.44464	-1.32791	0.000551406	1.81035	-1.29979	0.000546374	1.79385	-1.29999
29381370	chr17:29381370:G:C	8.53805e-21	-4.62694e-10	-0.34717	0.000208454	-4.62694e-10	-0.462198	0.00021018	-4.62694e-10	-0.461468
29381397	chr17:29381397:C:A	8.91484e-21	-4.62694e-10	-0.303984	0.000140459	-4.62694e-10	-0.856997	0.000141461	-4.62694e-10	-0.857408
29381473	chr17:29381473:G:A	3.50631e-21	-4.62694e-10	-1.23714	8.80926e-05	-4.62694e-10	-1.32353	8.87556e-05	-4.62694e-10	-1.32355
29381699	chr17:29381699:G:C	0.0166642	42.6266	-0.858466	9.53662e-06	-2.23039	-1.31639	9.62144e-06	-2.22885	-1.31659
29381960	chr17:29381960:A:G	8.93404e-21	-4.62694e-10	-0.301834	0.000140657	-4.62694e-10	-0.855588	0.000141661	-4.62694e-10	-0.855999
29382188	chr17:29382188:C:G	1.38683e-21	-2.16468	-3.32541e-10	4.56434e-05	-1.98105	-3.32541e-10	4.59829e-05	-1.98116	-3.32541e-10
29382308	chr17:29382308:AAAAC:A	3.19797e-21	-4.62694e-10	-1.32919	8.82098e-05	-4.62694e-10	-1.3222	8.88716e-05	-4.62694e-10	-1.32224
29382314	chr17:29382314:A:G	7.76053e-22	-1.41679	-1.32845	0.000520348	1.74945	-1.29686	0.000515654	1.73307	-1.29707
29382350	chr17:29382350:C:T	6.18457e-13	18.014	-0.262917	0.000205761	0.223581	-0.698781	0.00020848	0.228721	-0.698311
29382673	chr17:29382673:C:T	3.79103e-20	-4.62694e-10	1.14352	0.0016448	-4.62694e-10	1.60346	0.00166009	-4.62694e-10	1.60519
29382691	chr17:29382691:C:T	1.63849e-21	-1.99793	-3.32541e-10	0.000219102	-0.412379	-3.32541e-10	0.000219841	-0.416529	-3.32541e-10
29382698	chr17:29382698:C:T	3.30024e-21	-4.62694e-10	-1.29771	9.72879e-05	-4.62694e-10	-1.22424	9.80445e-05	-4.62694e-10	-1.22401
29382727	chr17:29382727:G:A	4.42054e-21	-4.62694e-10	-1.00544	0.000145312	-4.62694e-10	-0.82303	0.000146479	-4.62694e-10	-0.822555
29383085	chr17:29383085:C:T	0.0120522	41.3363	0.107811	9.85665e-06	-2.25644	-1.25733	9.94063e-06	-2.25577	-1.25703
29383230	chr17:29383230:C:T	2.24052e-12	17.373	1.66528	0.000294524	-0.801796	0.685241	0.000298343	-0.797899	0.686708
29383299	chr17:29383299:A:G	0.00590597	40.8168	-0.085961	9.44762e-06	-2.26091	-1.29524	9.52417e-06	-2.26056	-1.29504
29383358	chr17:29383358:T:G	8.44736e-21	-4.62694e-10	-0.357848	0.00013542	-4.62694e-10	-0.893536	0.000136388	-4.62694e-10	-0.893931
29383377	chr17:29383377:CA:C	6.81444e-21	-4.62694e-10	-0.572657	0.000164193	-4.62694e-10	-0.700869	0.000165492	-4.62694e-10	-0.700511
29383617	chr17:29383617:T:C	7.67144e-22	-1.43046	-1.32633	0.000529124	1.77472	-1.30541	0.000524357	1.75832	-1.30558
29384637	chr17:29384637:C:G	4.1217e-21	-4.62694e-10	-1.07544	0.000105844	-4.62694e-10	-1.13995	0.00010665	-4.62694e-10	-1.13988
29384783	chr17:29384783:T:C	4.40883e-21	-4.62694e-10	-1.00809	0.000146299	-4.62694e-10	-0.816262	0.000147474	-4.62694e-10	-0.815782
29384814	chr17:29384814:A:G	8.40457e-21	-4.62694e-10	-0.362926	0.000134978	-4.62694e-10	-0.896805	0.000135943	-4.62694e-10	-0.897198
29385192	chr17:29385192:G:A	3.28785e-21	-4.62694e-10	-1.30147	8.76348e-05	-4.62694e-10	-1.32874	8.82958e-05	-4.62694e-10	-1.32874
29385475	chr17:29385475:A:T	2.03075e-05	35.3959	-0.337872	0.00020518	0.746367	-1.2244	0.0002075	0.750029	-1.22433
29385613	chr17:29385613:G:A	4.41551e-21	-4.62694e-10	-1.00658	0.000146579	-4.62694e-10	-0.814353	0.000147756	-4.62694e-10	-0.813873
29385661	chr17:29385661:C:T	6.50646e-21	-0.618907	-3.32541e-10	3.48414e-05	-2.25111	-3.32541e-10	3.50903e-05	-2.25151	-3.32541e-10
29385674	chr17:29385674:C:T	3.42321e-21	-4.62694e-10	-1.26112	8.80589e-05	-4.62694e-10	-1.32391	8.87248e-05	-4.62694e-10	-1.32389
29386123	chr17:29386123:G:A	4.25319e-21	-1.04403	-3.32541e-10	3.50599e-05	-2.24485	-3.32541e-10	3.53176e-05	-2.24505	-3.32541e-10
29386220	chr17:29386220:A:T	7.79998e-22	-1.41105	-1.32912	0.000514846	1.73298	-1.29102	0.000510217	1.71664	-1.29124
29386227	chr17:29386227:T:A	1.68452e-10	22.5308	0.827447	0.000908616	0.915449	0.0945596	0.000921907	0.921054	0.095957
29387699	chr17:29387699:A:AT	7.00703e-21	-0.544788	-3.32541e-10	3.46483e-05	-2.25667	-3.32541e-10	3.48999e-05	-2.25695	-3.32541e-10
29387820	chr17:29387820:C:T	2.78025e-21	-1.46916	-3.32541e-10	3.51958e-05	-2.24099	-3.32541e-10	3.54632e-05	-2.24094	-3.32541e-10
29388799	chr17:29388799:G:A	1.1802e-20	-4.62694e-10	-0.0234313	0.000178813	-4.62694e-10	-0.615575	0.000180075	-4.62694e-10	-0.616061
29389562	chr17:29389562:G:A	1.97381e-21	-1.81173	-3.32541e-10	3.61257e-05	-2.21491	-3.32541e-10	3.63965e-05	-2.21496	-3.32541e-10
29389920	chr17:29389920:T:G	5.09346e-20	-4.62694e-10	1.43884	0.00123639	-4.62694e-10	1.31804	0.00124702	-4.62694e-10	1.31908
29389923	chr17:29389923:G:A	4.66168e-21	-4.62694e-10	-0.952326	0.000112477	-4.62694e-10	-1.07917	0.000113388	-4.62694e-10	-1.07862
29390105	chr17:29390105:T:G	1.33936e-21	-2.19951	-3.32541e-10	8.58107e-05	-1.34977	-3.32541e-10	8.65098e-05	-1.34918	-3.32541e-10
29390182	chr17:29390182:C:T	8.15743e-21	-4.62694e-10	-0.392772	0.000138442	-4.62694e-10	-0.871461	0.000139433	-4.62694e-10	-0.871851
29390183	chr17:29390183:G:T	3.328e-21	-4.62694e-10	-1.28933	8.75962e-05	-4.62694e-10	-1.32918	8.82576e-05	-4.62694e-10	-1.32917
29391190	chr17:29391190:C:T	2.54055e-21	-0.255737	-1.30358	2.1977e-05	-1.39208	-1.31983	2.21109e-05	-1.39345	-1.31991
29391297	chr17:29391297:G:A	1.28265e-21	-2.24277	-3.32541e-10	5.04025e-05	-1.88187	-3.32541e-10	5.08026e-05	-1.88149	-3.32541e-10
29391486	chr17:29391486:T:G	8.49103e-21	-4.62694e-10	-0.352691	0.000145662	-4.62694e-10	-0.820623	0.00014668	-4.62694e-10	-0.821179
29391634	chr17:29391634:G:T	3.34655e-21	-4.62694e-10	-1.28377	8.76042e-05	-4.62694e-10	-1.32909	8.82658e-05	-4.62694e-10	-1.32908
29392001	chr17:29392001:A:G	0.000367518	37.6974	0.256411	1.03158e-05	-2.25144	-1.21681	1.03885e-05	-2.25228	-1.21645
29392355	chr17:29392355:C:T	3.20932e-21	-4.62694e-10	-1.32564	8.91803e-05	-4.62694e-10	-1.31125	8.98469e-05	-4.62694e-10	-1.31133
29392411	chr17:29392411:T:G	6.79082e-21	-4.62694e-10	-0.57613	0.000153991	-4.62694e-10	-0.765018	0.000155209	-4.62694e-10	-0.764659
29393112	chr17:29393112:T:C	1.27275e-20	-4.62694e-10	0.0520597	0.000434865	-4.62694e-10	0.273122	0.000438483	-4.62694e-10	0.273887
29394064	chr17:29394064:A:G	4.31466e-21	-4.62694e-10	-1.02968	0.000129139	-4.62694e-10	-0.941022	0.00013013	-4.62694e-10	-0.940899
29394428	chr17:29394428:G:A	6.9543e-22	-2.24407	-0.610856	2.55407e-05	-1.86952	-0.692123	2.57314e-05	-1.8691	-0.692617
29394778	chr17:29394778:T:C	1.30155e-20	-4.62694e-10	0.0744376	0.00018294	-4.62694e-10	-0.592755	0.000184226	-4.62694e-10	-0.593273
29394827	chr17:29394827:G:T	3.93395e-21	-4.62694e-10	-1.12206	0.000102406	-4.62694e-10	-1.17297	0.000103185	-4.62694e-10	-1.17291
29394985	chr17:29394985:A:G	4.10599e-21	-4.62694e-10	-1.07926	0.000106027	-4.62694e-10	-1.13822	0.000106821	-4.62694e-10	-1.13828
29395023	chr17:29395023:C:T	0.0206626	41.8455	0.137705	9.95615e-06	-2.25222	-1.2515	1.0043e-05	-2.25136	-1.2512
29395177	chr17:29395177:G:A	1.35769e-05	35.212	-0.556546	0.000221735	0.79413	-1.19456	0.000224157	0.797462	-1.19455
29395179	chr17:29395179:G:A	1.27602e-05	35.162	-0.568626	0.000217412	0.779518	-1.19964	0.000219785	0.782841	-1.19963
29395329	chr17:29395329:G:A	1.37426e-21	-2.17379	-3.32541e-10	9.57685e-05	-1.23998	-3.32541e-10	9.65535e-05	-1.23934	-3.32541e-10
29397052	chr17:29397052:TG:T	0.00779404	40.8755	0.132702	9.84493e-06	-2.262	-1.25295	9.92405e-06	-2.26181	-1.25266
29397092	chr17:29397092:G:C	0.00607127	40.2136	0.544774	1.10368e-05	-2.26151	-1.13917	1.11227e-05	-2.26175	-1.1387
29397110	chr17:29397110:C:T	3.64515e-21	-4.62694e-10	-1.1983	0.000111847	-4.62694e-10	-1.08478	0.000112715	-4.62694e-10	-1.08457
29397122	chr17:29397122:T:C	0.00243001	39.9238	-0.0811131	9.46006e-06	-2.25986	-1.29498	9.52949e-06	-2.26026	-1.29479
29397474	chr17:29397474:G:A	3.28965e-21	-4.62694e-10	-1.30092	8.76229e-05	-4.62694e-10	-1.32887	8.82839e-05	-4.62694e-10	-1.32888
29397832	chr17:29397832:T:C	2.00483e-20	-4.62694e-10	0.506445	0.000745133	-4.62694e-10	0.811649	0.000751474	-4.62694e-10	0.812602
29397843	chr17:29397843:A:G	1.89217e-20	-4.62694e-10	0.44861	0.000700244	-4.62694e-10	0.749515	0.00070619	-4.62694e-10	0.75045
29398196	chr17:29398196:A:G	1.24206e-20	-4.62694e-10	0.0276516	0.000176811	-4.62694e-10	-0.62683	0.000178057	-4.62694e-10	-0.627332
29398405	chr17:29398405:C:G	2.90538e-05	35.3133	0.102968	0.000222511	0.669684	-1.06662	0.000225004	0.673201	-1.06652
29398672	chr17:29398672:G:A	4.47013e-21	-4.62694e-10	-0.994284	0.000213384	-4.62694e-10	-0.438821	0.000215165	-4.62694e-10	-0.438028
29398714	chr17:29398714:T:C	7.35364e-22	-1.46984	-1.32925	0.0006107	1.90251	-1.28982	0.000605006	1.88584	-1.29004
29399125	chr17:29399125:T:A	1.21584e-20	-4.62694e-10	0.00632019	0.000414242	-4.62694e-10	0.224535	0.000417686	-4.62694e-10	0.225296
29399133	chr17:29399133:A:G	3.77272e-14	16.1035	-1.1493	6.84498e-05	-0.328974	-1.24684	6.92858e-05	-0.324467	-1.24673
29399166	chr17:29399166:G:C	3.45653e-21	-4.62694e-10	-1.25144	8.8148e-05	-4.62694e-10	-1.3229	8.88131e-05	-4.62694e-10	-1.3229
29399468	chr17:29399468:A:G	4.31928e-20	-4.62694e-10	1.27397	0.00182298	-4.62694e-10	1.70631	0.00183936	-4.62694e-10	1.70774
29399498	chr17:29399498:T:G	0.011073	41.0728	0.286541	1.02468e-05	-2.26041	-1.21455	1.03319e-05	-2.26001	-1.21419
29399618	chr17:29399618:T:C	7.6766e-22	-1.42739	-1.32872	0.000547113	1.79911	-1.29637	0.000542131	1.78264	-1.29657
29401045	chr17:29401045:G:A	4.66935e-21	-4.62694e-10	-0.950682	0.000113767	-4.62694e-10	-1.06776	0.000114678	-4.62694e-10	-1.0673
29401478	chr17:29401478:A:G	0.0175901	41.5507	0.27146	1.02317e-05	-2.25738	-1.21904	1.03189e-05	-2.25677	-1.21868
29401797	chr17:29401797:C:T	2.45972e-13	16.6428	0.186278	0.000106983	-0.708288	-0.420958	0.000108229	-0.70461	-0.420574
29401939	chr17:29401939:T:C	3.19963e-21	-4.62694e-10	-1.32867	9.04807e-05	-4.62694e-10	-1.29678	9.11571e-05	-4.62694e-10	-1.29685
29402678	chr17:29402678:G:A	0.00751712	41.7526	-0.780591	9.25125e-06	-2.25163	-1.32553	9.32844e-06	-2.25073	-1.32564
29403179	chr17:29403179:A:T	4.43142e-21	-4.62694e-10	-1.00298	0.000155018	-4.62694e-10	-0.758376	0.000156175	-4.62694e-10	-0.758454
29403970	chr17:29403970:T:C	8.00274e-22	-1.42385	-1.29065	0.000618924	1.79513	-1.16906	0.00061316	1.77867	-1.16948
29404361	chr17:29404361:C:T	4.18826e-21	-4.62694e-10	-1.05942	0.000107924	-4.62694e-10	-1.12048	0.000108749	-4.62694e-10	-1.12039
29404991	chr17:29404991:T:G	4.1744e-18	6.92625	-1.08123	2.41745e-05	-1.75752	-0.859096	2.43547e-05	-1.7582	-0.858504
29405141	chr17:29405141:A:G	0.0241782	41.8566	0.283644	1.03053e-05	-2.25359	-1.21566	1.03952e-05	-2.25279	-1.2153
29405170	chr17:29405170:T:C	3.20245e-21	-4.62694e-10	-1.32779	8.97321e-05	-4.62694e-10	-1.30509	9.04057e-05	-4.62694e-10	-1.30513
29405535	chr17:29405535:T:G	3.19768e-21	-4.62694e-10	-1.32928	8.85769e-05	-4.62694e-10	-1.31804	8.92433e-05	-4.62694e-10	-1.31807
29405569	chr17:29405569:A:G	2.46492e-13	13.8419	2.98924	0.00209951	-1.03719	2.88473	0.0021213	-1.03372	2.88407
29405710	chr17:29405710:C:T	5.38359e-20	1.49424	-3.32541e-10	7.05842e-05	-1.54511	-3.32541e-10	7.11769e-05	-1.54427	-3.32541e-10
29405924	chr17:29405924:C:T	6.43566e-14	16.5687	-1.08042	8.49965e-05	-0.161667	-1.19764	8.60513e-05	-0.156996	-1.19749
29406124	chr17:29406124:G:A	3.20666e-21	-4.62694e-10	-1.32647	8.93531e-05	-4.62694e-10	-1.30932	9.00241e-05	-4.62694e-10	-1.30936
29406132	chr17:29406132:T:C	3.38045e-21	-4.62694e-10	-1.27369	8.77796e-05	-4.62694e-10	-1.32709	8.84429e-05	-4.62694e-10	-1.32708
29406272	chr17:29406272:A:T	3.54564e-21	-4.62694e-10	-1.22598	9.34569e-05	-4.62694e-10	-1.26441	9.41666e-05	-4.62694e-10	-1.26437
29406286	chr17:29406286:A:G	3.42529e-21	-4.62694e-10	-1.26052	9.74128e-05	-4.62694e-10	-1.22296	9.81293e-05	-4.62694e-10	-1.22315
29406384	chr17:29406384:G:A	1.00629e-20	-0.182848	-3.32541e-10	4.89536e-05	-1.91104	-3.32541e-10	4.93957e-05	-1.90957	-3.32541e-10
29406577	chr17:29406577:A:G	0.00729586	41.7097	-0.767592	9.23611e-06	-2.25228	-1.32652	9.31306e-06	-2.25141	-1.32661
29406722	chr17:29406722:A:G	7.44001e-21	-0.48483	-3.32541e-10	3.4576e-05	-2.25876	-3.32541e-10	3.48291e-05	-2.25898	-3.32541e-10
29406816	chr17:29406816:C:T	5.2219e-21	-4.62694e-10	-0.83884	0.000159508	-4.62694e-10	-0.729818	0.000160738	-4.62694e-10	-0.729659
29407469	chr17:29407469:A:T	3.33222e-20	-4.62694e-10	1.01452	0.00142968	-4.62694e-10	1.46329	0.00144292	-4.62694e-10	1.46499
29407619	chr17:29407619:T:G	1.4844e-12	18.6846	-0.0580207	1.5373e-05	-2.18479	-0.884509	1.55472e-05	-2.18263	-0.88292
29408715	chr17:29408715:T:C	3.53123e-18	6.60456	-0.926859	2.79282e-05	-1.7795	-0.692773	2.81352e-05	-1.78031	-0.692098
29408843	chr17:29408843:G:A	3.37352e-21	-4.62694e-10	-1.27575	8.77116e-05	-4.62694e-10	-1.32786	8.83744e-05	-4.62694e-10	-1.32785
29409404	chr17:29409404:G:A	3.21125e-21	-4.62694e-10	-1.32504	8.89627e-05	-4.62694e-10	-1.3137	8.96349e-05	-4.62694e-10	-1.31369
29409700	chr17:29409700:G:T	4.91465e-20	-4.62694e-10	1.4031	0.00119296	-4.62694e-10	1.28228	0.00120321	-4.62694e-10	1.28331
29409886	chr17:29409886:T:G	5.79982e-18	7.50171	-1.32783	1.50505e-05	-2.10833	-0.982173	1.51479e-05	-2.10919	-0.982383
29410068	chr17:29410068:C:T	3.46547e-21	-4.62694e-10	-1.24885	8.8217e-05	-4.62694e-10	-1.32212	8.88825e-05	-4.62694e-10	-1.32212
29410130	chr17:29410130:G:A	0.0204402	41.7134	0.258941	1.02175e-05	-2.2555	-1.22232	1.03056e-05	-2.25479	-1.22197
29410312	chr17:29410312:A:G	3.41886e-21	-4.62694e-10	-1.26239	8.79594e-05	-4.62694e-10	-1.32504	8.86246e-05	-4.62694e-10	-1.32503
29410316	chr17:29410316:T:C	1.84607e-20	-4.62694e-10	0.423941	0.000680731	-4.62694e-10	0.721253	0.000686508	-4.62694e-10	0.722184
29410507	chr17:29410507:C:T	3.21078e-21	-4.62694e-10	-1.32519	8.90854e-05	-4.62694e-10	-1.31232	8.97548e-05	-4.62694e-10	-1.31235
29410758	chr17:29410758:C:T	9.2785e-06	34.641	-0.366204	0.000270401	0.759857	-0.961864	0.00027331	0.76312	-0.961949
29410959	chr17:29410959:A:G	3.38375e-21	-4.62694e-10	-1.27272	8.77604e-05	-4.62694e-10	-1.3273	8.84237e-05	-4.62694e-10	-1.32729
29411316	chr17:29411316:C:T	3.42285e-21	-4.62694e-10	-1.26123	9.7328e-05	-4.62694e-10	-1.22383	9.8044e-05	-4.62694e-10	-1.22402
29411461	chr17:29411461:A:G	1.48793e-19	3.50503	-0.994169	4.42578e-05	-0.981751	-1.03013	4.42543e-05	-0.988469	-1.03101
29411859	chr17:29411859:C:T	3.30371e-21	-4.62694e-10	-1.29666	8.75887e-05	-4.62694e-10	-1.32926	8.82498e-05	-4.62694e-10	-1.32926
29411962	chr17:29411962:G:A	3.40262e-21	-1.26716	-3.32541e-10	3.48202e-05	-2.25172	-3.32541e-10	3.50918e-05	-2.25147	-3.32541e-10
29412082	chr17:29412082:AC:A	3.3632e-21	-4.62694e-10	-1.27881	8.78683e-05	-4.62694e-10	-1.32608	8.8532e-05	-4.62694e-10	-1.32607
29412318	chr17:29412318:C:T	6.89138e-21	-4.62694e-10	-0.561431	0.000141656	-4.62694e-10	-0.848511	0.000142776	-4.62694e-10	-0.848157
29412658	chr17:29412658:C:T	4.29288e-21	-4.62694e-10	-1.03474	0.000128308	-4.62694e-10	-0.947484	0.000129292	-4.62694e-10	-0.94736
29413255	chr17:29413255:A:C	7.27996e-13	17.2574	0.656691	0.000200924	-0.505851	0.00686473	0.000203347	-0.50194	0.00741885
29413688	chr17:29413688:A:G	7.59768e-22	-1.44343	-1.32301	0.00059805	1.83991	-1.24815	0.000592491	1.82336	-1.24846
29413753	chr17:29413753:G:A	1.07121e-20	-4.62694e-10	-0.120323	0.000159706	-4.62694e-10	-0.728581	0.000160837	-4.62694e-10	-0.729042
29413771	chr17:29413771:G:A	1.23916e-19	3.35748	-1.02958	3.99398e-05	-1.05061	-1.06393	3.99489e-05	-1.05709	-1.06475
29414191	chr17:29414191:G:C	8.45572e-22	-1.44636	-1.21308	0.000908476	2.04111	-1.03125	0.000899546	2.02428	-1.03183
29414374	chr17:29414374:T:C	3.21849e-21	-4.62694e-10	-1.32279	8.76605e-05	-4.62694e-10	-1.32844	8.83222e-05	-4.62694e-10	-1.32844
29414626	chr17:29414626:G:A	1.64925e-19	3.55129	-0.9375	1.81499e-05	-1.75016	-1.15308	1.83169e-05	-1.74891	-1.1527
29414994	chr17:29414994:C:T	3.35483e-21	-4.62694e-10	-1.2813	8.75932e-05	-4.62694e-10	-1.32921	8.82547e-05	-4.62694e-10	-1.32921
29415002	chr17:29415002:T:C	3.0555e-12	19.3868	-0.0382625	1.63544e-05	-2.13474	-0.872673	1.65501e-05	-2.13198	-0.871063
29415690	chr17:29415690:T:A	7.55534e-22	-1.44969	-1.32234	0.000609348	1.85613	-1.24565	0.000603655	1.83954	-1.24597
29417067	chr17:29417067:G:A	9.26045e-21	-4.62694e-10	-0.265949	0.000347809	-4.62694e-10	0.0497395	0.000350188	-4.62694e-10	0.0490368
29417523	chr17:29417523:A:T	1.73299e-21	-1.94186	-3.32541e-10	0.000221021	-0.403658	-3.32541e-10	0.000221784	-0.40773	-3.32541e-10
29418201	chr17:29418201:C:T	3.28482e-21	-1.30239	-3.32541e-10	4.30293e-05	-2.04003	-3.32541e-10	4.3279e-05	-2.04177	-3.32541e-10
29418206	chr17:29418206:C:T	4.36368e-21	-4.62694e-10	-1.01839	0.000137784	-4.62694e-10	-0.87623	0.000138864	-4.62694e-10	-0.875937
29418735	chr17:29418735:A:G	1.31598e-21	-2.21712	-3.32541e-10	9.07727e-05	-1.29356	-3.32541e-10	9.13966e-05	-1.29423	-3.32541e-10
29418823	chr17:29418823:G:A	5.62128e-20	1.53744	-3.32541e-10	7.19971e-05	-1.52529	-3.32541e-10	7.26036e-05	-1.52442	-3.32541e-10
29419482	chr17:29419482:G:A	2.85134e-12	18.6226	0.656749	0.000213395	-0.398072	-0.0406949	0.000216103	-0.393569	-0.0401122
29419951	chr17:29419951:T:C	3.0568e-21	-1.37433	-3.32541e-10	5.89435e-05	-1.72534	-3.32541e-10	5.9233e-05	-1.72796	-3.32541e-10
29420308	chr17:29420308:A:G	2.67678e-21	-1.50709	-3.32541e-10	3.47329e-05	-2.25423	-3.32541e-10	3.49956e-05	-2.25421	-3.32541e-10
29422143	chr17:29422143:C:T	7.03342e-18	7.6924	-1.32568	1.39756e-05	-2.13152	-1.03308	1.40683e-05	-2.13229	-1.03322
29422843	chr17:29422843:G:A	3.38384e-21	-4.62694e-10	-1.27269	8.7797e-05	-4.62694e-10	-1.32689	8.84605e-05	-4.62694e-10	-1.32688
29423453	chr17:29423453:A:G	3.21702e-21	-4.62694e-10	-1.32325	8.87847e-05	-4.62694e-10	-1.3157	8.9452e-05	-4.62694e-10	-1.31573
29424441	chr17:29424441:A:C	1.43413e-21	-2.13114	-3.32541e-10	4.6315e-05	-1.96645	-3.32541e-10	4.66652e-05	-1.96644	-3.32541e-10
29424788	chr17:29424788:G:A	3.47331e-21	-4.62694e-10	-1.24659	9.82735e-05	-4.62694e-10	-1.21416	9.90104e-05	-4.62694e-10	-1.21421
29425072	chr17:29425072:T:C	7.83731e-21	-0.432807	-3.32541e-10	5.42683e-05	-1.80797	-3.32541e-10	5.46203e-05	-1.80903	-3.32541e-10
29425481	chr17:29425481:C:T	3.46053e-21	-4.62694e-10	-1.25028	8.81791e-05	-4.62694e-10	-1.32254	8.88444e-05	-4.62694e-10	-1.32255
29426081	chr17:29426081:T:C	0.00293926	40.8362	-0.803264	9.18267e-06	-2.26114	-1.32346	9.2537e-06	-2.26082	-1.32359
29426600	chr17:29426600:G:A	0.00665279	41.6537	-0.803845	9.25774e-06	-2.25316	-1.32329	9.3341e-06	-2.25233	-1.32343
29427322	chr17:29427322:C:T	3.40191e-21	-4.62694e-10	-1.26736	8.7854e-05	-4.62694e-10	-1.32624	8.85182e-05	-4.62694e-10	-1.32623
29427522	chr17:29427522:C:T	8.17947e-22	-1.54656	-1.1461	0.000960569	2.04143	-0.975814	0.000951208	2.02457	-0.976271
29427787	chr17:29427787:C:T	0.0141891	41.5386	0.0687031	9.7605e-06	-2.25749	-1.26608	9.84277e-06	-2.25688	-1.26582
29427939	chr17:29427939:AAAAAG:A	4.36228e-21	-1.01871	-3.32541e-10	4.70475e-05	-1.95076	-3.32541e-10	4.73483e-05	-1.9519	-3.32541e-10
29427950	chr17:29427950:T:G	1.40794e-20	-4.62694e-10	0.15301	0.000204931	-4.62694e-10	-0.479241	0.000206366	-4.62694e-10	-0.479781
29427963	chr17:29427963:A:G	7.43278e-22	-1.46213	-1.32626	0.000617385	1.88488	-1.2613	0.000611603	1.86823	-1.26158
29428233	chr17:29428233:G:A	4.32778e-21	-4.62694e-10	-1.02665	0.000150163	-4.62694e-10	-0.790195	0.000151285	-4.62694e-10	-0.79027
29428824	chr17:29428824:C:T	1.39506e-21	-2.15876	-3.32541e-10	0.000179794	-0.610103	-3.32541e-10	0.000180829	-0.611882	-3.32541e-10
29429313	chr17:29429313:T:C	1.06298e-20	-4.62694e-10	-0.128045	0.000158693	-4.62694e-10	-0.734941	0.000159817	-4.62694e-10	-0.735405
29429367	chr17:29429367:C:T	3.46618e-21	-4.62694e-10	-1.24865	8.8222e-05	-4.62694e-10	-1.32206	8.88876e-05	-4.62694e-10	-1.32206
29429376	chr17:29429376:G:A	0.00410776	41.1596	-0.791917	9.19301e-06	-2.25895	-1.32453	9.26605e-06	-2.25843	-1.32465
29429553	chr17:29429553:G:A	6.40665e-06	34.5448	-0.640413	0.000175545	0.594038	-1.22806	0.000177447	0.597285	-1.22805
29429917	chr17:29429917:T:C	3.25812e-21	-4.62694e-10	-1.31055	8.78735e-05	-4.62694e-10	-1.32602	8.85355e-05	-4.62694e-10	-1.32603
29430490	chr17:29430490:T:G	7.79916e-22	-1.43832	-1.30195	0.000626191	1.82916	-1.19142	0.000620318	1.81262	-1.19183
29430511	chr17:29430511:G:A	3.35335e-21	-4.62694e-10	-1.28174	8.75935e-05	-4.62694e-10	-1.32921	8.8255e-05	-4.62694e-10	-1.3292
29431023	chr17:29431023:T:C	7.40196e-22	-1.48447	-1.30807	0.000686694	1.93555	-1.20558	0.000680129	1.91881	-1.20596
29431638	chr17:29431638:A:C	3.44944e-21	-4.62694e-10	-1.25349	9.01551e-05	-4.62694e-10	-1.30038	9.08476e-05	-4.62694e-10	-1.30025
29431920	chr17:29431920:C:T	3.53355e-21	-4.62694e-10	-1.2294	0.000106501	-4.62694e-10	-1.13376	0.000107325	-4.62694e-10	-1.13357
29431924	chr17:29431924:A:G	3.55934e-18	6.78502	-1.09939	2.27898e-05	-1.79203	-0.883571	2.29599e-05	-1.79269	-0.882996
29432045	chr17:29432045:T:C	0.0130136	41.4494	0.071458	9.7579e-06	-2.25834	-1.2655	9.83963e-06	-2.25779	-1.26523
29432230	chr17:29432230:A:C	7.50552e-22	-1.47646	-1.30218	0.000682336	1.91556	-1.19195	0.000675821	1.89885	-1.19236
29432480	chr17:29432480:G:A	7.64747e-22	-1.4541	-1.30581	0.000640287	1.86098	-1.20098	0.000634256	1.84439	-1.20138
29432581	chr17:29432581:C:T	3.43077e-21	-4.62694e-10	-1.25892	8.98584e-05	-4.62694e-10	-1.30368	9.05478e-05	-4.62694e-10	-1.30356
29432729	chr17:29432729:C:T	0.00885212	41.0715	0.0640314	9.71485e-06	-2.26118	-1.26707	9.79385e-06	-2.26087	-1.26681
29432840	chr17:29432840:A:G	1.87269e-20	0.438256	-3.32541e-10	7.63169e-05	-1.46702	-3.32541e-10	7.68759e-05	-1.46724	-3.32541e-10
29433642	chr17:29433642:A:G	5.65823e-06	34.4018	-0.621599	0.000170104	0.555846	-1.22135	0.000171945	0.559076	-1.22134
29433706	chr17:29433706:A:AG	2.54577e-18	6.47233	-1.12184	2.10671e-05	-1.8149	-0.939307	2.12216e-05	-1.81568	-0.938737
29434519	chr17:29434519:C:G	4.59552e-21	-4.62694e-10	-0.966619	0.000118764	-4.62694e-10	-1.02477	0.00011971	-4.62694e-10	-1.02436
29434580	chr17:29434580:A:G	1.08791e-20	-4.62694e-10	-0.104859	0.000161314	-4.62694e-10	-0.718563	0.000162455	-4.62694e-10	-0.719032
29434609	chr17:29434609:G:A	4.28082e-21	-4.62694e-10	-1.03756	0.000127899	-4.62694e-10	-0.950671	0.000128881	-4.62694e-10	-0.950546
29434634	chr17:29434634:G:C	0.00726123	41.7318	-0.794415	9.27208e-06	-2.25065	-1.32426	9.34966e-06	-2.24971	-1.32438
29435135	chr17:29435135:C:T	3.45469e-13	16.788	0.380699	0.000129767	-0.666237	-0.269939	0.000131291	-0.6625	-0.26952
29435275	chr17:29435275:A:G	3.68746e-21	-4.62694e-10	-1.18676	0.000100834	-4.62694e-10	-1.18844	0.000101575	-4.62694e-10	-1.18864
29435463	chr17:29435463:T:C	3.33778e-21	-4.62694e-10	-1.2864	8.76143e-05	-4.62694e-10	-1.32897	8.82759e-05	-4.62694e-10	-1.32897
29436224	chr17:29436224:G:A	0.0143375	41.5423	0.0753777	9.78398e-06	-2.25659	-1.26458	9.867e-06	-2.25593	-1.2643
29436293	chr17:29436293:A:G	7.78359e-22	-1.45906	-1.28321	0.000682319	1.87678	-1.1532	0.000675818	1.86015	-1.15366
29436500	chr17:29436500:T:A	3.6287e-18	6.79765	-1.09272	2.31155e-05	-1.7871	-0.874308	2.3288e-05	-1.78777	-0.873727
29437545	chr17:29437545:G:A	1.67777e-12	18.821	-0.0719624	1.53507e-05	-2.17789	-0.892861	1.5526e-05	-2.17563	-0.891285
29437557	chr17:29437557:T:C	3.26241e-21	-4.62694e-10	-1.30923	8.7841e-05	-4.62694e-10	-1.32639	8.85068e-05	-4.62694e-10	-1.32635
29437873	chr17:29437873:C:T	0.00863592	41.0877	0.0230385	9.86485e-06	-2.26041	-1.25252	9.9468e-06	-2.26002	-1.25217
29438031	chr17:29438031:C:T	3.4666e-21	-4.62694e-10	-1.24853	8.78651e-05	-4.62694e-10	-1.32611	8.85269e-05	-4.62694e-10	-1.32613
29438708	chr17:29438708:C:T	3.77242e-21	-4.62694e-10	-1.16399	0.00011624	-4.62694e-10	-1.04626	0.000117143	-4.62694e-10	-1.04604
29438788	chr17:29438788:C:T	3.57497e-20	-4.62694e-10	1.08484	0.00154437	-4.62694e-10	1.54045	0.0015587	-4.62694e-10	1.54217
29439134	chr17:29439134:G:A	0.0132543	41.4816	0.0575744	9.73147e-06	-2.25812	-1.26843	9.81306e-06	-2.25755	-1.26817
29439173	chr17:29439173:CCTCAATTTGTCATGATAATTTCTTTCTTTTTTTTTTTTTTTTTTAAGACTGATTCTCACTCCTCTCTTGCCCAGGCTGGAGTGCAGTGGGGTGAT:C	8.16733e-21	-4.62694e-10	-0.39156	0.000303518	-4.62694e-10	-0.0864722	0.000305606	-4.62694e-10	-0.0871361
29439351	chr17:29439351:C:T	2.43543e-21	-1.60158	-3.32541e-10	3.68657e-05	-2.19463	-3.32541e-10	3.71388e-05	-2.19477	-3.32541e-10
29439749	chr17:29439749:G:A	3.20735e-21	-4.62694e-10	-1.32626	8.93e-05	-4.62694e-10	-1.30991	8.99707e-05	-4.62694e-10	-1.30995
29439886	chr17:29439886:AAAT:A	3.31606e-21	-4.62694e-10	-1.29293	8.76088e-05	-4.62694e-10	-1.32903	8.82693e-05	-4.62694e-10	-1.32904
29440325	chr17:29440325:T:C	0.00169363	40.1114	-0.629688	9.36881e-06	-2.26222	-1.30231	9.442e-06	-2.26208	-1.30218
29440569	chr17:29440569:A:T	0.0154226	41.6117	0.0789214	9.79256e-06	-2.25642	-1.26388	9.87574e-06	-2.25575	-1.2636
29440863	chr17:29440863:A:G	3.38932e-21	-4.62694e-10	-1.27107	8.76008e-05	-4.62694e-10	-1.32912	8.82617e-05	-4.62694e-10	-1.32913
29440914	chr17:29440914:C:T	4.02092e-21	-4.62694e-10	-1.10019	0.000102128	-4.62694e-10	-1.17569	0.000102909	-4.62694e-10	-1.17559
29440930	chr17:29440930:A:G	3.20784e-21	-4.62694e-10	-1.3261	8.92694e-05	-4.62694e-10	-1.31026	8.99399e-05	-4.62694e-10	-1.31029
29441274	chr17:29441274:C:T	5.26111e-18	7.40078	-1.32439	1.41647e-05	-2.09506	-1.0561	1.42566e-05	-2.09595	-1.05627
29441580	chr17:29441580:C:T	3.39482e-21	-4.62694e-10	-1.26945	8.76108e-05	-4.62694e-10	-1.32901	8.82717e-05	-4.62694e-10	-1.32901
29441819	chr17:29441819:A:G	3.28135e-21	-4.62694e-10	-1.30345	8.76471e-05	-4.62694e-10	-1.3286	8.83083e-05	-4.62694e-10	-1.3286
29442079	chr17:29442079:G:T	7.92628e-13	17.4323	0.566856	0.000196741	-0.45374	-0.0662882	0.00019912	-0.449776	-0.0657512
29442157	chr17:29442157:C:T	7.32139e-13	17.0697	0.850126	0.000216197	-0.570618	0.144893	0.000218796	-0.566772	0.145478
29442435	chr17:29442435:C:T	3.17895e-20	-4.62694e-10	0.967433	0.00135786	-4.62694e-10	1.41175	0.00137046	-4.62694e-10	1.41347
29442580	chr17:29442580:G:A	0.00181715	40.1713	-0.619187	9.38918e-06	-2.26211	-1.30025	9.46284e-06	-2.26194	-1.30012
29443154	chr17:29443154:G:A	8.65757e-22	-1.51146	-1.12439	0.000908359	1.95512	-0.945396	0.000899656	1.93844	-0.945865
29443391	chr17:29443391:A:G	5.39093e-21	-4.62694e-10	-0.806984	0.000126981	-4.62694e-10	-0.957879	0.000128024	-4.62694e-10	-0.957216
29443489	chr17:29443489:G:A	1.08707e-20	-4.62694e-10	-0.105634	0.000161225	-4.62694e-10	-0.719112	0.000162366	-4.62694e-10	-0.719581
29443893	chr17:29443893:T:A	3.34715e-20	-4.62694e-10	1.01899	0.00143703	-4.62694e-10	1.46842	0.00145035	-4.62694e-10	1.47012
29444032	chr17:29444032:T:C	1.29417e-21	-2.23383	-3.32541e-10	4.40079e-05	-2.01754	-3.32541e-10	4.43447e-05	-2.01744	-3.32541e-10
29444110	chr17:29444110:C:T	0.011709	41.0955	0.319735	1.06837e-05	-2.26052	-1.17267	1.0774e-05	-2.26014	-1.17216
29444707	chr17:29444707:T:C	6.03794e-21	-4.62694e-10	-0.693639	0.000147182	-4.62694e-10	-0.810241	0.000148342	-4.62694e-10	-0.809917
29445300	chr17:29445300:G:A	0.00696723	41.6845	-0.78841	9.2478e-06	-2.25271	-1.32482	9.32444e-06	-2.25186	-1.32494
29446169	chr17:29446169:G:C	3.21607e-21	-4.62694e-10	-1.32354	8.95765e-05	-4.62694e-10	-1.30682	9.02455e-05	-4.62694e-10	-1.3069
29446271	chr17:29446271:A:G	0.00774536	41.8091	-0.807179	9.28256e-06	-2.25085	-1.32293	9.35999e-06	-2.24992	-1.32307
29447512	chr17:29447512:G:T	3.21587e-21	-4.62694e-10	-1.3236	8.95718e-05	-4.62694e-10	-1.30687	9.02407e-05	-4.62694e-10	-1.30695
29448513	chr17:29448513:T:C	2.94065e-18	6.63969	-1.145	2.07311e-05	-1.82231	-0.947974	2.08854e-05	-1.82294	-0.94744
29448559	chr17:29448559:A:G	1.976e-21	-1.81063	-3.32541e-10	4.98459e-05	-1.89298	-3.32541e-10	5.0206e-05	-1.8933	-3.32541e-10
29448649	chr17:29448649:C:A	7.76826e-22	-1.42403	-1.32021	0.000577843	1.79617	-1.23879	0.000572507	1.77971	-1.23911
29448803	chr17:29448803:AAC:A	1.5617e-21	-2.04593	-3.32541e-10	4.03601e-05	-2.10407	-3.32541e-10	4.06625e-05	-2.10413	-3.32541e-10
29448809	chr17:29448809:AGATGGT:A	1.54878e-21	-2.05423	-3.32541e-10	4.06668e-05	-2.0965	-3.32541e-10	4.09716e-05	-2.09656	-3.32541e-10
29449664	chr17:29449664:A:C	3.5692e-21	-4.62694e-10	-1.21936	8.86072e-05	-4.62694e-10	-1.3177	8.92733e-05	-4.62694e-10	-1.31773
29449717	chr17:29449717:T:C	4.15916e-18	6.93902	-1.09765	2.37485e-05	-1.75361	-0.880786	2.39252e-05	-1.7543	-0.880204
29449766	chr17:29449766:G:A	0.00188531	40.2372	-0.64828	9.33795e-06	-2.26195	-1.30587	9.41139e-06	-2.26176	-1.30576
29450220	chr17:29450220:A:G	3.22165e-21	-4.62694e-10	-1.32181	8.86301e-05	-4.62694e-10	-1.31744	8.92975e-05	-4.62694e-10	-1.31746
29451062	chr17:29451062:TGAAAA:T	4.42285e-20	-4.62694e-10	1.29767	0.00186983	-4.62694e-10	1.73169	0.00188663	-4.62694e-10	1.73312
29452002	chr17:29452002:G:A	9.31065e-18	6.64721	-3.32541e-10	0.00077194	0.846992	-3.32541e-10	0.000781428	0.851689	-3.32541e-10
29452227	chr17:29452227:A:C	1.89141e-12	19.5165	-0.647613	1.20869e-05	-2.1177	-1.19209	1.22241e-05	-2.11478	-1.19125
29452420	chr17:29452420:A:G	1.28895e-12	15.2828	3.20264	0.00448732	-0.499079	3.10618	0.00453703	-0.494966	3.10556
29453198	chr17:29453198:T:C	0.00997279	41.1666	0.0880904	1.00138e-05	-2.25981	-1.23813	1.00978e-05	-2.25937	-1.23774
29453317	chr17:29453317:G:A	3.36004e-21	-4.62694e-10	-1.27975	8.76594e-05	-4.62694e-10	-1.32846	8.83217e-05	-4.62694e-10	-1.32845
29453720	chr17:29453720:G:T	3.39488e-21	-4.62694e-10	-1.26943	8.78153e-05	-4.62694e-10	-1.32668	8.84791e-05	-4.62694e-10	-1.32667
29453818	chr17:29453818:T:G	4.28541e-21	-4.62694e-10	-1.03649	0.000128058	-4.62694e-10	-0.949428	0.000129041	-4.62694e-10	-0.949304
29453899	chr17:29453899:C:T	7.22666e-22	-2.2365	-0.580011	2.54888e-05	-1.90153	-0.66215	2.56797e-05	-1.90113	-0.662607
29454576	chr17:29454576:G:A	0.007469	41.771	-0.805401	9.27546e-06	-2.25142	-1.32313	9.35264e-06	-2.25051	-1.32327
29455272	chr17:29455272:G:T	0.0139416	41.5897	-3.32541e-10	3.48553e-05	-2.25071	-3.32541e-10	3.51511e-05	-2.24978	-3.32541e-10
29456231	chr17:29456231:C:T	7.13468e-21	-0.526735	-3.32541e-10	4.00833e-05	-2.11095	-3.32541e-10	4.04027e-05	-2.11054	-3.32541e-10
29456277	chr17:29456277:A:G	1.21063e-12	18.4227	-3.32541e-10	3.61043e-05	-2.2155	-3.32541e-10	3.64381e-05	-2.21382	-3.32541e-10
29457355	chr17:29457355:G:A	3.35002e-21	-4.62694e-10	-1.28274	8.76625e-05	-4.62694e-10	-1.32842	8.83248e-05	-4.62694e-10	-1.32841
29457803	chr17:29457803:GACAGATAAAATTAA:G	7.20624e-22	-1.56234	-1.257	0.000955856	2.16798	-1.10729	0.000946182	2.15079	-1.10779
29457839	chr17:29457839:G:A	3.94947e-18	6.95699	-1.16735	2.16565e-05	-1.7468	-0.979807	2.18161e-05	-1.74749	-0.979294
29458516	chr17:29458516:G:C	1.03842e-17	7.9687	-1.21237	1.0034e-05	-2.168	-1.32794	1.01024e-05	-2.16868	-1.32798
29458534	chr17:29458534:C:T	3.19766e-21	-4.62694e-10	-1.32928	8.80879e-05	-4.62694e-10	-1.32358	8.87511e-05	-4.62694e-10	-1.3236
29458554	chr17:29458554:A:G	1.70914e-21	-1.95571	-3.32541e-10	0.000214973	-0.431401	-3.32541e-10	0.000215721	-0.435448	-3.32541e-10
29458722	chr17:29458722:T:C	3.79625e-20	-4.62694e-10	1.1449	0.00164934	-4.62694e-10	1.60622	0.00166469	-4.62694e-10	1.60796
29458910	chr17:29458910:G:C	3.20193e-21	-4.62694e-10	-1.32795	8.97859e-05	-4.62694e-10	-1.30449	9.04598e-05	-4.62694e-10	-1.30453
29458966	chr17:29458966:C:T	3.23482e-21	-4.62694e-10	-1.31773	9.60316e-05	-4.62694e-10	-1.23724	9.67483e-05	-4.62694e-10	-1.23732
29459047	chr17:29459047:G:A	3.47598e-21	-4.62694e-10	-1.24583	9.836e-05	-4.62694e-10	-1.21328	9.90975e-05	-4.62694e-10	-1.21333
29460364	chr17:29460364:G:A	8.62858e-21	-0.336622	-3.32541e-10	4.6533e-05	-1.96175	-3.32541e-10	4.69499e-05	-1.96035	-3.32541e-10
29460451	chr17:29460451:A:G	3.20695e-21	-4.62694e-10	-1.32638	8.93353e-05	-4.62694e-10	-1.30952	9.00063e-05	-4.62694e-10	-1.30955
29461486	chr17:29461486:A:G	2.53322e-06	33.5726	-0.595987	0.000178062	0.480161	-1.09994	0.000179944	0.483246	-1.10003
29461511	chr17:29461511:C:G	4.29223e-21	-4.62694e-10	-1.0349	0.000128283	-4.62694e-10	-0.947678	0.000129267	-4.62694e-10	-0.947553
29461692	chr17:29461692:G:A	3.3987e-21	-4.62694e-10	-1.26831	8.78362e-05	-4.62694e-10	-1.32644	8.85002e-05	-4.62694e-10	-1.32643
29461983	chr17:29461983:A:G	1.0591e-20	-0.131697	-3.32541e-10	0.00547883	2.80673	-3.32541e-10	0.00542734	2.78977	-3.32541e-10
29462363	chr17:29462363:C:G	3.39214e-21	-4.62694e-10	-1.27024	8.7605e-05	-4.62694e-10	-1.32908	8.82659e-05	-4.62694e-10	-1.32908
29462528	chr17:29462528:G:T	1.12852e-12	18.5937	-0.241198	1.39343e-05	-2.18286	-0.984704	1.40903e-05	-2.18066	-0.983287
29463533	chr17:29463533:C:T	3.31334e-21	-4.62694e-10	-1.29374	8.76198e-05	-4.62694e-10	-1.32891	8.82813e-05	-4.62694e-10	-1.32891
29463697	chr17:29463697:A:G	3.45729e-21	-4.62694e-10	-1.25122	9.85801e-05	-4.62694e-10	-1.21104	9.93042e-05	-4.62694e-10	-1.21125
29463875	chr17:29463875:G:A	1.45688e-12	15.2016	3.40622	0.00534228	-0.527157	3.30865	0.00540125	-0.52307	3.30802
29464539	chr17:29464539:C:T	3.39649e-21	-4.62694e-10	-1.26896	8.76124e-05	-4.62694e-10	-1.32899	8.82732e-05	-4.62694e-10	-1.329
29465009	chr17:29465009:C:T	1.88832e-06	33.4727	-0.789947	0.000155369	0.448164	-1.20428	0.000157013	0.451245	-1.20435
29465086	chr17:29465086:G:T	3.34685e-21	-4.62694e-10	-1.28368	8.76079e-05	-4.62694e-10	-1.32904	8.82696e-05	-4.62694e-10	-1.32904
29465556	chr17:29465556:A:G	3.39331e-21	-4.62694e-10	-1.2699	8.76066e-05	-4.62694e-10	-1.32906	8.82675e-05	-4.62694e-10	-1.32906
29465777	chr17:29465777:T:G	3.19985e-21	-4.62694e-10	-1.3286	9.19939e-05	-4.62694e-10	-1.28019	9.26933e-05	-4.62694e-10	-1.28014
29466506	chr17:29466506:AT:A	3.79921e-21	-4.62694e-10	-1.15691	9.9495e-05	-4.62694e-10	-1.20181	0.000100253	-4.62694e-10	-1.20173
29466735	chr17:29466735:G:A	9.15097e-21	-4.62694e-10	-0.277842	0.000346777	-4.62694e-10	0.0467664	0.000349107	-4.62694e-10	0.0459451
29466748	chr17:29466748:T:C	5.80721e-21	-4.62694e-10	-0.732601	0.000174344	-4.62694e-10	-0.640884	0.000175755	-4.62694e-10	-0.640346
29467076	chr17:29467076:G:A	5.80649e-21	-4.62694e-10	-0.732726	0.000174319	-4.62694e-10	-0.641028	0.000175729	-4.62694e-10	-0.64049
29467519	chr17:29467519:G:A	3.59721e-22	-2.19635	-1.31778	3.98909e-05	-0.879489	-1.23628	4.00406e-05	-0.883178	-1.23636
29467970	chr17:29467970:T:G	0.00759877	41.8639	-0.881066	9.39451e-06	-2.24978	-1.31201	9.47236e-06	-2.24881	-1.31225
29468228	chr17:29468228:C:T	7.28818e-21	-0.505449	-3.32541e-10	0.00174151	1.6606	-3.32541e-10	0.00172573	1.64397	-3.32541e-10
29468426	chr17:29468426:C:T	3.35314e-21	-4.62694e-10	-1.2818	8.76366e-05	-4.62694e-10	-1.32872	8.82986e-05	-4.62694e-10	-1.32871
29468506	chr17:29468506:T:C	3.45934e-21	-4.62694e-10	-1.25062	8.78315e-05	-4.62694e-10	-1.32649	8.84931e-05	-4.62694e-10	-1.32651
29468599	chr17:29468599:G:C	6.89076e-18	7.67218	-1.32594	1.39539e-05	-2.12224	-1.04392	1.40455e-05	-2.12304	-1.04409
29468859	chr17:29468859:A:C	5.45123e-21	-4.62694e-10	-0.795861	0.000171283	-4.62694e-10	-0.658597	0.000172652	-4.62694e-10	-0.658155
29469059	chr17:29469059:T:G	6.84492e-18	7.66567	-1.32611	1.39852e-05	-2.1226	-1.04132	1.4077e-05	-2.1234	-1.04149
29469807	chr17:29469807:G:A	1.2104e-12	18.5967	-0.174168	1.44047e-05	-2.18662	-0.947739	1.45664e-05	-2.18447	-0.946243
29471281	chr17:29471281:T:C	6.8937e-21	-4.62694e-10	-0.561094	0.000245589	-4.62694e-10	-0.298254	0.000247664	-4.62694e-10	-0.297363
29471426	chr17:29471426:C:T	1.09425e-20	-4.62694e-10	-0.0990515	0.000161939	-4.62694e-10	-0.714697	0.000163083	-4.62694e-10	-0.715172
29472071	chr17:29472071:A:G	6.81426e-13	16.9917	0.856318	0.000209894	-0.605657	0.150346	0.00021241	-0.601823	0.150909
29472151	chr17:29472151:C:T	2.23624e-21	-1.68691	-3.32541e-10	3.50727e-05	-2.24449	-3.32541e-10	3.53362e-05	-2.24453	-3.32541e-10
29472653	chr17:29472653:A:C	1.0866e-20	-4.62694e-10	-0.106061	0.000161122	-4.62694e-10	-0.719754	0.000162262	-4.62694e-10	-0.720224
29473373	chr17:29473373:C:T	2.99973e-21	-1.39318	-3.32541e-10	0.000667908	0.702237	-3.32541e-10	0.000672746	0.701933	-3.32541e-10
29473428	chr17:29473428:G:A	5.57146e-18	7.45379	-1.32008	1.63179e-05	-2.09893	-0.910722	1.6423e-05	-2.09979	-0.910954
29473433	chr17:29473433:C:T	9.54205e-13	17.6544	0.530302	0.000204964	-0.384611	-0.0944667	0.000207453	-0.38057	-0.0939598
29473523	chr17:29473523:C:T	9.65871e-21	-4.62694e-10	-0.223841	0.000222441	-4.62694e-10	-0.397252	0.000224338	-4.62694e-10	-0.396279
29473531	chr17:29473531:A:G	1.03409e-20	-4.62694e-10	-0.155591	0.000155468	-4.62694e-10	-0.755471	0.000156571	-4.62694e-10	-0.755926
29473588	chr17:29473588:A:G	0.0004239	38.2143	-0.117764	9.42882e-06	-2.25974	-1.2984	9.49788e-06	-2.26014	-1.29822
29473845	chr17:29473845:G:A	6.60177e-13	16.9186	0.897764	0.00021425	-0.618764	0.183993	0.000216816	-0.614969	0.184585
29474021	chr17:29474021:C:T	1.48729e-21	-2.09475	-3.32541e-10	4.173e-05	-2.07069	-3.32541e-10	4.20399e-05	-2.07081	-3.32541e-10
29474052	chr17:29474052:T:G	3.81404e-18	6.85407	-1.09933	2.32254e-05	-1.77303	-0.883638	2.33985e-05	-1.7737	-0.883063
29474074	chr17:29474074:T:C	3.51824e-21	-4.62694e-10	-1.23374	9.34778e-05	-4.62694e-10	-1.26419	9.41919e-05	-4.62694e-10	-1.2641
29474706	chr17:29474706:G:C	3.36235e-21	-4.62694e-10	-1.27906	8.76956e-05	-4.62694e-10	-1.32804	8.83581e-05	-4.62694e-10	-1.32804
29474784	chr17:29474784:A:G	1.05334e-20	-4.62694e-10	-0.137153	0.000157691	-4.62694e-10	-0.741278	0.000158808	-4.62694e-10	-0.741737
29475230	chr17:29475230:T:C	2.10335e-12	19.2831	-0.308006	1.40606e-05	-2.13742	-1.02112	1.42253e-05	-2.13465	-1.01976
29475439	chr17:29475439:C:T	1.09741e-20	-4.62694e-10	-0.0961663	0.000162273	-4.62694e-10	-0.712635	0.000163421	-4.62694e-10	-0.713107
29475457	chr17:29475457:T:C	3.21006e-21	-4.62694e-10	-1.32541	8.91276e-05	-4.62694e-10	-1.31184	8.97972e-05	-4.62694e-10	-1.31188
29476239	chr17:29476239:G:T	7.53982e-22	-1.49427	-1.27981	0.000731179	1.93935	-1.14661	0.000724137	1.92262	-1.14708
29476828	chr17:29476828:T:C	3.20149e-21	-4.62694e-10	-1.32809	8.83452e-05	-4.62694e-10	-1.32066	8.90126e-05	-4.62694e-10	-1.32066
29476872	chr17:29476872:GTC:G	7.51217e-22	-1.49312	-1.28464	0.000719928	1.93328	-1.15604	0.000713011	1.91656	-1.1565
29476971	chr17:29476971:G:A	0.0196439	41.6658	0.26681	1.02332e-05	-2.2561	-1.22018	1.03211e-05	-2.25542	-1.21982
29477413	chr17:29477413:TTAATG:T	3.21078e-21	-4.62694e-10	-1.32519	8.9086e-05	-4.62694e-10	-1.31231	8.97554e-05	-4.62694e-10	-1.31235
29478788	chr17:29478788:G:A	3.67458e-21	-4.62694e-10	-1.19026	9.03749e-05	-4.62694e-10	-1.29795	9.10607e-05	-4.62694e-10	-1.29791
29478980	chr17:29478980:C:T	2.03126e-21	-1.78304	-3.32541e-10	3.50848e-05	-2.24415	-3.32541e-10	3.53472e-05	-2.24421	-3.32541e-10
29479546	chr17:29479546:T:C	4.10564e-21	-4.62694e-10	-1.07934	0.000103895	-4.62694e-10	-1.15853	0.00010469	-4.62694e-10	-1.15843
29480398	chr17:29480398:A:G	3.98144e-20	1.19253	-3.32541e-10	6.31038e-05	-1.65713	-3.32541e-10	6.38609e-05	-1.65273	-3.32541e-10
29481067	chr17:29481067:A:T	1.60622e-17	6.27493	0.917594	0.000178024	-0.905773	0.285779	0.000180288	-0.90228	0.2874
29481143	chr17:29481143:C:T	9.76454e-21	-4.62694e-10	-0.212945	0.00014977	-4.62694e-10	-0.792816	0.000150835	-4.62694e-10	-0.793251
29481297	chr17:29481297:G:A	1.8679e-21	-1.86689	-3.32541e-10	3.52902e-05	-2.23831	-3.32541e-10	3.5526e-05	-2.23917	-3.32541e-10
29481726	chr17:29481726:A:G	5.70325e-21	-0.750666	-3.32541e-10	3.54808e-05	-2.23292	-3.32541e-10	3.57515e-05	-2.23284	-3.32541e-10
29481954	chr17:29481954:T:C	0.0171407	41.5254	0.270894	1.02282e-05	-2.25764	-1.21913	1.03152e-05	-2.25704	-1.21877
29482073	chr17:29482073:C:A	2.0361e-12	15.6316	3.31097	0.00557042	-0.38884	3.21215	0.00563284	-0.384594	3.21153
29482086	chr17:29482086:A:G	6.22833e-13	16.9507	0.807414	0.000200396	-0.611151	0.109531	0.000202793	-0.607357	0.110108
29482343	chr17:29482343:A:G	4.13352e-21	-4.62694e-10	-1.07257	0.00012286	-4.62694e-10	-0.990871	0.000123802	-4.62694e-10	-0.990754
29482722	chr17:29482722:T:A	3.33316e-21	-4.62694e-10	-1.28778	8.76055e-05	-4.62694e-10	-1.32907	8.8267e-05	-4.62694e-10	-1.32907
29483711	chr17:29483711:CAACA:C	5.36837e-21	-4.62694e-10	-0.811178	0.000126506	-4.62694e-10	-0.961624	0.000127545	-4.62694e-10	-0.960966
29483779	chr17:29483779:A:T	0.0103464	41.1981	0.0933239	1.00301e-05	-2.25974	-1.23659	1.01143e-05	-2.25929	-1.2362
29484761	chr17:29484761:C:T	3.38448e-21	-4.62694e-10	-1.2725	8.77642e-05	-4.62694e-10	-1.32726	8.84275e-05	-4.62694e-10	-1.32725
29485207	chr17:29485207:T:C	1.02137e-20	-4.62694e-10	-0.167973	0.000154305	-4.62694e-10	-0.762983	0.0001554	-4.62694e-10	-0.763432
29485413	chr17:29485413:A:G	0.0152321	41.4464	0.231846	1.01177e-05	-2.25843	-1.2292	1.02031e-05	-2.25788	-1.22886
29485568	chr17:29485568:G:A	6.73617e-21	-4.62694e-10	-0.584211	0.000162554	-4.62694e-10	-0.710903	0.000163839	-4.62694e-10	-0.710548
29486669	chr17:29486669:T:C	3.23882e-21	-4.62694e-10	-1.31649	8.81675e-05	-4.62694e-10	-1.32268	8.8831e-05	-4.62694e-10	-1.3227
29487008	chr17:29487008:G:T	9.11317e-21	-4.62694e-10	-0.281982	0.000214549	-4.62694e-10	-0.433376	0.000216379	-4.62694e-10	-0.4324
29487020	chr17:29487020:G:A	1.06546e-13	17.0693	-1.07695	0.000100824	0.00676254	-1.1953	0.000102094	0.0116189	-1.19516
29487031	chr17:29487031:C:T	2.66691e-20	-4.62694e-10	0.791805	0.000627099	-4.62694e-10	0.63919	0.000632212	-4.62694e-10	0.639791
29487156	chr17:29487156:T:G	2.49774e-06	33.5139	-0.551426	0.000180296	0.466743	-1.07406	0.000182205	0.469849	-1.07415
29487410	chr17:29487410:T:A	3.21076e-21	-4.62694e-10	-1.32519	8.90876e-05	-4.62694e-10	-1.31229	8.9757e-05	-4.62694e-10	-1.31233
29487478	chr17:29487478:C:T	0.0164747	41.5548	0.201829	1.00569e-05	-2.25714	-1.23652	1.01424e-05	-2.25652	-1.23619
29487678	chr17:29487678:A:G	1.07016e-20	-4.62694e-10	-0.12131	0.000159527	-4.62694e-10	-0.729701	0.000160657	-4.62694e-10	-0.730162
29488158	chr17:29488158:T:G	2.90646e-21	-1.42476	-3.32541e-10	3.45147e-05	-2.26053	-3.32541e-10	3.47754e-05	-2.26052	-3.32541e-10
29488294	chr17:29488294:G:A	3.35155e-21	-4.62694e-10	-1.28228	8.75963e-05	-4.62694e-10	-1.32918	8.82578e-05	-4.62694e-10	-1.32917
29489197	chr17:29489197:A:T	3.39232e-21	-4.62694e-10	-1.27019	8.78044e-05	-4.62694e-10	-1.3268	8.84682e-05	-4.62694e-10	-1.32679
29489447	chr17:29489447:G:A	0.014361	41.3938	0.225541	1.0099e-05	-2.25892	-1.23056	1.01839e-05	-2.2584	-1.23022
29489668	chr17:29489668:A:G	7.80861e-21	-4.62694e-10	-0.436475	0.000285855	-4.62694e-10	-0.146428	0.000287825	-4.62694e-10	-0.147081
29490028	chr17:29490028:TA:T	3.69726e-20	-4.62694e-10	1.11847	0.00160092	-4.62694e-10	1.57642	0.00161579	-4.62694e-10	1.57814
29490229	chr17:29490229:C:G	3.37666e-21	-4.62694e-10	-1.27481	8.75878e-05	-4.62694e-10	-1.32927	8.82488e-05	-4.62694e-10	-1.32927
29491051	chr17:29491051:T:C	3.40648e-21	-4.62694e-10	-1.26602	8.76352e-05	-4.62694e-10	-1.32873	8.82961e-05	-4.62694e-10	-1.32874
29491916	chr17:29491916:A:C	1.27944e-21	-2.21886	-0.0264192	4.10133e-05	-1.94699	-0.141033	4.13114e-05	-1.94665	-0.141651
29492573	chr17:29492573:G:A	2.40233e-20	-4.62694e-10	0.687324	0.000567056	-4.62694e-10	0.538544	0.000571655	-4.62694e-10	0.539102
29492878	chr17:29492878:C:T	3.26425e-21	-4.62694e-10	-1.30867	8.81786e-05	-4.62694e-10	-1.32255	8.88463e-05	-4.62694e-10	-1.32253
29492957	chr17:29492957:A:G	8.01264e-19	5.30221	-1.10772	1.09397e-05	-2.11855	-1.29097	1.10311e-05	-2.11794	-1.29077
29494037	chr17:29494037:C:T	7.7862e-13	17.1439	0.837403	0.000223522	-0.546782	0.154378	0.000226216	-0.542899	0.154956
29494074	chr17:29494074:G:A	0.0175841	41.4159	0.405965	1.06231e-05	-2.25847	-1.18041	1.07136e-05	-2.25793	-1.17999
29494175	chr17:29494175:G:A	5.89127e-18	7.51361	-1.32408	1.40023e-05	-2.10429	-1.0584	1.40936e-05	-2.10515	-1.05857
29494249	chr17:29494249:G:A	9.78669e-22	-1.52101	-0.992252	0.00104332	1.94313	-0.794878	0.0010335	1.92656	-0.795294
29494281	chr17:29494281:A:G	1.27095e-20	-4.62694e-10	0.050647	0.000180681	-4.62694e-10	-0.60518	0.000181954	-4.62694e-10	-0.60568
29494487	chr17:29494487:A:C	3.28519e-21	-4.62694e-10	-1.30228	9.27478e-05	-4.62694e-10	-1.27203	9.34362e-05	-4.62694e-10	-1.27216
29494778	chr17:29494778:A:G	1.93693e-20	-4.62694e-10	0.471987	0.000239773	-4.62694e-10	-0.322224	0.000241467	-4.62694e-10	-0.322702
29494805	chr17:29494805:A:G	1.86508e-21	-1.8684	-3.32541e-10	0.000284729	-0.150377	-3.32541e-10	0.000285643	-0.154691	-3.32541e-10
29495533	chr17:29495533:C:G	3.39283e-21	-4.62694e-10	-1.27004	8.78066e-05	-4.62694e-10	-1.32678	8.84703e-05	-4.62694e-10	-1.32677
29495952	chr17:29495952:G:A	4.09954e-21	-4.62694e-10	-1.08083	0.000121702	-4.62694e-10	-1.00034	0.000122635	-4.62694e-10	-1.00022
29496014	chr17:29496014:G:A	1.05243e-12	18.4865	-0.203833	1.40777e-05	-2.19261	-0.964708	1.42341e-05	-2.19055	-0.963246
29496306	chr17:29496306:C:T	1.08479e-21	-1.35674	-1.05358	0.000881135	1.71549	-0.736196	0.000873113	1.69935	-0.736723
29496828	chr17:29496828:C:G	6.80996e-22	-2.23666	-0.639241	2.41186e-05	-1.90047	-0.718466	2.42996e-05	-1.90007	-0.718908
29497088	chr17:29497088:CATATTAAGT:C	4.8064e-20	1.38083	-3.32541e-10	3.5616e-05	-2.22912	-3.32541e-10	3.59179e-05	-2.2282	-3.32541e-10
29498997	chr17:29498997:T:C	4.02204e-21	-4.62694e-10	-1.09991	0.00011905	-4.62694e-10	-1.02237	0.000119962	-4.62694e-10	-1.02226
29499441	chr17:29499441:AG:A	6.79713e-20	1.72738	-3.32541e-10	0.000141039	-0.85288	-3.32541e-10	0.000141972	-0.853805	-3.32541e-10
29499444	chr17:29499444:C:T	7.2219e-20	1.788	-3.32541e-10	0.000146373	-0.815756	-3.32541e-10	0.000147339	-0.816699	-3.32541e-10
29499495	chr17:29499495:G:T	3.59015e-21	-4.62694e-10	-1.21351	9.26e-05	-4.62694e-10	-1.27362	9.33005e-05	-4.62694e-10	-1.27361
29499524	chr17:29499524:G:A	0.0121203	41.2133	0.236392	1.01119e-05	-2.26028	-1.22792	1.01958e-05	-2.25988	-1.22758
29499563	chr17:29499563:TC:T	0.00117715	39.7068	-0.588875	9.14633e-06	-2.26098	-1.32758	9.21226e-06	-2.26128	-1.32762
29499973	chr17:29499973:T:C	9.84129e-21	-0.205115	-3.32541e-10	4.90928e-05	-1.9082	-3.32541e-10	4.95386e-05	-1.90668	-3.32541e-10
29500660	chr17:29500660:G:A	0.0130699	42.2815	-0.756326	9.35501e-06	-2.24384	-1.32217	9.43545e-06	-2.24267	-1.32229
29501239	chr17:29501239:A:G	6.37856e-21	-4.62694e-10	-0.638759	0.000112187	-4.62694e-10	-1.08175	0.000113004	-4.62694e-10	-1.08201
29501674	chr17:29501674:A:G	0.00541097	41.3331	-0.689853	9.16637e-06	-2.25707	-1.3293	9.24146e-06	-2.25643	-1.3293
29502100	chr17:29502100:G:A	3.20342e-21	-4.62694e-10	-1.32748	8.96293e-05	-4.62694e-10	-1.30623	9.03022e-05	-4.62694e-10	-1.30627
29502228	chr17:29502228:A:G	0.000520709	39.2218	-0.919572	9.25802e-06	-2.26241	-1.31401	9.32841e-06	-2.26243	-1.31394
29502246	chr17:29502246:C:T	3.20684e-21	-4.62694e-10	-1.32642	8.9339e-05	-4.62694e-10	-1.30948	9.001e-05	-4.62694e-10	-1.30951
29503005	chr17:29503005:A:G	1.55161e-12	18.7412	-0.0703473	1.53412e-05	-2.17948	-0.891894	1.55162e-05	-2.17723	-0.890318
29503162	chr17:29503162:C:T	1.61178e-12	15.3967	3.31222	0.00515804	-0.467118	3.21352	0.00521546	-0.462949	3.2129
29503252	chr17:29503252:C:T	7.80114e-22	-1.44907	-1.29095	0.000646672	1.83835	-1.16843	0.000640583	1.82182	-1.16888
29503272	chr17:29503272:T:C	3.26402e-21	-4.62694e-10	-1.30874	8.78139e-05	-4.62694e-10	-1.32669	8.84774e-05	-4.62694e-10	-1.32669
29503337	chr17:29503337:G:A	4.30765e-21	-4.62694e-10	-1.03131	0.000129168	-4.62694e-10	-0.940798	0.000130159	-4.62694e-10	-0.940675
29504055	chr17:29504055:T:G	2.60474e-18	6.62867	-1.25528	1.73256e-05	-1.78468	-1.16504	1.745e-05	-1.78534	-1.16475
29504405	chr17:29504405:C:T	3.41105e-21	-4.62694e-10	-1.26468	8.76451e-05	-4.62694e-10	-1.32862	8.8306e-05	-4.62694e-10	-1.32863
29504977	chr17:29504977:A:G	1.0014e-12	18.4429	-0.209931	1.39873e-05	-2.19561	-0.968157	1.41419e-05	-2.19359	-0.966702
29505182	chr17:29505182:A:C	1.85709e-21	-1.87269	-3.32541e-10	3.55405e-05	-2.23124	-3.32541e-10	3.5809e-05	-2.23124	-3.32541e-10
29505439	chr17:29505439:C:T	1.0402e-20	-4.62694e-10	-0.149705	0.000156312	-4.62694e-10	-0.75006	0.00015742	-4.62694e-10	-0.750515
29505732	chr17:29505732:A:G	0.0115235	41.1148	0.284422	1.02305e-05	-2.261	-1.21554	1.03148e-05	-2.26067	-1.21518
29505805	chr17:29505805:C:T	3.25277e-21	-4.62694e-10	-1.31219	8.79156e-05	-4.62694e-10	-1.32554	8.85808e-05	-4.62694e-10	-1.32552
29505806	chr17:29505806:G:A	0.00141095	39.9444	-0.645311	9.33921e-06	-2.26243	-1.30526	9.41099e-06	-2.26241	-1.30514
29505889	chr17:29505889:C:T	0.0180204	41.6644	0.18191	1.0017e-05	-2.25612	-1.24151	1.01027e-05	-2.25544	-1.2412
29505972	chr17:29505972:A:G	0.0149071	41.4102	0.246513	1.01515e-05	-2.25882	-1.22547	1.0237e-05	-2.25831	-1.22512
29506656	chr17:29506656:T:C	3.98669e-21	-4.62694e-10	-1.10874	0.000131731	-4.62694e-10	-0.921149	0.00013272	-4.62694e-10	-0.921189
29506660	chr17:29506660:AGATT:A	9.6145e-06	35.1366	-0.826242	9.20274e-06	-2.25843	-1.32398	9.26652e-06	-2.25892	-1.32411
29506863	chr17:29506863:G:A	6.85775e-21	-4.62694e-10	-0.566322	0.000155316	-4.62694e-10	-0.756455	0.000156544	-4.62694e-10	-0.756094
29506927	chr17:29506927:A:G	4.62997e-21	-4.62694e-10	-0.959151	0.000116199	-4.62694e-10	-1.04661	0.0001171	-4.62694e-10	-1.04641
29508120	chr17:29508120:C:T	3.61622e-18	6.79453	-1.09305	2.31109e-05	-1.78723	-0.874378	2.32834e-05	-1.7879	-0.873796
29508193	chr17:29508193:A:C	1.99633e-12	19.0446	-0.121693	1.52053e-05	-2.15878	-0.921491	1.53819e-05	-2.15627	-0.919967
29508551	chr17:29508551:C:T	3.29438e-18	6.72243	-1.11416	2.20964e-05	-1.80258	-0.903916	2.22612e-05	-1.80324	-0.903354
29509201	chr17:29509201:C:T	4.71693e-21	-4.62694e-10	-0.940544	0.000140282	-4.62694e-10	-0.858257	0.000141372	-4.62694e-10	-0.858041
29510197	chr17:29510197:C:T	7.50485e-20	1.82643	-3.32541e-10	0.000173846	-0.643743	-3.32541e-10	0.000174302	-0.648647	-3.32541e-10
29510567	chr17:29510567:G:A	3.36761e-21	-4.62694e-10	-1.2775	8.76888e-05	-4.62694e-10	-1.32812	8.83513e-05	-4.62694e-10	-1.32811
29511897	chr17:29511897:G:T	3.20069e-21	-4.62694e-10	-1.32834	8.85556e-05	-4.62694e-10	-1.31828	8.92219e-05	-4.62694e-10	-1.31831
29512011	chr17:29512011:A:G	4.35247e-13	18.676	-1.27632	1.01348e-05	-2.15886	-1.32708	1.0236e-05	-2.1564	-1.32712
29512260	chr17:29512260:A:G	3.47825e-21	-4.62694e-10	-1.24517	9.25261e-05	-4.62694e-10	-1.27442	9.32323e-05	-4.62694e-10	-1.27434
29512537	chr17:29512537:G:A	3.20128e-21	-4.62694e-10	-1.32815	8.9873e-05	-4.62694e-10	-1.30352	9.05476e-05	-4.62694e-10	-1.30356
29512946	chr17:29512946:T:G	4.86188e-21	-4.62694e-10	-0.910277	0.000146087	-4.62694e-10	-0.817709	0.000147211	-4.62694e-10	-0.817565
29513584	chr17:29513584:G:C	3.3911e-21	-4.62694e-10	-1.27055	8.76034e-05	-4.62694e-10	-1.32909	8.82643e-05	-4.62694e-10	-1.3291
29513727	chr17:29513727:AG:A	0.00542279	41.4693	-0.823865	9.25712e-06	-2.25557	-1.32095	9.33218e-06	-2.25485	-1.32112
29514397	chr17:29514397:G:A	3.56718e-21	-1.21993	-3.32541e-10	3.84722e-05	-2.15198	-3.32541e-10	3.87131e-05	-2.15325	-3.32541e-10
29514504	chr17:29514504:C:T	4.85355e-21	-4.62694e-10	-0.911992	0.000146515	-4.62694e-10	-0.814783	0.000147638	-4.62694e-10	-0.81467
29514676	chr17:29514676:A:T	0.00466647	41.3304	-0.835154	9.25609e-06	-2.25721	-1.31943	9.33016e-06	-2.25658	-1.31961
29514894	chr17:29514894:T:C	3.27833e-21	-4.62694e-10	-1.30437	8.77034e-05	-4.62694e-10	-1.32795	8.83645e-05	-4.62694e-10	-1.32796
29514917	chr17:29514917:G:T	3.03599e-18	6.6326	-1.10601	2.24729e-05	-1.77179	-0.917818	2.26371e-05	-1.77261	-0.917232
29515562	chr17:29515562:G:A	3.20262e-21	-4.62694e-10	-1.32773	8.84226e-05	-4.62694e-10	-1.31979	8.90905e-05	-4.62694e-10	-1.31978
29515727	chr17:29515727:C:T	8.28733e-22	-1.55006	-1.1295	0.00105617	2.06868	-0.908196	0.00104554	2.05174	-0.908881
29515827	chr17:29515827:C:T	0.0113269	41.235	0.147049	9.89504e-06	-2.26016	-1.24972	9.97688e-06	-2.25975	-1.24942
29515955	chr17:29515955:T:G	3.53573e-21	-1.22878	-3.32541e-10	3.5124e-05	-2.24303	-3.32541e-10	3.53672e-05	-2.24365	-3.32541e-10
29516533	chr17:29516533:G:A	3.19926e-21	-4.62694e-10	-1.32878	8.98231e-05	-4.62694e-10	-1.30407	9.04976e-05	-4.62694e-10	-1.30411
29516588	chr17:29516588:C:T	1.28276e-21	-2.24269	-3.32541e-10	7.21302e-05	-1.52344	-3.32541e-10	7.26697e-05	-1.52351	-3.32541e-10
29516813	chr17:29516813:G:T	8.2648e-21	-4.62694e-10	-0.379697	0.000201632	-4.62694e-10	-0.49547	0.000203156	-4.62694e-10	-0.495462
29517753	chr17:29517753:T:C	4.75527e-21	-4.62694e-10	-0.932447	0.000143619	-4.62694e-10	-0.834749	0.000144719	-4.62694e-10	-0.834639
29517889	chr17:29517889:C:T	4.36262e-21	-4.62694e-10	-1.01863	0.000130679	-4.62694e-10	-0.929171	0.000131682	-4.62694e-10	-0.929043
29517895	chr17:29517895:G:A	1.01511e-20	-4.62694e-10	-0.174118	0.000153613	-4.62694e-10	-0.767476	0.000154703	-4.62694e-10	-0.767926
29517951	chr17:29517951:G:T	4.50905e-21	-4.62694e-10	-0.985616	0.00015054	-4.62694e-10	-0.787686	0.00015175	-4.62694e-10	-0.7872
29518157	chr17:29518157:G:T	2.5685e-06	33.5702	-0.579813	0.00017795	0.470439	-1.09085	0.000179834	0.473545	-1.09094
29518223	chr17:29518223:C:T	3.38118e-21	-4.62694e-10	-1.27348	8.75913e-05	-4.62694e-10	-1.32923	8.82522e-05	-4.62694e-10	-1.32924
29518364	chr17:29518364:A:G	0.00265403	40.2103	-0.279353	1.02953e-05	-2.26206	-1.20816	1.03776e-05	-2.26189	-1.2079
29518614	chr17:29518614:A:G	7.59869e-22	-1.49306	-1.27325	0.000736962	1.93786	-1.13724	0.00072987	1.92114	-1.13771
29518952	chr17:29518952:A:T	7.89334e-22	-1.42586	-1.30241	0.000601993	1.79109	-1.19276	0.000596415	1.77466	-1.19316
29519185	chr17:29519185:T:TAA	6.54961e-21	-0.612296	-3.32541e-10	3.62199e-05	-2.2123	-3.32541e-10	3.64973e-05	-2.2122	-3.32541e-10
29519268	chr17:29519268:T:C	3.43435e-21	-4.62694e-10	-1.25787	8.76889e-05	-4.62694e-10	-1.32812	8.83499e-05	-4.62694e-10	-1.32813
29519548	chr17:29519548:T:A	0.0164273	41.4519	0.301881	1.0321e-05	-2.25744	-1.21029	1.0409e-05	-2.25684	-1.20992
29519967	chr17:29519967:C:T	3.21359e-21	-4.62694e-10	-1.32431	8.94429e-05	-4.62694e-10	-1.30831	9.0111e-05	-4.62694e-10	-1.30839
29520282	chr17:29520282:T:C	1.30498e-20	-4.62694e-10	0.0770703	0.00044703	-4.62694e-10	0.300711	0.000450753	-4.62694e-10	0.301486
29520613	chr17:29520613:C:T	3.49441e-21	-4.62694e-10	-1.24054	8.84691e-05	-4.62694e-10	-1.31926	8.91364e-05	-4.62694e-10	-1.31927
29520845	chr17:29520845:G:GA	3.35319e-21	-4.62694e-10	-1.28179	8.7595e-05	-4.62694e-10	-1.32919	8.82565e-05	-4.62694e-10	-1.32919
29520899	chr17:29520899:C:T	2.79581e-20	-4.62694e-10	0.839006	0.000650552	-4.62694e-10	0.675907	0.000655824	-4.62694e-10	0.676458
29521773	chr17:29521773:G:A	5.3262e-21	-4.62694e-10	-0.819064	0.000125664	-4.62694e-10	-0.968304	0.000126695	-4.62694e-10	-0.967652
29522796	chr17:29522796:AG:A	4.09869e-21	-4.62694e-10	-1.08104	0.000121669	-4.62694e-10	-1.00061	0.000122602	-4.62694e-10	-1.00049
29523184	chr17:29523184:A:G	0.000940378	39.6772	-0.783828	9.16884e-06	-2.2606	-1.32551	9.2347e-06	-2.26093	-1.32553
29523410	chr17:29523410:C:T	0.00421127	41.207	-0.814359	9.22055e-06	-2.25813	-1.32235	9.29407e-06	-2.25756	-1.3225
29523532	chr17:29523532:T:C	0.000670477	39.3522	-0.797095	9.2049e-06	-2.25784	-1.32433	9.26909e-06	-2.25838	-1.32436
29523693	chr17:29523693:A:G	5.00608e-20	-4.62694e-10	1.42154	0.00122211	-4.62694e-10	1.30642	0.00123265	-4.62694e-10	1.30749
29523839	chr17:29523839:C:T	3.34303e-21	-4.62694e-10	-1.28483	8.76118e-05	-4.62694e-10	-1.329	8.82735e-05	-4.62694e-10	-1.32899
29524231	chr17:29524231:A:G	4.60506e-21	-0.964546	-3.32541e-10	4.13292e-05	-2.08035	-3.32541e-10	4.16401e-05	-2.08037	-3.32541e-10
29524246	chr17:29524246:C:CAGAAT	3.86175e-21	-4.62694e-10	-1.14058	0.000170256	-4.62694e-10	-0.66461	0.000171647	-4.62694e-10	-0.663996
29524481	chr17:29524481:C:T	3.25471e-21	-4.62694e-10	-1.3116	8.79434e-05	-4.62694e-10	-1.32522	8.86089e-05	-4.62694e-10	-1.3252
29524678	chr17:29524678:A:C	4.1166e-21	-4.62694e-10	-1.07667	0.000122284	-4.62694e-10	-0.995571	0.000123221	-4.62694e-10	-0.995455
29525232	chr17:29525232:C:A	1.07738e-20	-4.62694e-10	-0.114585	0.000160262	-4.62694e-10	-0.725103	0.000161397	-4.62694e-10	-0.725567
29525475	chr17:29525475:T:TGG	0.000897673	39.6277	-0.780821	9.16457e-06	-2.26081	-1.32576	9.23063e-06	-2.26113	-1.32578
29526019	chr17:29526019:C:T	3.38281e-21	-4.62694e-10	-1.27299	9.36581e-05	-4.62694e-10	-1.26226	9.43825e-05	-4.62694e-10	-1.26208
29526058	chr17:29526058:C:T	9.51838e-22	-1.61207	-0.928989	0.00141924	2.15282	-0.696857	0.001405	2.13583	-0.697474
29526239	chr17:29526239:C:T	4.26786e-13	17.6063	-0.226242	1.34495e-05	-2.22905	-0.973925	1.35903e-05	-2.22761	-0.972471
29526267	chr17:29526267:A:G	0.00702123	40.6533	0.250421	1.01404e-05	-2.26192	-1.22347	1.02226e-05	-2.26171	-1.22312
29526528	chr17:29526528:G:T	2.04655e-20	0.527036	-3.32541e-10	5.54024e-05	-1.78729	-3.32541e-10	5.58652e-05	-1.78649	-3.32541e-10
29526659	chr17:29526659:C:T	3.20111e-21	-4.62694e-10	-1.3282	8.98994e-05	-4.62694e-10	-1.30322	9.05741e-05	-4.62694e-10	-1.30327
29526663	chr17:29526663:C:T	3.3911e-21	-4.62694e-10	-1.27055	8.76034e-05	-4.62694e-10	-1.32909	8.82643e-05	-4.62694e-10	-1.3291
29526724	chr17:29526724:A:G	4.73831e-18	7.29694	-1.3252	1.96427e-05	-1.90283	-0.921374	1.97574e-05	-1.90428	-0.921624
29527029	chr17:29527029:G:A	3.31086e-21	-4.62694e-10	-1.2945	8.84558e-05	-4.62694e-10	-1.31941	8.91284e-05	-4.62694e-10	-1.31936
29527061	chr17:29527061:G:A	3.3322e-20	-4.62694e-10	1.01452	0.0014291	-4.62694e-10	1.46289	0.00144237	-4.62694e-10	1.46461
29527876	chr17:29527876:A:G	3.30795e-21	-4.62694e-10	-1.29537	8.76081e-05	-4.62694e-10	-1.32904	8.82695e-05	-4.62694e-10	-1.32904
29527984	chr17:29527984:C:T	0.0101131	41.1031	0.165608	9.94025e-06	-2.26076	-1.24456	1.0022e-05	-2.2604	-1.24425
29528210	chr17:29528210:G:A	2.72718e-05	36.1705	-0.817538	0.000252253	1.00666	-1.27814	0.000255199	1.01061	-1.278
29528250	chr17:29528250:G:A	3.47443e-21	-4.62694e-10	-1.24627	9.83132e-05	-4.62694e-10	-1.21376	9.90504e-05	-4.62694e-10	-1.21381
29528265	chr17:29528265:G:A	4.14871e-21	-4.62694e-10	-1.0689	0.000131871	-4.62694e-10	-0.920093	0.000132897	-4.62694e-10	-0.919863
29528388	chr17:29528388:G:T	3.40912e-21	-4.62694e-10	-1.26525	8.76403e-05	-4.62694e-10	-1.32867	8.83012e-05	-4.62694e-10	-1.32868
29528575	chr17:29528575:T:C	8.77785e-22	-1.41307	-1.20898	0.000797884	1.85626	-0.976208	0.000790478	1.83985	-0.976642
29529379	chr17:29529379:C:T	4.51335e-21	-4.62694e-10	-0.984662	0.000135506	-4.62694e-10	-0.8929	0.000136542	-4.62694e-10	-0.892798
29529478	chr17:29529478:A:T	0.00815321	40.824	0.229275	1.0083e-05	-2.26206	-1.22901	1.01644e-05	-2.26188	-1.22866
29529559	chr17:29529559:T:C	0.0112592	41.1358	0.240244	1.01268e-05	-2.26058	-1.22615	1.02106e-05	-2.26021	-1.2258
29529905	chr17:29529905:T:C	0.0112845	41.169	0.20923	1.00508e-05	-2.26036	-1.2339	1.01341e-05	-2.25996	-1.23357
29529940	chr17:29529940:T:C	3.24766e-21	-4.62694e-10	-1.31377	8.80136e-05	-4.62694e-10	-1.32442	8.86763e-05	-4.62694e-10	-1.32444
29530680	chr17:29530680:C:T	0.00135528	39.9905	-0.731699	9.21448e-06	-2.26238	-1.31876	9.28547e-06	-2.2623	-1.31868
29532617	chr17:29532617:C:T	3.86688e-21	-4.62694e-10	-1.13925	9.77451e-05	-4.62694e-10	-1.21955	9.85077e-05	-4.62694e-10	-1.2193
29532632	chr17:29532632:A:G	4.00869e-21	-4.62694e-10	-1.10324	9.03413e-05	-4.62694e-10	-1.29832	9.10286e-05	-4.62694e-10	-1.29826
29532686	chr17:29532686:C:A	3.72691e-21	-4.62694e-10	-1.17612	9.78736e-05	-4.62694e-10	-1.21824	9.86192e-05	-4.62694e-10	-1.21817
29532876	chr17:29532876:G:T	4.11782e-21	-4.62694e-10	-1.07638	0.000122324	-4.62694e-10	-0.99524	0.000123262	-4.62694e-10	-0.995124
29533422	chr17:29533422:C:T	3.38677e-21	-4.62694e-10	-1.27182	8.75974e-05	-4.62694e-10	-1.32916	8.82583e-05	-4.62694e-10	-1.32917
29533588	chr17:29533588:T:C	2.99492e-18	6.73665	-1.22368	1.85461e-05	-1.7622	-1.11945	1.86799e-05	-1.76287	-1.11912
29533986	chr17:29533986:A:G	7.85566e-22	-1.49409	-1.23896	0.000895651	2.025	-1.02936	0.000887083	2.00826	-1.02976
29534311	chr17:29534311:T:C	1.02038e-12	15.1609	3.09083	0.00383767	-0.544791	2.9955	0.00388002	-0.540734	2.9949
29534645	chr17:29534645:G:A	2.30169e-06	33.2138	-0.333129	0.000188355	0.378863	-0.94245	0.000190332	0.381893	-0.942559
29534814	chr17:29534814:G:A	1.21608e-20	0.00651248	-3.32541e-10	0.0063553	2.95513	-3.32541e-10	0.00629483	2.93805	-3.32541e-10
29535293	chr17:29535293:A:AG	0.00978642	41.1209	0.114915	9.82577e-06	-2.26063	-1.25628	9.9065e-06	-2.26025	-1.25599
29535641	chr17:29535641:C:T	7.53026e-22	-1.4872	-1.28815	0.000700355	1.91493	-1.16526	0.000693683	1.89828	-1.1657
29535741	chr17:29535741:C:T	7.18296e-21	-4.62694e-10	-0.51999	0.000161663	-4.62694e-10	-0.716403	0.000162944	-4.62694e-10	-0.716029
29536017	chr17:29536017:G:C	1.41394e-12	18.7734	-0.195494	1.43437e-05	-2.17612	-0.962486	1.45061e-05	-2.17384	-0.961025
29536319	chr17:29536319:G:A	5.14405e-21	-4.62694e-10	-0.85386	0.000154063	-4.62694e-10	-0.764553	0.000155253	-4.62694e-10	-0.764377
29536473	chr17:29536473:G:A	3.38234e-21	-4.62694e-10	-1.27313	8.75921e-05	-4.62694e-10	-1.32922	8.8253e-05	-4.62694e-10	-1.32923
29536892	chr17:29536892:G:A	3.22185e-21	-4.62694e-10	-1.32174	8.85975e-05	-4.62694e-10	-1.31781	8.92638e-05	-4.62694e-10	-1.31784
29537648	chr17:29537648:C:T	8.31623e-13	17.2092	0.837968	0.000221921	-0.534085	0.134494	0.000224602	-0.530186	0.135081
29537918	chr17:29537918:C:G	6.14088e-21	-0.676733	-3.32541e-10	4.89866e-05	-1.91037	-3.32541e-10	4.93094e-05	-1.91132	-3.32541e-10
29538182	chr17:29538182:G:A	4.06549e-21	-4.62694e-10	-1.08917	0.000154605	-4.62694e-10	-0.761043	0.00015584	-4.62694e-10	-0.760606
29538245	chr17:29538245:C:A	1.58964e-12	18.9171	-0.222064	1.42538e-05	-2.16694	-0.977946	1.44165e-05	-2.16454	-0.976516
29538592	chr17:29538592:T:G	1.86889e-21	-1.86636	-3.32541e-10	0.000289928	-0.132282	-3.32541e-10	0.000290863	-0.13658	-3.32541e-10
29539031	chr17:29539031:C:T	3.42575e-21	-4.62694e-10	-1.26038	8.76902e-05	-4.62694e-10	-1.3281	8.83512e-05	-4.62694e-10	-1.32811
29539710	chr17:29539710:T:C	0.00376797	41.1133	-0.831888	9.23365e-06	-2.25895	-1.32011	9.30655e-06	-2.25843	-1.32028
29539880	chr17:29539880:G:A	5.04605e-21	-4.62694e-10	-0.873096	0.000120113	-4.62694e-10	-1.01348	0.000121093	-4.62694e-10	-1.01288
29540095	chr17:29540095:AT:A	3.55927e-21	-4.62694e-10	-1.22215	8.85303e-05	-4.62694e-10	-1.31857	8.9196e-05	-4.62694e-10	-1.3186
29540297	chr17:29540297:T:C	1.0498e-21	-1.40728	-1.03583	0.00101058	1.8223	-0.705935	0.00100117	1.80596	-0.706473
29540441	chr17:29540441:T:C	3.26507e-21	-4.62694e-10	-1.30842	8.78037e-05	-4.62694e-10	-1.32681	8.84652e-05	-4.62694e-10	-1.32682
29540623	chr17:29540623:T:C	3.53764e-21	-4.62694e-10	-1.22824	9.16851e-05	-4.62694e-10	-1.28355	9.23785e-05	-4.62694e-10	-1.28354
29540766	chr17:29540766:C:T	3.26368e-21	-4.62694e-10	-1.30885	8.78201e-05	-4.62694e-10	-1.32662	8.84818e-05	-4.62694e-10	-1.32664
29540850	chr17:29540850:G:A	0.00562106	41.5417	-0.860357	9.32031e-06	-2.25399	-1.31572	9.39615e-06	-2.2532	-1.31593
29541150	chr17:29541150:C:T	9.12223e-22	-1.43778	-1.1458	0.000912013	1.88924	-0.875499	0.000903426	1.87275	-0.875987
29541733	chr17:29541733:G:A	4.95008e-21	-4.62694e-10	-0.892298	0.000123263	-4.62694e-10	-0.987592	0.000124221	-4.62694e-10	-0.987368
29542009	chr17:29542009:G:A	3.8167e-21	-4.62694e-10	-1.15232	0.00011329	-4.62694e-10	-1.07197	0.000114174	-4.62694e-10	-1.07171
29542075	chr17:29542075:C:T	3.45744e-21	-4.62694e-10	-1.25117	0.000113279	-4.62694e-10	-1.07206	0.000114179	-4.62694e-10	-1.07166
29542078	chr17:29542078:C:A	4.72345e-21	-4.62694e-10	-0.939162	0.00012042	-4.62694e-10	-1.01093	0.000121337	-4.62694e-10	-1.01086
29542284	chr17:29542284:G:A	3.2103e-21	-4.62694e-10	-1.32534	8.91104e-05	-4.62694e-10	-1.31204	8.97799e-05	-4.62694e-10	-1.31207
29542950	chr17:29542950:G:A	0.0110072	41.2599	0.0934319	9.78933e-06	-2.25961	-1.26101	9.87053e-06	-2.25915	-1.26073
29543735	chr17:29543735:C:T	3.20781e-21	-4.62694e-10	-1.32611	8.76698e-05	-4.62694e-10	-1.32834	8.833e-05	-4.62694e-10	-1.32835
29543913	chr17:29543913:G:A	3.39382e-20	-4.62694e-10	1.03284	0.00145805	-4.62694e-10	1.48294	0.00147155	-4.62694e-10	1.48464
29543974	chr17:29543974:G:A	5.00756e-21	-4.62694e-10	-0.880753	0.000150507	-4.62694e-10	-0.787903	0.000151665	-4.62694e-10	-0.787763
29544007	chr17:29544007:A:G	6.41463e-18	7.60035	-1.32571	1.408e-05	-2.11219	-1.04497	1.4172e-05	-2.11303	-1.04514
29545104	chr17:29545104:G:A	1.06947e-21	-1.92295	-0.501591	0.00212504	2.20839	-0.348757	0.00210532	2.19105	-0.348262
29545129	chr17:29545129:C:T	0.0148537	41.5215	0.131563	9.90832e-06	-2.25634	-1.2522	9.99279e-06	-2.25567	-1.2519
29545345	chr17:29545345:T:A	3.242e-21	-4.62694e-10	-1.31551	8.81056e-05	-4.62694e-10	-1.32338	8.87687e-05	-4.62694e-10	-1.3234
29545391	chr17:29545391:A:G	3.35614e-21	-4.62694e-10	-1.28091	8.76737e-05	-4.62694e-10	-1.32829	8.8336e-05	-4.62694e-10	-1.32829
29545410	chr17:29545410:C:G	3.31918e-21	-4.62694e-10	-1.29198	8.76913e-05	-4.62694e-10	-1.32809	8.83541e-05	-4.62694e-10	-1.32808
29546898	chr17:29546898:A:G	1.32472e-20	-4.62694e-10	0.0920834	0.00018628	-4.62694e-10	-0.574665	0.000187588	-4.62694e-10	-0.575186
29547620	chr17:29547620:TTAGA:T	3.29861e-21	-4.62694e-10	-1.2982	8.78092e-05	-4.62694e-10	-1.32675	8.84733e-05	-4.62694e-10	-1.32673
29547709	chr17:29547709:G:T	3.31348e-21	-4.62694e-10	-1.2937	8.76683e-05	-4.62694e-10	-1.32835	8.83285e-05	-4.62694e-10	-1.32837
29547746	chr17:29547746:C:T	1.15731e-12	18.6108	-0.233151	1.40448e-05	-2.18081	-0.978851	1.42031e-05	-2.17857	-0.977402
29548148	chr17:29548148:T:G	4.90434e-21	-4.62694e-10	-0.901582	0.000122244	-4.62694e-10	-0.995897	0.000123193	-4.62694e-10	-0.995679
29548195	chr17:29548195:G:A	6.66942e-18	7.64234	-1.32876	1.44753e-05	-2.15127	-0.978195	1.4571e-05	-2.15195	-0.978446
29549543	chr17:29549543:A:G	1.80173e-12	19.1833	-0.363025	1.29556e-05	-2.14327	-1.09712	1.31029e-05	-2.14059	-1.09601
29550433	chr17:29550433:C:G	5.31226e-20	-4.62694e-10	1.4809	0.00128963	-4.62694e-10	1.3602	0.00130074	-4.62694e-10	1.36125
29550839	chr17:29550839:T:G	7.12018e-22	-2.22106	-0.610294	2.35346e-05	-1.95138	-0.692062	2.37093e-05	-1.951	-0.692562
29551461	chr17:29551461:G:A	5.44003e-21	-4.62694e-10	-0.797916	0.000106126	-4.62694e-10	-1.13729	0.000106891	-4.62694e-10	-1.13762
29551539	chr17:29551539:C:T	1.05405e-20	-0.136476	-3.32541e-10	0.00540237	2.79268	-3.32541e-10	0.00535188	2.77577	-3.32541e-10
29552163	chr17:29552163:A:G	6.49419e-21	-4.62694e-10	-0.620795	0.000148112	-4.62694e-10	-0.803942	0.000149282	-4.62694e-10	-0.803596
29552230	chr17:29552230:C:T	3.36327e-21	-4.62694e-10	-1.27879	8.75864e-05	-4.62694e-10	-1.32929	8.82476e-05	-4.62694e-10	-1.32929
29552852	chr17:29552852:C:T	4.67111e-21	-4.62694e-10	-0.950305	0.000113197	-4.62694e-10	-1.07279	0.000114063	-4.62694e-10	-1.07268
29553763	chr17:29553763:G:C	5.19249e-20	-4.62694e-10	1.4581	0.00126117	-4.62694e-10	1.33788	0.00127208	-4.62694e-10	1.33898
29554236	chr17:29554236:T:G	1.19223e-21	-1.46577	-0.850108	0.00157811	1.98812	-0.426057	0.00156309	1.97143	-0.426445
29554348	chr17:29554348:G:A	1.38914e-21	-1.42131	-0.74171	0.00161767	1.86933	-0.282504	0.00160263	1.85289	-0.282921
29554667	chr17:29554667:G:C	4.16537e-21	-4.62694e-10	-1.0649	0.000123921	-4.62694e-10	-0.982266	0.000124872	-4.62694e-10	-0.982146
29554854	chr17:29554854:G:A	0.0176189	41.5329	0.290875	1.04067e-05	-2.25363	-1.20583	1.04976e-05	-2.25284	-1.20545
29554864	chr17:29554864:C:T	4.1269e-21	-4.62694e-10	-1.07418	0.000122632	-4.62694e-10	-0.99273	0.000123572	-4.62694e-10	-0.992607
29554993	chr17:29554993:G:T	3.20795e-21	-4.62694e-10	-1.32607	8.91235e-05	-4.62694e-10	-1.31189	8.98017e-05	-4.62694e-10	-1.31183
29555040	chr17:29555040:C:T	6.17639e-18	6.86864	-0.631852	4.14017e-05	-1.73685	-0.341742	4.1718e-05	-1.73754	-0.340967
29555687	chr17:29555687:A:C	0.0321215	42.2197	0.204669	1.03304e-05	-2.23388	-1.23294	1.04266e-05	-2.23246	-1.2326
29555801	chr17:29555801:G:GA	5.74917e-18	7.30056	-1.13545	2.46463e-05	-1.66302	-0.93427	2.48278e-05	-1.66375	-0.933725
29556648	chr17:29556648:T:G	3.75921e-21	-4.62694e-10	-1.16749	9.18633e-05	-4.62694e-10	-1.28161	9.25688e-05	-4.62694e-10	-1.28148
29557192	chr17:29557192:C:T	1.34668e-21	-2.19406	-3.32541e-10	3.78101e-05	-2.16934	-3.32541e-10	3.81196e-05	-2.16871	-3.32541e-10
29557587	chr17:29557587:A:G	8.31962e-18	7.86059	-1.32592	1.28569e-05	-2.15863	-1.08941	1.29429e-05	-2.15931	-1.08958
29557649	chr17:29557649:T:C	2.42726e-19	3.00023	-3.32541e-10	0.000279021	-0.170627	-3.32541e-10	0.000279463	-0.176566	-3.32541e-10
29557761	chr17:29557761:G:C	5.468e-18	7.38627	-1.2713	2.04733e-05	-1.59329	-1.1895	2.06172e-05	-1.59407	-1.18924
29558420	chr17:29558420:TTTC:T	4.17133e-21	-4.62694e-10	-1.06347	0.000104491	-4.62694e-10	-1.15282	0.000105327	-4.62694e-10	-1.15236
29562129	chr17:29562129:A:G	4.29464e-20	-4.62694e-10	1.26825	0.00105073	-4.62694e-10	1.15533	0.00105971	-4.62694e-10	1.15632
29562625	chr17:29562625:C:T	3.54024e-22	-2.25996	-1.27013	1.04706e-05	-2.1886	-1.26475	1.05548e-05	-2.18826	-1.2646
29562651	chr17:29562651:A:G	3.29389e-21	-4.62694e-10	-1.29963	8.85096e-05	-4.62694e-10	-1.3188	8.91797e-05	-4.62694e-10	-1.31878
29563453	chr17:29563453:G:T	3.60423e-21	-4.62694e-10	-1.20959	9.99949e-05	-4.62694e-10	-1.19679	0.000100749	-4.62694e-10	-1.19681
29563459	chr17:29563459:C:T	8.51276e-21	-0.350136	-3.32541e-10	0.000214801	-0.4322	-3.32541e-10	0.000216365	-0.432467	-3.32541e-10
29563512	chr17:29563512:T:C	7.56152e-21	-4.62694e-10	-0.46863	0.00019457	-4.62694e-10	-0.53112	0.000196	-4.62694e-10	-0.531318
29563830	chr17:29563830:A:C	3.24801e-21	-4.62694e-10	-1.31366	9.09794e-05	-4.62694e-10	-1.29128	9.16588e-05	-4.62694e-10	-1.29136
29563939	chr17:29563939:A:G	1.25938e-20	-4.62694e-10	0.0415015	0.000287757	-4.62694e-10	-0.1398	0.0002901	-4.62694e-10	-0.139207
29564711	chr17:29564711:G:A	1.14338e-20	-4.62694e-10	-0.0551296	0.000319957	-4.62694e-10	-0.0337291	0.000322486	-4.62694e-10	-0.0333739
29564712	chr17:29564712:G:A	1.25744e-20	-4.62694e-10	0.0399582	0.000287672	-4.62694e-10	-0.140095	0.000290012	-4.62694e-10	-0.139511
29564774	chr17:29564774:C:T	5.23874e-21	-4.62694e-10	-0.83562	0.000122357	-4.62694e-10	-0.994967	0.000123295	-4.62694e-10	-0.994855
29564805	chr17:29564805:G:A	3.52491e-21	-4.62694e-10	-1.23185	9.19015e-05	-4.62694e-10	-1.2812	9.26107e-05	-4.62694e-10	-1.28103
29564846	chr17:29564846:A:G	3.92325e-22	-2.20899	-1.21838	1.01829e-05	-2.23542	-1.24578	1.02589e-05	-2.2354	-1.24589
29565428	chr17:29565428:G:A	1.13407e-20	-4.62694e-10	-0.0632995	0.000316859	-4.62694e-10	-0.0434579	0.000319367	-4.62694e-10	-0.0430939
29565488	chr17:29565488:C:T	6.12989e-21	-4.62694e-10	-0.678525	0.000186481	-4.62694e-10	-0.573587	0.000187825	-4.62694e-10	-0.573922
29565791	chr17:29565791:G:A	9.66754e-21	-4.62694e-10	-0.222928	0.000279822	-4.62694e-10	-0.167761	0.000282611	-4.62694e-10	-0.165362
29565955	chr17:29565955:G:A	2.72916e-21	-1.48771	-3.32541e-10	4.8362e-05	-1.9232	-3.32541e-10	4.87338e-05	-1.92306	-3.32541e-10
29565997	chr17:29565997:G:A	5.24026e-21	0.460831	-1.29616	1.48733e-05	-1.80896	-1.29339	1.49592e-05	-1.81049	-1.29362
29567263	chr17:29567263:GA:G	1.03852e-20	-4.62694e-10	-0.151319	0.000267881	-4.62694e-10	-0.21137	0.00026981	-4.62694e-10	-0.211717
29567699	chr17:29567699:G:A	1.03655e-20	-4.62694e-10	-0.153223	0.000267377	-4.62694e-10	-0.213256	0.000269302	-4.62694e-10	-0.213602
29569289	chr17:29569289:C:T	6.19984e-19	5.24473	-1.30674	4.54213e-05	-0.788688	-1.19724	4.59086e-05	-0.785087	-1.1977
29569713	chr17:29569713:G:A	4.06986e-21	-4.62694e-10	-1.08809	0.000101699	-4.62694e-10	-1.1799	0.000102494	-4.62694e-10	-1.17963
29570113	chr17:29570113:C:T	8.92332e-21	0.782328	-1.08536	1.28776e-05	-2.17464	-1.07179	1.29658e-05	-2.17543	-1.07169
29570472	chr17:29570472:C:T	4.03347e-21	0.203611	-1.30069	1.61955e-05	-1.72079	-1.29639	1.62863e-05	-1.7225	-1.29661
29570559	chr17:29570559:G:A	2.62575e-21	-1.52633	-3.32541e-10	0.000193468	-0.536804	-3.32541e-10	0.000193877	-0.54221	-3.32541e-10
29570567	chr17:29570567:T:C	1.56522e-20	1.24235	-0.983446	1.39486e-05	-2.2126	-0.953937	1.40469e-05	-2.2132	-0.953834
29570848	chr17:29570848:C:T	4.97722e-21	-4.62694e-10	-0.88683	0.00011749	-4.62694e-10	-1.03556	0.000118391	-4.62694e-10	-1.03544
29570874	chr17:29570874:C:T	3.21169e-21	-4.62694e-10	-1.3249	8.89845e-05	-4.62694e-10	-1.31345	8.9654e-05	-4.62694e-10	-1.31348
29571116	chr17:29571116:A:G	2.7946e-21	-1.46401	-3.32541e-10	8.3904e-05	-1.37224	-3.32541e-10	8.44806e-05	-1.37291	-3.32541e-10
29571810	chr17:29571810:T:C	1.51085e-20	1.20738	-0.983818	1.38429e-05	-2.20858	-0.965567	1.394e-05	-2.20921	-0.965466
29572968	chr17:29572968:C:G	5.08835e-22	-2.04201	-1.12533	1.06637e-05	-2.2619	-1.17317	1.0741e-05	-2.2619	-1.17347
29573309	chr17:29573309:G:A	3.39818e-21	-4.62694e-10	-1.26846	9.58275e-05	-4.62694e-10	-1.23936	9.65527e-05	-4.62694e-10	-1.23934
29573423	chr17:29573423:T:C	6.1485e-21	-4.62694e-10	-0.675494	0.00015001	-4.62694e-10	-0.79121	0.000151244	-4.62694e-10	-0.790538
29574885	chr17:29574885:T:C	7.42194e-21	-0.487261	-3.32541e-10	4.37612e-05	-2.02317	-3.32541e-10	4.41068e-05	-2.02282	-3.32541e-10
29574957	chr17:29574957:A:G	5.89239e-20	2.90643	-1.32188	9.53831e-06	-2.24129	-1.30531	9.61438e-06	-2.24081	-1.30536
29575734	chr17:29575734:C:T	3.43377e-21	-4.62694e-10	-1.25804	9.05423e-05	-4.62694e-10	-1.2961	9.12315e-05	-4.62694e-10	-1.29603
29575746	chr17:29575746:ACCCACACTGCCCCTAG:A	7.25487e-21	-4.62694e-10	-0.510029	0.000190159	-4.62694e-10	-0.554053	0.000191684	-4.62694e-10	-0.553588
29576728	chr17:29576728:C:T	1.40376e-21	-2.15255	-3.32541e-10	3.45661e-05	-2.25904	-3.32541e-10	3.48277e-05	-2.25902	-3.32541e-10
29576890	chr17:29576890:G:A	3.41609e-21	-4.62694e-10	-1.26321	9.78701e-05	-4.62694e-10	-1.21827	9.86116e-05	-4.62694e-10	-1.21824
29577304	chr17:29577304:A:G	2.38383e-21	-1.62299	-3.32541e-10	3.45945e-05	-2.25822	-3.32541e-10	3.48614e-05	-2.25805	-3.32541e-10
29577408	chr17:29577408:G:A	6.03798e-21	-4.62694e-10	-0.693633	0.000147339	-4.62694e-10	-0.809175	0.00014855	-4.62694e-10	-0.808515
29577640	chr17:29577640:C:G	5.37586e-21	-4.62694e-10	-0.809784	0.000155575	-4.62694e-10	-0.754787	0.000156764	-4.62694e-10	-0.754695
29577693	chr17:29577693:G:A	2.79734e-21	-0.153452	-1.30958	1.95637e-05	-1.52145	-1.30679	1.96678e-05	-1.52349	-1.30697
29577967	chr17:29577967:A:G	2.97501e-20	2.19046	-1.28933	9.85253e-06	-2.26111	-1.25307	9.92499e-06	-2.26123	-1.25315
29578066	chr17:29578066:G:A	3.57671e-21	-4.62694e-10	-1.21726	9.30704e-05	-4.62694e-10	-1.26856	9.37908e-05	-4.62694e-10	-1.26837
29578463	chr17:29578463:G:A	4.63722e-21	-4.62694e-10	-0.957588	0.000137078	-4.62694e-10	-0.881363	0.000138158	-4.62694e-10	-0.881033
29579013	chr17:29579013:G:A	3.61626e-21	-4.62694e-10	-1.20626	0.000104388	-4.62694e-10	-1.1538	0.000105201	-4.62694e-10	-1.15356
29579645	chr17:29579645:G:A	1.68395e-21	-1.97056	-3.32541e-10	4.1243e-05	-2.08243	-3.32541e-10	4.15495e-05	-2.08255	-3.32541e-10
29580295	chr17:29580295:A:G	8.50761e-21	0.944951	-1.29569	1.12675e-05	-2.11043	-1.26957	1.13398e-05	-2.11156	-1.26955
29580322	chr17:29580322:A:G	1.02998e-20	-0.159578	-3.32541e-10	0.00638619	2.95998	-3.32541e-10	0.00632762	2.94325	-3.32541e-10
29580780	chr17:29580780:T:C	2.31584e-20	0.650655	-3.32541e-10	0.000116003	-1.0483	-3.32541e-10	0.000116458	-1.05191	-3.32541e-10
29581454	chr17:29581454:C:T	5.15915e-21	-4.62694e-10	-0.85093	0.000147098	-4.62694e-10	-0.810818	0.000148284	-4.62694e-10	-0.810304
29582334	chr17:29582334:C:T	3.86839e-21	0.180501	-1.31936	1.64295e-05	-1.68032	-1.32251	1.65249e-05	-1.68214	-1.32243
29582975	chr17:29582975:G:A	1.19843e-20	-4.62694e-10	-0.00810098	0.000268603	-4.62694e-10	-0.20868	0.000270694	-4.62694e-10	-0.208447
29583420	chr17:29583420:C:T	1.5784e-21	-2.03529	-3.32541e-10	3.49569e-05	-2.2478	-3.32541e-10	3.52191e-05	-2.24785	-3.32541e-10
29583652	chr17:29583652:A:G	5.24606e-21	-4.62694e-10	-0.834225	0.000150151	-4.62694e-10	-0.790275	0.000151366	-4.62694e-10	-0.789736
29584260	chr17:29584260:A:G	1.81491e-21	-0.706537	-1.18913	2.6558e-05	-1.28468	-1.2379	2.68131e-05	-1.28289	-1.23766
29584449	chr17:29584449:A:C	4.8785e-21	-4.62694e-10	-0.906863	0.000114188	-4.62694e-10	-1.06407	0.00011504	-4.62694e-10	-1.06416
29584539	chr17:29584539:A:G	3.28997e-21	-0.905582	-0.395242	2.04838e-05	-2.21808	-0.564199	2.06492e-05	-2.21822	-0.56354
29584607	chr17:29584607:C:T	5.01582e-21	-0.879105	-3.32541e-10	6.22076e-05	-1.67144	-3.32541e-10	6.26526e-05	-1.67183	-3.32541e-10
29584806	chr17:29584806:G:A	2.72138e-21	-1.49056	-3.32541e-10	0.000171181	-0.659193	-3.32541e-10	0.000171648	-0.66399	-3.32541e-10
29584935	chr17:29584935:G:C	6.17805e-21	0.658509	-1.32921	1.05786e-05	-2.11423	-1.32885	1.06498e-05	-2.11502	-1.32887
29584992	chr17:29584992:C:T	2.67249e-21	-0.179437	-1.32925	9.18001e-06	-2.25572	-1.32917	9.24814e-06	-2.25584	-1.32918
29585050	chr17:29585050:C:G	3.25518e-21	-4.62694e-10	-1.31145	8.76749e-05	-4.62694e-10	-1.32828	8.83374e-05	-4.62694e-10	-1.32827
29585091	chr17:29585091:C:T	1.01869e-21	-1.634	-0.83918	1.8847e-05	-2.18512	-0.680439	1.8992e-05	-2.18492	-0.68049
29585452	chr17:29585452:C:A	2.27005e-21	-1.6719	-3.32541e-10	4.26129e-05	-2.04976	-3.32541e-10	4.29345e-05	-2.04976	-3.32541e-10
29586350	chr17:29586350:C:T	4.83186e-22	-1.98509	-1.23397	6.47387e-05	-0.376533	-1.25502	6.51354e-05	-0.378267	-1.2547
29586366	chr17:29586366:C:T	3.93616e-21	-4.62694e-10	-1.1215	0.000100929	-4.62694e-10	-1.1875	0.000101696	-4.62694e-10	-1.18744
29586789	chr17:29586789:C:G	1.61236e-21	-0.825713	-1.18829	2.38448e-05	-1.72543	-0.904917	2.39329e-05	-1.7283	-0.90588
29586871	chr17:29586871:T:C	3.23498e-21	-4.62694e-10	-1.31768	8.86744e-05	-4.62694e-10	-1.31694	8.9341e-05	-4.62694e-10	-1.31697
29587956	chr17:29587956:T:G	4.04086e-21	-4.62694e-10	-1.09524	0.000116475	-4.62694e-10	-1.04424	0.00011739	-4.62694e-10	-1.04394
29587957	chr17:29587957:T:A	4.03966e-21	-4.62694e-10	-1.09554	0.000116437	-4.62694e-10	-1.04456	0.000117352	-4.62694e-10	-1.04426
29588393	chr17:29588393:C:T	1.64794e-21	-1.99218	-3.32541e-10	3.48833e-05	-2.24991	-3.32541e-10	3.51503e-05	-2.2498	-3.32541e-10
29590753	chr17:29590753:A:G	8.44372e-22	-1.59717	-1.0637	2.84312e-05	-1.41404	-1.04039	2.85979e-05	-1.41579	-1.04031
29592750	chr17:29592750:C:T	3.2443e-21	-4.62694e-10	-1.3148	8.76433e-05	-4.62694e-10	-1.32864	8.83068e-05	-4.62694e-10	-1.32862
29594429	chr17:29594429:G:T	3.39475e-21	-4.62694e-10	-1.26947	9.1632e-05	-4.62694e-10	-1.28413	9.23208e-05	-4.62694e-10	-1.28416
29594769	chr17:29594769:G:A	4.28815e-22	-2.05837	-1.28006	1.16781e-05	-2.10791	-1.23629	1.17618e-05	-2.10805	-1.23653
29595040	chr17:29595040:T:C	4.70285e-21	-4.62694e-10	-0.943533	0.000139454	-4.62694e-10	-0.864177	0.000140547	-4.62694e-10	-0.863891
29595257	chr17:29595257:A:G	6.60528e-22	-1.66672	-1.2397	2.63609e-05	-1.34319	-1.18684	2.65301e-05	-1.34434	-1.18681
29595519	chr17:29595519:T:C	3.68161e-21	-4.62694e-10	-1.18835	0.00010167	-4.62694e-10	-1.18018	0.00010245	-4.62694e-10	-1.18006
29595666	chr17:29595666:A:G	3.3395e-21	-4.62694e-10	-1.28588	9.34129e-05	-4.62694e-10	-1.26488	9.41287e-05	-4.62694e-10	-1.26477
29596335	chr17:29596335:G:A	3.15122e-21	-1.34391	-3.32541e-10	3.48956e-05	-2.24955	-3.32541e-10	3.51662e-05	-2.24935	-3.32541e-10
29597099	chr17:29597099:A:C	1.35331e-20	-4.62694e-10	0.113439	0.000388409	-4.62694e-10	0.160145	0.000392538	-4.62694e-10	0.163199
29597161	chr17:29597161:T:C	3.62926e-22	-2.22275	-1.2825	1.37438e-05	-1.9512	-1.23013	1.38463e-05	-1.95114	-1.23028
29597170	chr17:29597170:T:C	3.70399e-21	-4.62694e-10	-1.18229	0.000102909	-4.62694e-10	-1.16807	0.000103683	-4.62694e-10	-1.1681
29597457	chr17:29597457:T:TA	6.23451e-21	-4.62694e-10	-0.661602	0.000189959	-4.62694e-10	-0.555104	0.000191475	-4.62694e-10	-0.554675
29597718	chr17:29597718:G:A	6.00904e-21	-4.62694e-10	-0.698437	0.000182445	-4.62694e-10	-0.595465	0.000183895	-4.62694e-10	-0.595068
29597860	chr17:29597860:T:G	4.90781e-22	-1.92156	-1.2819	5.62755e-05	-0.481428	-1.29023	5.66011e-05	-0.48345	-1.28996
29597945	chr17:29597945:A:G	7.11023e-21	-4.62694e-10	-0.530168	0.000167983	-4.62694e-10	-0.678049	0.000169254	-4.62694e-10	-0.678033
29598325	chr17:29598325:G:C	8.78769e-22	-2.00592	-0.615015	6.49925e-05	-1.06873	-0.558911	6.54021e-05	-1.06995	-0.558933
29599062	chr17:29599062:T:C	1.48035e-20	-4.62694e-10	0.203161	0.000386247	-4.62694e-10	0.154564	0.000388972	-4.62694e-10	0.154072
29599496	chr17:29599496:A:G	1.29216e-21	-2.23539	-3.32541e-10	3.51712e-05	-2.24169	-3.32541e-10	3.5439e-05	-2.24162	-3.32541e-10
29601473	chr17:29601473:C:T	5.97838e-21	-4.62694e-10	-0.703553	0.000162821	-4.62694e-10	-0.709265	0.000164063	-4.62694e-10	-0.709182
29601604	chr17:29601604:C:G	1.47499e-21	-1.00486	-1.0982	2.06334e-05	-1.73273	-1.04227	2.07616e-05	-1.73377	-1.04256
29602468	chr17:29602468:G:A	1.39648e-20	-4.62694e-10	0.144837	0.000454162	-4.62694e-10	0.31654	0.000458331	-4.62694e-10	0.318158
29603299	chr17:29603299:T:G	5.87149e-21	-4.62694e-10	-0.721594	0.000159869	-4.62694e-10	-0.72756	0.000161089	-4.62694e-10	-0.727479
29603900	chr17:29603900:G:C	4.74349e-22	-2.07693	-1.16059	1.75423e-05	-1.76803	-1.16926	1.76813e-05	-1.76754	-1.16938
29604245	chr17:29604245:G:A	3.19766e-21	-4.62694e-10	-1.32928	8.84938e-05	-4.62694e-10	-1.31898	8.91605e-05	-4.62694e-10	-1.319
29604691	chr17:29604691:A:G	9.8942e-22	-1.174	-1.32834	2.88638e-05	-1.1122	-1.32712	2.91311e-05	-1.11052	-1.3271
29605058	chr17:29605058:T:C	1.04632e-21	-1.12258	-1.32385	3.07973e-05	-1.06838	-1.30611	3.10846e-05	-1.06668	-1.30604
29605800	chr17:29605800:T:C	6.9693e-21	-4.62694e-10	-0.550187	0.000182292	-4.62694e-10	-0.596303	0.000183745	-4.62694e-10	-0.595885
29608528	chr17:29608528:T:C	3.80828e-22	-2.20274	-1.25437	5.67855e-05	-0.520976	-1.24166	5.71993e-05	-0.5212	-1.24169
29608561	chr17:29608561:T:C	5.14441e-21	-4.62694e-10	-0.853791	0.0001471	-4.62694e-10	-0.810804	0.000148369	-4.62694e-10	-0.80973
29608670	chr17:29608670:T:C	3.35975e-22	-2.26049	-1.32193	2.66085e-05	-1.21567	-1.30502	2.67893e-05	-1.21629	-1.30514
29609075	chr17:29609075:G:A	3.8468e-21	-4.62694e-10	-1.14446	0.000105529	-4.62694e-10	-1.14293	0.000106379	-4.62694e-10	-1.14242
29609234	chr17:29609234:C:T	4.26291e-21	-4.62694e-10	-1.04175	0.000112409	-4.62694e-10	-1.07977	0.000113259	-4.62694e-10	-1.07975
29609328	chr17:29609328:C:T	7.79556e-21	-0.438147	-3.32541e-10	4.36735e-05	-2.02517	-3.32541e-10	4.40416e-05	-2.0243	-3.32541e-10
29609664	chr17:29609664:A:G	1.08159e-21	-1.08799	-1.32528	3.21136e-05	-1.00476	-1.32787	3.24222e-05	-1.00269	-1.32789
29609722	chr17:29609722:A:G	8.28423e-21	-4.62694e-10	-0.377348	0.000284188	-4.62694e-10	-0.15228	0.000286545	-4.62694e-10	-0.151538
29610753	chr17:29610753:G:A	3.42522e-21	-4.62694e-10	-1.26054	9.34998e-05	-4.62694e-10	-1.26396	9.42021e-05	-4.62694e-10	-1.26399
29610988	chr17:29610988:A:G	3.38316e-21	-4.62694e-10	-1.27289	9.17587e-05	-4.62694e-10	-1.28275	9.24646e-05	-4.62694e-10	-1.28261
29611164	chr17:29611164:A:G	2.2987e-21	-1.65936	-3.32541e-10	0.000164815	-0.697088	-3.32541e-10	0.000166291	-0.695694	-3.32541e-10
29611208	chr17:29611208:A:C	3.88695e-21	-4.62694e-10	-1.13408	0.000107421	-4.62694e-10	-1.12516	0.000108309	-4.62694e-10	-1.12445
29611493	chr17:29611493:C:T	1.26806e-21	-2.25421	-3.32541e-10	3.47095e-05	-2.2549	-3.32541e-10	3.49684e-05	-2.25499	-3.32541e-10
29612844	chr17:29612844:G:A	3.437e-21	-4.62694e-10	-1.2571	9.3667e-05	-4.62694e-10	-1.26217	9.43705e-05	-4.62694e-10	-1.26221
29613782	chr17:29613782:G:A	3.19774e-21	-4.62694e-10	-1.32926	8.78787e-05	-4.62694e-10	-1.32596	8.8542e-05	-4.62694e-10	-1.32596
29614493	chr17:29614493:C:T	2.14193e-21	-1.09876	-0.631239	5.91641e-05	-0.931776	-0.789824	5.97454e-05	-0.929933	-0.789409
29614868	chr17:29614868:A:G	4.24049e-22	-2.02126	-1.32835	5.88814e-05	-0.400991	-1.3254	5.92985e-05	-0.401349	-1.3255
29615121	chr17:29615121:G:A	3.2947e-21	-4.62694e-10	-1.29939	8.84042e-05	-4.62694e-10	-1.31999	8.90749e-05	-4.62694e-10	-1.31996
29615224	chr17:29615224:G:C	3.52048e-21	-4.62694e-10	-1.23311	0.00010177	-4.62694e-10	-1.1792	0.000102524	-4.62694e-10	-1.17934
29615380	chr17:29615380:A:G	5.8529e-21	0.52107	-1.24583	0.00018031	0.655404	-1.26264	0.000182183	0.658239	-1.26266
29616006	chr17:29616006:A:G	2.2956e-21	-1.66071	-3.32541e-10	4.14765e-05	-2.07679	-3.32541e-10	4.17639e-05	-2.0774	-3.32541e-10
29616390	chr17:29616390:CCTGT:C	1.43036e-21	-2.13378	-3.32541e-10	3.6857e-05	-2.19487	-3.32541e-10	3.7103e-05	-2.19574	-3.32541e-10
29617071	chr17:29617071:C:T	3.89684e-22	-2.25157	-1.18255	1.83653e-05	-1.67129	-1.22016	1.84869e-05	-1.67252	-1.21985
29617847	chr17:29617847:T:C	1.17337e-20	-4.62694e-10	-0.0292381	0.00034316	-4.62694e-10	0.0362819	0.000346881	-4.62694e-10	0.0395466
29618321	chr17:29618321:T:C	3.56744e-22	-2.19439	-1.32805	3.54546e-05	-0.9198	-1.31386	3.56998e-05	-0.920224	-1.31407
29618961	chr17:29618961:A:G	2.61316e-21	-0.202423	-1.32872	7.71715e-05	-0.126641	-1.32924	7.79815e-05	-0.12372	-1.32924
29619309	chr17:29619309:G:A	4.97739e-21	-4.62694e-10	-0.886796	0.000138206	-4.62694e-10	-0.873172	0.000139254	-4.62694e-10	-0.873137
29620407	chr17:29620407:T:C	2.39795e-21	-1.61709	-3.32541e-10	3.55395e-05	-2.23127	-3.32541e-10	3.58188e-05	-2.23096	-3.32541e-10
29620943	chr17:29620943:A:G	4.79581e-21	-4.62694e-10	-0.92396	0.000133636	-4.62694e-10	-0.906795	0.000134692	-4.62694e-10	-0.906441
29621031	chr17:29621031:A:G	4.53874e-22	-1.95486	-1.32678	8.48777e-05	-0.0320398	-1.32866	8.5546e-05	-0.0317392	-1.32864
29621821	chr17:29621821:A:C	1.01514e-19	2.12849	-3.32541e-10	0.000201678	-0.495242	-3.32541e-10	0.000203694	-0.492815	-3.32541e-10
29621826	chr17:29621826:C:T	4.27453e-22	-2.01411	-1.3275	8.24949e-05	-0.0599342	-1.32924	8.31154e-05	-0.0599607	-1.32924
29621867	chr17:29621867:G:A	4.0396e-21	-4.62694e-10	-1.09556	0.000109605	-4.62694e-10	-1.10503	0.000110426	-4.62694e-10	-1.10509
29622149	chr17:29622149:G:T	3.78323e-21	-4.62694e-10	-1.16112	0.000103019	-4.62694e-10	-1.167	0.000103791	-4.62694e-10	-1.16706
29622750	chr17:29622750:C:A	5.60924e-21	-4.62694e-10	-0.767287	0.000125649	-4.62694e-10	-0.968419	0.000126652	-4.62694e-10	-0.967993
29623311	chr17:29623311:C:T	4.89853e-22	-1.89136	-1.31399	9.88964e-06	-2.22152	-1.28891	9.96498e-06	-2.22148	-1.28888
29624304	chr17:29624304:C:T	6.38306e-21	-4.62694e-10	-0.638054	0.0001784	-4.62694e-10	-0.617888	0.000179779	-4.62694e-10	-0.617708
29624810	chr17:29624810:T:G	3.51272e-21	-4.62694e-10	-1.23531	9.98389e-05	-4.62694e-10	-1.19836	0.000100585	-4.62694e-10	-1.19843
29626372	chr17:29626372:TG:T	3.47295e-22	-2.23938	-1.30991	4.10091e-05	-0.767439	-1.32068	4.13079e-05	-0.767695	-1.32069
29626850	chr17:29626850:C:T	3.44728e-21	-4.62694e-10	-1.25412	0.000100681	-4.62694e-10	-1.18996	0.000101421	-4.62694e-10	-1.19015
29627006	chr17:29627006:G:A	3.85256e-21	-4.62694e-10	-1.14297	0.000104765	-4.62694e-10	-1.1502	0.00010555	-4.62694e-10	-1.15025
29627414	chr17:29627414:G:T	3.64376e-21	-4.62694e-10	-1.19868	9.94969e-05	-4.62694e-10	-1.20179	0.000100243	-4.62694e-10	-1.20183
29627791	chr17:29627791:G:A	6.20405e-21	-4.62694e-10	-0.6665	0.000165133	-4.62694e-10	-0.695164	0.000166379	-4.62694e-10	-0.695165
29628330	chr17:29628330:T:C	3.37951e-22	-2.25698	-1.31958	1.13556e-05	-2.07997	-1.29223	1.14367e-05	-2.08025	-1.29236
29628398	chr17:29628398:C:T	1.38643e-20	1.46624	-1.32863	0.000345906	1.37353	-1.32927	0.000349946	1.37762	-1.32928
29628476	chr17:29628476:A:T	1.47235e-20	0.197742	-3.32541e-10	0.00297959	2.19763	-3.32541e-10	0.00299112	2.19397	-3.32541e-10
29628522	chr17:29628522:C:T	3.46942e-22	-2.25515	-1.29515	2.62829e-05	-1.2116	-1.3214	2.64683e-05	-1.21224	-1.32125
29628729	chr17:29628729:T:C	3.8295e-21	-4.62694e-10	-1.14897	0.000107762	-4.62694e-10	-1.12199	0.000108656	-4.62694e-10	-1.12124
29628743	chr17:29628743:G:A	3.82249e-22	-2.171	-1.28239	3.6243e-05	-0.895362	-1.31631	3.65055e-05	-0.895864	-1.31611
29628861	chr17:29628861:C:T	4.22649e-21	-4.62694e-10	-1.05033	0.000131523	-4.62694e-10	-0.922735	0.00013257	-4.62694e-10	-0.922327
29629658	chr17:29629658:A:C	1.87366e-21	-1.86381	-3.32541e-10	3.46741e-05	-2.25592	-3.32541e-10	3.49304e-05	-2.25608	-3.32541e-10
29630497	chr17:29630497:A:C	6.85061e-21	-4.62694e-10	-0.567365	0.000198038	-4.62694e-10	-0.513455	0.00019979	-4.62694e-10	-0.512167
29630850	chr17:29630850:A:G	5.97604e-21	-4.62694e-10	-0.703943	0.000164821	-4.62694e-10	-0.697053	0.000166113	-4.62694e-10	-0.696765
29630921	chr17:29630921:C:T	4.67197e-20	1.35246	-3.32541e-10	0.000628	0.640626	-3.32541e-10	0.000635521	0.645012	-3.32541e-10
29631179	chr17:29631179:C:T	5.01016e-21	-4.62694e-10	-0.880234	0.000133919	-4.62694e-10	-0.904676	0.00013496	-4.62694e-10	-0.904459
29631772	chr17:29631772:G:C	3.68104e-21	-4.62694e-10	-1.18851	0.000100942	-4.62694e-10	-1.18737	0.000101684	-4.62694e-10	-1.18756
29634422	chr17:29634422:A:G	3.78837e-21	-4.62694e-10	-1.15977	0.00010307	-4.62694e-10	-1.16651	0.000103842	-4.62694e-10	-1.16656
29635179	chr17:29635179:G:A	3.73842e-22	-2.25888	-1.21674	2.76396e-05	-1.32472	-1.15794	2.78158e-05	-1.32524	-1.15859
29635341	chr17:29635341:C:T	1.63815e-20	-4.62694e-10	0.304449	0.000542812	-4.62694e-10	0.494849	0.000546722	-4.62694e-10	0.494506
29635375	chr17:29635375:T:G	4.5823e-22	-2.00675	-1.26534	5.62572e-05	-0.449684	-1.3223	5.66584e-05	-0.450269	-1.32213
29635565	chr17:29635565:A:G	4.99032e-21	-4.62694e-10	-0.884201	0.000138524	-4.62694e-10	-0.870871	0.000139576	-4.62694e-10	-0.870822
29635687	chr17:29635687:T:C	2.04496e-21	-1.92312	0.146793	9.60972e-05	-1.41624	0.179686	9.65109e-05	-1.41943	0.179651
29635699	chr17:29635699:C:T	1.57104e-20	0.262618	-3.32541e-10	9.37184e-05	-1.26162	-3.32541e-10	9.41246e-05	-1.26482	-3.32541e-10
29635723	chr17:29635723:G:A	3.33264e-21	-4.62694e-10	-1.28794	8.88784e-05	-4.62694e-10	-1.31465	8.95499e-05	-4.62694e-10	-1.31464
29636123	chr17:29636123:T:C	4.41973e-21	-1.00562	-3.32541e-10	3.83545e-05	-2.15504	-3.32541e-10	3.86531e-05	-2.15481	-3.32541e-10
29636919	chr17:29636919:A:G	5.77308e-21	-4.62694e-10	-0.738496	0.00016073	-4.62694e-10	-0.722188	0.00016195	-4.62694e-10	-0.722147
29636931	chr17:29636931:A:C	3.58828e-21	-4.62694e-10	-1.21403	0.000100462	-4.62694e-10	-1.19214	0.000101282	-4.62694e-10	-1.19152
29637249	chr17:29637249:C:T	4.47714e-22	-1.9682	-1.32711	8.27978e-05	-0.0563193	-1.32919	8.28262e-05	-0.0634863	-1.3292
29637553	chr17:29637553:G:A	3.2201e-21	-4.62694e-10	-1.32229	8.92855e-05	-4.62694e-10	-1.31007	8.99568e-05	-4.62694e-10	-1.3101
29637791	chr17:29637791:T:A	4.38291e-21	-4.62694e-10	-1.01399	0.000128583	-4.62694e-10	-0.945343	0.00012952	-4.62694e-10	-0.945596
29638399	chr17:29638399:T:C	1.59705e-20	0.279044	-3.32541e-10	0.00369926	2.41397	-3.32541e-10	0.00367585	2.4001	-3.32541e-10
29639127	chr17:29639127:T:C	3.53568e-21	-4.62694e-10	-1.2288	0.000101064	-4.62694e-10	-1.18616	0.000101848	-4.62694e-10	-1.18595
29639386	chr17:29639386:C:T	4.21263e-21	-4.62694e-10	-1.05361	0.00010177	-4.62694e-10	-1.1792	0.000102554	-4.62694e-10	-1.17904
29640040	chr17:29640040:A:G	6.90363e-22	-1.53825	-1.32399	1.12757e-05	-2.0725	-1.30676	1.13617e-05	-2.07245	-1.30674
29640575	chr17:29640575:A:T	4.35564e-21	-4.62694e-10	-1.02023	0.000120798	-4.62694e-10	-1.0078	0.000121746	-4.62694e-10	-1.00749
29641953	chr17:29641953:T:A	1.65141e-20	-4.62694e-10	0.31251	0.000494091	-4.62694e-10	0.400805	0.000499698	-4.62694e-10	0.40457
29642202	chr17:29642202:C:T	2.37328e-21	-1.62743	-3.32541e-10	4.63513e-05	-1.96567	-3.32541e-10	4.66812e-05	-1.96609	-3.32541e-10
29642437	chr17:29642437:C:T	1.54575e-20	-4.62694e-10	0.246395	0.000509242	-4.62694e-10	0.431009	0.000513439	-4.62694e-10	0.431697
29642838	chr17:29642838:T:C	5.11817e-21	-4.62694e-10	-0.858904	0.000146273	-4.62694e-10	-0.816439	0.00014757	-4.62694e-10	-0.815128
29643481	chr17:29643481:A:G	5.29256e-21	-4.62694e-10	-0.825401	0.000171998	-4.62694e-10	-0.654434	0.000173543	-4.62694e-10	-0.653011
29644500	chr17:29644500:T:C	5.77679e-21	-4.62694e-10	-0.737853	0.000163774	-4.62694e-10	-0.703427	0.000165044	-4.62694e-10	-0.703223
29644506	chr17:29644506:C:T	4.13819e-21	-4.62694e-10	-1.07144	0.000119422	-4.62694e-10	-1.01925	0.000120303	-4.62694e-10	-1.01942
29645111	chr17:29645111:G:A	4.75008e-21	-4.62694e-10	-0.933541	0.00012708	-4.62694e-10	-0.9571	0.000128064	-4.62694e-10	-0.9569
29646314	chr17:29646314:C:A	1.3631e-21	-2.18194	-3.32541e-10	5.10435e-05	-1.86924	-3.32541e-10	5.14337e-05	-1.86914	-3.32541e-10
29646681	chr17:29646681:A:G	3.23607e-21	-4.62694e-10	-1.31734	8.9851e-05	-4.62694e-10	-1.30376	9.05365e-05	-4.62694e-10	-1.30368
29647130	chr17:29647130:C:T	2.40712e-21	-0.345778	-1.26749	2.76104e-05	-1.24124	-1.24249	2.76086e-05	-1.24831	-1.24299
29647178	chr17:29647178:C:T	2.77383e-21	-1.47147	-3.32541e-10	0.000175966	-0.631624	-3.32541e-10	0.000176458	-0.636353	-3.32541e-10
29647248	chr17:29647248:C:T	3.49737e-21	-4.62694e-10	-1.23969	0.000100265	-4.62694e-10	-1.1941	0.000101009	-4.62694e-10	-1.19422
29647595	chr17:29647595:T:C	1.76197e-21	-1.92527	-3.32541e-10	3.4965e-05	-2.24757	-3.32541e-10	3.52268e-05	-2.24763	-3.32541e-10
29648910	chr17:29648910:G:C	3.25439e-21	-4.62694e-10	-1.3117	9.17133e-05	-4.62694e-10	-1.28325	9.24125e-05	-4.62694e-10	-1.28317
29649013	chr17:29649013:T:C	8.27359e-21	0.950286	-1.32892	0.000171219	0.66813	-1.3271	0.000173216	0.672199	-1.32709
29649578	chr17:29649578:A:G	4.00256e-21	-4.62694e-10	-1.10477	0.000115102	-4.62694e-10	-1.0561	0.000115952	-4.62694e-10	-1.05626
29649579	chr17:29649579:A:G	3.36007e-22	-2.25434	-1.32798	4.62933e-05	-0.649909	-1.31701	4.66036e-05	-0.650731	-1.31702
29649633	chr17:29649633:G:A	3.32706e-21	-4.62694e-10	-1.28961	9.33785e-05	-4.62694e-10	-1.26525	9.4078e-05	-4.62694e-10	-1.26531
29650276	chr17:29650276:C:T	4.78307e-21	-4.62694e-10	-0.92662	0.000136313	-4.62694e-10	-0.886961	0.00013751	-4.62694e-10	-0.885739
29651437	chr17:29651437:G:A	4.73315e-22	-2.07567	-1.16403	1.77532e-05	-1.73142	-1.19393	1.78798e-05	-1.73235	-1.19342
29651448	chr17:29651448:C:T	3.36866e-22	-2.25064	-1.32913	3.31239e-05	-0.977003	-1.32466	3.3344e-05	-0.977887	-1.32467
29652391	chr17:29652391:G:A	7.35755e-21	-4.62694e-10	-0.495975	0.000213161	-4.62694e-10	-0.439864	0.000215067	-4.62694e-10	-0.438483
29652697	chr17:29652697:G:A	3.31803e-21	-4.62694e-10	-1.29233	9.07478e-05	-4.62694e-10	-1.29383	9.14305e-05	-4.62694e-10	-1.29385
29653366	chr17:29653366:A:G	3.20451e-21	-1.32714	-3.32541e-10	3.58204e-05	-2.2234	-3.32541e-10	3.6103e-05	-2.22306	-3.32541e-10
29653508	chr17:29653508:C:G	5.6146e-21	0.541007	-1.30734	0.000122168	0.29999	-1.29651	0.00012357	0.303845	-1.29647
29653657	chr17:29653657:G:A	3.24913e-21	-4.62694e-10	-1.31331	8.81272e-05	-4.62694e-10	-1.32313	8.87891e-05	-4.62694e-10	-1.32317
29653669	chr17:29653669:C:T	4.93602e-21	-4.62694e-10	-0.895143	0.000137108	-4.62694e-10	-0.881147	0.000138148	-4.62694e-10	-0.881111
29653867	chr17:29653867:C:T	4.80923e-22	-1.90369	-1.32006	1.35949e-05	-1.89268	-1.29954	1.36878e-05	-1.89353	-1.2994
29653868	chr17:29653868:G:A	3.2269e-21	-4.62694e-10	-1.32018	8.94521e-05	-4.62694e-10	-1.30821	9.01202e-05	-4.62694e-10	-1.30829
29655192	chr17:29655192:C:T	1.2831e-20	-4.62694e-10	0.0601625	0.000378021	-4.62694e-10	0.133036	0.000382178	-4.62694e-10	0.136451
29655817	chr17:29655817:A:G	2.80088e-20	-4.62694e-10	0.840815	0.000856956	-4.62694e-10	0.951472	0.000866395	-4.62694e-10	0.954907
29656454	chr17:29656454:G:C	5.00909e-21	-4.62694e-10	-0.880448	0.000142503	-4.62694e-10	-0.842549	0.000143763	-4.62694e-10	-0.841268
29656464	chr17:29656464:C:A	3.70878e-21	-4.62694e-10	-1.181	0.000101682	-4.62694e-10	-1.18006	0.00010243	-4.62694e-10	-1.18025
29657049	chr17:29657049:C:T	5.11695e-21	-4.62694e-10	-0.859143	0.000145695	-4.62694e-10	-0.820396	0.000146988	-4.62694e-10	-0.819086
29657218	chr17:29657218:C:T	3.36897e-21	-4.62694e-10	-1.27709	8.96504e-05	-4.62694e-10	-1.306	9.03327e-05	-4.62694e-10	-1.30594
29657322	chr17:29657322:T:C	2.09994e-21	-1.74979	-3.32541e-10	5.14085e-05	-1.86211	-3.32541e-10	5.18269e-05	-1.86152	-3.32541e-10
29657973	chr17:29657973:T:C	1.96447e-20	-4.62694e-10	0.486103	0.000447191	-4.62694e-10	0.301071	0.000450997	-4.62694e-10	0.302027
29658904	chr17:29658904:G:T	3.65071e-21	-4.62694e-10	-1.19678	9.93555e-05	-4.62694e-10	-1.20321	0.000100099	-4.62694e-10	-1.20328
29659135	chr17:29659135:C:T	3.26059e-21	-4.62694e-10	-1.30979	9.1071e-05	-4.62694e-10	-1.29027	9.17518e-05	-4.62694e-10	-1.29035
29659265	chr17:29659265:G:A	3.1989e-21	-4.62694e-10	-1.3289	8.80134e-05	-4.62694e-10	-1.32443	8.86808e-05	-4.62694e-10	-1.32439
29659441	chr17:29659441:G:A	6.01072e-21	-4.62694e-10	-0.698158	0.000159904	-4.62694e-10	-0.727343	0.000161112	-4.62694e-10	-0.727332
29659684	chr17:29659684:C:T	3.30906e-21	-0.00437691	-1.29066	3.62341e-05	-0.94179	-1.27012	3.61982e-05	-0.949886	-1.27054
29659792	chr17:29659792:T:C	6.70195e-21	-4.62694e-10	-0.589303	0.000193726	-4.62694e-10	-0.53547	0.000195484	-4.62694e-10	-0.533958
29659870	chr17:29659870:C:T	4.16965e-21	-4.62694e-10	-1.06387	0.000100069	-4.62694e-10	-1.19605	0.000100848	-4.62694e-10	-1.19582
29660298	chr17:29660298:C:T	1.28581e-21	-2.24032	-3.32541e-10	4.41043e-05	-2.01536	-3.32541e-10	4.43617e-05	-2.01706	-3.32541e-10
29660718	chr17:29660718:G:C	3.24331e-21	-4.62694e-10	-1.31511	9.02602e-05	-4.62694e-10	-1.29922	9.09384e-05	-4.62694e-10	-1.29925
29660953	chr17:29660953:T:C	2.31961e-20	0.652283	-3.32541e-10	0.0003896	0.163207	-3.32541e-10	0.000394141	0.167276	-3.32541e-10
29661113	chr17:29661113:T:C	2.23742e-20	0.616207	-3.32541e-10	0.000469092	0.348884	-3.32541e-10	0.000474535	0.352901	-3.32541e-10
29661480	chr17:29661480:T:A	9.1913e-21	1.05438	-1.32783	0.000232189	0.974617	-1.32898	0.000234863	0.978552	-1.32899
29661536	chr17:29661536:T:TA	6.67112e-21	-4.62694e-10	-0.593914	0.000177055	-4.62694e-10	-0.625454	0.000178393	-4.62694e-10	-0.625443
29663571	chr17:29663571:C:G	8.83002e-21	-4.62694e-10	-0.313545	0.000229171	-4.62694e-10	-0.367445	0.00023105	-4.62694e-10	-0.366799
29663623	chr17:29663623:A:T	7.66848e-21	-4.62694e-10	-0.454583	0.000207142	-4.62694e-10	-0.468512	0.000208985	-4.62694e-10	-0.467171
29663790	chr17:29663790:T:C	3.36416e-21	-4.62694e-10	-1.27852	9.49838e-05	-4.62694e-10	-1.24821	9.56962e-05	-4.62694e-10	-1.24826
29663947	chr17:29663947:A:G	4.92155e-21	-4.62694e-10	-0.898078	0.000145895	-4.62694e-10	-0.819024	0.000146959	-4.62694e-10	-0.819282
29664184	chr17:29664184:C:T	3.28597e-21	-4.62694e-10	-1.30204	8.87828e-05	-4.62694e-10	-1.31572	8.94525e-05	-4.62694e-10	-1.31573
29664514	chr17:29664514:G:T	1.28268e-21	-2.24275	-3.32541e-10	3.4697e-05	-2.25526	-3.32541e-10	3.49585e-05	-2.25527	-3.32541e-10
29664571	chr17:29664571:G:A	2.73346e-20	-4.62694e-10	0.816452	0.000816278	-4.62694e-10	0.90284	0.000825797	-4.62694e-10	0.906915
29665046	chr17:29665046:T:C	3.75134e-21	-4.62694e-10	-1.16959	9.99923e-05	-4.62694e-10	-1.19682	0.000100759	-4.62694e-10	-1.1967
29665362	chr17:29665362:T:C	3.5416e-21	-4.62694e-10	-1.22712	9.52496e-05	-4.62694e-10	-1.24541	9.59807e-05	-4.62694e-10	-1.24529
29665791	chr17:29665791:C:T	3.48867e-21	-4.62694e-10	-1.24218	0.000109732	-4.62694e-10	-1.10388	0.000110592	-4.62694e-10	-1.10359
29666078	chr17:29666078:C:A	6.78593e-21	-4.62694e-10	-0.576851	0.000196334	-4.62694e-10	-0.522095	0.000198158	-4.62694e-10	-0.520371
29666488	chr17:29666488:A:G	4.85626e-21	-4.62694e-10	-0.911433	0.000134373	-4.62694e-10	-0.901298	0.000135432	-4.62694e-10	-0.900965
29667347	chr17:29667347:T:C	5.68118e-21	-4.62694e-10	-0.754544	0.000162328	-4.62694e-10	-0.712295	0.000163789	-4.62694e-10	-0.710854
29668711	chr17:29668711:T:C	4.52193e-21	-4.62694e-10	-0.982764	0.000127303	-4.62694e-10	-0.955344	0.00012836	-4.62694e-10	-0.954596
29668990	chr17:29668990:T:C	2.96524e-21	-0.151865	-1.25288	8.40336e-05	-0.156067	-1.21463	8.49365e-05	-0.152896	-1.21463
29669210	chr17:29669210:T:C	3.09685e-20	0.941268	-3.32541e-10	0.000557631	0.521784	-3.32541e-10	0.000564207	0.525988	-3.32541e-10
29669495	chr17:29669495:T:A	4.99508e-21	0.43404	-1.31729	0.000107709	0.188505	-1.31099	0.000108938	0.192312	-1.31097
29669770	chr17:29669770:C:T	3.63505e-21	-4.62694e-10	-1.20108	0.000105488	-4.62694e-10	-1.14331	0.000106306	-4.62694e-10	-1.14311
29669850	chr17:29669850:T:G	1.32131e-21	-2.21308	-3.32541e-10	5.51472e-05	-1.79191	-3.32541e-10	5.55682e-05	-1.79182	-3.32541e-10
29670468	chr17:29670468:A:G	1.66581e-21	-1.98139	-3.32541e-10	3.55095e-05	-2.23211	-3.32541e-10	3.57745e-05	-2.2322	-3.32541e-10
29671178	chr17:29671178:T:A	1.2668e-21	-2.25521	-3.32541e-10	4.70395e-05	-1.95093	-3.32541e-10	4.73044e-05	-1.95283	-3.32541e-10
29671367	chr17:29671367:C:T	3.70908e-22	-2.15688	-1.32662	2.01938e-05	-1.46791	-1.32863	2.03345e-05	-1.46848	-1.32863
29672000	chr17:29672000:A:G	3.22349e-21	-4.62694e-10	-1.32124	8.9334e-05	-4.62694e-10	-1.30953	9.0015e-05	-4.62694e-10	-1.30946
29672402	chr17:29672402:AG:A	1.26477e-21	-2.25681	-3.32541e-10	4.1328e-05	-2.08038	-3.32541e-10	4.16344e-05	-2.08051	-3.32541e-10
29673468	chr17:29673468:G:C	3.35243e-21	-4.62694e-10	-1.28202	9.05587e-05	-4.62694e-10	-1.29592	9.12511e-05	-4.62694e-10	-1.29582
29674398	chr17:29674398:G:A	1.33081e-21	-2.20591	-3.32541e-10	5.39575e-05	-1.81372	-3.32541e-10	5.43703e-05	-1.81362	-3.32541e-10
29674464	chr17:29674464:C:T	3.78766e-22	-2.14022	-1.32232	1.61528e-05	-1.71547	-1.30435	1.62586e-05	-1.71621	-1.3046
29674758	chr17:29674758:C:T	5.57789e-21	-4.62694e-10	-0.772891	0.000152215	-4.62694e-10	-0.776618	0.000153304	-4.62694e-10	-0.777013
29674940	chr17:29674940:C:T	4.69411e-21	-0.945393	-3.32541e-10	0.000730963	0.792448	-3.32541e-10	0.000728155	0.781079	-3.32541e-10
29675097	chr17:29675097:G:T	6.22888e-21	-4.62694e-10	-0.662506	0.000153124	-4.62694e-10	-0.770665	0.000154266	-4.62694e-10	-0.770759
29675624	chr17:29675624:G:A	5.03744e-22	-1.84823	-1.32915	1.18246e-05	-2.02026	-1.31148	1.19088e-05	-2.02057	-1.31159
29675862	chr17:29675862:A:G	8.18434e-21	0.939755	-1.32924	0.00020852	0.86657	-1.32845	0.000210913	0.870454	-1.32844
29676408	chr17:29676408:C:T	4.06589e-21	-4.62694e-10	-1.08907	0.000112948	-4.62694e-10	-1.07498	0.000113868	-4.62694e-10	-1.0744
29676423	chr17:29676423:G:A	3.24022e-21	-4.62694e-10	-1.31606	9.01613e-05	-4.62694e-10	-1.30031	9.08388e-05	-4.62694e-10	-1.30035
29676545	chr17:29676545:G:A	3.71849e-21	-4.62694e-10	-1.17839	0.00010149	-4.62694e-10	-1.18196	0.00010225	-4.62694e-10	-1.18201
29678114	chr17:29678114:G:A	5.55849e-21	-4.62694e-10	-0.776375	0.000156322	-4.62694e-10	-0.749996	0.000157649	-4.62694e-10	-0.749066
29678335	chr17:29678335:C:T	4.75568e-21	-4.62694e-10	-0.932362	0.000132096	-4.62694e-10	-0.918389	0.000133096	-4.62694e-10	-0.918362
29678983	chr17:29678983:TG:T	3.36545e-21	-4.62694e-10	-1.27814	9.08234e-05	-4.62694e-10	-1.293	9.15182e-05	-4.62694e-10	-1.2929
29679262	chr17:29679262:G:A	3.675e-21	-4.62694e-10	-1.19015	0.000105628	-4.62694e-10	-1.14199	0.000106448	-4.62694e-10	-1.14177
29679696	chr17:29679696:G:A	3.2208e-21	-4.62694e-10	-1.32207	8.91764e-05	-4.62694e-10	-1.3113	8.98474e-05	-4.62694e-10	-1.31132
29680423	chr17:29680423:C:T	3.25369e-21	-4.62694e-10	-1.31191	9.06942e-05	-4.62694e-10	-1.29442	9.13754e-05	-4.62694e-10	-1.29446
29680424	chr17:29680424:A:G	3.72801e-22	-2.15503	-1.32339	2.01232e-05	-1.47074	-1.3293	2.02636e-05	-1.47131	-1.3293
29681204	chr17:29681204:G:A	3.65912e-21	-4.62694e-10	-1.19448	9.9886e-05	-4.62694e-10	-1.19788	0.000100635	-4.62694e-10	-1.19793
29681702	chr17:29681702:G:A	5.0213e-21	-4.62694e-10	-0.878013	0.000139495	-4.62694e-10	-0.863884	0.000140554	-4.62694e-10	-0.863845
29682351	chr17:29682351:A:G	1.81302e-20	-4.62694e-10	0.405875	0.000538077	-4.62694e-10	0.486088	0.000544204	-4.62694e-10	0.48989
29683748	chr17:29683748:G:T	1.33326e-21	-2.20408	-3.32541e-10	4.80962e-05	-1.92871	-3.32541e-10	4.84592e-05	-1.92871	-3.32541e-10
29684162	chr17:29684162:G:C	3.6752e-21	-4.62694e-10	-1.19009	0.000105634	-4.62694e-10	-1.14193	0.000106455	-4.62694e-10	-1.14171
29684320	chr17:29684320:T:C	1.39738e-21	-2.15711	-3.32541e-10	3.64157e-05	-2.20691	-3.32541e-10	3.66882e-05	-2.20698	-3.32541e-10
29684485	chr17:29684485:A:T	1.5818e-21	-2.03314	-3.32541e-10	5.80173e-05	-1.74117	-3.32541e-10	5.84158e-05	-1.74185	-3.32541e-10
29684777	chr17:29684777:T:C	4.38775e-21	-4.62694e-10	-1.01288	0.000111705	-4.62694e-10	-1.08605	0.000112545	-4.62694e-10	-1.08608
29684883	chr17:29684883:T:G	3.57846e-21	-4.62694e-10	-1.21677	0.000114057	-4.62694e-10	-1.06521	0.000114955	-4.62694e-10	-1.06489
29684932	chr17:29684932:A:AT	1.8701e-21	-0.563663	-1.30205	5.49779e-05	-0.480729	-1.31425	5.55487e-05	-0.478035	-1.31414
29684975	chr17:29684975:G:A	6.22491e-21	-4.62694e-10	-0.663143	0.000176614	-4.62694e-10	-0.627948	0.000177979	-4.62694e-10	-0.627768
29685143	chr17:29685143:T:C	1.81302e-20	-4.62694e-10	0.405875	0.000538077	-4.62694e-10	0.486088	0.000544204	-4.62694e-10	0.48989
29685342	chr17:29685342:T:C	8.22288e-22	-1.46242	-1.22494	1.51787e-05	-2.06084	-1.02118	1.52621e-05	-2.06205	-1.02201
29687188	chr17:29687188:G:C	6.31746e-21	-4.62694e-10	-0.648385	0.000150225	-4.62694e-10	-0.789778	0.000151361	-4.62694e-10	-0.789763
29687582	chr17:29687582:G:A	4.2292e-21	-4.62694e-10	-1.04969	0.00010871	-4.62694e-10	-1.11323	0.000109532	-4.62694e-10	-1.11322
29688039	chr17:29688039:C:T	1.50181e-20	0.341951	-0.1244	0.000208998	-0.105899	-0.353691	0.000211463	-0.102129	-0.353256
29688151	chr17:29688151:C:T	4.92679e-21	-4.62694e-10	-0.897013	0.000136854	-4.62694e-10	-0.882999	0.000137892	-4.62694e-10	-0.882964
29688421	chr17:29688421:G:A	3.73857e-21	-4.62694e-10	-1.173	9.64557e-05	-4.62694e-10	-1.23283	9.71854e-05	-4.62694e-10	-1.23281
29688438	chr17:29688438:T:C	3.68141e-21	-4.62694e-10	-1.18841	0.000100476	-4.62694e-10	-1.192	0.000101229	-4.62694e-10	-1.19205
29688451	chr17:29688451:C:A	1.8052e-20	-4.62694e-10	0.401553	0.000535718	-4.62694e-10	0.481694	0.000541816	-4.62694e-10	0.485492
29688877	chr17:29688877:C:T	1.26419e-21	-2.25727	-3.32541e-10	3.44859e-05	-2.26136	-3.32541e-10	3.47431e-05	-2.26145	-3.32541e-10
29689851	chr17:29689851:TA:T	6.23982e-21	-4.62694e-10	-0.66075	0.000179066	-4.62694e-10	-0.614157	0.000180611	-4.62694e-10	-0.613091
29690105	chr17:29690105:C:T	3.32604e-21	-4.62694e-10	-1.28992	9.40501e-05	-4.62694e-10	-1.25809	9.47653e-05	-4.62694e-10	-1.25803
29690190	chr17:29690190:G:A	5.10084e-22	-2.0829	-1.08198	1.62234e-05	-1.84723	-1.16822	1.6337e-05	-1.84808	-1.16792
29690201	chr17:29690201:C:G	4.14302e-21	0.2504	-1.32068	9.11428e-05	0.0254446	-1.31493	9.21652e-05	0.0290612	-1.31491
29690337	chr17:29690337:G:A	1.96179e-21	-0.489494	-1.32835	2.4021e-05	-1.29923	-1.32376	2.40331e-05	-1.30612	-1.32388
29690675	chr17:29690675:A:G	3.2575e-21	-4.62694e-10	-1.31074	9.08564e-05	-4.62694e-10	-1.29263	9.15387e-05	-4.62694e-10	-1.29267
29690684	chr17:29690684:T:C	1.82969e-20	0.415027	-3.32541e-10	5.56309e-05	-1.78317	-3.32541e-10	5.60685e-05	-1.78286	-3.32541e-10
29690974	chr17:29690974:A:C	3.24897e-21	-4.62694e-10	-1.31336	9.05095e-05	-4.62694e-10	-1.29646	9.11895e-05	-4.62694e-10	-1.29649
29691521	chr17:29691521:C:T	1.36014e-21	-2.18412	-3.32541e-10	5.12352e-05	-1.86549	-3.32541e-10	5.16272e-05	-1.86539	-3.32541e-10
29692275	chr17:29692275:T:C	3.72231e-22	-2.16142	-1.31852	1.71968e-05	-1.65934	-1.29785	1.73081e-05	-1.66013	-1.29813
29692732	chr17:29692732:T:C	3.46278e-21	-4.62694e-10	-1.24963	9.87514e-05	-4.62694e-10	-1.20931	9.94842e-05	-4.62694e-10	-1.20943
29693361	chr17:29693361:G:C	3.76965e-22	-2.1484	-1.31891	1.66292e-05	-1.69225	-1.2985	1.67371e-05	-1.69302	-1.29879
29693528	chr17:29693528:T:C	3.93885e-22	-2.10874	-1.31466	1.43649e-05	-1.864	-1.27313	1.44822e-05	-1.86329	-1.27323
29694018	chr17:29694018:G:A	3.20254e-21	-4.62694e-10	-1.32776	8.85629e-05	-4.62694e-10	-1.3182	8.92312e-05	-4.62694e-10	-1.3182
29694073	chr17:29694073:AC:A	3.21687e-21	-4.62694e-10	-1.32329	8.79442e-05	-4.62694e-10	-1.32521	8.86062e-05	-4.62694e-10	-1.32523
29695139	chr17:29695139:C:A	3.25027e-21	-4.62694e-10	-1.31297	9.07666e-05	-4.62694e-10	-1.29362	9.14462e-05	-4.62694e-10	-1.29368
29695225	chr17:29695225:C:T	3.2087e-21	-4.62694e-10	-1.32584	8.77644e-05	-4.62694e-10	-1.32726	8.84256e-05	-4.62694e-10	-1.32727
29696626	chr17:29696626:C:A	7.28309e-21	-4.62694e-10	-0.506147	0.000166447	-4.62694e-10	-0.687239	0.000167816	-4.62694e-10	-0.686564
29696638	chr17:29696638:C:A	1.74039e-19	2.66758	-3.32541e-10	0.000316479	-0.0446561	-3.32541e-10	0.000317085	-0.0502655	-3.32541e-10
29697737	chr17:29697737:G:C	5.57326e-21	-4.62694e-10	-0.773722	0.000148513	-4.62694e-10	-0.801245	0.000149635	-4.62694e-10	-0.801233
29698510	chr17:29698510:G:T	3.91897e-22	-2.1095	-1.31896	1.53387e-05	-1.77299	-1.29855	1.54393e-05	-1.77369	-1.29883
29698931	chr17:29698931:C:T	3.71032e-22	-2.19609	-1.28708	2.18861e-05	-1.40973	-1.30633	2.20396e-05	-1.41027	-1.30632
29699473	chr17:29699473:C:T	5.44665e-21	-4.62694e-10	-0.796702	0.000148732	-4.62694e-10	-0.799767	0.000149797	-4.62694e-10	-0.800156
29702013	chr17:29702013:C:T	1.54448e-21	-2.05701	-3.32541e-10	3.59919e-05	-2.21862	-3.32541e-10	3.62638e-05	-2.21862	-3.32541e-10
29702067	chr17:29702067:T:C	4.1522e-21	-4.62694e-10	-1.06806	0.000110935	-4.62694e-10	-1.09297	0.0001118	-4.62694e-10	-1.09273
29702427	chr17:29702427:G:A	8.2034e-21	0.865383	-1.25254	0.000218881	0.835723	-1.24911	0.000221377	0.839585	-1.24915
29702585	chr17:29702585:G:A	6.66061e-21	-0.595492	-3.32541e-10	4.16446e-05	-2.07274	-3.32541e-10	4.19914e-05	-2.07197	-3.32541e-10
29702685	chr17:29702685:A:G	3.32247e-21	-4.62694e-10	-1.29099	9.38913e-05	-4.62694e-10	-1.25978	9.45918e-05	-4.62694e-10	-1.25986
29702705	chr17:29702705:T:C	3.80885e-22	-2.13903	-1.31793	1.63727e-05	-1.70944	-1.29685	1.64791e-05	-1.7102	-1.29714
29702920	chr17:29702920:T:C	3.55881e-22	-2.1985	-1.32636	2.33767e-05	-1.33897	-1.3112	2.35378e-05	-1.3396	-1.31122
29704257	chr17:29704257:A:G	3.62279e-22	-2.18083	-1.32621	2.19295e-05	-1.40326	-1.31083	2.2081e-05	-1.40387	-1.31085
29704863	chr17:29704863:C:T	4.07267e-22	-2.09695	-1.29304	1.59245e-05	-1.76346	-1.2706	1.60312e-05	-1.76422	-1.27068
29705329	chr17:29705329:G:C	4.47725e-22	-1.96922	-1.32606	1.59107e-05	-1.72822	-1.3067	1.60449e-05	-1.72729	-1.30675
29706363	chr17:29706363:A:G	4.86471e-21	-4.62694e-10	-0.909695	0.000148525	-4.62694e-10	-0.801161	0.000149644	-4.62694e-10	-0.801176
29706614	chr17:29706614:T:G	5.80799e-21	-4.62694e-10	-0.732467	0.000154585	-4.62694e-10	-0.761172	0.000155753	-4.62694e-10	-0.76116
29707307	chr17:29707307:A:G	3.29103e-21	-4.62694e-10	-1.3005	9.2085e-05	-4.62694e-10	-1.2792	9.27755e-05	-4.62694e-10	-1.27925
29707518	chr17:29707518:A:G	7.2915e-21	-4.62694e-10	-0.504992	0.000167504	-4.62694e-10	-0.680908	0.00016888	-4.62694e-10	-0.680243
29707661	chr17:29707661:G:A	3.50339e-21	-4.62694e-10	-1.23797	0.000100169	-4.62694e-10	-1.19506	0.000100911	-4.62694e-10	-1.19519
29707808	chr17:29707808:A:G	4.80278e-21	-4.62694e-10	-0.922507	0.000116005	-4.62694e-10	-1.04828	0.000116908	-4.62694e-10	-1.04804
29708604	chr17:29708604:A:C	2.45743e-21	-1.59259	-3.32541e-10	6.65346e-05	-1.60419	-3.32541e-10	6.69958e-05	-1.6048	-3.32541e-10
29708605	chr17:29708605:A:C	1.26841e-21	-2.25394	-3.32541e-10	4.37976e-05	-2.02233	-3.32541e-10	4.411e-05	-2.02275	-3.32541e-10
29709332	chr17:29709332:C:T	3.54777e-22	-2.19909	-1.32888	2.20536e-05	-1.38028	-1.32816	2.22072e-05	-1.38086	-1.32816
29709378	chr17:29709378:T:G	3.33054e-21	-4.62694e-10	-1.28857	8.8392e-05	-4.62694e-10	-1.32013	8.90616e-05	-4.62694e-10	-1.32011
29710085	chr17:29710085:G:A	9.05283e-21	0.983514	-1.27214	0.000239515	0.945304	-1.2686	0.000242265	0.949236	-1.26864
29710562	chr17:29710562:T:C	5.67932e-21	-4.62694e-10	-0.754871	0.000151249	-4.62694e-10	-0.782985	0.000152393	-4.62694e-10	-0.782974
29710733	chr17:29710733:A:G	1.30855e-21	-2.22278	-3.32541e-10	6.28702e-05	-1.66084	-3.32541e-10	6.33943e-05	-1.66006	-3.32541e-10
29710905	chr17:29710905:T:C	3.60232e-22	-2.18694	-1.32577	2.24111e-05	-1.38262	-1.30973	2.25658e-05	-1.38324	-1.30975
29711318	chr17:29711318:C:G	3.29869e-21	-4.62694e-10	-1.29818	9.10334e-05	-4.62694e-10	-1.29069	9.17406e-05	-4.62694e-10	-1.29047
29712390	chr17:29712390:T:C	4.22627e-21	-4.62694e-10	-1.05038	0.000117077	-4.62694e-10	-1.03908	0.000117996	-4.62694e-10	-1.03879
29712414	chr17:29712414:T:C	7.70705e-21	-4.62694e-10	-0.449566	0.000203343	-4.62694e-10	-0.487023	0.000204875	-4.62694e-10	-0.487035
29712429	chr17:29712429:T:C	4.06085e-21	-4.62694e-10	-1.09031	0.000112803	-4.62694e-10	-1.07627	0.000113721	-4.62694e-10	-1.07569
29712737	chr17:29712737:G:A	3.58862e-22	-2.20487	-1.31165	2.36431e-05	-1.35376	-1.28509	2.38112e-05	-1.35433	-1.28495
29712768	chr17:29712768:T:C	3.6756e-22	-2.16723	-1.32534	2.1014e-05	-1.44791	-1.30882	2.11595e-05	-1.44851	-1.30884
29713724	chr17:29713724:C:T	3.28227e-21	-4.62694e-10	-1.30317	8.90203e-05	-4.62694e-10	-1.31305	8.96982e-05	-4.62694e-10	-1.31298
29713864	chr17:29713864:C:T	3.99018e-21	-4.62694e-10	-1.10787	0.000101655	-4.62694e-10	-1.18033	0.000102424	-4.62694e-10	-1.18031
29714320	chr17:29714320:T:TA	3.22956e-21	-4.62694e-10	-1.31936	8.84524e-05	-4.62694e-10	-1.31945	8.91342e-05	-4.62694e-10	-1.31929
29714609	chr17:29714609:G:A	3.81289e-22	-2.13421	-1.32169	1.6079e-05	-1.72089	-1.30351	1.61841e-05	-1.72164	-1.30376
29714648	chr17:29714648:AT:A	3.5614e-22	-2.20067	-1.32346	2.36144e-05	-1.33531	-1.30475	2.3777e-05	-1.33594	-1.30478
29714903	chr17:29714903:A:G	4.1631e-21	-4.62694e-10	-1.06544	0.000111209	-4.62694e-10	-1.0905	0.000112077	-4.62694e-10	-1.09025
29714936	chr17:29714936:G:A	3.3377e-21	-4.62694e-10	-1.28642	9.52118e-05	-4.62694e-10	-1.24581	9.594e-05	-4.62694e-10	-1.24571
29715524	chr17:29715524:C:T	3.80498e-22	-2.14281	-1.31517	1.65452e-05	-1.70349	-1.29233	1.66523e-05	-1.70424	-1.29264
29716213	chr17:29716213:A:G	5.18628e-21	-0.845685	-3.32541e-10	0.00081824	0.905241	-3.32541e-10	0.000815029	0.89379	-3.32541e-10
29716737	chr17:29716737:TTTA:T	1.95504e-20	-4.62694e-10	0.481294	0.000443891	-4.62694e-10	0.293666	0.000447667	-4.62694e-10	0.294616
29716986	chr17:29716986:C:T	1.72471e-20	-4.62694e-10	0.355944	0.000510618	-4.62694e-10	0.433707	0.000516404	-4.62694e-10	0.437455
29717083	chr17:29717083:C:T	3.61195e-22	-2.1861	-1.32393	2.23615e-05	-1.38871	-1.30587	2.2516e-05	-1.38932	-1.30589
29718249	chr17:29718249:T:G	7.71987e-21	-4.62694e-10	-0.447904	0.000205018	-4.62694e-10	-0.478819	0.000206939	-4.62694e-10	-0.477008
29718550	chr17:29718550:G:A	1.2937e-20	-4.62694e-10	0.0683895	0.000332223	-4.62694e-10	0.00389166	0.000334937	-4.62694e-10	0.00450697
29719080	chr17:29719080:AC:A	5.55254e-21	-4.62694e-10	-0.777447	0.000147972	-4.62694e-10	-0.80489	0.00014909	-4.62694e-10	-0.804882
29719844	chr17:29719844:C:T	4.32287e-21	-4.62694e-10	-1.02778	0.000110093	-4.62694e-10	-1.10059	0.000110922	-4.62694e-10	-1.10061
29720710	chr17:29720710:A:T	3.24976e-21	-4.62694e-10	-1.31312	8.9202e-05	-4.62694e-10	-1.31101	8.98749e-05	-4.62694e-10	-1.31102
29720771	chr17:29720771:G:GA	3.78888e-21	-4.62694e-10	-1.15963	0.000103911	-4.62694e-10	-1.15838	0.000104674	-4.62694e-10	-1.15859
29720772	chr17:29720772:G:A	3.79278e-21	-4.62694e-10	-1.1586	0.000104021	-4.62694e-10	-1.15732	0.000104785	-4.62694e-10	-1.15752
29721164	chr17:29721164:A:G	1.81892e-20	-4.62694e-10	0.409124	0.000539597	-4.62694e-10	0.488908	0.000545739	-4.62694e-10	0.492707
29722144	chr17:29722144:C:T	5.24692e-21	-4.62694e-10	-0.83406	0.000140061	-4.62694e-10	-0.859833	0.00014112	-4.62694e-10	-0.859821
29722381	chr17:29722381:C:T	3.57755e-22	-2.19586	-1.32375	2.31353e-05	-1.35525	-1.30531	2.32947e-05	-1.35588	-1.30533
29722786	chr17:29722786:G:T	3.70445e-22	-2.16388	-1.32087	1.7179e-05	-1.65624	-1.30199	1.72904e-05	-1.65704	-1.30225
29723257	chr17:29723257:G:A	3.21151e-21	-4.62694e-10	-1.32496	8.91052e-05	-4.62694e-10	-1.3121	8.97777e-05	-4.62694e-10	-1.3121
29723313	chr17:29723313:T:C	3.27048e-21	-4.62694e-10	-1.30676	8.91982e-05	-4.62694e-10	-1.31105	8.98908e-05	-4.62694e-10	-1.31084
29723758	chr17:29723758:T:G	3.30749e-21	-4.62694e-10	-1.29551	8.96912e-05	-4.62694e-10	-1.30554	9.03777e-05	-4.62694e-10	-1.30544
29723986	chr17:29723986:TC:T	3.46181e-21	-4.62694e-10	-1.24991	9.87177e-05	-4.62694e-10	-1.20965	9.94503e-05	-4.62694e-10	-1.20978
29723988	chr17:29723988:A:G	3.46401e-21	-4.62694e-10	-1.24927	9.87957e-05	-4.62694e-10	-1.20886	9.95288e-05	-4.62694e-10	-1.20899
29724714	chr17:29724714:C:T	4.65355e-21	-4.62694e-10	-0.954071	0.000124733	-4.62694e-10	-0.975736	0.000125676	-4.62694e-10	-0.975727
29725565	chr17:29725565:G:A	4.01237e-21	-4.62694e-10	-1.10232	0.000102054	-4.62694e-10	-1.17641	0.000102827	-4.62694e-10	-1.17639
29725860	chr17:29725860:A:G	3.28989e-21	-4.62694e-10	-1.30085	9.26147e-05	-4.62694e-10	-1.27347	9.33065e-05	-4.62694e-10	-1.27354
29725918	chr17:29725918:A:T	3.50377e-21	-4.62694e-10	-1.23786	9.51628e-05	-4.62694e-10	-1.24633	9.59246e-05	-4.62694e-10	-1.24587
29726315	chr17:29726315:A:G	2.14149e-20	-4.62694e-10	0.572387	0.000624932	-4.62694e-10	0.635728	0.000631991	-4.62694e-10	0.639442
29726940	chr17:29726940:C:A	1.72471e-20	-4.62694e-10	0.355944	0.000510618	-4.62694e-10	0.433707	0.000516404	-4.62694e-10	0.437455
29726958	chr17:29726958:C:T	2.66804e-21	-1.51036	-3.32541e-10	0.000166147	-0.689041	-3.32541e-10	0.000166622	-0.693705	-3.32541e-10
29727130	chr17:29727130:C:T	1.54033e-20	0.242879	-3.32541e-10	0.00343263	2.33917	-3.32541e-10	0.00341158	2.3255	-3.32541e-10
29727213	chr17:29727213:C:T	3.21931e-21	-4.62694e-10	-1.32253	8.83194e-05	-4.62694e-10	-1.32095	8.89909e-05	-4.62694e-10	-1.3209
29727826	chr17:29727826:G:A	1.29601e-21	-2.23241	-3.32541e-10	6.04604e-05	-1.69992	-3.32541e-10	6.09637e-05	-1.69916	-3.32541e-10
29728255	chr17:29728255:T:C	3.20462e-21	-4.62694e-10	-1.32711	8.85782e-05	-4.62694e-10	-1.31803	8.92434e-05	-4.62694e-10	-1.31807
29728330	chr17:29728330:C:T	3.88129e-22	-2.11527	-1.32285	1.87559e-05	-1.56243	-1.30798	1.8887e-05	-1.56297	-1.30799
29729240	chr17:29729240:A:C	3.62725e-21	-4.62694e-10	-1.20323	9.84385e-05	-4.62694e-10	-1.21248	9.92373e-05	-4.62694e-10	-1.21192
29729257	chr17:29729257:A:G	8.53439e-21	0.93514	-1.28274	0.000222183	0.881884	-1.2803	0.000224733	0.885829	-1.28035
29729269	chr17:29729269:C:G	1.31515e-21	-2.21775	-3.32541e-10	3.53499e-05	-2.23662	-3.32541e-10	3.56117e-05	-2.23676	-3.32541e-10
29729307	chr17:29729307:A:T	5.75533e-21	0.580099	-1.32167	0.00012276	0.324761	-1.31645	0.000124179	0.328715	-1.31643
29729594	chr17:29729594:T:A	7.40639e-22	-1.4627	-1.32925	1.011e-05	-2.16175	-1.32664	1.01819e-05	-2.16219	-1.32663
29730077	chr17:29730077:G:A	3.71904e-22	-2.17112	-1.3097	2.16377e-05	-1.43983	-1.28765	2.17876e-05	-1.44043	-1.28766
29730413	chr17:29730413:T:G	1.98553e-20	-4.62694e-10	0.496767	0.00059349	-4.62694e-10	0.584107	0.000599307	-4.62694e-10	0.58634
29730506	chr17:29730506:A:G	3.78878e-22	-2.16099	-1.30126	2.12991e-05	-1.46778	-1.27547	2.14469e-05	-1.46837	-1.27549
29730693	chr17:29730693:C:G	3.35455e-21	-4.62694e-10	-1.28138	9.43673e-05	-4.62694e-10	-1.25472	9.50739e-05	-4.62694e-10	-1.25478
29731733	chr17:29731733:G:A	3.45386e-21	-4.62694e-10	-1.25221	9.01576e-05	-4.62694e-10	-1.30036	9.08494e-05	-4.62694e-10	-1.30023
29731813	chr17:29731813:C:T	3.39134e-21	-4.62694e-10	-1.27048	9.69357e-05	-4.62694e-10	-1.22787	9.76686e-05	-4.62694e-10	-1.22785
29731928	chr17:29731928:C:T	4.64825e-22	-2.01306	-1.24474	1.54015e-05	-1.81853	-1.24891	1.54885e-05	-1.8206	-1.24874
29732642	chr17:29732642:C:A	3.48197e-21	-4.62694e-10	-1.2441	9.06127e-05	-4.62694e-10	-1.29532	9.13089e-05	-4.62694e-10	-1.29519
29732892	chr17:29732892:A:G	7.30466e-21	-4.62694e-10	-0.503189	0.000194036	-4.62694e-10	-0.533872	0.000195843	-4.62694e-10	-0.532119
29732952	chr17:29732952:T:C	4.08532e-22	-2.08305	-1.30384	1.51983e-05	-1.80564	-1.27509	1.52963e-05	-1.80636	-1.27547
29733746	chr17:29733746:A:G	1.84489e-20	-4.62694e-10	0.423303	0.000547033	-4.62694e-10	0.502596	0.000553272	-4.62694e-10	0.506416
29734112	chr17:29734112:G:A	3.79176e-22	-2.14286	-1.3186	1.98167e-05	-1.51416	-1.30123	1.99545e-05	-1.51474	-1.30124
29734485	chr17:29734485:C:T	5.35871e-21	-4.62694e-10	-0.812979	0.000146388	-4.62694e-10	-0.815655	0.000147436	-4.62694e-10	-0.81604
29734964	chr17:29734964:GA:G	1.83219e-20	-4.62694e-10	0.416397	0.000418077	-4.62694e-10	0.233752	0.000421624	-4.62694e-10	0.234679
29735639	chr17:29735639:G:C	3.68197e-21	-4.62694e-10	-1.18825	0.000100474	-4.62694e-10	-1.19201	0.000101227	-4.62694e-10	-1.19206
29736248	chr17:29736248:G:GA	3.67973e-22	-2.17796	-1.31349	2.19498e-05	-1.4199	-1.29326	2.21018e-05	-1.42051	-1.29327
29736516	chr17:29736516:G:A	6.79604e-21	-4.62694e-10	-0.575362	0.000180829	-4.62694e-10	-0.604361	0.0001825	-4.62694e-10	-0.602682
29736585	chr17:29736585:A:T	3.93296e-22	-2.10586	-1.31904	1.84136e-05	-1.58742	-1.3014	1.85426e-05	-1.58795	-1.30142
29736712	chr17:29736712:G:A	3.38546e-21	-4.62694e-10	-1.27221	9.25256e-05	-4.62694e-10	-1.27443	9.32214e-05	-4.62694e-10	-1.27446
29736876	chr17:29736876:G:A	8.32201e-21	0.91868	-1.29148	0.000209471	0.830577	-1.2879	0.000211885	0.834561	-1.28795
29737480	chr17:29737480:C:T	3.76111e-22	-2.14263	-1.32694	1.97733e-05	-1.50138	-1.3162	1.99112e-05	-1.50195	-1.31621
29738261	chr17:29738261:T:C	4.13922e-22	-2.06671	-1.30707	1.4679e-05	-1.83595	-1.27954	1.47742e-05	-1.83665	-1.2799
29738271	chr17:29738271:GGCT:G	4.05943e-22	-2.07907	-1.31418	1.48576e-05	-1.81277	-1.29063	1.49543e-05	-1.8135	-1.29094
29738524	chr17:29738524:CTTAA:C	3.24942e-21	-4.62694e-10	-1.31323	9.05041e-05	-4.62694e-10	-1.29652	9.11837e-05	-4.62694e-10	-1.29656
29738841	chr17:29738841:A:G	1.95829e-20	0.482956	-3.32541e-10	0.000141287	-0.851122	-3.32541e-10	0.000142857	-0.847591	-3.32541e-10
29739064	chr17:29739064:G:A	3.31068e-21	-4.62694e-10	-1.29455	9.28062e-05	-4.62694e-10	-1.2714	9.3502e-05	-4.62694e-10	-1.27145
29739734	chr17:29739734:T:C	3.83817e-22	-2.14176	-1.30754	2.02514e-05	-1.50909	-1.2846	2.03924e-05	-1.50966	-1.28461
29740202	chr17:29740202:G:A	3.20046e-21	-4.62694e-10	-1.32841	8.90121e-05	-4.62694e-10	-1.31314	8.96823e-05	-4.62694e-10	-1.31316
29742025	chr17:29742025:C:T	8.11365e-21	0.898541	-1.29669	0.00021167	0.847302	-1.29419	0.000214093	0.851208	-1.29423
29742289	chr17:29742289:A:C	5.50847e-22	-1.93752	-1.15048	1.18794e-05	-2.13936	-1.18775	1.19762e-05	-2.139	-1.18752
29742910	chr17:29742910:C:T	3.22972e-21	-4.62694e-10	-1.31931	8.99654e-05	-4.62694e-10	-1.30249	9.06376e-05	-4.62694e-10	-1.30257
29742969	chr17:29742969:T:C	3.52592e-21	-4.62694e-10	-1.23156	0.000111445	-4.62694e-10	-1.08838	0.00011232	-4.62694e-10	-1.08808
29743089	chr17:29743089:G:A	3.81993e-22	-2.13813	-1.31592	1.98498e-05	-1.51664	-1.29708	1.99881e-05	-1.51721	-1.29709
29743513	chr17:29743513:A:T	3.39647e-21	-4.62694e-10	-1.26897	9.08441e-05	-4.62694e-10	-1.29277	9.15426e-05	-4.62694e-10	-1.29263
29745309	chr17:29745309:A:G	7.33248e-22	-1.49876	-1.30321	1.13609e-05	-2.05589	-1.31585	1.14435e-05	-2.05629	-1.31573
29745989	chr17:29745989:T:C	8.36353e-21	0.874668	-1.24249	0.000217624	0.82418	-1.24333	0.000220103	0.828057	-1.2434
29746229	chr17:29746229:C:T	3.79005e-22	-2.13573	-1.32618	1.93702e-05	-1.52325	-1.31493	1.95052e-05	-1.52382	-1.31493
29748609	chr17:29748609:T:C	1.1716e-20	-4.62694e-10	-0.0307436	0.000353263	-4.62694e-10	0.0652993	0.000355962	-4.62694e-10	0.06539
29749199	chr17:29749199:A:G	5.83864e-22	-1.75867	-1.27112	1.65231e-05	-1.76844	-1.22871	1.66419e-05	-1.76876	-1.22875
29749948	chr17:29749948:A:G	5.2826e-21	-4.62694e-10	-0.827284	0.000144551	-4.62694e-10	-0.828283	0.000145586	-4.62694e-10	-0.828665
29749982	chr17:29749982:T:C	5.64287e-22	-1.93042	-1.13348	1.58575e-05	-1.83057	-1.20771	1.5971e-05	-1.83121	-1.20745
29750634	chr17:29750634:T:C	3.50512e-21	-4.62694e-10	-1.23748	9.57314e-05	-4.62694e-10	-1.24037	9.64506e-05	-4.62694e-10	-1.2404
29750832	chr17:29750832:G:A	5.719e-21	-4.62694e-10	-0.747908	0.000177875	-4.62694e-10	-0.620833	0.000179216	-4.62694e-10	-0.620845
29751540	chr17:29751540:A:C	4.40457e-22	-2.21055	-1.1011	1.58512e-05	-1.91447	-1.1242	1.59684e-05	-1.91484	-1.12398
29751902	chr17:29751902:C:A	3.63262e-21	-4.62694e-10	-1.20175	9.81607e-05	-4.62694e-10	-1.21531	9.89226e-05	-4.62694e-10	-1.2151
29752094	chr17:29752094:T:C	5.63033e-21	-4.62694e-10	-0.763534	0.000174817	-4.62694e-10	-0.638176	0.000176134	-4.62694e-10	-0.638186
29752149	chr17:29752149:A:G	1.99461e-21	-0.621192	-1.18006	1.41199e-05	-2.23409	-0.920238	1.42095e-05	-2.23432	-0.921206
29752201	chr17:29752201:T:G	3.53852e-21	-4.62694e-10	-1.22799	9.09804e-05	-4.62694e-10	-1.29127	9.16822e-05	-4.62694e-10	-1.29111
29752393	chr17:29752393:T:C	3.22251e-21	-4.62694e-10	-1.32154	8.95601e-05	-4.62694e-10	-1.307	9.02317e-05	-4.62694e-10	-1.30705
29753360	chr17:29753360:C:T	5.75091e-21	-0.742344	-3.32541e-10	3.73744e-05	-2.18093	-3.32541e-10	3.76874e-05	-2.18011	-3.32541e-10
29753544	chr17:29753544:C:G	9.02955e-21	0.976986	-1.26819	0.000232479	0.915104	-1.26822	0.000235146	0.919046	-1.26827
29753797	chr17:29753797:A:C	5.32057e-21	-4.62694e-10	-0.820122	0.000142109	-4.62694e-10	-0.845318	0.000143183	-4.62694e-10	-0.845309
29754180	chr17:29754180:A:C	1.59623e-20	-4.62694e-10	0.278525	0.000472093	-4.62694e-10	0.355261	0.000477403	-4.62694e-10	0.358927
29754261	chr17:29754261:T:C	3.51598e-22	-2.25757	-1.2794	9.40637e-06	-2.25694	-1.30359	9.47876e-06	-2.25684	-1.30354
29754699	chr17:29754699:C:T	6.96105e-21	0.756183	-1.30755	0.00018086	0.70174	-1.30593	0.000182917	0.705562	-1.30596
29754939	chr17:29754939:G:A	5.72972e-21	-4.62694e-10	-0.746036	0.000178215	-4.62694e-10	-0.618924	0.000179558	-4.62694e-10	-0.618937
29755468	chr17:29755468:C:A	2.51518e-20	-4.62694e-10	0.733226	0.000748503	-4.62694e-10	0.816161	0.000757167	-4.62694e-10	0.82015
29756119	chr17:29756119:A:G	4.31853e-21	-4.62694e-10	-1.02879	0.000115162	-4.62694e-10	-1.05558	0.000116062	-4.62694e-10	-1.05531
29756739	chr17:29756739:C:T	3.53337e-21	-4.62694e-10	-1.22945	0.000111798	-4.62694e-10	-1.08522	0.000112676	-4.62694e-10	-1.08491
29757956	chr17:29757956:A:G	5.78075e-22	-1.71049	-1.32926	1.24614e-05	-1.95254	-1.32673	1.25486e-05	-1.95301	-1.32681
29758219	chr17:29758219:T:C	5.28643e-21	-4.62694e-10	-0.826558	0.0001246	-4.62694e-10	-0.976808	0.000125604	-4.62694e-10	-0.976302
29759589	chr17:29759589:C:A	3.66667e-20	-4.62694e-10	1.11017	0.00115923	-4.62694e-10	1.2536	0.00117267	-4.62694e-10	1.25761
29760050	chr17:29760050:T:C	8.43894e-21	-4.62694e-10	-0.358845	0.000269777	-4.62694e-10	-0.204319	0.000271823	-4.62694e-10	-0.204283
29760424	chr17:29760424:A:G	3.70219e-22	-2.23288	-1.25248	9.5524e-06	-2.26166	-1.28346	9.6249e-06	-2.26169	-1.28339
29760436	chr17:29760436:T:C	3.2867e-21	-4.62694e-10	-1.30182	8.77178e-05	-4.62694e-10	-1.32779	8.83828e-05	-4.62694e-10	-1.32776
29761041	chr17:29761041:C:T	1.72471e-20	-4.62694e-10	0.355944	0.000510618	-4.62694e-10	0.433707	0.000516404	-4.62694e-10	0.437455
29761441	chr17:29761441:T:C	4.53167e-22	-1.98905	-1.29414	1.33159e-05	-1.89838	-1.31458	1.34094e-05	-1.89903	-1.31445
29762628	chr17:29762628:T:C	5.7146e-21	-4.62694e-10	-0.748677	0.0001777	-4.62694e-10	-0.621817	0.000179039	-4.62694e-10	-0.62183
29762733	chr17:29762733:T:C	4.63859e-22	-1.95713	-1.30275	1.27887e-05	-1.93343	-1.31992	1.28786e-05	-1.93405	-1.31982
29763006	chr17:29763006:T:G	4.03295e-22	-2.08173	-1.31806	1.48632e-05	-1.80611	-1.29692	1.49606e-05	-1.8068	-1.29721
29763251	chr17:29763251:A:G	3.27737e-21	-4.62694e-10	-1.30466	9.16033e-05	-4.62694e-10	-1.28445	9.22909e-05	-4.62694e-10	-1.28449
29763834	chr17:29763834:A:G	4.16982e-20	1.23876	-3.32541e-10	0.000197176	-0.517818	-3.32541e-10	0.000199356	-0.514343	-3.32541e-10
29764011	chr17:29764011:G:A	3.89779e-22	-2.10464	-1.32924	1.8127e-05	-1.58069	-1.32383	1.82542e-05	-1.58121	-1.32383
29764144	chr17:29764144:T:G	3.80936e-22	-2.13305	-1.32378	1.92717e-05	-1.5333	-1.30997	1.94061e-05	-1.53387	-1.30998
29764216	chr17:29764216:G:A	4.67653e-21	-4.62694e-10	-0.949146	0.000129909	-4.62694e-10	-0.935082	0.000130894	-4.62694e-10	-0.935043
29764935	chr17:29764935:T:C	3.81095e-22	-2.13758	-1.31883	1.96812e-05	-1.52082	-1.30144	1.98183e-05	-1.52138	-1.30145
29765094	chr17:29765094:C:G	3.29814e-21	-4.62694e-10	-1.29834	9.23571e-05	-4.62694e-10	-1.27625	9.30495e-05	-4.62694e-10	-1.2763
29765358	chr17:29765358:T:C	7.96704e-21	0.840182	-1.25657	0.000206273	0.784059	-1.25677	0.00020862	0.787914	-1.25683
29765785	chr17:29765785:C:T	3.75048e-22	-2.14405	-1.32835	1.99244e-05	-1.49011	-1.31985	2.00635e-05	-1.49067	-1.31986
29765792	chr17:29765792:G:A	4.90812e-21	0.423029	-1.32384	0.000105801	0.178756	-1.31911	0.000107011	0.18259	-1.31909
29765906	chr17:29765906:G:A	2.58235e-21	-1.543	-3.32541e-10	3.47969e-05	-2.25239	-3.32541e-10	3.50669e-05	-2.25218	-3.32541e-10
29766140	chr17:29766140:A:G	1.90683e-20	0.456325	-3.32541e-10	0.000326922	-0.0121936	-3.32541e-10	0.000330692	-0.00824625	-3.32541e-10
29766393	chr17:29766393:G:A	9.51312e-21	-4.62694e-10	-0.23903	0.000220347	-4.62694e-10	-0.406711	0.000222207	-4.62694e-10	-0.405823
29766587	chr17:29766587:C:T	3.28376e-21	-4.62694e-10	-1.30271	8.77024e-05	-4.62694e-10	-1.32796	8.83671e-05	-4.62694e-10	-1.32793
29767008	chr17:29767008:G:T	1.40007e-20	-4.62694e-10	0.147402	0.000311106	-4.62694e-10	-0.0617809	0.000313722	-4.62694e-10	-0.060927
29767182	chr17:29767182:C:G	2.83258e-20	-4.62694e-10	0.852073	0.000845185	-4.62694e-10	0.937641	0.000855073	-4.62694e-10	0.941753
29767504	chr17:29767504:C:G	5.11172e-21	-0.860166	-3.32541e-10	4.13888e-05	-2.0789	-3.32541e-10	4.17337e-05	-2.07813	-3.32541e-10
29767660	chr17:29767660:C:T	8.66647e-21	0.885604	-1.21784	0.000221409	0.816579	-1.21848	0.000223927	0.820446	-1.21856
29768779	chr17:29768779:G:C	3.3e-21	-4.62694e-10	-1.29778	9.24251e-05	-4.62694e-10	-1.27552	9.3118e-05	-4.62694e-10	-1.27557
29769889	chr17:29769889:A:G	3.53321e-21	-4.62694e-10	-1.2295	0.000111792	-4.62694e-10	-1.08528	0.00011267	-4.62694e-10	-1.08497
29770161	chr17:29770161:G:A	3.44638e-21	-4.62694e-10	-1.25438	9.21252e-05	-4.62694e-10	-1.27877	9.28234e-05	-4.62694e-10	-1.27874
29770533	chr17:29770533:C:T	1.50583e-21	-2.08236	-3.32541e-10	4.08861e-05	-2.09112	-3.32541e-10	4.12086e-05	-2.09079	-3.32541e-10
29770709	chr17:29770709:A:G	4.00909e-21	-4.62694e-10	-1.10314	0.000111471	-4.62694e-10	-1.08815	0.000112311	-4.62694e-10	-1.08816
29770762	chr17:29770762:C:T	3.72796e-22	-2.15642	-1.32201	2.04967e-05	-1.47484	-1.30681	2.06392e-05	-1.47542	-1.30682
29770842	chr17:29770842:T:C	3.98094e-22	-2.10586	-1.30691	1.57349e-05	-1.76679	-1.27925	1.58364e-05	-1.76752	-1.2796
29771766	chr17:29771766:T:C	4.93978e-21	-4.62694e-10	-0.894382	0.000137378	-4.62694e-10	-0.879181	0.00013842	-4.62694e-10	-0.879142
29771984	chr17:29771984:T:C	3.84574e-22	-2.12776	-1.31956	1.91772e-05	-1.54543	-1.30276	1.93111e-05	-1.54598	-1.30277
29772084	chr17:29772084:A:T	3.28831e-21	-4.62694e-10	-1.30133	8.85995e-05	-4.62694e-10	-1.31779	8.92747e-05	-4.62694e-10	-1.31772
29772435	chr17:29772435:C:T	3.24368e-21	-4.62694e-10	-1.31499	9.04944e-05	-4.62694e-10	-1.29663	9.11721e-05	-4.62694e-10	-1.29669
29774570	chr17:29774570:A:AT	3.27728e-21	-4.62694e-10	-1.30469	9.16019e-05	-4.62694e-10	-1.28446	9.22894e-05	-4.62694e-10	-1.2845
29774705	chr17:29774705:A:G	3.7107e-22	-2.15407	-1.329	2.04159e-05	-1.46338	-1.32222	2.05583e-05	-1.46395	-1.32222
29775093	chr17:29775093:T:C	3.86892e-21	-4.62694e-10	-1.13873	0.000107439	-4.62694e-10	-1.12499	0.00010825	-4.62694e-10	-1.12499
29775325	chr17:29775325:A:G	3.95305e-22	-2.25652	-1.16328	1.16764e-05	-2.10634	-1.238	1.17622e-05	-2.10678	-1.23776
29776363	chr17:29776363:C:A	7.42956e-21	-4.62694e-10	-0.486235	0.000170093	-4.62694e-10	-0.66557	0.000171491	-4.62694e-10	-0.664902
29776443	chr17:29776443:T:C	3.88518e-21	-4.62694e-10	-1.13453	9.94936e-05	-4.62694e-10	-1.20182	0.000100247	-4.62694e-10	-1.2018
29777263	chr17:29777263:T:C	3.86747e-21	-4.62694e-10	-1.1391	0.000105432	-4.62694e-10	-1.14385	0.000106202	-4.62694e-10	-1.14409
29777288	chr17:29777288:C:T	3.26136e-21	-4.62694e-10	-1.30956	8.76026e-05	-4.62694e-10	-1.3291	8.82648e-05	-4.62694e-10	-1.32909
29778727	chr17:29778727:G:A	4.76973e-22	-2.2184	-1.0136	1.48285e-05	-2.06162	-1.04374	1.49429e-05	-2.06167	-1.04353
29778742	chr17:29778742:G:C	4.10561e-22	-2.05269	-1.32924	1.64008e-05	-1.67863	-1.32595	1.65163e-05	-1.67913	-1.32596
29780614	chr17:29780614:G:A	3.98341e-21	-4.62694e-10	-1.10956	0.00010865	-4.62694e-10	-1.11379	0.000109463	-4.62694e-10	-1.11385
29780958	chr17:29780958:C:T	3.29761e-21	-4.62694e-10	-1.29851	9.35897e-05	-4.62694e-10	-1.26299	9.43046e-05	-4.62694e-10	-1.2629
29782295	chr17:29782295:A:C	5.24602e-21	-4.62694e-10	-0.834233	0.000140156	-4.62694e-10	-0.859157	0.000141216	-4.62694e-10	-0.859145
29782734	chr17:29782734:C:T	3.49071e-21	-4.62694e-10	-1.2416	9.97519e-05	-4.62694e-10	-1.19923	0.000100492	-4.62694e-10	-1.19936
29783076	chr17:29783076:G:A	1.26295e-21	-2.25825	-3.32541e-10	4.5188e-05	-1.99108	-3.32541e-10	4.55556e-05	-1.9905	-3.32541e-10
29783156	chr17:29783156:G:A	3.7818e-22	-2.14628	-1.3178	2.00665e-05	-1.50287	-1.3	2.02063e-05	-1.50343	-1.30001
29784118	chr17:29784118:G:A	4.60451e-21	-4.62694e-10	-0.964666	0.000136427	-4.62694e-10	-0.886127	0.000137403	-4.62694e-10	-0.886518
29784302	chr17:29784302:G:A	3.29673e-21	-4.62694e-10	-1.29877	9.23037e-05	-4.62694e-10	-1.27683	9.29957e-05	-4.62694e-10	-1.27688
29784364	chr17:29784364:G:A	5.47723e-21	-4.62694e-10	-0.791102	0.000146073	-4.62694e-10	-0.81781	0.000147176	-4.62694e-10	-0.817803
29784400	chr17:29784400:T:C	4.77661e-22	-2.00848	-1.22207	1.64633e-05	-1.72482	-1.27596	1.6574e-05	-1.72581	-1.27578
29784835	chr17:29784835:C:T	5.83493e-21	-4.62694e-10	-0.72784	0.000175842	-4.62694e-10	-0.632327	0.000177087	-4.62694e-10	-0.632795
29784968	chr17:29784968:G:T	3.78705e-22	-2.1472	-1.3155	2.01976e-05	-1.50012	-1.29623	2.03382e-05	-1.50069	-1.29624
29785308	chr17:29785308:G:A	3.31845e-21	-4.62694e-10	-1.2922	9.30964e-05	-4.62694e-10	-1.26828	9.37941e-05	-4.62694e-10	-1.26833
29785445	chr17:29785445:T:C	3.44204e-21	-4.62694e-10	-1.25564	9.80712e-05	-4.62694e-10	-1.21622	9.87992e-05	-4.62694e-10	-1.21634
29786105	chr17:29786105:T:C	4.10811e-22	-2.05843	-1.3229	1.41011e-05	-1.8266	-1.32906	1.4198e-05	-1.82729	-1.32904
29787753	chr17:29787753:A:T	1.26379e-21	-2.25759	-3.32541e-10	5.28582e-05	-1.8343	-3.32541e-10	5.32957e-05	-1.83358	-3.32541e-10
29788298	chr17:29788298:T:C	3.32284e-21	-4.62694e-10	-1.29088	9.39027e-05	-4.62694e-10	-1.25965	9.46033e-05	-4.62694e-10	-1.25974
29788662	chr17:29788662:C:A	4.7279e-22	-2.25798	-0.982825	1.72726e-05	-2.13221	-0.820589	1.74035e-05	-2.13187	-0.820892
29790204	chr17:29790204:C:T	5.49013e-21	-4.62694e-10	-0.78875	0.000150151	-4.62694e-10	-0.790273	0.000151284	-4.62694e-10	-0.790276
29790822	chr17:29790822:G:A	3.79061e-22	-2.13434	-1.32742	1.35069e-05	-1.8943	-1.30441	1.36156e-05	-1.89367	-1.30455
29792194	chr17:29792194:C:T	9.26577e-21	-0.265376	-3.32541e-10	0.00017321	-0.647411	-3.32541e-10	0.000175057	-0.644325	-3.32541e-10
29792414	chr17:29792414:C:T	5.98648e-21	-4.62694e-10	-0.702198	0.000160049	-4.62694e-10	-0.726434	0.000161201	-4.62694e-10	-0.726782
29792729	chr17:29792729:T:C	3.44515e-21	-4.62694e-10	-1.25473	9.35563e-05	-4.62694e-10	-1.26335	9.42521e-05	-4.62694e-10	-1.26346
29793470	chr17:29793470:G:A	3.72336e-22	-2.15723	-1.32242	2.05749e-05	-1.47017	-1.30768	2.07179e-05	-1.47075	-1.30768
29793646	chr17:29793646:A:T	1.37747e-20	-4.62694e-10	0.131135	0.000405178	-4.62694e-10	0.202412	0.00040966	-4.62694e-10	0.205892
29793833	chr17:29793833:A:C	3.70153e-22	-2.17088	-1.31466	2.1247e-05	-1.42017	-1.32553	2.13951e-05	-1.42075	-1.32552
29793869	chr17:29793869:C:T	3.51879e-22	-2.20691	-1.32926	9.30221e-06	-2.25038	-1.32128	9.37738e-06	-2.24969	-1.32144
29794148	chr17:29794148:G:A	4.63392e-22	-2.02923	-1.23165	1.54233e-05	-1.87806	-1.18797	1.55216e-05	-1.87875	-1.18845
29794514	chr17:29794514:T:C	4.18977e-22	-2.04273	-1.31891	1.38346e-05	-1.8468	-1.32794	1.39302e-05	-1.84748	-1.3279
29794522	chr17:29794522:A:G	3.22341e-21	-4.62694e-10	-1.32126	8.77059e-05	-4.62694e-10	-1.32793	8.83652e-05	-4.62694e-10	-1.32796
29795244	chr17:29795244:T:C	4.6012e-21	-4.62694e-10	-0.965384	0.000134704	-4.62694e-10	-0.898836	0.000135748	-4.62694e-10	-0.898634
29795272	chr17:29795272:A:G	2.04888e-20	-4.62694e-10	0.528177	0.000607744	-4.62694e-10	0.60784	0.000614662	-4.62694e-10	0.611639
29795421	chr17:29795421:G:A	8.79092e-21	-0.317982	-3.32541e-10	0.00018255	-0.594889	-3.32541e-10	0.000184504	-0.591761	-3.32541e-10
29795763	chr17:29795763:C:T	3.98509e-21	-4.62694e-10	-1.10914	0.000109471	-4.62694e-10	-1.10625	0.000110272	-4.62694e-10	-1.10648
29796944	chr17:29796944:C:T	4.53443e-21	-0.980003	-3.32541e-10	0.000681208	0.721954	-3.32541e-10	0.000678719	0.710773	-3.32541e-10
29797805	chr17:29797805:T:C	2.39466e-20	-4.62694e-10	0.684123	0.000747304	-4.62694e-10	0.814557	0.000755693	-4.62694e-10	0.818201
29797881	chr17:29797881:CTAAAAT:C	3.65127e-22	-2.22538	-1.27383	1.03559e-05	-2.15298	-1.31138	1.04385e-05	-2.15265	-1.31128
29798244	chr17:29798244:G:A	3.53117e-21	-4.62694e-10	-1.23007	0.000111691	-4.62694e-10	-1.08618	0.000112568	-4.62694e-10	-1.08587
29799705	chr17:29799705:CT:C	3.02256e-21	-0.135957	-1.24964	8.74992e-05	-0.0825916	-1.24769	8.84189e-05	-0.0795898	-1.24776
29799910	chr17:29799910:C:G	3.19807e-21	-4.62694e-10	-1.32915	8.81471e-05	-4.62694e-10	-1.32291	8.88103e-05	-4.62694e-10	-1.32293
29801006	chr17:29801006:C:G	5.33954e-21	-4.62694e-10	-0.816562	0.000146038	-4.62694e-10	-0.818045	0.000147083	-4.62694e-10	-0.818436
29802005	chr17:29802005:A:G	3.27724e-21	-4.62694e-10	-1.3047	9.15994e-05	-4.62694e-10	-1.28449	9.2287e-05	-4.62694e-10	-1.28453
29802458	chr17:29802458:G:C	3.00602e-20	-4.62694e-10	0.911501	0.000917978	-4.62694e-10	1.02026	0.000927272	-4.62694e-10	1.02281
29803766	chr17:29803766:A:G	4.88475e-21	-4.62694e-10	-0.905584	0.000149393	-4.62694e-10	-0.795337	0.000150519	-4.62694e-10	-0.795347
29804316	chr17:29804316:T:C	3.98881e-22	-2.14113	-1.26967	1.7418e-05	-1.71567	-1.22874	1.75276e-05	-1.71641	-1.22925
29805464	chr17:29805464:A:G	3.34731e-21	0.00506639	-1.28861	9.83726e-05	0.0739418	-1.28709	9.94207e-05	0.0770666	-1.28714
29805958	chr17:29805958:T:C	6.02132e-21	-4.62694e-10	-0.696395	0.000181862	-4.62694e-10	-0.598669	0.000183147	-4.62694e-10	-0.599146
29806334	chr17:29806334:C:T	4.64729e-21	-4.62694e-10	-0.955417	0.000117427	-4.62694e-10	-1.0361	0.000118311	-4.62694e-10	-1.03611
29806443	chr17:29806443:C:T	3.22234e-21	-4.62694e-10	-1.32159	8.77189e-05	-4.62694e-10	-1.32778	8.83782e-05	-4.62694e-10	-1.32781
29806645	chr17:29806645:C:T	4.2941e-21	-4.62694e-10	-1.03446	0.000125013	-4.62694e-10	-0.973497	0.00012598	-4.62694e-10	-0.973312
29806730	chr17:29806730:G:A	3.46401e-21	-4.62694e-10	-1.24927	9.87957e-05	-4.62694e-10	-1.20886	9.95288e-05	-4.62694e-10	-1.20899
29806944	chr17:29806944:G:A	2.73497e-21	-0.213396	-1.27219	7.83759e-05	-0.169883	-1.27051	7.91991e-05	-0.166899	-1.27057
29806955	chr17:29806955:G:A	4.53448e-21	-4.62694e-10	-0.979992	0.000109887	-4.62694e-10	-1.10246	0.000110762	-4.62694e-10	-1.10205
29808085	chr17:29808085:A:T	3.76825e-22	-2.22374	-1.24393	1.05804e-05	-2.15012	-1.29279	1.06652e-05	-2.14978	-1.29266
29809189	chr17:29809189:G:C	6.72009e-21	-4.62694e-10	-0.5866	0.000156658	-4.62694e-10	-0.747852	0.000157962	-4.62694e-10	-0.747079
29811126	chr17:29811126:G:T	4.63898e-21	-4.62694e-10	-0.957208	0.000123507	-4.62694e-10	-0.985617	0.000124432	-4.62694e-10	-0.985673
29811251	chr17:29811251:C:T	8.60946e-21	-0.33884	-3.32541e-10	4.94599e-05	-1.90075	-3.32541e-10	4.98374e-05	-1.90067	-3.32541e-10
29811782	chr17:29811782:G:A	1.62467e-21	-0.880516	-1.12588	1.25396e-05	-2.13973	-1.13329	1.26486e-05	-2.13881	-1.13308
29812274	chr17:29812274:A:T	6.2666e-22	-1.62979	-1.32926	1.0742e-05	-2.10133	-1.32643	1.08175e-05	-2.10185	-1.32642
29812288	chr17:29812288:T:C	1.47877e-21	-2.10049	-3.32541e-10	3.53212e-05	-2.23743	-3.32541e-10	3.55879e-05	-2.23743	-3.32541e-10
29813540	chr17:29813540:G:A	3.254e-21	-4.62694e-10	-1.31182	8.90125e-05	-4.62694e-10	-1.31314	8.96889e-05	-4.62694e-10	-1.31309
29813839	chr17:29813839:A:T	3.7836e-22	-2.14211	-1.3215	1.96916e-05	-1.51557	-1.30615	1.9829e-05	-1.51613	-1.30616
29814301	chr17:29814301:G:A	3.51701e-21	-4.62694e-10	-1.23409	0.000111036	-4.62694e-10	-1.09206	0.000111908	-4.62694e-10	-1.09176
29814308	chr17:29814308:T:C	3.42091e-21	-4.62694e-10	-1.2618	0.000106346	-4.62694e-10	-1.13521	0.000107179	-4.62694e-10	-1.13494
29814888	chr17:29814888:A:G	3.2289e-21	-4.62694e-10	-1.31956	8.96844e-05	-4.62694e-10	-1.30562	9.03584e-05	-4.62694e-10	-1.30565
29815397	chr17:29815397:CA:C	3.20689e-21	-0.0186696	-1.30773	9.3653e-05	0.0437487	-1.30607	9.46509e-05	0.0468604	-1.3061
29816862	chr17:29816862:C:T	1.2923e-21	-2.23528	-3.32541e-10	6.0887e-05	-1.69289	-3.32541e-10	6.13984e-05	-1.69205	-3.32541e-10
29816965	chr17:29816965:C:T	2.52486e-21	-0.2818	-1.28372	6.33001e-05	-0.381174	-1.27285	6.39782e-05	-0.378078	-1.27281
29817030	chr17:29817030:C:T	3.23202e-21	-4.62694e-10	-1.31859	8.76319e-05	-4.62694e-10	-1.32877	8.82917e-05	-4.62694e-10	-1.32879
29817641	chr17:29817641:C:T	3.4556e-21	-4.62694e-10	-1.25171	9.84904e-05	-4.62694e-10	-1.21196	9.92215e-05	-4.62694e-10	-1.21208
29817710	chr17:29817710:A:G	4.12185e-22	-2.11649	-1.26149	1.67539e-05	-1.76496	-1.21833	1.68594e-05	-1.76567	-1.21886
29818168	chr17:29818168:T:A	8.29241e-21	-0.376361	-3.32541e-10	0.00017334	-0.64666	-3.32541e-10	0.000175186	-0.643588	-3.32541e-10
29818539	chr17:29818539:C:T	3.374e-21	0.0374356	-1.31304	9.87459e-05	0.102226	-1.31159	9.98026e-05	0.10538	-1.31162
29818587	chr17:29818587:A:G	3.74759e-21	-4.62694e-10	-1.17059	0.000107401	-4.62694e-10	-1.12535	0.000108195	-4.62694e-10	-1.1255
29818997	chr17:29818997:C:T	3.64544e-21	-4.62694e-10	-1.19822	9.93981e-05	-4.62694e-10	-1.20278	0.000100144	-4.62694e-10	-1.20283
29819050	chr17:29819050:C:T	6.67262e-22	-1.56725	-1.32903	1.04987e-05	-2.12719	-1.32348	1.05728e-05	-2.12768	-1.32347
29820067	chr17:29820067:TTTG:T	2.34784e-21	-0.35135	-1.28686	5.88811e-05	-0.449994	-1.2764	5.95081e-05	-0.446961	-1.27636
29820155	chr17:29820155:C:T	1.26043e-20	-4.62694e-10	0.0423392	0.000382202	-4.62694e-10	0.144034	0.000385099	-4.62694e-10	0.144066
29820708	chr17:29820708:C:A	5.75477e-21	-4.62694e-10	-0.741674	0.000153496	-4.62694e-10	-0.76824	0.000154657	-4.62694e-10	-0.768224
29821099	chr17:29821099:C:T	3.89252e-22	-2.15732	-1.27792	1.78404e-05	-1.68096	-1.23949	1.79528e-05	-1.68172	-1.23997
29821553	chr17:29821553:T:C	2.71093e-20	0.808173	-3.32541e-10	0.00648825	2.97583	-3.32541e-10	0.00651151	2.97189	-3.32541e-10
29821713	chr17:29821713:C:T	3.04628e-20	-4.62694e-10	0.924806	0.000931012	-4.62694e-10	1.03436	0.000940451	-4.62694e-10	1.03693
29821906	chr17:29821906:G:A	3.97533e-21	-1.11159	-3.32541e-10	5.15462e-05	-1.85944	-3.32541e-10	5.19798e-05	-1.85858	-3.32541e-10
29822057	chr17:29822057:G:A	3.23422e-21	-4.62694e-10	-1.31792	8.76204e-05	-4.62694e-10	-1.3289	8.82804e-05	-4.62694e-10	-1.32892
29822787	chr17:29822787:G:A	3.18767e-21	-0.0225186	-1.30989	9.30544e-05	0.0395494	-1.30828	9.4045e-05	0.04265	-1.30831
29822904	chr17:29822904:A:G	3.4098e-21	-4.62694e-10	-1.26505	9.12078e-05	-4.62694e-10	-1.28877	9.19012e-05	-4.62694e-10	-1.28872
29823341	chr17:29823341:A:G	4.37504e-22	-1.99594	-1.32243	1.3629e-05	-1.86251	-1.3272	1.37257e-05	-1.86293	-1.32724
29823405	chr17:29823405:G:T	5.18218e-21	-4.62694e-10	-0.846477	0.000159478	-4.62694e-10	-0.73001	0.00016068	-4.62694e-10	-0.730022
29823567	chr17:29823567:A:C	3.79255e-22	-2.14086	-1.32039	2.01009e-05	-1.4972	-1.30394	2.02411e-05	-1.49776	-1.30396
29823695	chr17:29823695:A:G	3.27596e-21	-0.036801	-1.26829	9.49883e-05	0.0186406	-1.2668	9.59948e-05	0.0217176	-1.26686
29823781	chr17:29823781:A:C	2.93475e-20	-4.62694e-10	0.887505	0.000922455	-4.62694e-10	1.02512	0.000932981	-4.62694e-10	1.02895
29824391	chr17:29824391:C:T	2.60938e-21	-0.235228	-1.29736	6.53116e-05	-0.334567	-1.28818	6.60132e-05	-0.331435	-1.28814
29824457	chr17:29824457:A:G	3.31037e-21	-4.62694e-10	-1.29464	9.28499e-05	-4.62694e-10	-1.27093	9.35461e-05	-4.62694e-10	-1.27098
29824602	chr17:29824602:C:A	6.74162e-21	-4.62694e-10	-0.583401	0.000211786	-4.62694e-10	-0.446337	0.000213392	-4.62694e-10	-0.446304
29824808	chr17:29824808:C:T	1.41418e-20	-4.62694e-10	0.157431	0.000327921	-4.62694e-10	-0.00914124	0.000330676	-4.62694e-10	-0.0082954
29824846	chr17:29824846:G:A	3.32617e-21	-4.62694e-10	-1.28988	9.37197e-05	-4.62694e-10	-1.26161	9.44194e-05	-4.62694e-10	-1.26169
29825075	chr17:29825075:ACCTTAAATTTATC:A	5.7605e-21	-4.62694e-10	-0.740678	0.000153648	-4.62694e-10	-0.767253	0.00015481	-4.62694e-10	-0.767236
29825412	chr17:29825412:T:A	4.47109e-21	-4.62694e-10	-0.99407	0.000124009	-4.62694e-10	-0.981564	0.000124985	-4.62694e-10	-0.981242
29825721	chr17:29825721:C:T	4.40939e-21	-4.62694e-10	-1.00797	0.000122397	-4.62694e-10	-0.994641	0.000123357	-4.62694e-10	-0.994355
29826333	chr17:29826333:C:T	1.76795e-21	-0.84773	-1.07415	1.33316e-05	-2.12945	-1.08232	1.34483e-05	-2.12849	-1.08209
29827519	chr17:29827519:A:C	1.72882e-20	-4.62694e-10	0.358321	0.00051394	-4.62694e-10	0.440193	0.000519638	-4.62694e-10	0.443698
29828445	chr17:29828445:G:C	3.36456e-21	-4.62694e-10	-1.2784	9.7062e-05	-4.62694e-10	-1.22656	9.78163e-05	-4.62694e-10	-1.22634
29828733	chr17:29828733:C:T	3.51371e-21	-4.62694e-10	-1.23503	9.30829e-05	-4.62694e-10	-1.26842	9.37852e-05	-4.62694e-10	-1.26843
29829262	chr17:29829262:C:T	1.71599e-20	-4.62694e-10	0.350874	0.00050796	-4.62694e-10	0.428489	0.000513713	-4.62694e-10	0.432231
29829925	chr17:29829925:C:T	4.97583e-21	-4.62694e-10	-0.887109	0.000135952	-4.62694e-10	-0.889616	0.000136977	-4.62694e-10	-0.889619
29830467	chr17:29830467:T:C	6.50302e-22	-1.59728	-1.32474	1.20382e-05	-2.07505	-1.23878	1.2115e-05	-2.07576	-1.23923
29831259	chr17:29831259:AC:A	6.96162e-22	-2.01716	-0.836719	1.43956e-05	-2.21749	-0.917507	1.45065e-05	-2.21775	-0.917091
29832174	chr17:29832174:C:T	3.34288e-20	-4.62694e-10	1.01772	0.00102427	-4.62694e-10	1.12982	0.0010347	-4.62694e-10	1.13243
29832326	chr17:29832326:C:T	3.4458e-21	-4.62694e-10	-1.25454	9.19784e-05	-4.62694e-10	-1.28036	9.26782e-05	-4.62694e-10	-1.2803
29833524	chr17:29833524:T:C	1.28445e-21	-2.24137	-3.32541e-10	3.91352e-05	-2.13489	-3.32541e-10	3.94263e-05	-2.135	-3.32541e-10
29834372	chr17:29834372:G:C	3.36248e-22	-2.25997	-1.32164	1.11413e-05	-2.09475	-1.2965	1.12209e-05	-2.09503	-1.29662
29834464	chr17:29834464:C:T	3.70821e-22	-2.17073	-1.31301	2.16015e-05	-1.43669	-1.29246	2.17513e-05	-1.43729	-1.29247
29835681	chr17:29835681:T:C	3.2871e-21	-4.62694e-10	-1.3017	9.19466e-05	-4.62694e-10	-1.28071	9.26362e-05	-4.62694e-10	-1.28075
29835940	chr17:29835940:T:C	3.90748e-22	-2.12745	-1.30394	1.95904e-05	-1.54771	-1.27917	1.97271e-05	-1.54826	-1.27918
29836730	chr17:29836730:C:T	3.22388e-20	-4.62694e-10	0.98147	0.000987306	-4.62694e-10	1.09307	0.00099732	-4.62694e-10	1.09564
29837039	chr17:29837039:T:C	4.04313e-22	-2.08414	-1.31313	1.54216e-05	-1.7734	-1.29274	1.55313e-05	-1.77382	-1.29276
29837041	chr17:29837041:G:T	3.91176e-21	-4.62694e-10	-1.12772	0.000100028	-4.62694e-10	-1.19646	0.000100785	-4.62694e-10	-1.19644
29837695	chr17:29837695:A:G	3.91464e-22	-2.14754	-1.28203	1.31512e-05	-1.90816	-1.31724	1.32606e-05	-1.90756	-1.31707
29837785	chr17:29837785:C:T	1.72471e-20	-4.62694e-10	0.355944	0.000510618	-4.62694e-10	0.433707	0.000516404	-4.62694e-10	0.437455
29837935	chr17:29837935:C:G	3.63595e-22	-2.18814	-1.31528	2.27365e-05	-1.38206	-1.29588	2.28935e-05	-1.38269	-1.29589
29837990	chr17:29837990:C:T	3.63969e-21	0.0703518	-1.27015	0.000103029	0.10253	-1.26944	0.000104129	0.105689	-1.2695
29838044	chr17:29838044:T:C	8.05741e-21	-0.40511	-3.32541e-10	0.000153387	-0.768948	-3.32541e-10	0.000155005	-0.765976	-3.32541e-10
29838165	chr17:29838165:A:G	3.74555e-22	-2.14732	-1.3264	1.32629e-05	-1.91626	-1.30068	1.33692e-05	-1.91565	-1.30083
29838567	chr17:29838567:A:T	6.02241e-21	-4.62694e-10	-0.696215	0.000140717	-4.62694e-10	-0.855166	0.000141876	-4.62694e-10	-0.854481
29839189	chr17:29839189:C:T	2.76729e-21	-1.47383	-3.32541e-10	3.61234e-05	-2.21497	-3.32541e-10	3.6411e-05	-2.21456	-3.32541e-10
29839192	chr17:29839192:T:A	3.29373e-21	-4.62694e-10	-1.29968	9.21864e-05	-4.62694e-10	-1.2781	9.28775e-05	-4.62694e-10	-1.27815
29839615	chr17:29839615:G:A	4.47109e-21	-4.62694e-10	-0.99407	0.000124009	-4.62694e-10	-0.981564	0.000124985	-4.62694e-10	-0.981242
29839969	chr17:29839969:A:C	1.73012e-20	-4.62694e-10	0.359072	0.000512239	-4.62694e-10	0.436876	0.000518045	-4.62694e-10	0.440628
29840248	chr17:29840248:C:T	5.19594e-21	-4.62694e-10	-0.843825	0.000141953	-4.62694e-10	-0.846415	0.000143024	-4.62694e-10	-0.846419
29840656	chr17:29840656:A:T	3.72365e-22	-2.15464	-1.32494	1.66101e-05	-1.68274	-1.30916	1.67191e-05	-1.68352	-1.30937
29840923	chr17:29840923:A:G	3.67732e-22	-2.17693	-1.31517	2.17348e-05	-1.42118	-1.30182	2.18854e-05	-1.42177	-1.30184
29842475	chr17:29842475:C:T	3.74816e-22	-2.17533	-1.29769	1.80088e-05	-1.64412	-1.26694	1.81227e-05	-1.64492	-1.26735
29842513	chr17:29842513:C:T	4.013e-21	-4.62694e-10	-1.10216	0.000102119	-4.62694e-10	-1.17577	0.000102892	-4.62694e-10	-1.17576
29843364	chr17:29843364:A:G	5.30131e-22	-2.07005	-1.05628	1.75746e-05	-1.80241	-1.13304	1.77097e-05	-1.80311	-1.13221
29843732	chr17:29843732:A:G	4.92207e-21	-0.897973	-3.32541e-10	3.8709e-05	-2.14584	-3.32541e-10	3.90238e-05	-2.14526	-3.32541e-10
29844425	chr17:29844425:A:G	2.22142e-21	-0.402271	-1.29129	5.58847e-05	-0.497401	-1.28122	5.64777e-05	-0.494403	-1.28119
29844572	chr17:29844572:C:T	4.57475e-21	-4.62694e-10	-0.97115	0.000134675	-4.62694e-10	-0.899051	0.000135658	-4.62694e-10	-0.8993
29844735	chr17:29844735:A:C	4.41138e-21	-4.62694e-10	-1.00752	0.000122324	-4.62694e-10	-0.995244	0.000123286	-4.62694e-10	-0.99493
29844836	chr17:29844836:C:T	3.24411e-21	-4.62694e-10	-1.31486	8.87215e-05	-4.62694e-10	-1.31641	8.93951e-05	-4.62694e-10	-1.31637
29845339	chr17:29845339:A:G	5.04787e-22	-2.24419	-0.931134	1.62922e-05	-2.02162	-0.989608	1.64143e-05	-2.02191	-0.989373
29845835	chr17:29845835:C:T	3.36189e-21	-4.62694e-10	-1.2792	9.69532e-05	-4.62694e-10	-1.22769	9.77065e-05	-4.62694e-10	-1.22747
29845977	chr17:29845977:C:CA	1.64945e-21	-1.99126	-3.32541e-10	3.49632e-05	-2.24762	-3.32541e-10	3.52254e-05	-2.24767	-3.32541e-10
29846265	chr17:29846265:C:T	5.38578e-22	-2.03029	-1.08024	1.62791e-05	-1.85888	-1.15315	1.64043e-05	-1.85953	-1.15236
29846641	chr17:29846641:A:G	3.88833e-22	-2.1382	-1.29811	1.68127e-05	-1.72648	-1.2533	1.69202e-05	-1.72722	-1.2537
29848145	chr17:29848145:C:A	1.48672e-21	-2.09513	-3.32541e-10	3.54075e-05	-2.23499	-3.32541e-10	3.56748e-05	-2.23499	-3.32541e-10
29849296	chr17:29849296:A:G	6.48664e-22	-2.2614	-0.66314	6.36605e-05	-0.960013	-0.688337	6.41363e-05	-0.960509	-0.687915
29849433	chr17:29849433:C:T	1.70032e-20	-4.62694e-10	0.341702	0.000502485	-4.62694e-10	0.417651	0.000508177	-4.62694e-10	0.421397
29849563	chr17:29849563:G:A	4.9466e-22	-2.12076	-1.07483	1.88843e-05	-1.71595	-1.14763	1.90278e-05	-1.7167	-1.14683
29849783	chr17:29849783:T:C	5.60159e-21	-4.62694e-10	-0.768652	0.000152981	-4.62694e-10	-0.7716	0.000154135	-4.62694e-10	-0.771603
29849872	chr17:29849872:A:G	1.56584e-21	-2.04328	-3.32541e-10	3.61309e-05	-2.21477	-3.32541e-10	3.64037e-05	-2.21476	-3.32541e-10
29850942	chr17:29850942:G:A	3.35541e-21	-4.62694e-10	-1.28113	9.1695e-05	-4.62694e-10	-1.28345	9.23849e-05	-4.62694e-10	-1.28347
29850980	chr17:29850980:A:G	5.55085e-21	-4.62694e-10	-0.777752	0.000147966	-4.62694e-10	-0.804933	0.000149085	-4.62694e-10	-0.804914
29852019	chr17:29852019:T:C	2.92079e-20	-4.62694e-10	0.882738	0.000889731	-4.62694e-10	0.989005	0.000898723	-4.62694e-10	0.991541
29852048	chr17:29852048:A:G	5.73742e-22	-2.26112	-0.786163	5.76991e-05	-0.891114	-0.855558	5.81659e-05	-0.89154	-0.854596
29852277	chr17:29852277:A:AG	3.96063e-21	-4.62694e-10	-1.1153	0.000109491	-4.62694e-10	-1.10607	0.000110345	-4.62694e-10	-1.10582
29852990	chr17:29852990:T:A	3.5996e-21	-4.62694e-10	-1.21088	0.000114775	-4.62694e-10	-1.05894	0.000115675	-4.62694e-10	-1.05865
29853134	chr17:29853134:G:A	2.76448e-21	-0.378401	-1.09645	8.5089e-05	-0.274166	-1.08405	8.59755e-05	-0.271274	-1.0841
29853141	chr17:29853141:C:T	3.20795e-21	-4.62694e-10	-1.32607	8.78883e-05	-4.62694e-10	-1.32585	8.85531e-05	-4.62694e-10	-1.32583
29854520	chr17:29854520:T:C	6.27318e-21	0.468528	-1.12395	1.95253e-05	-1.66692	-1.16329	1.96812e-05	-1.66661	-1.16316
29855365	chr17:29855365:C:T	2.31961e-21	-1.6503	-3.32541e-10	4.20311e-05	-2.06351	-3.32541e-10	4.23224e-05	-2.06412	-3.32541e-10
29855586	chr17:29855586:A:AAG	4.67187e-22	-2.13553	-1.11719	2.85532e-05	-1.39763	-1.05251	2.874e-05	-1.39853	-1.05261
29855667	chr17:29855667:T:C	4.78882e-22	-2.06454	-1.16346	1.76426e-05	-1.72603	-1.20557	1.77713e-05	-1.72698	-1.20488
29855672	chr17:29855672:T:C	3.22852e-20	-4.62694e-10	0.982907	0.000986268	-4.62694e-10	1.09201	0.000996292	-4.62694e-10	1.09461
29855822	chr17:29855822:G:A	8.33621e-21	-0.371093	-3.32541e-10	0.000174457	-0.640238	-3.32541e-10	0.000176316	-0.637157	-3.32541e-10
29856041	chr17:29856041:A:G	4.83937e-22	-2.06084	-1.15666	1.76547e-05	-1.73124	-1.19968	1.77838e-05	-1.73218	-1.19896
29856156	chr17:29856156:A:C	5.18211e-22	-2.03014	-1.11893	1.84388e-05	-1.74962	-1.13784	1.85739e-05	-1.75058	-1.1371
29856857	chr17:29856857:C:A	3.20725e-21	-4.62694e-10	-1.32629	8.88275e-05	-4.62694e-10	-1.31522	8.9493e-05	-4.62694e-10	-1.31527
29857130	chr17:29857130:T:A	3.66187e-21	-4.62694e-10	-1.19373	0.000101811	-4.62694e-10	-1.1788	0.000102593	-4.62694e-10	-1.17867
29858131	chr17:29858131:C:G	5.65068e-21	-4.62694e-10	-0.759927	0.000133768	-4.62694e-10	-0.905805	0.000134851	-4.62694e-10	-0.905267
29858162	chr17:29858162:T:C	3.95554e-21	-1.11659	-3.32541e-10	5.22698e-05	-1.8455	-3.32541e-10	5.27087e-05	-1.84465	-3.32541e-10
29858433	chr17:29858433:C:T	1.80321e-20	-4.62694e-10	0.400453	0.000533837	-4.62694e-10	0.478177	0.000539919	-4.62694e-10	0.481985
29858618	chr17:29858618:C:A	3.1348e-21	-1.34914	-3.32541e-10	5.82621e-05	-1.73696	-3.32541e-10	5.86724e-05	-1.73746	-3.32541e-10
29859214	chr17:29859214:A:G	2.16569e-21	-1.71896	-3.32541e-10	3.44946e-05	-2.26111	-3.32541e-10	3.47545e-05	-2.26113	-3.32541e-10
29859219	chr17:29859219:G:A	1.33802e-20	0.102075	-3.32541e-10	0.0016678	1.61734	-3.32541e-10	0.00167563	1.61451	-3.32541e-10
29859284	chr17:29859284:T:A	1.60712e-20	-4.62694e-10	0.285327	0.000474407	-4.62694e-10	0.360152	0.000479745	-4.62694e-10	0.36382
29859539	chr17:29859539:C:T	4.52408e-22	-2.25767	-1.02721	4.95421e-05	-0.826463	-1.07263	4.99319e-05	-0.826856	-1.07192
29859540	chr17:29859540:G:A	1.67158e-20	-4.62694e-10	0.324653	0.00049411	-4.62694e-10	0.400844	0.00049969	-4.62694e-10	0.404553
29859580	chr17:29859580:A:G	1.32524e-21	-2.21011	-3.32541e-10	7.30268e-05	-1.51109	-3.32541e-10	7.34803e-05	-1.51242	-3.32541e-10
29859755	chr17:29859755:C:T	5.81961e-22	-2.25523	-0.777824	6.51367e-05	-0.778671	-0.846755	6.56646e-05	-0.779085	-0.845789
29860578	chr17:29860578:G:C	4.86315e-22	-2.0569	-1.1557	1.61447e-05	-1.82139	-1.19894	1.62673e-05	-1.82205	-1.19822
29860866	chr17:29860866:C:T	3.34436e-21	-4.62694e-10	-1.28443	8.96867e-05	-4.62694e-10	-1.30559	9.03746e-05	-4.62694e-10	-1.30547
29861536	chr17:29861536:A:G	4.5214e-22	-2.26211	-1.02336	4.82875e-05	-0.874062	-1.05068	4.86444e-05	-0.87453	-1.05037
29861657	chr17:29861657:G:A	3.91624e-22	-2.16851	-1.26064	1.8684e-05	-1.65683	-1.21741	1.88003e-05	-1.65761	-1.21795
29861700	chr17:29861700:ACTACAGG:A	1.72459e-20	-4.62694e-10	0.355873	0.000510592	-4.62694e-10	0.433656	0.000516377	-4.62694e-10	0.437404
29861808	chr17:29861808:G:A	3.11331e-21	-0.0871911	-1.26882	9.09032e-05	-0.024057	-1.26806	9.18654e-05	-0.0209919	-1.26812
29862531	chr17:29862531:T:C	3.36734e-21	-4.62694e-10	-1.27758	9.71718e-05	-4.62694e-10	-1.22543	9.7927e-05	-4.62694e-10	-1.22521
29863078	chr17:29863078:A:T	4.39845e-22	-2.19947	-1.11357	2.22457e-05	-1.53551	-1.16426	2.24176e-05	-1.53616	-1.16343
29863862	chr17:29863862:T:C	3.50948e-21	-4.62694e-10	-1.23623	9.58179e-05	-4.62694e-10	-1.23946	9.65371e-05	-4.62694e-10	-1.23951
29863943	chr17:29863943:T:C	4.73986e-22	-2.08052	-1.15776	1.67444e-05	-1.7831	-1.20076	1.6871e-05	-1.78379	-1.20005
29864261	chr17:29864261:C:T	2.47241e-20	-4.62694e-10	0.716075	0.00073433	-4.62694e-10	0.797044	0.000742845	-4.62694e-10	0.801053
29864697	chr17:29864697:G:GT	5.05703e-22	-2.13083	-1.04268	1.99981e-05	-1.70457	-1.10171	2.01526e-05	-1.70535	-1.10075
29865767	chr17:29865767:C:T	4.71921e-22	-2.08165	-1.161	1.67321e-05	-1.78117	-1.20341	1.68583e-05	-1.78188	-1.20271
29866281	chr17:29866281:T:G	3.27197e-21	-4.62694e-10	-1.30631	9.13775e-05	-4.62694e-10	-1.28692	9.20637e-05	-4.62694e-10	-1.28695
29866687	chr17:29866687:C:A	5.45122e-21	-4.62694e-10	-0.795863	0.00014533	-4.62694e-10	-0.822905	0.00014643	-4.62694e-10	-0.822889
29866863	chr17:29866863:C:T	4.70893e-21	-4.62694e-10	-0.942242	0.000126567	-4.62694e-10	-0.961144	0.000127526	-4.62694e-10	-0.961118
29866924	chr17:29866924:C:T	3.36524e-20	1.02438	-3.32541e-10	0.000157636	-0.741627	-3.32541e-10	0.000158215	-0.745481	-3.32541e-10
29867467	chr17:29867467:T:C	2.56667e-20	-4.62694e-10	0.753494	0.000779071	-4.62694e-10	0.856187	0.000786881	-4.62694e-10	0.858642
29868288	chr17:29868288:A:G	5.63459e-21	-4.62694e-10	-0.762778	0.000153588	-4.62694e-10	-0.767639	0.000154748	-4.62694e-10	-0.767636
29868926	chr17:29868926:T:C	5.36268e-21	-4.62694e-10	-0.812238	0.000143129	-4.62694e-10	-0.838166	0.000144212	-4.62694e-10	-0.838146
29869096	chr17:29869096:T:C	4.87198e-22	-2.08841	-1.12238	1.74352e-05	-1.77356	-1.16987	1.75683e-05	-1.77426	-1.16908
29869166	chr17:29869166:G:T	1.42103e-21	-2.14032	-3.32541e-10	3.51592e-05	-2.24203	-3.32541e-10	3.54244e-05	-2.24203	-3.32541e-10
29869722	chr17:29869722:A:C	3.67159e-21	0.0914715	-1.28255	0.000106315	0.146524	-1.28203	0.000107454	0.149696	-1.28207
29870378	chr17:29870378:CAA:C	3.69151e-21	-4.62694e-10	-1.18567	0.000105511	-4.62694e-10	-1.1431	0.000106292	-4.62694e-10	-1.14324
29872366	chr17:29872366:G:A	3.20968e-21	-4.62694e-10	-1.32553	8.90387e-05	-4.62694e-10	-1.31284	8.97071e-05	-4.62694e-10	-1.31288
29872537	chr17:29872537:T:A	3.7999e-21	-4.62694e-10	-1.15673	0.000104969	-4.62694e-10	-1.14825	0.000105735	-4.62694e-10	-1.1485
29872652	chr17:29872652:C:T	1.16473e-20	-0.442818	0.406195	0.000185235	-0.705565	0.125277	0.000187291	-0.702602	0.12583
29872772	chr17:29872772:G:T	3.35344e-21	-4.62694e-10	-1.28171	9.49847e-05	-4.62694e-10	-1.2482	9.56927e-05	-4.62694e-10	-1.24829
29872823	chr17:29872823:C:T	4.61835e-21	-4.62694e-10	-0.961663	0.000135387	-4.62694e-10	-0.893778	0.000136436	-4.62694e-10	-0.893575
29873260	chr17:29873260:C:T	1.33273e-21	-2.20447	-3.32541e-10	4.08439e-05	-2.09216	-3.32541e-10	4.11446e-05	-2.09234	-3.32541e-10
29873297	chr17:29873297:C:T	1.48088e-20	-4.62694e-10	0.203518	0.000438926	-4.62694e-10	0.282417	0.000443147	-4.62694e-10	0.284467
29873886	chr17:29873886:G:A	2.13985e-21	-0.593822	-1.13714	1.16871e-05	-2.20276	-1.14067	1.17861e-05	-2.20214	-1.14038
29873919	chr17:29873919:C:T	5.18047e-21	-4.62694e-10	-0.846805	0.000129576	-4.62694e-10	-0.937651	0.000130543	-4.62694e-10	-0.93773
29874294	chr17:29874294:A:C	5.53051e-21	-4.62694e-10	-0.781422	0.000151322	-4.62694e-10	-0.782506	0.000152463	-4.62694e-10	-0.782511
29874468	chr17:29874468:T:C	4.58918e-21	-4.62694e-10	-0.968	0.000125699	-4.62694e-10	-0.968027	0.000126648	-4.62694e-10	-0.968025
29874911	chr17:29874911:C:T	2.60051e-20	-4.62694e-10	0.766591	0.000788017	-4.62694e-10	0.867606	0.000795931	-4.62694e-10	0.870079
29875512	chr17:29875512:C:T	3.84092e-21	-4.62694e-10	-1.14599	0.000101332	-4.62694e-10	-1.18352	0.000102108	-4.62694e-10	-1.1834
29876155	chr17:29876155:G:C	4.23235e-22	-2.26243	-1.0891	4.34199e-05	-0.91731	-1.11369	4.37386e-05	-0.917787	-1.11342
29877260	chr17:29877260:G:C	3.38303e-21	-4.62694e-10	-1.27293	9.05669e-05	-4.62694e-10	-1.29583	9.12627e-05	-4.62694e-10	-1.29569
29877454	chr17:29877454:C:A	1.621e-20	-4.62694e-10	0.293927	0.000479482	-4.62694e-10	0.370792	0.000484882	-4.62694e-10	0.374471
29878155	chr17:29878155:T:C	3.597e-22	-2.19419	-1.32	2.3706e-05	-1.33331	-1.30288	2.38698e-05	-1.33393	-1.30289
29878311	chr17:29878311:T:C	7.12636e-21	-0.527902	-3.32541e-10	4.18731e-05	-2.06727	-3.32541e-10	4.22383e-05	-2.06611	-3.32541e-10
29878431	chr17:29878431:C:T	1.25837e-21	-2.26188	-3.32541e-10	3.54345e-05	-2.23423	-3.32541e-10	3.57015e-05	-2.23424	-3.32541e-10
29878787	chr17:29878787:T:C	3.31747e-21	0.00558505	-1.29808	9.70222e-05	0.0715402	-1.29852	9.80594e-05	0.0746868	-1.29855
29879308	chr17:29879308:C:T	4.77051e-22	-2.11616	-1.11567	1.85468e-05	-1.71723	-1.16439	1.86876e-05	-1.71799	-1.16358
29880216	chr17:29880216:C:T	1.10304e-20	-4.62694e-10	-0.0910474	0.000330782	-4.62694e-10	-0.000455191	0.000333299	-4.62694e-10	-0.000394111
29881107	chr17:29881107:C:A	6.05921e-22	-2.2524	-0.740305	7.0438e-05	-0.735018	-0.812163	7.10177e-05	-0.735363	-0.811142
29881686	chr17:29881686:G:A	1.924e-21	-1.83729	-3.32541e-10	3.45246e-05	-2.26024	-3.32541e-10	3.47844e-05	-2.26026	-3.32541e-10
29882041	chr17:29882041:C:T	3.87279e-22	-2.14231	-1.298	1.66612e-05	-1.7204	-1.26843	1.67691e-05	-1.72107	-1.26882
29882047	chr17:29882047:G:A	3.81533e-22	-2.15726	-1.298	1.72485e-05	-1.68576	-1.26843	1.73599e-05	-1.68645	-1.26882
29882073	chr17:29882073:C:T	3.86256e-22	-2.14692	-1.29603	1.68905e-05	-1.70944	-1.26572	1.69997e-05	-1.71012	-1.26612
29882164	chr17:29882164:G:A	3.88593e-22	-2.14497	-1.29195	1.69213e-05	-1.71323	-1.26012	1.70304e-05	-1.7139	-1.26054
29882527	chr17:29882527:GTGGATCACAAGGTCAGGAGTTCGAGACCAGCCTGGCCAAAATGGTGAAACCTCGTCTCTATTAAAACTGCAAAAATTAGC:G	4.95244e-22	-2.1305	-1.06391	1.95794e-05	-1.70913	-1.11831	1.97298e-05	-1.7099	-1.1174
29882761	chr17:29882761:A:C	3.56443e-21	-4.62694e-10	-1.2207	0.000102213	-4.62694e-10	-1.17486	0.00010297	-4.62694e-10	-1.175
29883303	chr17:29883303:T:G	2.59082e-20	-4.62694e-10	0.762857	0.000785018	-4.62694e-10	0.863793	0.000792901	-4.62694e-10	0.866264
29883983	chr17:29883983:C:CAT	2.83665e-20	-4.62694e-10	0.853506	0.000861265	-4.62694e-10	0.956488	0.000869958	-4.62694e-10	0.95901
29884071	chr17:29884071:C:T	3.27838e-21	-4.62694e-10	-1.30435	8.95921e-05	-4.62694e-10	-1.30665	9.02733e-05	-4.62694e-10	-1.30659
29885139	chr17:29885139:C:T	3.19241e-21	-0.0431256	-1.2878	9.32053e-05	0.0212826	-1.28839	9.41975e-05	0.0243884	-1.28843
29885592	chr17:29885592:T:C	3.46007e-21	-4.62694e-10	-1.25041	0.000108106	-4.62694e-10	-1.1188	0.000108952	-4.62694e-10	-1.11852
29885602	chr17:29885602:A:G	3.78598e-21	-4.62694e-10	-1.1604	0.000100043	-4.62694e-10	-1.19631	0.00010081	-4.62694e-10	-1.1962
29885813	chr17:29885813:T:C	2.40376e-21	-0.353323	-1.26135	2.79251e-05	-1.23708	-1.23531	2.79247e-05	-1.24409	-1.23583
29887155	chr17:29887155:G:C	4.74972e-22	-2.10818	-1.12802	1.8094e-05	-1.7315	-1.17483	1.82311e-05	-1.73225	-1.17405
29887980	chr17:29887980:C:G	3.24327e-21	-4.62694e-10	-1.31512	8.79058e-05	-4.62694e-10	-1.32565	8.85729e-05	-4.62694e-10	-1.32561
29888013	chr17:29888013:G:A	1.28264e-21	-2.24278	-3.32541e-10	3.92446e-05	-2.1321	-3.32541e-10	3.95365e-05	-2.13221	-3.32541e-10
29888528	chr17:29888528:A:G	5.09139e-22	-2.13637	-1.03037	2.04929e-05	-1.69116	-1.09067	2.06515e-05	-1.69195	-1.08969
29888562	chr17:29888562:G:A	1.17839e-20	-4.62694e-10	-0.0249657	0.000350543	-4.62694e-10	0.0575701	0.000353205	-4.62694e-10	0.0576143
29888957	chr17:29888957:A:T	1.81168e-21	-1.89745	-3.32541e-10	3.72751e-05	-2.18359	-3.32541e-10	3.75554e-05	-2.18362	-3.32541e-10
29889148	chr17:29889148:A:G	1.10287e-20	-4.62694e-10	-0.0912028	0.000284391	-4.62694e-10	-0.151563	0.000286693	-4.62694e-10	-0.151021
29889817	chr17:29889817:A:C	1.82466e-20	-4.62694e-10	0.412279	0.000541248	-4.62694e-10	0.491963	0.000547413	-4.62694e-10	0.49577
29890035	chr17:29890035:C:T	3.85426e-22	-2.1719	-1.2732	1.85812e-05	-1.64659	-1.23318	1.86977e-05	-1.64737	-1.23367
29891292	chr17:29891292:C:T	6.02258e-21	-4.62694e-10	-0.696186	0.000157059	-4.62694e-10	-0.745292	0.000158316	-4.62694e-10	-0.744839
29892286	chr17:29892286:A:C	3.7648e-21	-4.62694e-10	-1.16601	0.00010792	-4.62694e-10	-1.12052	0.000108719	-4.62694e-10	-1.12067
29893852	chr17:29893852:A:G	7.64628e-21	-4.62694e-10	-0.457482	0.000187649	-4.62694e-10	-0.567342	0.000189057	-4.62694e-10	-0.567388
29894442	chr17:29894442:T:C	3.00747e-21	-0.10977	-1.28083	8.89895e-05	-0.0325187	-1.28088	8.99354e-05	-0.0294248	-1.28092
29894496	chr17:29894496:G:A	8.91826e-21	-4.62694e-10	-0.303602	0.000210597	-4.62694e-10	-0.451969	0.000212289	-4.62694e-10	-0.451484
29894758	chr17:29894758:A:T	4.85839e-22	-2.10211	-1.11147	1.81292e-05	-1.74407	-1.16032	1.82674e-05	-1.7448	-1.15951
29896412	chr17:29896412:T:C	1.23e-20	-1.95049	1.96839	0.000243958	-2.24808	1.94316	0.000246429	-2.24793	1.94557
29896964	chr17:29896964:T:G	7.01137e-22	-2.24238	-0.604375	9.04215e-05	-0.620056	-0.677376	9.11703e-05	-0.620503	-0.676202
29897506	chr17:29897506:A:C	1.95683e-21	-1.82038	-3.32541e-10	3.88175e-05	-2.14304	-3.32541e-10	3.91091e-05	-2.14308	-3.32541e-10
29898754	chr17:29898754:G:C	5.14091e-21	-4.62694e-10	-0.854471	0.000158111	-4.62694e-10	-0.738617	0.000159302	-4.62694e-10	-0.738633
29898792	chr17:29898792:C:T	3.21091e-21	-0.0331689	-1.29198	9.38075e-05	0.0319537	-1.29262	9.48068e-05	0.0350661	-1.29266
29898979	chr17:29898979:G:A	4.72014e-21	-4.62694e-10	-0.939863	0.000121752	-4.62694e-10	-0.999925	0.000122695	-4.62694e-10	-0.999732
29899057	chr17:29899057:A:G	4.20959e-22	-2.13	-1.22692	1.03168e-05	-2.26176	-1.20638	1.03911e-05	-2.2618	-1.20668
29899382	chr17:29899382:A:G	3.20897e-21	-4.62694e-10	-1.32575	8.76018e-05	-4.62694e-10	-1.32911	8.8263e-05	-4.62694e-10	-1.32911
29899575	chr17:29899575:A:T	1.17908e-20	-4.62694e-10	-0.0243833	0.00035076	-4.62694e-10	0.0581891	0.000353424	-4.62694e-10	0.058233
29899814	chr17:29899814:A:G	3.74757e-22	-2.16945	-1.30373	1.77192e-05	-1.652	-1.27526	1.78325e-05	-1.65278	-1.27563
29900002	chr17:29900002:G:C	3.51718e-21	-4.62694e-10	-1.23404	0.000100583	-4.62694e-10	-1.19094	0.000101328	-4.62694e-10	-1.19107
29900399	chr17:29900399:T:C	3.49325e-21	-4.62694e-10	-1.24087	9.99947e-05	-4.62694e-10	-1.1968	0.000100737	-4.62694e-10	-1.19692
29900781	chr17:29900781:G:A	6.59775e-22	-2.26206	-0.645494	7.56137e-05	-0.835693	-0.640584	7.61786e-05	-0.83624	-0.640113
29901043	chr17:29901043:A:G	3.33204e-21	-4.62694e-10	-1.28812	9.10626e-05	-4.62694e-10	-1.29037	9.17479e-05	-4.62694e-10	-1.29039
29902262	chr17:29902262:C:A	3.63481e-21	0.109214	-1.31036	0.000105515	0.167416	-1.31048	0.00010665	0.170616	-1.3105
29902400	chr17:29902400:C:T	6.86586e-22	-1.54871	-1.31902	1.21407e-05	-2.0076	-1.29775	1.22331e-05	-2.00757	-1.29772
29903168	chr17:29903168:G:C	3.34909e-21	-4.62694e-10	-1.28301	9.45435e-05	-4.62694e-10	-1.25285	9.52486e-05	-4.62694e-10	-1.25294
29903341	chr17:29903341:T:C	5.41424e-22	-2.09454	-1.01071	1.93312e-05	-1.76864	-1.07155	1.94826e-05	-1.76938	-1.07053
29904242	chr17:29904242:G:A	3.2622e-21	-4.62694e-10	-1.3093	8.93511e-05	-4.62694e-10	-1.30934	9.00298e-05	-4.62694e-10	-1.30929
29904534	chr17:29904534:C:T	2.52511e-21	-0.255752	-1.30966	6.30125e-05	-0.354882	-1.3037	6.36892e-05	-0.351757	-1.30366
29905031	chr17:29905031:G:A	3.73857e-22	-2.17321	-1.30237	1.7935e-05	-1.64211	-1.27305	1.80494e-05	-1.64289	-1.27343
29905488	chr17:29905488:G:A	5.88417e-22	-2.24455	-0.777468	7.39774e-05	-0.649445	-0.84871	7.45767e-05	-0.649893	-0.847713
29905800	chr17:29905800:A:G	5.17627e-21	-4.62694e-10	-0.847617	0.000159331	-4.62694e-10	-0.73093	0.000160531	-4.62694e-10	-0.730946
29905908	chr17:29905908:G:A	5.76783e-21	-4.62694e-10	-0.739405	0.000153689	-4.62694e-10	-0.766981	0.000154853	-4.62694e-10	-0.766959
29906742	chr17:29906742:C:T	4.71298e-22	-2.12012	-1.12385	1.85588e-05	-1.70971	-1.17126	1.86994e-05	-1.71048	-1.17047
29906773	chr17:29906773:A:G	3.54725e-21	0.0826114	-1.30814	0.000104264	0.152845	-1.30783	0.000105386	0.156055	-1.30786
29907088	chr17:29907088:G:T	2.75961e-20	-4.62694e-10	0.825971	0.000824799	-4.62694e-10	0.913225	0.000834424	-4.62694e-10	0.917307
29907157	chr17:29907157:C:A	1.33716e-21	-2.20116	-3.32541e-10	6.95446e-05	-1.55995	-3.32541e-10	7.01354e-05	-1.55901	-3.32541e-10
29907300	chr17:29907300:G:A	5.18954e-21	-4.62694e-10	-0.845056	0.000159777	-4.62694e-10	-0.728133	0.000160981	-4.62694e-10	-0.728149
29908202	chr17:29908202:A:G	5.27548e-22	-2.13179	-0.99943	2.088e-05	-1.70156	-1.06157	2.10432e-05	-1.70234	-1.06052
29908969	chr17:29908969:T:C	5.20154e-22	-2.06815	-1.07718	1.77517e-05	-1.79703	-1.1284	1.78891e-05	-1.79773	-1.12751
29908999	chr17:29908999:G:C	3.54867e-22	-2.24209	-1.28563	3.07874e-05	-1.1209	-1.25391	3.10022e-05	-1.12148	-1.2539
29909315	chr17:29909315:G:T	3.31922e-21	-4.62694e-10	-1.29197	9.41396e-05	-4.62694e-10	-1.25714	9.4851e-05	-4.62694e-10	-1.25713
29909627	chr17:29909627:A:G	5.43802e-22	-2.19821	-0.902658	1.71796e-05	-2.02277	-0.93542	1.73125e-05	-2.02283	-0.935175
29910071	chr17:29910071:A:G	3.80839e-22	-2.17501	-1.28207	1.85194e-05	-1.63793	-1.24516	1.86361e-05	-1.63871	-1.24563
29910937	chr17:29910937:A:G	3.61551e-21	-4.62694e-10	-1.20647	0.000115777	-4.62694e-10	-1.05025	0.000116688	-4.62694e-10	-1.04993
29911284	chr17:29911284:G:GT	6.4525e-22	-2.25371	-0.676113	7.48308e-05	-0.741177	-0.745509	7.54471e-05	-0.741604	-0.744398
29911683	chr17:29911683:C:T	1.74544e-20	-4.62694e-10	0.36789	0.000517175	-4.62694e-10	0.446466	0.000523041	-4.62694e-10	0.450226
29911920	chr17:29911920:A:G	4.12568e-21	-4.62694e-10	-1.07447	0.000110569	-4.62694e-10	-1.09627	0.000111406	-4.62694e-10	-1.09625
29912319	chr17:29912319:T:C	4.0172e-21	-4.62694e-10	-1.10112	0.00011076	-4.62694e-10	-1.09455	0.000111572	-4.62694e-10	-1.09476
29912484	chr17:29912484:C:T	3.68395e-22	-2.1914	-1.2989	2.42884e-05	-1.3415	-1.27041	2.44561e-05	-1.34212	-1.27043
29913036	chr17:29913036:A:T	3.94025e-21	-4.62694e-10	-1.12046	0.000102248	-4.62694e-10	-1.17451	0.000103021	-4.62694e-10	-1.1745
29913157	chr17:29913157:A:G	1.71598e-20	-4.62694e-10	0.350866	0.000508204	-4.62694e-10	0.428969	0.00051396	-4.62694e-10	0.432711
29913835	chr17:29913835:C:T	1.12734e-20	-0.532179	0.462921	0.000180286	-0.784982	0.177612	0.000182273	-0.782111	0.178181
29913902	chr17:29913902:G:A	3.88147e-21	-4.62694e-10	-1.13549	0.00010151	-4.62694e-10	-1.18175	0.000102299	-4.62694e-10	-1.18154
29915503	chr17:29915503:T:C	3.61792e-21	-4.62694e-10	-1.2058	0.000115893	-4.62694e-10	-1.04924	0.000116805	-4.62694e-10	-1.04892
29915907	chr17:29915907:G:A	4.84858e-22	-2.11589	-1.09971	1.8823e-05	-1.71837	-1.14846	1.89669e-05	-1.71912	-1.14761
29916140	chr17:29916140:C:T	4.6906e-21	-4.62694e-10	-0.946141	0.000130397	-4.62694e-10	-0.931333	0.000131386	-4.62694e-10	-0.931295
29917268	chr17:29917268:T:A	5.04402e-22	-2.10721	-1.06887	1.90756e-05	-1.73259	-1.12091	1.92228e-05	-1.73333	-1.12
29917662	chr17:29917662:G:A	4.79038e-21	-4.62694e-10	-0.925093	0.000146094	-4.62694e-10	-0.817662	0.000147194	-4.62694e-10	-0.817683
29918359	chr17:29918359:T:A	5.12735e-21	-4.62694e-10	-0.857112	0.000152351	-4.62694e-10	-0.77573	0.000153458	-4.62694e-10	-0.776004
29918930	chr17:29918930:G:A	3.72685e-21	-1.17614	-3.32541e-10	3.6972e-05	-2.19175	-3.32541e-10	3.72594e-05	-2.19153	-3.32541e-10
29919197	chr17:29919197:G:T	2.49747e-21	-1.57642	-3.32541e-10	4.28924e-05	-2.04322	-3.32541e-10	4.31806e-05	-2.04404	-3.32541e-10
29919229	chr17:29919229:AG:A	5.76951e-21	-4.62694e-10	-0.739114	0.000153733	-4.62694e-10	-0.7667	0.000154896	-4.62694e-10	-0.766678
29919340	chr17:29919340:A:G	4.98263e-22	-2.14648	-1.04185	2.08151e-05	-1.66672	-1.09952	2.09755e-05	-1.66753	-1.09855
29919925	chr17:29919925:C:T	4.69243e-22	-2.12619	-1.12214	1.88496e-05	-1.69673	-1.16869	1.89923e-05	-1.69751	-1.16789
29919995	chr17:29919995:C:T	3.57387e-22	-2.19759	-1.32305	1.89446e-05	-1.55512	-1.30528	1.90666e-05	-1.55599	-1.3055
29920134	chr17:29920134:G:A	5.5922e-21	-4.62694e-10	-0.77033	0.000144003	-4.62694e-10	-0.832081	0.000145117	-4.62694e-10	-0.831891
29920516	chr17:29920516:C:T	5.41396e-21	-4.62694e-10	-0.802721	0.00014448	-4.62694e-10	-0.828776	0.000145573	-4.62694e-10	-0.828755
29922160	chr17:29922160:A:G	7.00979e-21	-4.62694e-10	-0.544394	0.000161449	-4.62694e-10	-0.717724	0.000162775	-4.62694e-10	-0.717068
29923449	chr17:29923449:T:C	4.0849e-21	-4.62694e-10	-1.08441	0.000109522	-4.62694e-10	-1.10579	0.000110351	-4.62694e-10	-1.10577
29923778	chr17:29923778:C:T	1.40318e-20	-4.62694e-10	0.149627	0.000416467	-4.62694e-10	0.229892	0.000420508	-4.62694e-10	0.23203
29924620	chr17:29924620:A:T	1.11556e-20	-4.62694e-10	-0.079756	0.000331	-4.62694e-10	0.000205006	0.000333512	-4.62694e-10	0.000243893
29925180	chr17:29925180:A:G	3.58126e-22	-2.2603	-1.25827	9.58391e-06	-2.254	-1.28783	9.65802e-06	-2.25388	-1.28776
29927636	chr17:29927636:T:C	1.63806e-20	-4.62694e-10	0.304396	0.000484475	-4.62694e-10	0.381152	0.000489934	-4.62694e-10	0.384836
29927667	chr17:29927667:G:A	5.769e-21	-4.62694e-10	-0.739204	0.000153719	-4.62694e-10	-0.766789	0.000154882	-4.62694e-10	-0.766767
29927829	chr17:29927829:T:C	3.46838e-21	-4.62694e-10	-1.24802	9.88653e-05	-4.62694e-10	-1.20816	9.95988e-05	-4.62694e-10	-1.20828
29927893	chr17:29927893:AT:A	3.50497e-21	-4.62694e-10	-1.23752	0.000110368	-4.62694e-10	-1.09809	0.000111234	-4.62694e-10	-1.0978
29928021	chr17:29928021:C:T	5.769e-21	-4.62694e-10	-0.739204	0.000153719	-4.62694e-10	-0.766789	0.000154882	-4.62694e-10	-0.766767
29928159	chr17:29928159:G:A	4.83197e-21	-4.62694e-10	-0.916448	0.000132146	-4.62694e-10	-0.918003	0.000133098	-4.62694e-10	-0.918351
29928639	chr17:29928639:G:T	5.769e-21	-4.62694e-10	-0.739204	0.000153719	-4.62694e-10	-0.766789	0.000154882	-4.62694e-10	-0.766767
29929789	chr17:29929789:C:G	3.56712e-22	-2.25924	-1.26329	3.90254e-05	-0.912091	-1.22561	3.92964e-05	-0.912716	-1.22559
29930608	chr17:29930608:CG:C	9.12337e-22	-2.23827	-0.345183	9.79591e-05	-0.707101	-0.510263	9.88507e-05	-0.707486	-0.508337
29930635	chr17:29930635:C:G	5.33336e-21	-4.62694e-10	-0.817721	0.000143153	-4.62694e-10	-0.837998	0.000144299	-4.62694e-10	-0.83755
29930664	chr17:29930664:C:G	3.34844e-21	-4.62694e-10	-1.28321	9.03934e-05	-4.62694e-10	-1.29774	9.10815e-05	-4.62694e-10	-1.29768
29931607	chr17:29931607:GACTGTGTTTTCCCCAGA:G	1.25959e-21	-2.26091	-3.32541e-10	4.3664e-05	-2.02539	-3.32541e-10	4.39745e-05	-2.02582	-3.32541e-10
29932258	chr17:29932258:C:A	6.54477e-21	-4.62694e-10	-0.613036	0.000175517	-4.62694e-10	-0.63418	0.000176849	-4.62694e-10	-0.634138
29932311	chr17:29932311:C:T	3.46983e-21	-4.62694e-10	-1.2476	9.31651e-05	-4.62694e-10	-1.26754	9.38767e-05	-4.62694e-10	-1.26745
29932828	chr17:29932828:A:G	6.03362e-21	-4.62694e-10	-0.694355	0.000162157	-4.62694e-10	-0.713348	0.000163388	-4.62694e-10	-0.713305
29933473	chr17:29933473:A:G	6.04178e-21	-4.62694e-10	-0.693003	0.000162383	-4.62694e-10	-0.711959	0.000163615	-4.62694e-10	-0.711916
29933666	chr17:29933666:C:G	3.31988e-21	-4.62694e-10	-1.29177	9.00748e-05	-4.62694e-10	-1.30127	9.07596e-05	-4.62694e-10	-1.30122
29934004	chr17:29934004:C:G	5.11352e-22	-2.23931	-0.923086	6.00086e-05	-0.755702	-0.951724	6.04512e-05	-0.756233	-0.951366
29934837	chr17:29934837:T:C	3.41151e-21	-4.62694e-10	-1.26455	9.10003e-05	-4.62694e-10	-1.29105	9.16845e-05	-4.62694e-10	-1.29108
29935168	chr17:29935168:T:C	5.56953e-21	-4.62694e-10	-0.774391	0.000132254	-4.62694e-10	-0.917189	0.000133323	-4.62694e-10	-0.91666
29936049	chr17:29936049:C:G	5.29076e-22	-2.24445	-0.883878	5.95896e-05	-0.800689	-0.913744	6.00306e-05	-0.801209	-0.91337
29936256	chr17:29936256:T:C	5.4454e-21	-4.62694e-10	-0.79693	0.000150212	-4.62694e-10	-0.789869	0.000151344	-4.62694e-10	-0.789878
29936691	chr17:29936691:T:C	3.2348e-21	-4.62694e-10	-1.31774	9.00167e-05	-4.62694e-10	-1.30192	9.06904e-05	-4.62694e-10	-1.30198
29936962	chr17:29936962:A:G	3.67584e-22	-2.19463	-1.29788	1.72102e-05	-1.67071	-1.2857	1.73252e-05	-1.67152	-1.28575
29937143	chr17:29937143:A:G	4.84597e-21	-4.62694e-10	-0.913555	0.000132655	-4.62694e-10	-0.914161	0.000133611	-4.62694e-10	-0.914504
29937781	chr17:29937781:T:C	5.20078e-21	-4.62694e-10	-0.842893	0.000154787	-4.62694e-10	-0.759866	0.000155912	-4.62694e-10	-0.760142
29937897	chr17:29937897:T:C	5.30282e-21	-4.62694e-10	-0.823463	0.000126877	-4.62694e-10	-0.958695	0.000127899	-4.62694e-10	-0.95819
29938180	chr17:29938180:AT:A	3.51763e-22	-2.25936	-1.27714	9.74608e-06	-2.223	-1.30205	9.82259e-06	-2.22276	-1.30199
29939198	chr17:29939198:G:A	2.06782e-20	-4.62694e-10	0.537379	0.000619549	-4.62694e-10	0.627078	0.000625722	-4.62694e-10	0.629473
29939746	chr17:29939746:T:C	2.26502e-20	-4.62694e-10	0.628467	0.000679829	-4.62694e-10	0.719927	0.00068664	-4.62694e-10	0.722376
29939862	chr17:29939862:A:T	4.88407e-22	-1.97434	-1.23397	1.46303e-05	-1.88028	-1.23854	1.47153e-05	-1.88219	-1.23835
29939870	chr17:29939870:T:C	3.34479e-21	-4.62694e-10	-1.2843	9.46416e-05	-4.62694e-10	-1.25182	9.53468e-05	-4.62694e-10	-1.25191
29940292	chr17:29940292:G:A	3.10954e-21	-0.038487	-1.31874	8.85943e-05	0.00128797	-1.31913	8.95275e-05	0.00426561	-1.31915
29940525	chr17:29940525:G:A	1.42398e-21	-2.13824	-3.32541e-10	3.48754e-05	-2.25013	-3.32541e-10	3.51386e-05	-2.25013	-3.32541e-10
29941340	chr17:29941340:C:G	5.01768e-22	-2.24095	-0.940365	5.84757e-05	-0.765032	-0.96827	5.8906e-05	-0.765569	-0.967921
29941799	chr17:29941799:G:A	2.94174e-21	-0.237511	-1.17519	9.02187e-05	-0.124517	-1.17516	9.11326e-05	-0.121884	-1.17523
29941906	chr17:29941906:G:A	3.41153e-21	-4.62694e-10	-1.26454	9.32158e-05	-4.62694e-10	-1.267	9.39159e-05	-4.62694e-10	-1.26703
29943332	chr17:29943332:C:T	5.04715e-22	-2.23501	-0.940455	6.08382e-05	-0.724783	-0.968914	6.12855e-05	-0.725324	-0.968566
29944189	chr17:29944189:T:C	5.00551e-22	-2.24336	-0.940385	5.69735e-05	-0.790572	-0.968755	5.73931e-05	-0.791105	-0.968405
29945085	chr17:29945085:C:G	3.45755e-21	-4.62694e-10	-1.25114	9.81359e-05	-4.62694e-10	-1.21556	9.8867e-05	-4.62694e-10	-1.21566
29945119	chr17:29945119:T:C	2.06625e-20	-4.62694e-10	0.536618	0.000619032	-4.62694e-10	0.626242	0.0006252	-4.62694e-10	0.628637
29946034	chr17:29946034:A:G	3.92816e-22	-2.18674	-1.23937	1.70638e-05	-1.6939	-1.27106	1.71886e-05	-1.69463	-1.27055
29946939	chr17:29946939:C:T	2.18766e-21	-0.414991	-1.29388	5.35279e-05	-0.535851	-1.28586	5.40898e-05	-0.532979	-1.28581
29946991	chr17:29946991:T:C	3.29588e-21	-4.62694e-10	-1.29903	9.01204e-05	-4.62694e-10	-1.30077	9.07989e-05	-4.62694e-10	-1.30079
29947633	chr17:29947633:G:C	3.27648e-21	-4.62694e-10	-1.30493	9.17296e-05	-4.62694e-10	-1.28307	9.24141e-05	-4.62694e-10	-1.28315
29947955	chr17:29947955:AG:A	5.54814e-21	-4.62694e-10	-0.77824	0.000153181	-4.62694e-10	-0.770294	0.000154336	-4.62694e-10	-0.770302
29948077	chr17:29948077:C:T	3.41635e-22	-2.23648	-1.32923	1.84776e-05	-1.56032	-1.32503	1.85998e-05	-1.56115	-1.32513
29948687	chr17:29948687:G:A	1.74763e-21	-0.862511	-1.07093	6.72855e-05	-0.553766	-1.0392	6.78895e-05	-0.551792	-1.03976
29950023	chr17:29950023:T:C	3.95665e-22	-2.17947	-1.23941	1.67434e-05	-1.71267	-1.27124	1.68661e-05	-1.7134	-1.27073
29950109	chr17:29950109:T:C	5.93267e-21	-4.62694e-10	-0.711228	0.000147428	-4.62694e-10	-0.808574	0.000148603	-4.62694e-10	-0.808156
29950178	chr17:29950178:A:G	2.13034e-21	-0.48619	-1.24923	6.72586e-05	-0.357861	-1.23551	6.79556e-05	-0.355052	-1.23553
29950638	chr17:29950638:C:T	5.3068e-21	-4.62694e-10	-0.822714	0.000142928	-4.62694e-10	-0.839573	0.000144012	-4.62694e-10	-0.839537
29950694	chr17:29950694:C:T	1.59888e-20	-4.62694e-10	0.280185	0.000473113	-4.62694e-10	0.35742	0.000478432	-4.62694e-10	0.36108
29951101	chr17:29951101:AC:A	5.40709e-21	-4.62694e-10	-0.80399	0.000149254	-4.62694e-10	-0.796262	0.00015038	-4.62694e-10	-0.796269
29952573	chr17:29952573:A:C	4.4251e-22	-2.16773	-1.13927	1.70293e-05	-1.77919	-1.18778	1.71604e-05	-1.77985	-1.18698
29952684	chr17:29952684:A:G	5.51765e-21	-4.62694e-10	-0.783749	0.000152309	-4.62694e-10	-0.776004	0.000153457	-4.62694e-10	-0.776011
29952762	chr17:29952762:A:G	3.92884e-21	-4.62694e-10	-1.12336	9.61198e-05	-4.62694e-10	-1.23632	9.68317e-05	-4.62694e-10	-1.23646
29952778	chr17:29952778:G:A	3.2897e-21	-4.62694e-10	-1.30091	8.89773e-05	-4.62694e-10	-1.31353	8.96661e-05	-4.62694e-10	-1.31334
29952917	chr17:29952917:T:G	3.32161e-21	-4.62694e-10	-1.29125	9.37837e-05	-4.62694e-10	-1.26092	9.4483e-05	-4.62694e-10	-1.26101
29953803	chr17:29953803:G:C	1.59032e-20	-4.62694e-10	0.274817	0.00047051	-4.62694e-10	0.351903	0.000475797	-4.62694e-10	0.355556
29953890	chr17:29953890:G:A	3.34796e-21	-4.62694e-10	-1.28335	9.52591e-05	-4.62694e-10	-1.24531	9.59791e-05	-4.62694e-10	-1.2453
29954142	chr17:29954142:A:G	2.46043e-20	0.711218	-3.32541e-10	6.38674e-05	-1.6451	-3.32541e-10	6.4372e-05	-1.64476	-3.32541e-10
29954368	chr17:29954368:C:T	3.30853e-21	-4.62694e-10	-1.2952	8.93589e-05	-4.62694e-10	-1.30925	9.00528e-05	-4.62694e-10	-1.30904
29954419	chr17:29954419:A:G	5.8081e-22	-2.2505	-0.784537	6.01238e-05	-0.900935	-0.804574	6.05765e-05	-0.901369	-0.804159
29954626	chr17:29954626:G:A	1.29231e-21	-2.23527	-3.32541e-10	3.60399e-05	-2.21729	-3.32541e-10	3.63337e-05	-2.21669	-3.32541e-10
29955134	chr17:29955134:G:T	2.28482e-21	-0.525664	-1.13975	1.18488e-05	-2.18602	-1.14367	1.19501e-05	-2.18531	-1.14339
29955249	chr17:29955249:G:A	3.63953e-21	-4.62694e-10	-1.19985	0.000104603	-4.62694e-10	-1.15175	0.000105374	-4.62694e-10	-1.15192
29955748	chr17:29955748:T:G	3.13406e-21	-0.0980682	-1.2513	8.90934e-05	-0.0669876	-1.24524	9.00236e-05	-0.0640607	-1.2453
29955892	chr17:29955892:T:A	5.93161e-22	-2.25295	-0.761041	5.90701e-05	-0.941208	-0.781981	5.95168e-05	-0.941619	-0.781556
29956228	chr17:29956228:G:A	1.15003e-20	-0.049326	-3.32541e-10	0.00228824	1.93362	-3.32541e-10	0.00227574	1.92063	-3.32541e-10
29956284	chr17:29956284:T:C	7.41481e-22	-1.54676	-1.24405	1.25362e-05	-2.20999	-1.0633	1.26167e-05	-2.21034	-1.06407
29956376	chr17:29956376:T:C	5.0458e-20	1.42944	-3.32541e-10	0.000217041	-0.421828	-3.32541e-10	0.000219265	-0.419154	-3.32541e-10
29956558	chr17:29956558:G:A	1.584e-20	-4.62694e-10	0.270835	0.000468572	-4.62694e-10	0.347776	0.000473835	-4.62694e-10	0.351426
29956648	chr17:29956648:A:T	5.54212e-21	-4.62694e-10	-0.779325	0.000149222	-4.62694e-10	-0.796482	0.000150354	-4.62694e-10	-0.796443
29956801	chr17:29956801:C:T	1.35229e-21	-2.1899	-3.32541e-10	3.44898e-05	-2.26125	-3.32541e-10	3.475e-05	-2.26125	-3.32541e-10
29956914	chr17:29956914:C:A	3.20397e-21	-4.62694e-10	-1.32731	8.80062e-05	-4.62694e-10	-1.32451	8.86687e-05	-4.62694e-10	-1.32453
29956938	chr17:29956938:T:G	5.69689e-21	-4.62694e-10	-0.751782	0.000153328	-4.62694e-10	-0.769336	0.000154491	-4.62694e-10	-0.769296
29957039	chr17:29957039:G:A	4.0812e-21	-4.62694e-10	-1.08531	0.000113052	-4.62694e-10	-1.07406	0.000113873	-4.62694e-10	-1.07435
29957123	chr17:29957123:C:A	2.44643e-20	-4.62694e-10	0.705515	0.000737048	-4.62694e-10	0.800738	0.000744461	-4.62694e-10	0.803226
29957200	chr17:29957200:G:A	8.75703e-21	-0.554178	0.232332	0.00013873	-0.834581	-0.0348011	0.000140243	-0.831846	-0.034213
29957665	chr17:29957665:C:T	3.381e-21	-0.184495	-1.08904	0.000105288	-0.066538	-1.07867	0.000106358	-0.0638569	-1.07877
29958237	chr17:29958237:C:T	1.54949e-20	-4.62694e-10	0.248808	0.000457929	-4.62694e-10	0.324799	0.00046306	-4.62694e-10	0.328422
29958565	chr17:29958565:T:C	5.39969e-21	-4.62694e-10	-0.805361	0.000149086	-4.62694e-10	-0.797393	0.00015021	-4.62694e-10	-0.797401
29959167	chr17:29959167:T:C	9.02687e-21	-4.62694e-10	-0.291496	0.000210163	-4.62694e-10	-0.45403	0.0002119	-4.62694e-10	-0.453317
29959478	chr17:29959478:C:T	3.72895e-21	-4.62694e-10	-1.17558	0.000107192	-4.62694e-10	-1.12729	0.000107988	-4.62694e-10	-1.12741
29959738	chr17:29959738:C:T	1.27049e-21	-2.2523	-3.32541e-10	6.06655e-05	-1.69654	-3.32541e-10	6.10499e-05	-1.69774	-3.32541e-10
29960030	chr17:29960030:C:T	1.95654e-21	-0.872655	-0.94787	7.20571e-05	-0.628431	-0.896025	7.27359e-05	-0.626366	-0.896233
29962664	chr17:29962664:G:A	1.27948e-21	-2.24525	-3.32541e-10	3.56558e-05	-2.228	-3.32541e-10	3.59438e-05	-2.22748	-3.32541e-10
29962685	chr17:29962685:T:C	3.31801e-21	-4.62694e-10	-1.29234	9.33879e-05	-4.62694e-10	-1.26515	9.40847e-05	-4.62694e-10	-1.26524
29962800	chr17:29962800:C:T	6.49376e-22	-2.24411	-0.679334	7.02533e-05	-0.848571	-0.701237	7.07853e-05	-0.849008	-0.700775
29963320	chr17:29963320:C:T	6.74396e-21	-4.62694e-10	-0.583055	0.000180798	-4.62694e-10	-0.604534	0.000182172	-4.62694e-10	-0.604482
29963340	chr17:29963340:A:G	4.84827e-22	-2.19701	-1.01866	2.85696e-05	-1.51782	-0.93175	2.87635e-05	-1.51838	-0.93195
29964583	chr17:29964583:G:A	5.44544e-21	-4.62694e-10	-0.796924	0.000150365	-4.62694e-10	-0.788849	0.000151499	-4.62694e-10	-0.788854
29964789	chr17:29964789:CTCTT:C	1.63767e-21	-0.769263	-1.22916	5.58327e-05	-0.578	-1.20155	5.63779e-05	-0.575686	-1.20167
29965153	chr17:29965153:T:A	6.41955e-21	-4.62694e-10	-0.632354	0.000172192	-4.62694e-10	-0.653304	0.000173501	-4.62694e-10	-0.653253
29966090	chr17:29966090:A:C	6.37674e-21	-4.62694e-10	-0.639045	0.000178595	-4.62694e-10	-0.616796	0.000180285	-4.62694e-10	-0.614894
29966332	chr17:29966332:AT:A	2.14078e-20	-4.62694e-10	0.572054	0.000642789	-4.62694e-10	0.663903	0.000649204	-4.62694e-10	0.666313
29966568	chr17:29966568:C:T	4.8674e-21	-4.62694e-10	-0.909141	0.00013499	-4.62694e-10	-0.89671	0.000136018	-4.62694e-10	-0.896651
29966860	chr17:29966860:C:T	5.15534e-21	-4.62694e-10	-0.851669	0.00014319	-4.62694e-10	-0.83774	0.00014428	-4.62694e-10	-0.837679
29967262	chr17:29967262:G:A	1.35102e-21	-0.864571	-1.32627	1.8835e-05	-1.552	-1.3142	1.89674e-05	-1.55254	-1.31417
29968333	chr17:29968333:C:T	2.18357e-21	-0.775288	-0.935454	8.47347e-05	-0.465706	-0.896683	8.5491e-05	-0.46368	-0.897343
29968617	chr17:29968617:A:G	7.62657e-21	-0.460063	-3.32541e-10	0.00015666	-0.747835	-3.32541e-10	0.000158298	-0.744958	-3.32541e-10
29969150	chr17:29969150:C:A	4.3778e-21	-4.62694e-10	-1.01516	0.000127654	-4.62694e-10	-0.952589	0.000128642	-4.62694e-10	-0.952401
29969151	chr17:29969151:C:A	4.3623e-21	-4.62694e-10	-1.0187	0.000127163	-4.62694e-10	-0.956447	0.000128146	-4.62694e-10	-0.95626
29969517	chr17:29969517:C:T	6.94651e-21	-4.62694e-10	-0.553462	0.000185993	-4.62694e-10	-0.576206	0.000187407	-4.62694e-10	-0.576152
29970034	chr17:29970034:T:C	3.21747e-21	-0.0866014	-1.2365	9.16407e-05	-0.0543723	-1.22967	9.25982e-05	-0.0514365	-1.22973
29970873	chr17:29970873:A:G	4.36828e-21	-4.62694e-10	-1.01733	0.000127353	-4.62694e-10	-0.954955	0.000128338	-4.62694e-10	-0.954768
29971006	chr17:29971006:C:T	6.92093e-21	-4.62694e-10	-0.557152	0.00019408	-4.62694e-10	-0.533645	0.000195939	-4.62694e-10	-0.531633
29971024	chr17:29971024:G:A	2.20885e-20	-4.62694e-10	0.603354	0.000664368	-4.62694e-10	0.696922	0.000672064	-4.62694e-10	0.70092
29971131	chr17:29971131:A:G	2.2965e-21	-0.360443	-1.29987	5.5912e-05	-0.485595	-1.29254	5.65012e-05	-0.482679	-1.29249
29973126	chr17:29973126:T:C	7.06501e-22	-2.22863	-0.610505	8.6635e-05	-0.707576	-0.632634	8.72922e-05	-0.708019	-0.632154
29973388	chr17:29973388:T:C	6.71928e-21	-4.62694e-10	-0.586722	0.000188347	-4.62694e-10	-0.563629	0.000190143	-4.62694e-10	-0.561657
29973461	chr17:29973461:C:T	2.10422e-21	-0.769449	-0.978307	8.15835e-05	-0.458748	-0.941538	8.23162e-05	-0.456708	-0.942159
29973641	chr17:29973641:C:T	1.9565e-20	-4.62694e-10	0.482042	0.000586762	-4.62694e-10	0.572705	0.000593479	-4.62694e-10	0.576568
29973929	chr17:29973929:G:A	6.69576e-21	-4.62694e-10	-0.590227	0.000179514	-4.62694e-10	-0.611661	0.000180878	-4.62694e-10	-0.61161
29974037	chr17:29974037:A:T	3.58655e-21	-4.62694e-10	-1.21451	0.000102465	-4.62694e-10	-1.17239	0.000103227	-4.62694e-10	-1.1725
29975282	chr17:29975282:G:A	6.26267e-21	-4.62694e-10	-0.657095	0.000168032	-4.62694e-10	-0.67776	0.000169308	-4.62694e-10	-0.677712
29975783	chr17:29975783:C:T	4.03182e-21	-4.62694e-10	-1.09748	0.000120003	-4.62694e-10	-1.01439	0.000120909	-4.62694e-10	-1.01439
29976119	chr17:29976119:T:C	4.20941e-21	-4.62694e-10	-1.05438	0.000124897	-4.62694e-10	-0.974427	0.000125876	-4.62694e-10	-0.97414
29977237	chr17:29977237:T:C	3.57261e-22	-2.25614	-1.26485	9.90997e-06	-2.21562	-1.29276	9.98805e-06	-2.21536	-1.29269
29977252	chr17:29977252:G:A	2.15911e-20	-4.62694e-10	0.580578	0.000648828	-4.62694e-10	0.673253	0.000656321	-4.62694e-10	0.677215
29977316	chr17:29977316:G:A	6.65205e-21	-4.62694e-10	-0.596777	0.000186483	-4.62694e-10	-0.573576	0.000188259	-4.62694e-10	-0.571616
29978348	chr17:29978348:T:C	2.15729e-20	-4.62694e-10	0.579735	0.000648179	-4.62694e-10	0.672253	0.000655664	-4.62694e-10	0.676215
29978833	chr17:29978833:G:C	6.64763e-21	-4.62694e-10	-0.597441	0.000186361	-4.62694e-10	-0.574227	0.000188136	-4.62694e-10	-0.572268
29979275	chr17:29979275:G:A	3.32342e-21	-4.62694e-10	-1.29071	9.3579e-05	-4.62694e-10	-1.26311	9.4277e-05	-4.62694e-10	-1.2632
29979516	chr17:29979516:C:G	2.83819e-21	-0.205983	-1.24255	8.02313e-05	-0.181089	-1.23591	8.10615e-05	-0.178255	-1.23597
29979856	chr17:29979856:T:C	2.96283e-21	-0.172878	-1.23268	8.42896e-05	-0.142083	-1.22557	8.51645e-05	-0.139215	-1.22563
29979896	chr17:29979896:C:T	3.75045e-21	-4.62694e-10	-1.16983	0.000103077	-4.62694e-10	-1.16644	0.000103828	-4.62694e-10	-1.1667
29980149	chr17:29980149:A:AC	1.97198e-20	-4.62694e-10	0.489923	0.000590843	-4.62694e-10	0.579636	0.000597608	-4.62694e-10	0.583501
29980240	chr17:29980240:T:G	1.97739e-20	-4.62694e-10	0.492662	0.000592552	-4.62694e-10	0.582524	0.000599338	-4.62694e-10	0.586392
29981553	chr17:29981553:C:T	1.11862e-20	-0.0770171	-3.32541e-10	5.77442e-05	-1.74589	-3.32541e-10	5.81444e-05	-1.7465	-3.32541e-10
29981722	chr17:29981722:G:T	6.86079e-22	-2.17053	-0.697932	2.02431e-05	-2.02068	-0.773416	2.04069e-05	-2.02068	-0.772885
29982440	chr17:29982440:CA:C	2.26739e-20	-4.62694e-10	0.629513	0.000681912	-4.62694e-10	0.722986	0.000688739	-4.62694e-10	0.725429
29982447	chr17:29982447:G:A	3.65171e-21	-4.62694e-10	-1.19651	0.000104607	-4.62694e-10	-1.1517	0.000105385	-4.62694e-10	-1.15181
29982738	chr17:29982738:G:A	3.23028e-21	-4.62694e-10	-1.31913	8.98365e-05	-4.62694e-10	-1.30392	9.05089e-05	-4.62694e-10	-1.30399
29982742	chr17:29982742:A:G	6.37028e-21	-4.62694e-10	-0.640058	0.000178411	-4.62694e-10	-0.617822	0.0001801	-4.62694e-10	-0.615921
29982958	chr17:29982958:G:A	3.29355e-21	-4.62694e-10	-1.29974	9.23384e-05	-4.62694e-10	-1.27645	9.3027e-05	-4.62694e-10	-1.27654
29984417	chr17:29984417:C:G	3.23801e-21	-4.62694e-10	-1.31674	9.00629e-05	-4.62694e-10	-1.30141	9.07387e-05	-4.62694e-10	-1.30145
29984659	chr17:29984659:A:G	1.79348e-21	-1.90754	-3.32541e-10	4.34163e-05	-2.03108	-3.32541e-10	4.37323e-05	-2.03135	-3.32541e-10
29985341	chr17:29985341:A:G	3.35137e-21	-4.62694e-10	-1.28233	0.000102622	-4.62694e-10	-1.17086	0.000103424	-4.62694e-10	-1.1706
29985766	chr17:29985766:G:A	5.52789e-22	-1.78651	-1.29797	1.28866e-05	-1.98096	-1.26477	1.29852e-05	-1.98088	-1.26474
29985975	chr17:29985975:T:C	5.93293e-22	-2.25867	-0.755103	5.68673e-05	-1.01057	-0.750621	5.72901e-05	-1.01103	-0.750281
29986109	chr17:29986109:G:A	6.40522e-21	-4.62694e-10	-0.634589	0.00017179	-4.62694e-10	-0.65564	0.000173096	-4.62694e-10	-0.655587
29986176	chr17:29986176:C:T	4.4555e-22	-2.16617	-1.13397	1.69235e-05	-1.7906	-1.18261	1.70537e-05	-1.79126	-1.18181
29986256	chr17:29986256:T:A	4.47735e-21	-4.62694e-10	-0.99267	0.000130859	-4.62694e-10	-0.92779	0.000131873	-4.62694e-10	-0.927597
29986323	chr17:29986323:C:A	2.49728e-21	-0.337226	-1.23927	6.0877e-05	-0.461864	-1.23119	6.15208e-05	-0.458942	-1.23112
29986509	chr17:29986509:C:A	5.15346e-21	-4.62694e-10	-0.852034	0.000143142	-4.62694e-10	-0.838078	0.000144231	-4.62694e-10	-0.838017
29986927	chr17:29986927:G:A	3.10863e-21	-0.161791	-1.19573	8.72543e-05	-0.142364	-1.19072	8.81592e-05	-0.139496	-1.19079
29987232	chr17:29987232:C:T	6.77291e-21	-4.62694e-10	-0.578772	0.000181423	-4.62694e-10	-0.601084	0.000182802	-4.62694e-10	-0.60103
29987368	chr17:29987368:C:T	4.31843e-21	-4.62694e-10	-1.02881	0.000120657	-4.62694e-10	-1.00896	0.000121566	-4.62694e-10	-1.00897
29987465	chr17:29987465:G:A	7.04951e-21	-4.62694e-10	-0.538744	0.000188719	-4.62694e-10	-0.561653	0.000190154	-4.62694e-10	-0.561598
29988088	chr17:29988088:G:A	3.76548e-21	-4.62694e-10	-1.16583	0.000103156	-4.62694e-10	-1.16568	0.000103907	-4.62694e-10	-1.16594
29988106	chr17:29988106:A:C	3.61447e-21	-4.62694e-10	-1.20676	0.000103403	-4.62694e-10	-1.16328	0.000104172	-4.62694e-10	-1.16339
29988124	chr17:29988124:T:C	3.20118e-21	-4.62694e-10	-1.32818	8.75856e-05	-4.62694e-10	-1.3293	8.82467e-05	-4.62694e-10	-1.3293
29988488	chr17:29988488:C:T	4.21182e-21	-4.62694e-10	-1.05381	0.000116629	-4.62694e-10	-1.04292	0.000117544	-4.62694e-10	-1.04262
29989357	chr17:29989357:C:T	3.31779e-21	-4.62694e-10	-1.2924	9.07985e-05	-4.62694e-10	-1.29327	9.14759e-05	-4.62694e-10	-1.29336
29989387	chr17:29989387:G:A	3.2548e-21	-4.62694e-10	-1.31157	9.07605e-05	-4.62694e-10	-1.29369	9.14405e-05	-4.62694e-10	-1.29375
29989460	chr17:29989460:G:A	3.89558e-21	-4.62694e-10	-1.13186	0.000112176	-4.62694e-10	-1.08185	0.000113004	-4.62694e-10	-1.08201
29989670	chr17:29989670:A:AT	1.65632e-21	-0.809008	-1.17809	5.6489e-05	-0.620125	-1.14774	5.70376e-05	-0.617844	-1.14788
29990106	chr17:29990106:T:C	4.85321e-21	-0.912062	-3.32541e-10	6.075e-05	-1.69515	-3.32541e-10	6.12678e-05	-1.69418	-3.32541e-10
29990133	chr17:29990133:T:A	3.21903e-21	-4.62694e-10	-1.32262	8.92378e-05	-4.62694e-10	-1.31061	8.99081e-05	-4.62694e-10	-1.31065
29990546	chr17:29990546:A:G	3.48532e-21	-0.665638	-0.577505	0.000136426	-0.371472	-0.514656	0.000137714	-0.369328	-0.514925
29990639	chr17:29990639:A:T	3.48476e-22	-2.21676	-1.32912	1.6569e-05	-1.67237	-1.32201	1.668e-05	-1.67308	-1.32215
29991058	chr17:29991058:T:C	6.73482e-21	-4.62694e-10	-0.584411	0.000180561	-4.62694e-10	-0.605843	0.000181934	-4.62694e-10	-0.605791
29991380	chr17:29991380:G:A	3.55713e-22	-2.241	-1.28433	1.00831e-05	-2.17387	-1.31719	1.01629e-05	-2.17358	-1.31711
29991909	chr17:29991909:A:G	3.50146e-21	-4.62694e-10	-1.23852	9.96362e-05	-4.62694e-10	-1.20039	0.000100379	-4.62694e-10	-1.20048
29992409	chr17:29992409:G:A	4.4977e-22	-2.02311	-1.26761	1.21784e-05	-2.07531	-1.22694	1.22681e-05	-2.07533	-1.2271
29992520	chr17:29992520:G:A	7.0704e-21	-4.62694e-10	-0.535785	0.000189255	-4.62694e-10	-0.558819	0.000190694	-4.62694e-10	-0.558764
29993066	chr17:29993066:A:T	3.21584e-21	-4.62694e-10	-1.32361	9.0166e-05	-4.62694e-10	-1.30026	9.08575e-05	-4.62694e-10	-1.30014
29993124	chr17:29993124:G:A	1.96321e-21	-0.85105	-0.966072	7.25764e-05	-0.601786	-0.915488	7.32613e-05	-0.599703	-0.915698
29993230	chr17:29993230:T:A	6.22628e-21	-0.662922	-3.32541e-10	3.87805e-05	-2.144	-3.32541e-10	3.91109e-05	-2.14303	-3.32541e-10
29993455	chr17:29993455:G:T	3.5999e-22	-2.20548	-1.3079	1.66079e-05	-1.71031	-1.28172	1.67161e-05	-1.71099	-1.28207
29993959	chr17:29993959:G:A	5.47543e-21	-0.791431	-3.32541e-10	0.000881221	0.979394	-3.32541e-10	0.000877698	0.967868	-3.32541e-10
29993960	chr17:29993960:A:G	7.82728e-21	-4.62694e-10	-0.434086	0.000191822	-4.62694e-10	-0.545345	0.000193262	-4.62694e-10	-0.545386
29993969	chr17:29993969:A:G	4.60725e-21	-4.62694e-10	-0.96407	0.000120857	-4.62694e-10	-1.0073	0.000121784	-4.62694e-10	-1.00718
29994208	chr17:29994208:G:A	8.39203e-22	-2.07026	-0.596749	0.000159751	-0.10912	-0.619176	0.000160969	-0.109542	-0.618679
29994310	chr17:29994310:T:A	3.63747e-22	-2.25496	-1.24803	2.87558e-05	-1.237	-1.20607	2.89583e-05	-1.23752	-1.20605
29994360	chr17:29994360:A:C	1.36053e-21	-2.18383	-3.32541e-10	3.45063e-05	-2.26077	-3.32541e-10	3.47667e-05	-2.26077	-3.32541e-10
29995917	chr17:29995917:C:T	3.52566e-22	-2.22255	-1.31167	1.75449e-05	-1.64982	-1.28733	1.76588e-05	-1.65054	-1.28766
29995923	chr17:29995923:G:A	3.90597e-22	-2.17166	-1.26012	1.56966e-05	-1.76192	-1.28655	1.58116e-05	-1.76257	-1.28612
29996481	chr17:29996481:A:G	4.88437e-22	-2.26212	-0.94613	3.75271e-05	-1.21637	-0.96048	3.78112e-05	-1.2167	-0.96013
29996528	chr17:29996528:C:T	3.27806e-21	-4.62694e-10	-1.30445	9.20769e-05	-4.62694e-10	-1.27929	9.27648e-05	-4.62694e-10	-1.27937
29996723	chr17:29996723:T:C	8.36527e-22	-1.58755	-1.08265	2.98983e-05	-1.35442	-1.0497	3.01475e-05	-1.3531	-1.05023
29997377	chr17:29997377:TAA:T	6.73307e-21	-4.62694e-10	-0.584671	0.000180506	-4.62694e-10	-0.60615	0.000181878	-4.62694e-10	-0.606098
30000027	chr17:30000027:A:G	5.15973e-21	-4.62694e-10	-0.850817	0.00014332	-4.62694e-10	-0.836836	0.00014441	-4.62694e-10	-0.836775
30000812	chr17:30000812:A:G	2.03775e-20	-4.62694e-10	0.522729	0.000608552	-4.62694e-10	0.609168	0.000615544	-4.62694e-10	0.613072
30000821	chr17:30000821:G:C	7.92944e-22	-1.60521	-1.1185	2.81372e-05	-1.37678	-1.08804	2.83726e-05	-1.37548	-1.08853
30000867	chr17:30000867:C:T	5.13206e-22	-1.86927	-1.28952	1.07677e-05	-2.09606	-1.3293	1.0846e-05	-2.09635	-1.32929
30003262	chr17:30003262:T:G	4.02296e-22	-2.16363	-1.23864	1.54223e-05	-1.7955	-1.2706	1.55367e-05	-1.79613	-1.2701
30003302	chr17:30003302:C:T	8.64693e-22	-1.30895	-1.32813	2.24248e-05	-1.36571	-1.32603	2.26378e-05	-1.36379	-1.32602
30004096	chr17:30004096:C:T	4.20192e-22	-2.26216	-1.09659	1.17763e-05	-2.14958	-1.18624	1.18641e-05	-2.14996	-1.18595
30004129	chr17:30004129:G:A	3.20962e-21	-4.62694e-10	-1.32555	8.89564e-05	-4.62694e-10	-1.31377	8.96248e-05	-4.62694e-10	-1.3138
30004139	chr17:30004139:G:C	7.04951e-21	-4.62694e-10	-0.538744	0.000188719	-4.62694e-10	-0.561653	0.000190154	-4.62694e-10	-0.561598
30004408	chr17:30004408:C:T	8.38737e-22	-1.5993	-1.06826	2.9228e-05	-1.40361	-1.02318	2.94837e-05	-1.40223	-1.02337
30004431	chr17:30004431:G:A	1.5328e-21	-2.06461	-3.32541e-10	3.9247e-05	-2.13204	-3.32541e-10	3.95512e-05	-2.13184	-3.32541e-10
30005089	chr17:30005089:T:C	3.79846e-22	-2.2311	-1.22859	2.0344e-05	-1.61663	-1.1725	2.04705e-05	-1.61737	-1.17308
30005922	chr17:30005922:T:C	3.25243e-21	-4.62694e-10	-1.3123	9.08682e-05	-4.62694e-10	-1.2925	9.15463e-05	-4.62694e-10	-1.29259
30006367	chr17:30006367:A:G	3.57125e-22	-2.21879	-1.30258	1.74657e-05	-1.66773	-1.27394	1.75785e-05	-1.66845	-1.27431
30007692	chr17:30007692:G:A	3.871e-22	-2.16757	-1.2732	1.53542e-05	-1.7738	-1.29672	1.54661e-05	-1.77443	-1.29635
30007756	chr17:30007756:G:T	5.92918e-21	-4.62694e-10	-0.711816	0.000163789	-4.62694e-10	-0.703334	0.000165024	-4.62694e-10	-0.703345
30008070	chr17:30008070:A:C	3.67105e-22	-2.23083	-1.26298	1.94644e-05	-1.61692	-1.21641	1.95871e-05	-1.61766	-1.2169
30008154	chr17:30008154:GGATGAAAAAA:G	1.41127e-20	-4.62694e-10	0.155373	0.000416343	-4.62694e-10	0.229595	0.000420354	-4.62694e-10	0.231662
30008330	chr17:30008330:C:T	4.76856e-20	1.37293	-3.32541e-10	0.000185277	-0.58006	-3.32541e-10	0.000187162	-0.577459	-3.32541e-10
30008615	chr17:30008615:T:C	6.95683e-21	-4.62694e-10	-0.551978	0.000186436	-4.62694e-10	-0.573828	0.000187853	-4.62694e-10	-0.573776
30008731	chr17:30008731:C:G	8.24788e-22	-1.60174	-1.08259	2.94581e-05	-1.36991	-1.04903	2.97033e-05	-1.36861	-1.04957
30008931	chr17:30008931:T:G	3.85948e-22	-2.22477	-1.21898	2.00441e-05	-1.64311	-1.16087	2.01687e-05	-1.64384	-1.16147
30009414	chr17:30009414:G:T	4.94509e-22	-2.26232	-0.933571	4.16122e-05	-1.12612	-0.947405	4.19234e-05	-1.12654	-0.947049
30009474	chr17:30009474:T:C	1.09321e-20	-4.62694e-10	-0.0999995	0.000282246	-4.62694e-10	-0.159136	0.000284529	-4.62694e-10	-0.158598
30009844	chr17:30009844:G:A	3.33013e-21	-4.62694e-10	-1.28869	9.38386e-05	-4.62694e-10	-1.26034	9.45385e-05	-4.62694e-10	-1.26043
30010255	chr17:30010255:C:T	3.26918e-21	-4.62694e-10	-1.30716	9.15344e-05	-4.62694e-10	-1.2852	9.22187e-05	-4.62694e-10	-1.28527
30010888	chr17:30010888:T:C	6.43817e-21	-4.62694e-10	-0.629457	0.000179784	-4.62694e-10	-0.610157	0.000181485	-4.62694e-10	-0.60826
30011286	chr17:30011286:A:G	3.91459e-22	-2.18545	-1.24413	1.64262e-05	-1.72945	-1.27358	1.65473e-05	-1.73012	-1.2731
30011376	chr17:30011376:A:G	7.04951e-21	-4.62694e-10	-0.538744	0.000188719	-4.62694e-10	-0.561653	0.000190154	-4.62694e-10	-0.561598
30011613	chr17:30011613:T:C	6.34949e-21	-4.62694e-10	-0.643327	0.00017726	-4.62694e-10	-0.624296	0.000178934	-4.62694e-10	-0.622418
30011633	chr17:30011633:T:C	4.44206e-21	-4.62694e-10	-1.00058	0.000122536	-4.62694e-10	-0.993509	0.000123416	-4.62694e-10	-0.993874
30011975	chr17:30011975:T:C	3.35137e-21	-4.62694e-10	-1.28233	0.000102622	-4.62694e-10	-1.17086	0.000103424	-4.62694e-10	-1.1706
30012287	chr17:30012287:C:T	3.22143e-21	-4.62694e-10	-1.32188	8.94295e-05	-4.62694e-10	-1.30846	9.00995e-05	-4.62694e-10	-1.30852
30013120	chr17:30013120:G:A	2.02265e-20	-4.62694e-10	0.515293	0.00060524	-4.62694e-10	0.603711	0.000612187	-4.62694e-10	0.607604
30013672	chr17:30013672:G:A	2.7678e-20	0.828936	-3.32541e-10	0.00016699	-0.683983	-3.32541e-10	0.000168682	-0.681417	-3.32541e-10
30014099	chr17:30014099:G:A	1.36065e-20	-4.62694e-10	0.118849	0.000316837	-4.62694e-10	-0.0435256	0.000319497	-4.62694e-10	-0.042686
30014661	chr17:30014661:T:G	4.79238e-22	-2.1751	-1.05215	2.54181e-05	-1.5919	-0.974555	2.55912e-05	-1.59242	-0.974763
30014724	chr17:30014724:A:T	3.20571e-21	-4.62694e-10	-1.32677	8.87228e-05	-4.62694e-10	-1.3164	8.93897e-05	-4.62694e-10	-1.31643
30014811	chr17:30014811:A:G	3.22026e-21	-4.62694e-10	-1.32224	8.93748e-05	-4.62694e-10	-1.30908	9.00445e-05	-4.62694e-10	-1.30913
30015204	chr17:30015204:C:T	1.33824e-20	-4.62694e-10	0.10224	0.000394473	-4.62694e-10	0.175636	0.000398254	-4.62694e-10	0.177656
30015879	chr17:30015879:A:G	6.66876e-21	-4.62694e-10	-0.594268	0.000178839	-4.62694e-10	-0.615431	0.000180198	-4.62694e-10	-0.61538
30016874	chr17:30016874:A:C	1.32935e-20	-4.62694e-10	0.0955725	0.000309838	-4.62694e-10	-0.0658647	0.000312437	-4.62694e-10	-0.0650326
30017258	chr17:30017258:G:A	3.95775e-22	-2.18342	-1.23519	1.62155e-05	-1.74833	-1.26762	1.63355e-05	-1.749	-1.26709
30017301	chr17:30017301:G:A	2.30842e-20	-4.62694e-10	0.647445	0.000694573	-4.62694e-10	0.741383	0.000701536	-4.62694e-10	0.743839
30017431	chr17:30017431:TACTACGCC:T	3.77896e-21	-4.62694e-10	-1.16225	0.000111194	-4.62694e-10	-1.09064	0.000112034	-4.62694e-10	-1.09064
30017694	chr17:30017694:T:C	7.40165e-22	-1.66988	-1.1227	2.61216e-05	-1.44683	-1.09232	2.63387e-05	-1.44557	-1.09282
30019111	chr17:30019111:G:A	3.20118e-21	-4.62694e-10	-1.32818	8.84388e-05	-4.62694e-10	-1.3196	8.91064e-05	-4.62694e-10	-1.3196
30019548	chr17:30019548:C:T	1.44356e-21	-2.12459	-3.32541e-10	4.45296e-05	-2.00576	-3.32541e-10	4.48562e-05	-2.00597	-3.32541e-10
30019683	chr17:30019683:T:C	1.27305e-21	-2.25028	-3.32541e-10	3.51152e-05	-2.24328	-3.32541e-10	3.53808e-05	-2.24326	-3.32541e-10
30020013	chr17:30020013:G:A	2.01409e-20	-4.62694e-10	0.511051	0.000602618	-4.62694e-10	0.59937	0.000609532	-4.62694e-10	0.603258
30020515	chr17:30020515:C:T	1.25953e-21	-2.26096	-3.32541e-10	3.55721e-05	-2.23035	-3.32541e-10	3.58401e-05	-2.23037	-3.32541e-10
30021026	chr17:30021026:T:A	4.13075e-21	-4.62694e-10	-1.07324	0.000104791	-4.62694e-10	-1.14995	0.00010558	-4.62694e-10	-1.14996
30021426	chr17:30021426:TATA:T	5.53548e-21	-4.62694e-10	-0.780523	0.000131661	-4.62694e-10	-0.921682	0.000132725	-4.62694e-10	-0.921153
30022077	chr17:30022077:G:A	3.63738e-22	-2.19851	-1.30451	1.61156e-05	-1.74554	-1.27659	1.62204e-05	-1.74621	-1.27695
30022453	chr17:30022453:A:G	6.08924e-21	-4.62694e-10	-0.685179	0.000169514	-4.62694e-10	-0.668978	0.000171099	-4.62694e-10	-0.66719
30022458	chr17:30022458:G:A	4.51068e-22	-2.18711	-1.10073	2.47639e-05	-1.56667	-1.02586	2.4933e-05	-1.56721	-1.02603
30022973	chr17:30022973:T:C	4.46403e-21	-4.62694e-10	-0.995651	0.00012375	-4.62694e-10	-0.983651	0.000124724	-4.62694e-10	-0.98333
30023032	chr17:30023032:T:C	3.21472e-21	-4.62694e-10	-1.32396	8.92258e-05	-4.62694e-10	-1.31074	8.98959e-05	-4.62694e-10	-1.31078
30023357	chr17:30023357:C:T	1.27552e-20	-4.62694e-10	0.054238	0.000298307	-4.62694e-10	-0.10379	0.000300804	-4.62694e-10	-0.102975
30023451	chr17:30023451:G:A	1.22579e-21	-1.53005	-0.758066	4.41623e-05	-1.30999	-0.704048	4.45459e-05	-1.30861	-0.704309
30023880	chr17:30023880:T:C	6.9645e-21	-4.62694e-10	-0.550876	0.000186648	-4.62694e-10	-0.57269	0.000188067	-4.62694e-10	-0.572638
30024629	chr17:30024629:A:G	3.74791e-21	-4.62694e-10	-1.1705	0.000109872	-4.62694e-10	-1.10259	0.0001107	-4.62694e-10	-1.10261
30025101	chr17:30025101:G:T	4.26952e-22	-2.153	-1.18979	1.55887e-05	-1.82644	-1.22893	1.57069e-05	-1.82707	-1.22827
30025171	chr17:30025171:A:G	3.2229e-20	0.981165	-3.32541e-10	7.22064e-05	-1.52239	-3.32541e-10	7.27793e-05	-1.522	-3.32541e-10
30025337	chr17:30025337:A:C	8.47301e-21	-4.62694e-10	-0.354817	0.000200885	-4.62694e-10	-0.49918	0.000202499	-4.62694e-10	-0.498699
30026257	chr17:30026257:C:T	3.30904e-21	-4.62694e-10	-1.29505	9.30432e-05	-4.62694e-10	-1.26885	9.37377e-05	-4.62694e-10	-1.26893
30027236	chr17:30027236:C:T	7.82116e-22	-1.40849	-1.32897	2.03079e-05	-1.46161	-1.3293	2.04984e-05	-1.45979	-1.3293
30029118	chr17:30029118:C:T	4.97996e-22	-2.26209	-0.926776	4.25834e-05	-1.10938	-0.941067	4.29021e-05	-1.10981	-0.940703
30029201	chr17:30029201:C:T	3.19854e-21	-4.62694e-10	-1.32901	8.80776e-05	-4.62694e-10	-1.3237	8.87399e-05	-4.62694e-10	-1.32372
30029477	chr17:30029477:C:T	3.074e-20	-4.62694e-10	0.933861	0.000943558	-4.62694e-10	1.04774	0.00095319	-4.62694e-10	1.05038
30029726	chr17:30029726:C:A	4.68706e-22	-2.26196	-0.987518	4.04472e-05	-1.10147	-1.00045	4.07485e-05	-1.1019	-1.00011
30029786	chr17:30029786:A:G	3.24021e-20	-4.62694e-10	0.98652	0.000996165	-4.62694e-10	1.102	0.00100637	-4.62694e-10	1.10467
30030029	chr17:30030029:G:A	3.56345e-22	-2.22108	-1.30248	1.75976e-05	-1.66013	-1.27402	1.77111e-05	-1.66085	-1.27439
30030062	chr17:30030062:T:A	3.57112e-22	-2.21893	-1.30248	1.74632e-05	-1.6678	-1.27402	1.7576e-05	-1.66851	-1.27439
30030293	chr17:30030293:T:C	2.84837e-21	-1.44495	-3.32541e-10	0.000204065	-0.483476	-3.32541e-10	0.000205912	-0.481987	-3.32541e-10
30030363	chr17:30030363:G:A	3.25963e-21	-4.62694e-10	-1.31009	9.67481e-05	-4.62694e-10	-1.2298	9.74974e-05	-4.62694e-10	-1.22961
30030950	chr17:30030950:C:A	6.80382e-21	-4.62694e-10	-0.574218	0.000189664	-4.62694e-10	-0.556661	0.000191465	-4.62694e-10	-0.554728
30031118	chr17:30031118:C:A	3.37094e-21	-4.62694e-10	-1.27651	9.6135e-05	-4.62694e-10	-1.23616	9.68617e-05	-4.62694e-10	-1.23615
30031762	chr17:30031762:CTGTAATTTCAGT:C	6.08388e-21	-0.686059	-3.32541e-10	7.63446e-05	-1.46666	-3.32541e-10	7.69288e-05	-1.46655	-3.32541e-10
30032493	chr17:30032493:G:A	3.89714e-22	-2.18067	-1.25337	1.60946e-05	-1.74326	-1.28017	1.62128e-05	-1.74392	-1.27971
30032701	chr17:30032701:C:T	3.28896e-21	-4.62694e-10	-1.30113	9.39391e-05	-4.62694e-10	-1.25927	9.46449e-05	-4.62694e-10	-1.2593
30032731	chr17:30032731:C:T	6.35984e-21	-4.62694e-10	-0.641699	0.000177045	-4.62694e-10	-0.625513	0.00017871	-4.62694e-10	-0.623671
30033058	chr17:30033058:C:T	6.37014e-21	-4.62694e-10	-0.640081	0.00017733	-4.62694e-10	-0.6239	0.000178999	-4.62694e-10	-0.622056
30033070	chr17:30033070:G:A	1.66322e-20	-4.62694e-10	0.319636	0.000489742	-4.62694e-10	0.391964	0.00049519	-4.62694e-10	0.395507
30033239	chr17:30033239:C:T	2.14409e-21	-1.72899	-3.32541e-10	3.4683e-05	-2.25566	-3.32541e-10	3.49436e-05	-2.2557	-3.32541e-10
30033786	chr17:30033786:C:T	3.35137e-21	-4.62694e-10	-1.28233	0.000102622	-4.62694e-10	-1.17086	0.000103424	-4.62694e-10	-1.1706
30034651	chr17:30034651:A:C	3.60218e-22	-2.20405	-1.3087	1.6445e-05	-1.71906	-1.28283	1.65522e-05	-1.71974	-1.28318
30034951	chr17:30034951:C:G	3.53895e-22	-2.22132	-1.30914	1.74171e-05	-1.66093	-1.28353	1.75301e-05	-1.66165	-1.28387
30035465	chr17:30035465:C:T	5.44561e-22	-1.77605	-1.32343	1.43426e-05	-1.81734	-1.32134	1.44704e-05	-1.81601	-1.32132
30035881	chr17:30035881:G:A	2.0738e-20	-4.62694e-10	0.540265	0.000614412	-4.62694e-10	0.618751	0.000621395	-4.62694e-10	0.622533
30036162	chr17:30036162:TATATA:T	2.84972e-21	-1.44448	-3.32541e-10	5.89557e-05	-1.72513	-3.32541e-10	5.94285e-05	-1.72466	-3.32541e-10
30036558	chr17:30036558:T:C	1.76853e-19	-4.62694e-10	2.68362	0.00643723	-4.62694e-10	2.96794	0.00650755	-4.62694e-10	2.97128
30036624	chr17:30036624:C:T	3.66832e-22	-2.20326	-1.29129	2.03239e-05	-1.52776	-1.26236	2.0468e-05	-1.52823	-1.26234
30036634	chr17:30036634:C:T	4.21999e-21	-4.62694e-10	-1.05187	0.000125254	-4.62694e-10	-0.97157	0.000126236	-4.62694e-10	-0.971282
30037438	chr17:30037438:C:T	4.82989e-22	-2.25299	-0.966476	3.20877e-05	-1.34545	-0.98799	3.23282e-05	-1.34584	-0.987659
30037742	chr17:30037742:T:G	7.06176e-21	-4.62694e-10	-0.537008	0.000174865	-4.62694e-10	-0.637903	0.000176201	-4.62694e-10	-0.637807
30037750	chr17:30037750:T:C	5.18058e-22	-2.25988	-0.889492	3.79572e-05	-1.25631	-0.909145	3.82426e-05	-1.25672	-0.908764
30038118	chr17:30038118:C:T	3.05951e-20	-4.62694e-10	0.929137	0.000939043	-4.62694e-10	1.04295	0.000948627	-4.62694e-10	1.04558
30038348	chr17:30038348:C:T	6.02282e-21	-4.62694e-10	-0.696146	0.000166559	-4.62694e-10	-0.686563	0.000167815	-4.62694e-10	-0.686574
30038632	chr17:30038632:T:C	3.23582e-21	-4.62694e-10	-1.31742	9.02234e-05	-4.62694e-10	-1.29963	9.09001e-05	-4.62694e-10	-1.29967
30039281	chr17:30039281:G:A	4.60331e-21	-4.62694e-10	-0.964927	0.000135147	-4.62694e-10	-0.895552	0.000136196	-4.62694e-10	-0.89534
30039493	chr17:30039493:ACT:A	8.1827e-21	-4.62694e-10	-0.389679	0.00021408	-4.62694e-10	-0.435567	0.000215808	-4.62694e-10	-0.435046
30039703	chr17:30039703:A:G	3.24646e-21	-4.62694e-10	-1.31414	9.07029e-05	-4.62694e-10	-1.29432	9.13812e-05	-4.62694e-10	-1.29439
30040276	chr17:30040276:T:C	6.86877e-21	-4.62694e-10	-0.564716	0.000191372	-4.62694e-10	-0.547697	0.000193192	-4.62694e-10	-0.545752
30041178	chr17:30041178:G:A	5.23331e-22	-2.25831	-0.880932	3.73045e-05	-1.28234	-0.900455	3.75852e-05	-1.28275	-0.900073
30042530	chr17:30042530:G:T	5.33064e-22	-2.25756	-0.863253	3.75105e-05	-1.29376	-0.883538	3.77931e-05	-1.29416	-0.883147
30043311	chr17:30043311:T:G	3.08228e-20	-4.62694e-10	0.936553	0.000946185	-4.62694e-10	1.05052	0.000955845	-4.62694e-10	1.05316
30043854	chr17:30043854:T:G	2.18575e-20	-4.62694e-10	0.592844	0.000655737	-4.62694e-10	0.683845	0.000663319	-4.62694e-10	0.687822
30044501	chr17:30044501:G:A	1.15804e-20	-4.62694e-10	-0.0423864	0.000263163	-4.62694e-10	-0.229141	0.000265139	-4.62694e-10	-0.229181
30045112	chr17:30045112:A:G	5.27972e-22	-2.26054	-0.869877	3.9256e-05	-1.24162	-0.890186	3.95512e-05	-1.24204	-0.889798
30045180	chr17:30045180:G:A	1.11976e-20	-4.62694e-10	-0.0760019	0.000288751	-4.62694e-10	-0.13635	0.000291088	-4.62694e-10	-0.135809
30045299	chr17:30045299:A:G	3.63107e-21	-4.62694e-10	-1.20217	0.000105168	-4.62694e-10	-1.14636	0.000105935	-4.62694e-10	-1.14661
30045554	chr17:30045554:A:G	4.28031e-22	-2.16838	-1.17189	1.05159e-05	-2.25815	-1.19088	1.05939e-05	-2.25811	-1.19104
30045765	chr17:30045765:A:T	3.93693e-22	-2.17042	-1.25346	1.5666e-05	-1.77005	-1.28037	1.57814e-05	-1.77069	-1.27991
30045952	chr17:30045952:G:C	3.22138e-21	-4.62694e-10	-1.32189	8.94273e-05	-4.62694e-10	-1.30849	9.00973e-05	-4.62694e-10	-1.30854
30047094	chr17:30047094:A:G	5.01421e-22	-2.25822	-0.923793	3.55444e-05	-1.28818	-0.942957	3.58113e-05	-1.28858	-0.942592
30047095	chr17:30047095:A:G	1.36557e-20	-4.62694e-10	0.122455	0.000318706	-4.62694e-10	-0.0376463	0.00032138	-4.62694e-10	-0.0368094
30047227	chr17:30047227:TA:T	3.28343e-21	-4.62694e-10	-1.30281	9.20854e-05	-4.62694e-10	-1.2792	9.27734e-05	-4.62694e-10	-1.27927
30047867	chr17:30047867:C:A	8.01599e-21	-4.62694e-10	-0.410264	0.000214238	-4.62694e-10	-0.434829	0.000215867	-4.62694e-10	-0.43477
30048377	chr17:30048377:C:CA	6.77112e-21	-4.62694e-10	-0.579035	0.000188717	-4.62694e-10	-0.561666	0.000190508	-4.62694e-10	-0.559738
30049094	chr17:30049094:A:G	1.3837e-21	-2.16694	-3.32541e-10	3.87092e-05	-2.14584	-3.32541e-10	3.8961e-05	-2.14687	-3.32541e-10
30049119	chr17:30049119:C:T	6.89955e-21	-4.62694e-10	-0.560246	0.000184982	-4.62694e-10	-0.581658	0.000186387	-4.62694e-10	-0.581606
30049404	chr17:30049404:C:T	2.0158e-20	-4.62694e-10	0.5119	0.00060313	-4.62694e-10	0.600219	0.000610051	-4.62694e-10	0.604108
30049845	chr17:30049845:C:T	6.90757e-22	-1.82054	-1.04113	2.30496e-05	-1.66256	-1.00171	2.32451e-05	-1.66144	-1.0019
30050644	chr17:30050644:G:A	3.05859e-20	-4.62694e-10	0.928838	0.000938619	-4.62694e-10	1.0425	0.000948198	-4.62694e-10	1.04513
30050963	chr17:30050963:A:G	7.2842e-21	-4.62694e-10	-0.505994	0.000194934	-4.62694e-10	-0.529253	0.000196416	-4.62694e-10	-0.529198
30051188	chr17:30051188:T:G	7.3054e-21	-4.62694e-10	-0.503088	0.00019549	-4.62694e-10	-0.526405	0.000196977	-4.62694e-10	-0.526349
30051258	chr17:30051258:C:T	5.16067e-22	-2.25915	-0.894075	3.72076e-05	-1.27166	-0.913738	3.74873e-05	-1.27207	-0.913359
30051475	chr17:30051475:A:T	2.46064e-21	-1.59128	-3.32541e-10	0.000140113	-0.859464	-3.32541e-10	0.000140537	-0.863963	-3.32541e-10
30052494	chr17:30052494:G:A	5.55126e-22	-2.03498	-1.04528	2.22568e-05	-1.60953	-1.08973	2.24241e-05	-1.60996	-1.08934
30052733	chr17:30052733:C:T	3.31365e-21	-4.62694e-10	-1.29365	9.31488e-05	-4.62694e-10	-1.26772	9.38419e-05	-4.62694e-10	-1.26782
30052862	chr17:30052862:A:G	1.34289e-21	-2.19688	-3.32541e-10	4.33116e-05	-2.03349	-3.32541e-10	4.36371e-05	-2.03353	-3.32541e-10
30052989	chr17:30052989:C:T	3.35613e-21	-4.62694e-10	-1.28091	9.27465e-05	-4.62694e-10	-1.27204	9.34307e-05	-4.62694e-10	-1.27221
30053017	chr17:30053017:T:G	2.18689e-20	-4.62694e-10	0.593364	0.000656007	-4.62694e-10	0.684258	0.000663593	-4.62694e-10	0.688235
30053395	chr17:30053395:C:G	5.59354e-21	-4.62694e-10	-0.77009	0.000154495	-4.62694e-10	-0.761751	0.00015566	-4.62694e-10	-0.761758
30053548	chr17:30053548:C:A	3.37868e-21	-4.62694e-10	-1.27422	9.23878e-05	-4.62694e-10	-1.27592	9.30822e-05	-4.62694e-10	-1.27595
30054999	chr17:30054999:A:G	3.68661e-21	-4.62694e-10	-1.18699	0.0001058	-4.62694e-10	-1.14036	0.000106586	-4.62694e-10	-1.14048
30055235	chr17:30055235:A:G	2.19529e-20	-4.62694e-10	0.597197	0.00065853	-4.62694e-10	0.688095	0.000666147	-4.62694e-10	0.692076
30055661	chr17:30055661:T:C	4.02412e-21	-4.62694e-10	-1.0994	0.000111355	-4.62694e-10	-1.08919	0.000112164	-4.62694e-10	-1.08947
30055686	chr17:30055686:C:T	3.96345e-22	-2.16788	-1.2493	1.56297e-05	-1.7762	-1.27654	1.57452e-05	-1.77683	-1.27607
```
