## Supplementary material for "Characterization of shared and ancestry-specific signals driving complex traits using multi-ancestry fine-mapping": susiex_nc3.cs80.summary

```
# chr17:28095995-30055687
CS_ID	CS_LENGTH	CS_PURITY	MAX_PIP_SNP	BP	REF_ALLELE	ALT_ALLELE	REF_FRQ	BETA	SE	-LOG10P	MAX_PIP	POST-HOC_PROB_POP1	POST-HOC_PROB_POP2
1	47	0.965677	chr17:29372761:A:G	29372761	G,G	A,A	1,1	inf,inf	inf,inf	20.7954,1.06051	0.0726626	1	0.450306
2	1721	0	chr17:28534996:G:A	28534996	NA,A	NA,G	NA,1	NA,inf	NA,inf	NA,3.57015	0.0213617	0.476255	0.398407
3	1734	0	chr17:28534996:G:A	28534996	NA,A	NA,G	NA,1	NA,inf	NA,inf	NA,3.57015	0.0217143	0.473577	0.399061
```
