## Supplementary material for "Characterization of shared and ancestry-specific signals driving complex traits using multi-ancestry fine-mapping": susiex_nc1.cs80.cs

```
CS_ID	SNP	BP	REF_ALLELE	ALT_ALLELE	REF_FRQ	BETA	SE	-LOG10P	CS_PIP	OVRL_PIP
1	chr17:35562904:G:A	35562904	A,A	G,G	1,1	-inf,-inf	inf,inf	13.6642,5.93898	0.48778	0.48778
1	chr17:35558885:A:G	35558885	G,G	A,A	1,1	-inf,-inf	inf,inf	13.4352,5.93275	0.289016	0.289016
1	chr17:35557785:T:C	35557785	C,C	T,T	1,1	-inf,-inf	inf,inf	13.3733,5.80969	0.193795	0.193795
```
