## Supplementary material for "Characterization of shared and ancestry-specific signals driving complex traits using multi-ancestry fine-mapping": susiex_nc1.cs80.snp

```
BP	SNP	PIP(CS1)	LogBF(CS1,Pop1)	LogBF(CS1,Pop2)
35059112	chr17:35059112:A:G	2.39506e-17	-1.84945	0.726353
35059203	chr17:35059203:G:GA	3.21688e-17	-2.95827e-10	-0.828096
35059204	chr17:35059204:A:G	1.11765e-17	-1.88529	-5.92657e-10
35059366	chr17:35059366:C:G	3.21108e-17	-2.95827e-10	-0.829904
35059486	chr17:35059486:T:C	1.48251e-17	-2.95827e-10	-1.60277
35059606	chr17:35059606:T:C	1.95927e-17	-2.95827e-10	-1.32394
35060368	chr17:35060368:T:C	1.54771e-17	-2.95827e-10	-1.55973
35060369	chr17:35060369:T:TTAA	4.49346e-17	-2.95827e-10	-0.493887
35060593	chr17:35060593:A:G	1.53016e-17	-2.95827e-10	-1.57114
35060609	chr17:35060609:G:A	3.86447e-17	-2.95827e-10	-0.644685
35060847	chr17:35060847:TTCAG:T	1.53708e-17	-2.95827e-10	-1.56662
35060878	chr17:35060878:GA:G	6.72305e-16	-2.95827e-10	2.21162
35061403	chr17:35061403:G:A	2.81242e-17	-2.95827e-10	-0.962463
35061664	chr17:35061664:T:C	3.58936e-17	-2.95827e-10	-0.718535
35062127	chr17:35062127:G:A	1.48747e-17	-2.95827e-10	-1.59943
35062133	chr17:35062133:G:A	1.65628e-17	-2.95827e-10	-1.49194
35062375	chr17:35062375:C:T	1.60425e-17	-2.95827e-10	-1.52385
35062614	chr17:35062614:A:G	1.53646e-17	-2.95827e-10	-1.56703
35063049	chr17:35063049:C:A	2.36353e-17	-2.95827e-10	-1.13635
35063085	chr17:35063085:C:T	6.43405e-16	-2.95827e-10	2.16768
35063150	chr17:35063150:G:C	3.74599e-18	-1.70674	-1.27167
35064191	chr17:35064191:C:G	2.74079e-17	-2.95827e-10	-0.988262
35064203	chr17:35064203:A:T	5.74702e-17	-2.95827e-10	-0.247828
35064249	chr17:35064249:C:T	1.50403e-17	-2.95827e-10	-1.58836
35065066	chr17:35065066:T:C	6.07291e-18	-0.902768	-1.59249
35065257	chr17:35065257:C:T	6.289e-18	-0.858241	-1.60205
35065474	chr17:35065474:T:A	1.59505e-17	-2.95827e-10	-1.52961
35065528	chr17:35065528:C:T	5.66347e-18	-0.97053	-1.59453
35065668	chr17:35065668:G:C	2.92047e-18	-1.64155	-1.5858
35066092	chr17:35066092:C:T	2.44551e-17	-2.95827e-10	-1.10226
35066804	chr17:35066804:C:T	2.05107e-17	-2.95827e-10	-1.27815
35066949	chr17:35066949:A:G	4.47851e-17	-2.95827e-10	-0.497219
35067359	chr17:35067359:C:T	1.4829e-17	-2.95827e-10	-1.60251
35068034	chr17:35068034:CCA:C	3.58624e-17	-2.95827e-10	-0.719406
35068394	chr17:35068394:T:C	1.48208e-17	-2.95827e-10	-1.60306
35069910	chr17:35069910:C:T	5.61624e-18	-0.982934	-1.5905
35070062	chr17:35070062:G:A	6.60161e-16	-2.95827e-10	2.19339
35071296	chr17:35071296:A:G	2.69937e-17	-2.95827e-10	-1.00349
35071353	chr17:35071353:C:T	1.25987e-17	-1.7655	-5.92657e-10
35071953	chr17:35071953:G:A	1.51043e-17	-2.95827e-10	-1.58412
35072431	chr17:35072431:C:G	9.83163e-18	-2.01349	-5.92657e-10
35072726	chr17:35072726:T:C	8.26439e-18	-1.19025	-0.996893
35073694	chr17:35073694:G:A	6.72281e-18	-0.790513	-1.60308
35073783	chr17:35073783:A:G	1.56115e-17	-2.95827e-10	-1.55109
35074010	chr17:35074010:A:G	1.48228e-17	-2.95827e-10	-1.60293
35074328	chr17:35074328:C:T	1.64038e-17	-2.95827e-10	-1.50158
35074436	chr17:35074436:T:C	6.351e-18	-1.7761	-0.674385
35074938	chr17:35074938:A:G	1.49694e-17	-2.95827e-10	-1.59309
35075292	chr17:35075292:T:C	1.48223e-17	-2.95827e-10	-1.60296
35075337	chr17:35075337:A:G	3.73396e-17	-2.95827e-10	-0.679039
35075433	chr17:35075433:G:A	1.48235e-17	-2.95827e-10	-1.60288
35075867	chr17:35075867:T:C	1.48206e-17	-2.95827e-10	-1.60307
35076148	chr17:35076148:C:G	1.50441e-17	-1.58811	-5.92657e-10
35076430	chr17:35076430:T:C	6.5957e-18	-0.833595	-1.57908
35076619	chr17:35076619:G:A	1.81751e-17	-2.95827e-10	-1.39904
35076936	chr17:35076936:G:A	1.49819e-17	-2.95827e-10	-1.59225
35077225	chr17:35077225:T:C	2.22032e-17	-2.95827e-10	-1.19886
35077407	chr17:35077407:C:T	6.95182e-16	-2.95827e-10	2.24508
35078008	chr17:35078008:T:C	1.73098e-17	-2.95827e-10	-1.44782
35078243	chr17:35078243:C:T	1.30613e-17	-1.9458	0.216364
35078284	chr17:35078284:A:G	1.10259e-17	-1.89884	-5.92657e-10
35078453	chr17:35078453:A:C	2.00323e-17	-2.95827e-10	-1.30175
35078479	chr17:35078479:T:C	5.7344e-18	-0.968087	-1.58452
35078664	chr17:35078664:T:C	3.00011e-18	-1.74529	-1.45516
35078745	chr17:35078745:C:T	6.61576e-18	-0.806577	-1.60306
35079007	chr17:35079007:G:C	6.25288e-18	-0.863308	-1.60274
35079045	chr17:35079045:T:G	1.53969e-17	-2.95827e-10	-1.56493
35079066	chr17:35079066:T:C	6.35823e-17	-2.95827e-10	-0.146759
35079251	chr17:35079251:T:C	1.54347e-17	-2.95827e-10	-1.56247
35079267	chr17:35079267:A:G	2.79135e-17	-2.95827e-10	-0.969985
35079469	chr17:35079469:T:C	3.18927e-18	-1.86039	-1.27891
35079696	chr17:35079696:G:C	5.33294e-18	-1.02269	-1.6025
35080576	chr17:35080576:A:T	1.74255e-17	-2.95827e-10	-1.44116
35080621	chr17:35080621:T:C	9.63195e-18	-2.03401	-5.92657e-10
35080689	chr17:35080689:T:C	1.53568e-17	-2.95827e-10	-1.56754
35081262	chr17:35081262:A:G	1.48207e-17	-2.95827e-10	-1.60307
35081318	chr17:35081318:A:G	6.04533e-17	-2.95827e-10	-0.197224
35081658	chr17:35081658:A:G	1.57702e-17	-2.95827e-10	-1.54097
35081930	chr17:35081930:A:G	1.5411e-17	-2.95827e-10	-1.56401
35081997	chr17:35081997:TC:T	1.48316e-17	-2.95827e-10	-1.60234
35082758	chr17:35082758:C:T	1.61814e-17	-2.95827e-10	-1.51523
35083149	chr17:35083149:C:T	1.4828e-17	-2.95827e-10	-1.60258
35083831	chr17:35083831:T:G	5.46623e-18	-1.7906	-0.80991
35083969	chr17:35083969:T:C	5.78893e-16	-2.95827e-10	2.06202
35084013	chr17:35084013:T:C	5.04578e-18	-1.08564	-1.5949
35084044	chr17:35084044:T:G	6.717e-18	-0.809717	-1.58474
35084409	chr17:35084409:T:C	8.76759e-18	-1.55938	-0.56865
35084531	chr17:35084531:T:C	2.0379e-17	-1.65774	0.373151
35084660	chr17:35084660:C:T	1.48209e-17	-2.95827e-10	-1.60305
35084665	chr17:35084665:A:G	5.98459e-18	-1.57869	-0.931213
35084975	chr17:35084975:A:G	2.65299e-18	-1.75357	-1.56984
35085164	chr17:35085164:TG:T	3.04109e-18	-1.90258	-1.2843
35085436	chr17:35085436:T:C	4.63834e-16	-2.95827e-10	1.84043
35085483	chr17:35085483:G:A	1.48215e-17	-2.95827e-10	-1.60302
35085591	chr17:35085591:G:A	1.80988e-17	-2.95827e-10	-1.40325
35086118	chr17:35086118:T:C	2.61667e-17	-2.95827e-10	-1.03461
35086149	chr17:35086149:T:C	1.49097e-17	-2.95827e-10	-1.59708
35086794	chr17:35086794:A:C	1.48238e-17	-2.95827e-10	-1.60286
35086937	chr17:35086937:G:A	1.5971e-17	-2.95827e-10	-1.52832
35087960	chr17:35087960:C:G	1.48212e-17	-2.95827e-10	-1.60303
35088950	chr17:35088950:C:T	1.51535e-17	-2.95827e-10	-1.58086
35089761	chr17:35089761:C:G	5.97207e-17	-2.95827e-10	-0.209416
35089947	chr17:35089947:G:A	5.27617e-18	-1.30642	-1.32947
35089995	chr17:35089995:C:T	1.04303e-17	-1.95438	-5.92657e-10
35090301	chr17:35090301:G:A	5.04548e-18	-1.24104	-1.43956
35090326	chr17:35090326:A:G	5.56921e-18	-1.27399	-1.30786
35090363	chr17:35090363:C:T	1.02521e-17	-1.97161	-5.92657e-10
35090436	chr17:35090436:C:A	1.84663e-17	-2.95827e-10	-1.38314
35090534	chr17:35090534:C:T	3.24221e-17	-2.95827e-10	-0.820255
35090555	chr17:35090555:G:A	7.84067e-16	-2.95827e-10	2.3654
35090795	chr17:35090795:T:A	1.78803e-17	-1.4154	-5.92657e-10
35090803	chr17:35090803:G:A	5.02291e-18	-1.2866	-1.39849
35091184	chr17:35091184:G:A	3.00589e-17	-2.95827e-10	-0.895935
35091251	chr17:35091251:G:T	5.34121e-17	-0.321057	-5.92657e-10
35091252	chr17:35091252:G:C	2.12971e-17	-2.95827e-10	-1.24052
35092456	chr17:35092456:C:A	3.58236e-17	-2.95827e-10	-0.720488
35093196	chr17:35093196:A:G	2.71859e-17	-2.95827e-10	-0.996397
35093616	chr17:35093616:C:A	4.32244e-17	-2.95827e-10	-0.532689
35093871	chr17:35093871:C:T	1.66694e-17	-2.95827e-10	-1.48552
35094064	chr17:35094064:T:C	1.54057e-17	-2.95827e-10	-1.56436
35094156	chr17:35094156:C:T	1.00408e-17	-1.99244	-5.92657e-10
35094404	chr17:35094404:C:T	3.32179e-18	-1.53452	-1.56407
35094417	chr17:35094417:T:C	1.58184e-17	-2.95827e-10	-1.53792
35094551	chr17:35094551:C:T	3.0832e-17	-2.95827e-10	-0.870543
35094812	chr17:35094812:C:A	2.37322e-17	-2.95827e-10	-1.13226
35095196	chr17:35095196:T:A	3.11672e-18	-1.57651	-1.58581
35095427	chr17:35095427:C:A	3.45528e-17	-2.95827e-10	-0.756605
35095753	chr17:35095753:C:T	5.49264e-17	-1.96016	1.66706
35097182	chr17:35097182:C:A	6.09782e-16	-2.95827e-10	2.11401
35097196	chr17:35097196:T:C	2.54484e-18	-1.90755	-1.45748
35097519	chr17:35097519:A:G	2.81111e-18	-2.03665	-1.22887
35097521	chr17:35097521:A:G	2.24042e-17	-2.95827e-10	-1.18984
35097602	chr17:35097602:AG:A	2.23724e-17	-2.95827e-10	-1.19127
35097668	chr17:35097668:T:A	1.48359e-17	-2.95827e-10	-1.60205
35098097	chr17:35098097:G:A	1.31948e-16	-2.95827e-10	0.58331
35098392	chr17:35098392:G:A	4.04861e-17	-2.95827e-10	-0.598135
35098430	chr17:35098430:C:T	1.72076e-17	-2.95827e-10	-1.45374
35099202	chr17:35099202:T:C	2.35807e-17	-2.95827e-10	-1.13867
35099510	chr17:35099510:C:T	5.44032e-17	-2.95827e-10	-0.302672
35100243	chr17:35100243:C:T	5.39244e-17	-2.95827e-10	-0.311511
35100580	chr17:35100580:C:T	1.00642e-17	-1.99011	-5.92657e-10
35100587	chr17:35100587:G:A	2.36947e-17	-2.95827e-10	-1.13384
35101140	chr17:35101140:T:C	4.22777e-16	-2.95827e-10	1.74775
35101148	chr17:35101148:G:A	1.09682e-17	-1.9041	-5.92657e-10
35101231	chr17:35101231:G:A	4.06822e-17	-2.95827e-10	-0.593304
35101468	chr17:35101468:A:G	2.14038e-18	-1.94762	-1.59049
35101600	chr17:35101600:C:T	2.26174e-17	-1.18038	-5.92657e-10
35102181	chr17:35102181:GGTTT:G	2.08884e-17	-2.95827e-10	-1.2599
35102262	chr17:35102262:C:T	2.22832e-17	-2.95827e-10	-1.19526
35102530	chr17:35102530:T:C	4.06763e-17	-2.95827e-10	-0.593449
35102746	chr17:35102746:A:G	2.16815e-18	-1.98254	-1.54268
35102939	chr17:35102939:G:T	2.35766e-17	-2.95827e-10	-1.13884
35103123	chr17:35103123:C:A	2.06361e-17	-2.95827e-10	-1.27205
35103294	chr17:35103294:T:C	1.08493e-17	-1.91499	-5.92657e-10
35103297	chr17:35103297:C:T	1.789e-17	-2.95827e-10	-1.41485
35103755	chr17:35103755:A:G	5.84118e-17	-0.231576	-5.92657e-10
35104057	chr17:35104057:G:A	2.14941e-17	-2.95827e-10	-1.23131
35104541	chr17:35104541:A:G	2.50923e-17	-2.95827e-10	-1.07653
35105725	chr17:35105725:G:A	1.63731e-16	-2.95827e-10	0.799129
35105752	chr17:35105752:G:A	2.4315e-18	-1.88218	-1.52841
35106468	chr17:35106468:C:T	2.71905e-18	-1.80081	-1.498
35106625	chr17:35106625:A:G	1.50389e-17	-2.95827e-10	-1.58845
35106686	chr17:35106686:T:C	5.91833e-18	-0.939036	-1.582
35106801	chr17:35106801:A:G	3.05894e-18	-1.60609	-1.57494
35106830	chr17:35106830:G:T	2.25644e-16	1.83075	-0.710892
35106913	chr17:35106913:A:C	1.51314e-17	-2.95827e-10	-1.58232
35107903	chr17:35107903:C:T	2.06201e-17	-2.95827e-10	-1.27283
35108071	chr17:35108071:C:T	2.5014e-18	-1.94734	-1.4349
35108089	chr17:35108089:G:A	1.4904e-17	-2.95827e-10	-1.59746
35108931	chr17:35108931:A:G	2.83855e-17	-2.95827e-10	-0.953217
35109025	chr17:35109025:C:T	3.31216e-17	-2.95827e-10	-0.79891
35109591	chr17:35109591:T:G	2.77913e-17	-2.95827e-10	-0.974373
35109688	chr17:35109688:A:T	2.83536e-17	-2.95827e-10	-0.954341
35109944	chr17:35109944:G:A	1.00429e-17	-1.99223	-5.92657e-10
35110069	chr17:35110069:AG:A	3.04079e-17	-2.95827e-10	-0.884391
35110578	chr17:35110578:TGTATAAG:T	2.84106e-17	-2.95827e-10	-0.952331
35110742	chr17:35110742:C:T	2.74827e-17	-2.95827e-10	-0.985538
35110776	chr17:35110776:A:G	3.02397e-18	-2.03937	-1.15316
35110834	chr17:35110834:C:T	4.07139e-17	-2.95827e-10	-0.592524
35111447	chr17:35111447:C:T	1.51944e-17	-2.95827e-10	-1.57817
35111556	chr17:35111556:ACT:A	3.1948e-17	-2.95827e-10	-0.834984
35111698	chr17:35111698:T:G	6.52901e-17	-2.95827e-10	-0.120254
35111892	chr17:35111892:T:C	2.83619e-17	-2.95827e-10	-0.95405
35112822	chr17:35112822:T:G	1.7833e-17	-2.95827e-10	-1.41804
35113147	chr17:35113147:T:C	4.5445e-18	-1.35734	-1.42784
35113196	chr17:35113196:C:A	7.49509e-17	-2.95827e-10	0.0177388
35113309	chr17:35113309:A:G	4.5791e-18	-1.38864	-1.38895
35113393	chr17:35113393:C:T	3.83472e-17	-2.95827e-10	-0.652414
35113769	chr17:35113769:A:G	3.51513e-18	-2.01112	-1.0309
35113953	chr17:35113953:A:G	6.52253e-17	-2.95827e-10	-0.121247
35114079	chr17:35114079:C:T	2.94327e-17	-2.95827e-10	-0.916987
35114140	chr17:35114140:C:T	1.53437e-17	-2.95827e-10	-1.56839
35114533	chr17:35114533:T:A	4.11319e-18	-1.28181	-1.60308
35114631	chr17:35114631:A:G	1.51269e-17	-2.95827e-10	-1.58262
35114654	chr17:35114654:T:C	2.57637e-17	-2.95827e-10	-1.05013
35114816	chr17:35114816:T:C	1.57642e-17	-2.95827e-10	-1.54135
35115203	chr17:35115203:C:T	1.59373e-17	-2.95827e-10	-1.53043
35115641	chr17:35115641:G:A	2.62665e-17	-2.95827e-10	-1.0308
35116196	chr17:35116196:A:G	1.98466e-18	-2.03458	-1.57906
35116565	chr17:35116565:G:A	1.65549e-17	-2.95827e-10	-1.49241
35116581	chr17:35116581:G:A	4.07513e-18	-1.93601	-0.958181
35116646	chr17:35116646:C:T	2.66846e-17	-2.95827e-10	-1.01501
35116685	chr17:35116685:G:A	5.8449e-17	-2.95827e-10	-0.23094
35116751	chr17:35116751:C:T	2.02366e-17	-2.95827e-10	-1.2916
35118530	chr17:35118530:G:A	1.92828e-18	-2.03939	-1.60308
35118977	chr17:35118977:T:C	3.15045e-17	-2.95827e-10	-0.848965
35119777	chr17:35119777:C:T	3.14074e-17	-2.95827e-10	-0.852051
35120008	chr17:35120008:C:T	5.93238e-17	-2.95827e-10	-0.216084
35120594	chr17:35120594:TTTTTA:T	1.48243e-17	-2.95827e-10	-1.60282
35120929	chr17:35120929:C:T	1.96581e-17	-2.95827e-10	-1.3206
35121799	chr17:35121799:T:C	5.46982e-18	-1.84694	-0.752912
35122517	chr17:35122517:A:G	2.90106e-17	-2.95827e-10	-0.931432
35122619	chr17:35122619:C:T	2.71386e-17	-2.95827e-10	-0.998138
35123080	chr17:35123080:A:G	1.25494e-17	-1.80504	0.0356207
35123320	chr17:35123320:G:T	2.76477e-17	-0.979551	-5.92657e-10
35123676	chr17:35123676:C:T	5.43624e-18	-1.84749	-0.758515
35123765	chr17:35123765:A:C	3.49523e-17	-2.95827e-10	-0.745112
35124322	chr17:35124322:G:A	2.25237e-17	-1.18453	-5.92657e-10
35124485	chr17:35124485:C:G	1.50909e-17	-2.95827e-10	-1.585
35124560	chr17:35124560:T:C	1.14333e-16	-2.95827e-10	0.44002
35124595	chr17:35124595:AGAGT:A	2.03095e-17	-2.95827e-10	-1.288
35124648	chr17:35124648:A:G	9.55418e-18	-2.04212	-5.92657e-10
35124661	chr17:35124661:C:T	3.75099e-18	-1.37874	-1.59834
35124762	chr17:35124762:G:A	2.78671e-17	-2.95827e-10	-0.971646
35124979	chr17:35124979:C:T	2.93109e-17	-0.921136	-5.92657e-10
35125348	chr17:35125348:C:T	4.1409e-16	1.72699	-5.92657e-10
35125552	chr17:35125552:G:T	4.73892e-17	-2.95827e-10	-0.4407
35125739	chr17:35125739:G:C	1.26966e-16	-2.95827e-10	0.544827
35126200	chr17:35126200:G:A	1.78453e-17	-2.95827e-10	-1.41735
35126393	chr17:35126393:T:C	1.05213e-16	0.35689	-5.92657e-10
35126499	chr17:35126499:T:A	1.91702e-17	-2.95827e-10	-1.34574
35126608	chr17:35126608:T:TTC	1.03561e-17	-1.96152	-5.92657e-10
35126652	chr17:35126652:A:G	2.07228e-18	-1.99882	-1.57162
35127211	chr17:35127211:G:A	3.17981e-17	-2.95827e-10	-0.839688
35127868	chr17:35127868:G:A	3.0361e-17	-2.95827e-10	-0.885935
35127875	chr17:35127875:GC:G	3.02536e-17	-2.95827e-10	-0.889481
35128989	chr17:35128989:G:A	5.66876e-18	-1.87067	-0.693452
35129038	chr17:35129038:C:T	2.14562e-16	-2.95827e-10	1.0695
35129089	chr17:35129089:C:T	1.46066e-16	-2.95827e-10	0.684965
35129612	chr17:35129612:G:A	1.49307e-17	-2.95827e-10	-1.59567
35130009	chr17:35130009:G:A	3.05977e-18	-1.76982	-1.41094
35130543	chr17:35130543:T:C	2.60791e-17	-2.95827e-10	-1.03796
35130678	chr17:35130678:T:C	2.79749e-17	-2.95827e-10	-0.967785
35130823	chr17:35130823:G:A	2.7224e-17	-2.95827e-10	-0.994996
35130914	chr17:35130914:C:G	1.8931e-17	-2.95827e-10	-1.35829
35131070	chr17:35131070:G:GCT	2.83743e-17	-2.95827e-10	-0.953611
35131197	chr17:35131197:C:T	1.90412e-17	-2.95827e-10	-1.35249
35131200	chr17:35131200:C:T	1.90412e-17	-2.95827e-10	-1.35249
35131449	chr17:35131449:G:C	3.63699e-16	1.59723	-5.92657e-10
35131656	chr17:35131656:C:G	1.73615e-16	-2.95827e-10	0.857747
35131705	chr17:35131705:A:G	1.8931e-17	-2.95827e-10	-1.35829
35131916	chr17:35131916:A:G	1.89738e-17	-2.95827e-10	-1.35603
35132077	chr17:35132077:C:T	1.8931e-17	-2.95827e-10	-1.35829
35132919	chr17:35132919:C:T	1.89495e-17	-2.95827e-10	-1.35732
35133141	chr17:35133141:T:C	1.8931e-17	-2.95827e-10	-1.35829
35133156	chr17:35133156:T:C	1.90426e-17	-2.95827e-10	-1.35242
35133412	chr17:35133412:C:T	1.8931e-17	-2.95827e-10	-1.35829
35133497	chr17:35133497:A:G	1.89096e-17	-2.95827e-10	-1.35942
35134436	chr17:35134436:G:A	1.90575e-17	-2.95827e-10	-1.35164
35134651	chr17:35134651:T:C	1.9004e-17	-2.95827e-10	-1.35444
35134723	chr17:35134723:C:T	2.91646e-17	-2.95827e-10	-0.926138
35134728	chr17:35134728:T:C	3.80773e-17	-2.95827e-10	-0.659478
35135043	chr17:35135043:C:CA	1.44191e-16	-2.95827e-10	0.672041
35136234	chr17:35136234:G:A	1.60384e-17	-2.95827e-10	-1.52411
35136371	chr17:35136371:G:T	1.58361e-17	-2.95827e-10	-1.53681
35136549	chr17:35136549:C:T	2.85087e-18	-1.64974	-1.60173
35136723	chr17:35136723:T:A	1.62909e-16	-2.95827e-10	0.794097
35136751	chr17:35136751:C:G	1.72521e-16	-2.95827e-10	0.851425
35137242	chr17:35137242:G:C	1.62909e-16	-2.95827e-10	0.794097
35137472	chr17:35137472:GC:G	1.52473e-17	-2.95827e-10	-1.57469
35137845	chr17:35137845:C:T	4.44693e-18	-2.01569	-0.791187
35137956	chr17:35137956:C:A	1.87415e-17	-1.36835	-5.92657e-10
35138529	chr17:35138529:C:T	1.5912e-17	-2.95827e-10	-1.53202
35138530	chr17:35138530:G:A	1.4455e-16	-2.95827e-10	0.674527
35139053	chr17:35139053:C:T	3.81052e-17	-2.95827e-10	-0.658743
35139154	chr17:35139154:C:G	1.52787e-17	-2.95827e-10	-1.57263
35139366	chr17:35139366:T:C	1.72884e-17	-1.44906	-5.92657e-10
35139387	chr17:35139387:T:C	5.53805e-17	-2.95827e-10	-0.284868
35139414	chr17:35139414:G:A	1.68703e-16	-2.95827e-10	0.829044
35139716	chr17:35139716:G:A	1.26681e-16	-2.95827e-10	0.54258
35140298	chr17:35140298:T:C	3.15598e-18	-1.55666	-1.59314
35140653	chr17:35140653:A:C	1.78409e-16	-2.95827e-10	0.884986
35140902	chr17:35140902:T:C	2.99719e-17	-2.95827e-10	-0.898835
35140921	chr17:35140921:G:C	2.6858e-18	-1.97833	-1.33279
35140987	chr17:35140987:A:G	2.92899e-17	-2.95827e-10	-0.921853
35141606	chr17:35141606:G:A	1.74023e-17	-2.95827e-10	-1.44249
35141842	chr17:35141842:T:C	1.57495e-17	-2.95827e-10	-1.54228
35142283	chr17:35142283:C:G	1.0776e-16	-2.95827e-10	0.380814
35142427	chr17:35142427:T:A	1.91589e-17	-2.95827e-10	-1.34633
35142539	chr17:35142539:A:C	2.41906e-18	-1.8855	-1.53022
35142960	chr17:35142960:G:A	1.59141e-17	-2.95827e-10	-1.53189
35143301	chr17:35143301:C:G	4.4808e-17	-2.95827e-10	-0.496708
35144089	chr17:35144089:ATTC:A	1.68655e-17	-2.95827e-10	-1.47382
35144379	chr17:35144379:G:A	2.71923e-17	-2.95827e-10	-0.996162
35144773	chr17:35144773:C:T	5.96859e-17	-2.95827e-10	-0.21
35145147	chr17:35145147:C:T	2.01263e-17	-2.95827e-10	-1.29707
35145148	chr17:35145148:G:A	9.72271e-17	-2.95827e-10	0.277954
35145267	chr17:35145267:G:A	1.64242e-17	-2.95827e-10	-1.50034
35145726	chr17:35145726:C:T	1.63099e-17	-2.95827e-10	-1.50732
35145898	chr17:35145898:C:T	1.66773e-17	-2.95827e-10	-1.48504
35145906	chr17:35145906:G:A	4.55023e-18	-1.22374	-1.56017
35146202	chr17:35146202:A:G	2.7385e-17	-2.95827e-10	-0.989098
35146299	chr17:35146299:T:C	3.87083e-17	-2.95827e-10	-0.643041
35146515	chr17:35146515:G:T	1.39739e-17	-1.6619	-5.92657e-10
35146622	chr17:35146622:T:C	8.26854e-17	-2.95827e-10	0.115948
35146648	chr17:35146648:T:G	3.88768e-18	-1.91668	-1.0246
35146683	chr17:35146683:C:A	1.4435e-17	-1.62944	-5.92657e-10
35146753	chr17:35146753:T:C	4.32016e-16	1.76937	-5.92657e-10
35146763	chr17:35146763:AG:A	3.2392e-18	-1.57408	-1.54969
35146774	chr17:35146774:A:G	2.53096e-17	-2.95827e-10	-1.06791
35146786	chr17:35146786:C:T	1.48057e-16	-0.639155	1.33766
35146798	chr17:35146798:A:G	2.87855e-17	-2.95827e-10	-0.939225
35146936	chr17:35146936:A:G	3.93726e-17	-2.95827e-10	-0.626025
35146967	chr17:35146967:A:T	1.639e-17	-2.95827e-10	-1.50242
35147357	chr17:35147357:C:T	5.45555e-16	-2.95827e-10	2.00271
35148293	chr17:35148293:G:A	1.94176e-17	-2.95827e-10	-1.33291
35148407	chr17:35148407:C:T	1.61724e-17	-2.95827e-10	-1.51579
35148592	chr17:35148592:G:A	1.91486e-17	-2.95827e-10	-1.34686
35148625	chr17:35148625:C:T	1.52945e-17	-2.95827e-10	-1.5716
35148982	chr17:35148982:G:A	2.64914e-16	1.28031	-5.92657e-10
35149301	chr17:35149301:T:C	1.76018e-17	-2.95827e-10	-1.43109
35149370	chr17:35149370:G:A	5.14472e-17	0.970904	-1.32944
35149487	chr17:35149487:A:G	2.34655e-17	-2.95827e-10	-1.14356
35149539	chr17:35149539:T:C	2.34944e-17	-2.95827e-10	-1.14233
35149891	chr17:35149891:A:G	2.07061e-17	-2.95827e-10	-1.26866
35150223	chr17:35150223:G:A	2.27133e-17	-0.801864	-0.37428
35150546	chr17:35150546:T:C	1.91651e-17	-2.95827e-10	-1.346
35150665	chr17:35150665:T:C	1.37023e-17	-0.712723	-0.968807
35150896	chr17:35150896:A:T	5.44167e-16	-2.95827e-10	2.00016
35151166	chr17:35151166:C:G	1.78068e-17	-2.00113	0.581622
35151712	chr17:35151712:C:T	9.68277e-18	-2.02875	-5.92657e-10
35152090	chr17:35152090:A:T	2.99505e-17	0.655014	-1.55456
35152237	chr17:35152237:C:T	9.5627e-18	-2.04122	-5.92657e-10
35152556	chr17:35152556:C:A	1.99677e-17	-1.30498	-5.92657e-10
35152756	chr17:35152756:G:A	2.15388e-17	-2.95827e-10	-1.22924
35152804	chr17:35152804:A:AC	2.35432e-17	-2.95827e-10	-1.14026
35152848	chr17:35152848:G:A	9.80719e-18	-2.01598	-5.92657e-10
35153065	chr17:35153065:C:T	2.20392e-17	-2.95827e-10	-1.20627
35153610	chr17:35153610:C:T	1.49212e-17	-2.95827e-10	-1.59631
35154368	chr17:35154368:A:C	1.65786e-17	-2.95827e-10	-1.49098
35154531	chr17:35154531:G:A	1.75409e-17	-2.95827e-10	-1.43456
35154698	chr17:35154698:C:T	5.21634e-17	-2.95827e-10	-0.344713
35155044	chr17:35155044:G:A	1.03893e-17	-0.978715	-0.979607
35155212	chr17:35155212:A:G	3.3072e-17	-2.95827e-10	-0.800407
35155226	chr17:35155226:C:T	1.56237e-17	-2.95827e-10	-1.5503
35155468	chr17:35155468:G:C	2.68574e-17	-2.95827e-10	-1.00855
35155503	chr17:35155503:G:A	1.80326e-17	-1.89417	0.487255
35155690	chr17:35155690:C:T	1.96018e-17	-2.95827e-10	-1.32348
35155725	chr17:35155725:A:G	1.45225e-17	-2.03383	0.41044
35155790	chr17:35155790:A:C	1.49153e-17	-2.95827e-10	-1.59671
35155860	chr17:35155860:A:G	2.18612e-17	-2.95827e-10	-1.21438
35156096	chr17:35156096:C:T	1.54834e-16	0.0744713	0.66879
35156343	chr17:35156343:T:A	1.49005e-17	-2.95827e-10	-1.5977
35156394	chr17:35156394:G:A	2.1338e-18	-1.994	-1.54719
35156727	chr17:35156727:G:A	3.4885e-17	-2.95827e-10	-0.747037
35157072	chr17:35157072:AC:A	6.73921e-18	-1.58127	-0.809882
35157282	chr17:35157282:C:T	2.1905e-17	-2.95827e-10	-1.21238
35157315	chr17:35157315:T:C	2.1736e-17	-2.95827e-10	-1.22013
35157364	chr17:35157364:G:A	1.48207e-17	-2.95827e-10	-1.60307
35157390	chr17:35157390:C:T	1.59623e-17	-2.95827e-10	-1.52887
35158159	chr17:35158159:T:C	1.63304e-17	-2.95827e-10	-1.50607
35158350	chr17:35158350:T:C	2.54772e-17	-1.06131	-5.92657e-10
35158909	chr17:35158909:C:A	1.8745e-16	0.0312639	0.903152
35159008	chr17:35159008:C:T	4.3675e-18	-1.74741	-1.0775
35159172	chr17:35159172:G:A	3.9526e-17	-1.67623	1.05409
35159289	chr17:35159289:A:G	1.4884e-17	-2.95827e-10	-1.59881
35159581	chr17:35159581:CT:C	4.06683e-17	-2.95827e-10	-0.593645
35160183	chr17:35160183:G:A	1.48851e-17	-2.95827e-10	-1.59873
35160226	chr17:35160226:T:C	2.47805e-17	-2.95827e-10	-1.08904
35160600	chr17:35160600:G:A	7.44975e-17	0.0116711	-5.92657e-10
35160794	chr17:35160794:C:T	2.17174e-17	-2.95827e-10	-1.22098
35161168	chr17:35161168:A:G	1.67813e-17	-2.95827e-10	-1.47883
35161606	chr17:35161606:C:G	1.55198e-17	-2.95827e-10	-1.55698
35161815	chr17:35161815:C:T	1.95126e-17	-2.95827e-10	-1.32803
35162539	chr17:35162539:C:T	1.77492e-17	-2.95827e-10	-1.42275
35162612	chr17:35162612:A:G	2.91263e-18	-1.65014	-1.5799
35162870	chr17:35162870:T:C	4.06032e-18	-2.01055	-0.887287
35162907	chr17:35162907:T:A	1.77809e-17	-2.95827e-10	-1.42097
35163484	chr17:35163484:A:C	7.58478e-18	-1.53985	-0.733098
35163489	chr17:35163489:G:A	7.42006e-18	-1.55587	-0.739035
35163690	chr17:35163690:G:A	1.02351e-17	-1.97327	-5.92657e-10
35163698	chr17:35163698:T:C	2.94897e-17	-2.95827e-10	-0.915054
35163811	chr17:35163811:G:A	2.15558e-17	-2.95827e-10	-1.22845
35163815	chr17:35163815:G:C	4.05313e-18	-1.592	-1.30761
35163972	chr17:35163972:G:A	6.84414e-18	-1.17537	-1.20034
35164114	chr17:35164114:C:T	2.06513e-17	-2.95827e-10	-1.27132
35164324	chr17:35164324:A:G	1.58211e-17	-2.95827e-10	-1.53775
35164452	chr17:35164452:G:A	2.17367e-17	-2.95827e-10	-1.22009
35164547	chr17:35164547:C:A	1.05879e-17	-0.419727	-1.51966
35164610	chr17:35164610:C:T	7.99995e-17	-2.95827e-10	0.082926
35164611	chr17:35164611:G:A	1.62061e-17	-2.95827e-10	-1.51371
35164767	chr17:35164767:G:A	3.00122e-17	-2.95827e-10	-0.89749
35164896	chr17:35164896:T:A	1.97392e-17	-2.95827e-10	-1.31649
35164912	chr17:35164912:G:A	1.62431e-17	-2.95827e-10	-1.51143
35165164	chr17:35165164:A:G	1.48214e-17	-2.95827e-10	-1.60302
35165383	chr17:35165383:G:A	1.20358e-17	-0.369842	-1.44136
35165970	chr17:35165970:G:A	2.17593e-17	-2.95827e-10	-1.21905
35166438	chr17:35166438:T:A	1.48231e-17	-2.95827e-10	-1.60291
35166740	chr17:35166740:G:T	2.91851e-17	-1.9343	1.00887
35166878	chr17:35166878:C:T	7.67296e-18	-1.46748	-0.793912
35166986	chr17:35166986:C:T	3.00122e-17	-2.95827e-10	-0.89749
35167517	chr17:35167517:G:A	1.03801e-17	-0.637383	-1.32182
35167659	chr17:35167659:C:T	2.43451e-17	-2.95827e-10	-1.10676
35167795	chr17:35167795:A:G	2.8369e-17	-2.95827e-10	-0.953799
35168322	chr17:35168322:G:A	1.00375e-17	-1.99277	-5.92657e-10
35168665	chr17:35168665:T:G	2.17367e-17	-2.95827e-10	-1.22009
35168792	chr17:35168792:C:T	2.99404e-17	-2.95827e-10	-0.899885
35168896	chr17:35168896:G:A	2.43132e-17	-2.95827e-10	-1.10807
35169108	chr17:35169108:C:T	4.19533e-17	0.705409	-1.26795
35169242	chr17:35169242:G:A	1.8775e-17	-2.95827e-10	-1.36657
35169662	chr17:35169662:GTA:G	8.38522e-17	-2.95827e-10	0.129962
35169738	chr17:35169738:G:A	1.55687e-17	-2.95827e-10	-1.55383
35169851	chr17:35169851:C:T	1.68695e-17	-2.95827e-10	-1.47359
35169953	chr17:35169953:G:C	4.42451e-17	-2.95827e-10	-0.50935
35170312	chr17:35170312:A:G	4.64523e-17	1.13275	-1.59342
35170452	chr17:35170452:G:T	2.21814e-17	-2.95827e-10	-1.19984
35170482	chr17:35170482:T:A	2.38257e-17	-2.95827e-10	-1.12833
35170599	chr17:35170599:G:A	1.55963e-17	-2.95827e-10	-1.55206
35170770	chr17:35170770:G:A	1.79225e-17	-2.95827e-10	-1.41304
35170945	chr17:35170945:C:T	2.95982e-18	-1.74163	-1.47234
35171420	chr17:35171420:C:T	2.64782e-18	-1.84886	-1.4765
35171784	chr17:35171784:A:G	2.28523e-17	-1.17004	-5.92657e-10
35171788	chr17:35171788:C:T	1.74224e-17	-2.95827e-10	-1.44134
35171983	chr17:35171983:TC:T	2.97122e-18	-1.63823	-1.57189
35172085	chr17:35172085:A:G	3.00122e-17	-2.95827e-10	-0.89749
35172922	chr17:35172922:A:G	5.97272e-17	-2.95827e-10	-0.209307
35173190	chr17:35173190:A:G	2.75789e-18	-1.7792	-1.50542
35173282	chr17:35173282:T:C	3.60837e-18	-1.51485	-1.50099
35173960	chr17:35173960:C:T	4.0988e-18	-1.38863	-1.49977
35173969	chr17:35173969:G:A	4.26296e-18	-1.31184	-1.53729
35173972	chr17:35173972:T:C	3.55748e-17	-2.95827e-10	-0.727458
35174012	chr17:35174012:C:T	3.05134e-17	-2.95827e-10	-0.88093
35174035	chr17:35174035:TCTC:T	7.98877e-17	-2.95827e-10	0.0815276
35174413	chr17:35174413:C:T	3.3767e-18	-1.73098	-1.35122
35174414	chr17:35174414:G:A	6.17326e-17	-2.95827e-10	-0.176282
35174556	chr17:35174556:A:C	2.05674e-17	-2.95827e-10	-1.27539
35174625	chr17:35174625:G:C	1.53864e-17	-0.183479	-1.38213
35174869	chr17:35174869:G:A	3.2626e-17	-2.95827e-10	-0.813985
35175247	chr17:35175247:C:T	1.01802e-17	-1.97865	-5.92657e-10
35175373	chr17:35175373:A:G	3.83599e-18	-1.36705	-1.58761
35175537	chr17:35175537:A:G	1.52593e-17	-2.95827e-10	-1.57391
35175633	chr17:35175633:G:A	1.48728e-17	-2.95827e-10	-1.59956
35175859	chr17:35175859:C:T	4.98963e-18	-1.09267	-1.59907
35175888	chr17:35175888:G:A	3.04773e-17	-2.95827e-10	-0.882114
35175918	chr17:35175918:G:A	6.80762e-18	-1.42787	-0.953179
35176100	chr17:35176100:T:C	9.33208e-17	0.236949	-5.92657e-10
35176322	chr17:35176322:C:T	3.86554e-18	-1.34495	-1.60204
35176345	chr17:35176345:A:T	1.13625e-17	-1.86878	-5.92657e-10
35176620	chr17:35176620:C:A	4.25443e-18	-1.37594	-1.4752
35176631	chr17:35176631:G:C	1.77316e-17	-2.95827e-10	-1.42375
35176903	chr17:35176903:G:A	1.29076e-17	-1.09915	-0.642134
35177175	chr17:35177175:T:C	4.19279e-18	-1.39613	-1.4696
35177446	chr17:35177446:C:T	1.18231e-17	-1.09066	-0.738374
35177544	chr17:35177544:A:C	7.00152e-17	-2.95827e-10	-0.050383
35177697	chr17:35177697:T:C	4.22996e-18	-1.39955	-1.45735
35177790	chr17:35177790:C:T	3.71252e-18	-1.40237	-1.58501
35177842	chr17:35177842:CT:C	4.44177e-18	-1.34056	-1.46748
35178014	chr17:35178014:C:A	9.55594e-18	-2.04193	-5.92657e-10
35178167	chr17:35178167:T:C	3.67353e-17	-2.95827e-10	-0.695356
35178440	chr17:35178440:C:T	8.70195e-18	-0.545824	-1.58972
35178731	chr17:35178731:G:A	3.833e-17	-2.95827e-10	-0.652861
35178805	chr17:35178805:T:C	6.76617e-18	-1.42667	-0.960489
35179723	chr17:35179723:G:A	3.78269e-17	-2.95827e-10	-0.666075
35179761	chr17:35179761:G:C	4.38182e-18	-1.35871	-1.46292
35179796	chr17:35179796:A:C	2.4887e-17	-2.95827e-10	-1.08475
35179870	chr17:35179870:G:A	6.57222e-17	-2.95827e-10	-0.113658
35180377	chr17:35180377:T:C	3.06693e-17	-2.95827e-10	-0.875834
35181169	chr17:35181169:A:T	1.50395e-17	-2.95827e-10	-1.58841
35181224	chr17:35181224:C:T	5.5898e-17	-2.95827e-10	-0.275566
35181407	chr17:35181407:C:T	1.50885e-17	-2.95827e-10	-1.58516
35181428	chr17:35181428:C:T	2.0471e-18	-2.04066	-1.54201
35181588	chr17:35181588:C:T	2.12577e-17	-2.95827e-10	-1.24238
35181589	chr17:35181589:G:A	4.21032e-18	-1.39245	-1.4691
35181611	chr17:35181611:C:T	1.71473e-17	-2.95827e-10	-1.45725
35181612	chr17:35181612:A:G	4.16558e-17	1.02168	-1.59134
35181663	chr17:35181663:T:G	1.99918e-18	-2.00897	-1.59738
35182030	chr17:35182030:A:T	4.29784e-18	-1.37996	-1.46102
35182194	chr17:35182194:A:C	1.09847e-16	-2.95827e-10	0.399992
35182234	chr17:35182234:C:T	1.49102e-17	-2.95827e-10	-1.59705
35182236	chr17:35182236:C:T	1.84601e-17	-2.95827e-10	-1.38348
35182454	chr17:35182454:C:T	1.73118e-17	-1.45293	0.00522263
35183216	chr17:35183216:G:A	2.85337e-18	-1.86616	-1.38443
35183385	chr17:35183385:T:C	1.48906e-17	-1.59836	-5.92657e-10
35183637	chr17:35183637:A:G	6.75668e-18	-1.88134	-0.50722
35183809	chr17:35183809:G:A	2.15036e-17	-2.95827e-10	-1.23087
35184386	chr17:35184386:A:G	3.79643e-18	-1.88529	-1.07975
35184464	chr17:35184464:T:C	1.49839e-17	-2.95827e-10	-1.59212
35184495	chr17:35184495:G:A	3.91076e-18	-1.8823	-1.05306
35184518	chr17:35184518:C:T	3.22087e-16	0.61179	0.863938
35184646	chr17:35184646:C:T	5.25935e-18	-1.22954	-1.40955
35184731	chr17:35184731:CT:C	4.86156e-17	-2.95827e-10	-0.415151
35184939	chr17:35184939:C:T	9.87038e-17	-2.95827e-10	0.293028
35184991	chr17:35184991:T:C	5.52432e-18	-1.68882	-0.90112
35185010	chr17:35185010:G:A	2.17393e-16	2.09282	-1.0102
35185496	chr17:35185496:G:A	2.44135e-18	-1.81555	-1.591
35185553	chr17:35185553:G:A	8.88004e-17	-2.95827e-10	0.187296
35185745	chr17:35185745:GA:G	1.39461e-16	-2.95827e-10	0.638689
35185974	chr17:35185974:G:A	1.04486e-17	-0.89831	-1.05432
35186004	chr17:35186004:A:T	1.42366e-16	2.23949	-1.58018
35186162	chr17:35186162:A:G	6.94004e-17	-2.95827e-10	-0.0592016
35186318	chr17:35186318:T:A	6.64019e-18	-1.9745	-0.431454
35186630	chr17:35186630:A:G	3.74065e-18	-1.69392	-1.28592
35187452	chr17:35187452:A:C	1.66876e-17	-2.95827e-10	-1.48443
35187666	chr17:35187666:T:C	2.11273e-16	-2.95827e-10	1.05406
35187739	chr17:35187739:T:C	6.79811e-17	-2.95827e-10	-0.079865
35189186	chr17:35189186:G:C	9.27969e-17	-2.95827e-10	0.231318
35189336	chr17:35189336:C:T	6.54557e-17	-2.95827e-10	-0.117722
35189575	chr17:35189575:C:T	5.17847e-18	-1.72026	-0.934321
35189623	chr17:35189623:T:C	7.83643e-17	-2.95827e-10	0.0622738
35189896	chr17:35189896:A:C	1.33019e-16	2.17974	-1.58834
35190068	chr17:35190068:C:T	1.29187e-17	-1.74042	-5.92657e-10
35190077	chr17:35190077:T:C	8.45874e-17	-2.95827e-10	0.138691
35190143	chr17:35190143:A:G	3.37476e-18	-1.74663	-1.33614
35190343	chr17:35190343:C:T	1.14309e-17	-1.45834	-0.404435
35190603	chr17:35190603:C:T	2.69347e-16	-2.95827e-10	1.29691
35190625	chr17:35190625:C:T	2.19797e-18	-2.03444	-1.47712
35190632	chr17:35190632:C:T	2.68545e-17	-1.00866	-5.92657e-10
35191098	chr17:35191098:C:T	2.67847e-17	-2.95827e-10	-1.01126
35191890	chr17:35191890:T:C	1.59117e-17	-2.95827e-10	-1.53204
35192008	chr17:35192008:G:A	1.57595e-17	-2.95827e-10	-1.54165
35192029	chr17:35192029:TTCTC:T	3.43631e-18	-1.9732	-1.09149
35192314	chr17:35192314:A:G	2.61912e-17	-2.95827e-10	-1.03367
35192316	chr17:35192316:T:C	5.73303e-17	-2.95827e-10	-0.250266
35192879	chr17:35192879:C:T	2.31772e-18	-2.03797	-1.42054
35193052	chr17:35193052:C:T	2.42055e-17	-2.95827e-10	-1.11252
35193098	chr17:35193098:C:T	2.55598e-18	-1.95884	-1.40182
35193244	chr17:35193244:T:C	2.1659e-18	-1.96537	-1.56088
35193644	chr17:35193644:C:T	5.73464e-17	-2.95827e-10	-0.249984
35193885	chr17:35193885:G:A	1.48341e-17	-2.95827e-10	-1.60216
35195164	chr17:35195164:C:T	1.65273e-17	-2.95827e-10	-1.49408
35195379	chr17:35195379:C:T	3.97711e-17	-2.95827e-10	-0.615953
35195633	chr17:35195633:A:G	1.1297e-16	-2.95827e-10	0.428027
35195757	chr17:35195757:A:T	1.41753e-16	2.23107	-1.57607
35195777	chr17:35195777:C:T	9.63947e-17	-2.95827e-10	0.269356
35196042	chr17:35196042:G:A	2.43791e-17	-2.95827e-10	-1.10537
35196103	chr17:35196103:T:C	1.65798e-17	-2.95827e-10	-1.49091
35196475	chr17:35196475:T:C	2.15489e-18	-1.96915	-1.5622
35196603	chr17:35196603:A:T	2.37517e-17	-2.95827e-10	-1.13144
35196611	chr17:35196611:C:T	4.70548e-18	-1.36984	-1.38053
35197140	chr17:35197140:G:A	5.9174e-17	-2.95827e-10	-0.218613
35197541	chr17:35197541:T:C	1.71815e-17	-2.95827e-10	-1.45526
35197616	chr17:35197616:C:G	1.14345e-16	-2.95827e-10	0.440127
35197807	chr17:35197807:G:C	3.47345e-17	-2.95827e-10	-0.751361
35197824	chr17:35197824:G:A	2.14622e-18	-2.01491	-1.52048
35197884	chr17:35197884:G:A	1.01735e-16	-2.95827e-10	0.32328
35197977	chr17:35197977:G:A	1.68617e-17	-2.95827e-10	-1.47405
35197998	chr17:35197998:G:C	2.35304e-17	-2.95827e-10	-1.1408
35198336	chr17:35198336:T:C	1.7765e-17	-2.95827e-10	-1.42186
35198489	chr17:35198489:T:C	1.10365e-16	-2.95827e-10	0.404695
35198678	chr17:35198678:C:G	2.18269e-18	-1.95918	-1.55936
35198819	chr17:35198819:G:A	1.65044e-17	-2.95827e-10	-1.49547
35199006	chr17:35199006:G:A	3.69088e-17	-2.95827e-10	-0.690645
35199075	chr17:35199075:A:G	1.65279e-17	-2.95827e-10	-1.49404
35199216	chr17:35199216:T:C	1.63614e-17	-2.95827e-10	-1.50417
35199275	chr17:35199275:C:T	3.96729e-17	-2.95827e-10	-0.618427
35199314	chr17:35199314:C:A	8.76036e-17	-2.95827e-10	0.173727
35199377	chr17:35199377:G:A	4.32211e-17	-2.95827e-10	-0.532765
35199428	chr17:35199428:C:T	1.7532e-17	-1.43507	-5.92657e-10
35199591	chr17:35199591:A:G	1.10346e-16	-2.95827e-10	0.40453
35199651	chr17:35199651:G:A	3.82624e-17	-2.95827e-10	-0.654627
35199706	chr17:35199706:T:A	2.11881e-18	-1.96333	-1.58491
35199896	chr17:35199896:C:T	1.52278e-17	-2.95827e-10	-1.57597
35199897	chr17:35199897:G:A	3.93483e-17	-2.95827e-10	-0.626643
35199948	chr17:35199948:G:A	3.93342e-17	-2.95827e-10	-0.627001
35200239	chr17:35200239:G:A	9.27387e-17	-2.95827e-10	0.230691
35200355	chr17:35200355:G:A	1.22787e-16	2.08848	-1.57712
35200429	chr17:35200429:A:G	2.34942e-17	-2.95827e-10	-1.14234
35200432	chr17:35200432:A:G	2.09946e-18	-1.96998	-1.58744
35200546	chr17:35200546:T:C	1.3254e-17	-1.71479	-5.92657e-10
35200587	chr17:35200587:G:A	2.32815e-17	-2.95827e-10	-1.15143
35200725	chr17:35200725:G:T	3.7057e-17	-2.95827e-10	-0.686637
35201126	chr17:35201126:T:C	5.95127e-17	-2.95827e-10	-0.212905
35201174	chr17:35201174:A:G	1.51412e-17	-2.95827e-10	-1.58167
35201202	chr17:35201202:A:G	1.48234e-17	-2.95827e-10	-1.60289
35201436	chr17:35201436:A:G	8.95268e-18	-1.75096	-0.356181
35201689	chr17:35201689:A:C	1.19722e-16	2.05824	-1.57216
35201974	chr17:35201974:A:T	1.31473e-17	-1.72288	-5.92657e-10
35201985	chr17:35201985:T:C	1.49776e-17	-2.95827e-10	-1.59254
35202082	chr17:35202082:C:G	3.04195e-18	-1.70472	-1.48187
35202096	chr17:35202096:T:A	1.69447e-17	-2.95827e-10	-1.46914
35202116	chr17:35202116:C:T	6.24903e-18	-1.42942	-1.03725
35202278	chr17:35202278:G:A	1.68445e-17	-2.95827e-10	-1.47507
35202527	chr17:35202527:A:G	5.92412e-17	-2.95827e-10	-0.217478
35202776	chr17:35202776:TG:T	6.60116e-17	-2.95827e-10	-0.109264
35203045	chr17:35203045:T:G	3.61311e-17	-2.95827e-10	-0.711941
35203052	chr17:35203052:T:C	2.15957e-17	-2.95827e-10	-1.2266
35203162	chr17:35203162:A:G	1.04418e-17	-1.73884	-0.214444
35203541	chr17:35203541:C:T	1.48205e-17	-2.95827e-10	-1.60308
35203567	chr17:35203567:T:C	2.25178e-17	-2.95827e-10	-1.18479
35203648	chr17:35203648:G:T	2.17172e-18	-1.96582	-1.55776
35203710	chr17:35203710:G:T	1.59531e-17	-2.95827e-10	-1.52944
35204197	chr17:35204197:C:T	3.93342e-17	-2.95827e-10	-0.627001
35204287	chr17:35204287:G:A	2.34e-18	-1.93356	-1.51539
35204411	chr17:35204411:G:T	1.00314e-17	-1.97134	-0.0220319
35204478	chr17:35204478:G:A	1.48366e-17	-2.95827e-10	-1.602
35204519	chr17:35204519:C:T	1.10912e-17	-1.89295	-5.92657e-10
35204638	chr17:35204638:C:T	1.17958e-16	1.58183	-1.1106
35204784	chr17:35204784:C:T	9.38355e-17	1.82324	-1.58079
35204796	chr17:35204796:G:A	2.09514e-18	-2.03513	-1.52434
35204855	chr17:35204855:G:A	1.73569e-17	-2.95827e-10	-1.4451
35204910	chr17:35204910:G:A	2.19053e-17	-1.74653	0.534168
35204933	chr17:35204933:A:G	2.61195e-17	-2.95827e-10	-1.03641
35205026	chr17:35205026:C:T	6.43806e-18	-1.08039	-1.35647
35205331	chr17:35205331:A:G	4.4874e-18	-1.43642	-1.3614
35205461	chr17:35205461:T:C	1.31457e-17	-1.723	-5.92657e-10
35205472	chr17:35205472:A:G	1.16854e-16	-2.95827e-10	0.461827
35205842	chr17:35205842:C:T	6.17502e-17	-2.95827e-10	-0.175997
35206091	chr17:35206091:T:C	3.92108e-17	-2.95827e-10	-0.630143
35206100	chr17:35206100:A:G	1.07386e-17	-1.74833	-0.176923
35206522	chr17:35206522:AT:A	1.6406e-17	-2.95827e-10	-1.50145
35206862	chr17:35206862:T:A	2.26575e-17	-2.95827e-10	-1.1786
35206975	chr17:35206975:C:T	1.65106e-17	-2.95827e-10	-1.49509
35206999	chr17:35206999:T:C	3.93005e-17	-2.95827e-10	-0.627857
35207134	chr17:35207134:A:G	3.92988e-17	-2.95827e-10	-0.627901
35207632	chr17:35207632:G:A	1.39747e-16	1.71079	-1.07006
35207690	chr17:35207690:A:G	8.5049e-17	-2.95827e-10	0.144133
35207802	chr17:35207802:A:T	1.03926e-16	-2.95827e-10	0.344581
35207881	chr17:35207881:A:G	2.29453e-17	-2.95827e-10	-1.16598
35207936	chr17:35207936:A:G	5.75524e-17	-2.95827e-10	-0.246399
35208420	chr17:35208420:A:C	1.10471e-16	1.97836	-1.5727
35208592	chr17:35208592:C:T	2.25221e-17	-2.95827e-10	-1.1846
35208640	chr17:35208640:A:AAAACAAG	2.29391e-17	-2.95827e-10	-1.16625
35208770	chr17:35208770:G:A	5.10233e-18	-1.40665	-1.26274
35209151	chr17:35209151:G:A	1.10942e-17	-1.70293	-0.189738
35209487	chr17:35209487:C:A	1.24187e-16	2.11692	-1.59422
35209546	chr17:35209546:T:G	3.2425e-17	-0.820165	-5.92657e-10
35209827	chr17:35209827:AC:A	2.4092e-17	-2.95827e-10	-1.11722
35210181	chr17:35210181:A:G	3.91395e-17	-2.95827e-10	-0.631962
35210641	chr17:35210641:T:C	1.29519e-16	1.76112	-1.19639
35211028	chr17:35211028:C:G	1.26887e-16	1.7422	-1.198
35211199	chr17:35211199:A:T	8.94877e-17	-2.95827e-10	0.195007
35211457	chr17:35211457:C:T	3.44983e-18	-1.8895	-1.17127
35211507	chr17:35211507:G:A	1.5049e-17	-2.95827e-10	-1.58778
35211513	chr17:35211513:G:A	1.48221e-17	-2.95827e-10	-1.60298
35211614	chr17:35211614:G:A	6.13677e-17	-2.95827e-10	-0.182211
35211658	chr17:35211658:A:G	9.51909e-18	-1.97449	-0.0713049
35211894	chr17:35211894:A:G	1.27986e-17	-1.74976	-5.92657e-10
35211902	chr17:35211902:C:T	2.09267e-18	-1.96584	-1.59482
35211908	chr17:35211908:C:T	1.28417e-17	-1.7464	-5.92657e-10
35212161	chr17:35212161:C:A	3.94212e-17	-2.95827e-10	-0.624791
35212192	chr17:35212192:A:G	3.93342e-17	-2.95827e-10	-0.627001
35212396	chr17:35212396:CTCAA:C	1.01929e-17	-1.97868	0.00127373
35212418	chr17:35212418:A:G	2.07164e-18	-1.98647	-1.58428
35212806	chr17:35212806:T:C	3.14527e-18	-1.55026	-1.60293
35212918	chr17:35212918:G:A	1.48433e-17	-2.95827e-10	-1.60155
35213151	chr17:35213151:G:A	1.01074e-17	-1.89443	-0.0913922
35213560	chr17:35213560:G:A	1.80711e-17	-2.95827e-10	-1.40478
35213640	chr17:35213640:C:T	1.4951e-17	-2.95827e-10	-1.59432
35214019	chr17:35214019:T:C	2.01793e-16	1.00815	-5.92657e-10
35214053	chr17:35214053:A:G	8.4873e-18	-1.44058	-0.719942
35214159	chr17:35214159:C:T	1.60594e-17	-2.95827e-10	-1.5228
35214213	chr17:35214213:T:C	6.45725e-18	-1.27735	-1.15654
35214214	chr17:35214214:G:C	1.15366e-17	-1.85357	-5.92657e-10
35215057	chr17:35215057:C:T	2.10376e-18	-1.97165	-1.58372
35215478	chr17:35215478:T:C	1.49907e-17	-2.95827e-10	-1.59166
35215712	chr17:35215712:G:A	3.56891e-17	-2.95827e-10	-0.72425
35215784	chr17:35215784:G:A	1.57654e-16	2.33506	-1.57375
35215991	chr17:35215991:C:A	8.15771e-18	-1.98914	-0.210989
35216007	chr17:35216007:C:T	5.78306e-17	1.35835	-1.59992
35216451	chr17:35216451:G:T	1.13458e-16	-2.95827e-10	0.432339
35216529	chr17:35216529:T:A	6.04564e-17	1.27847	-1.47564
35216815	chr17:35216815:A:G	5.63762e-17	1.33603	-1.60307
35217002	chr17:35217002:A:G	3.82527e-17	-2.95827e-10	-0.654881
35217204	chr17:35217204:A:G	7.14601e-18	-1.13479	-1.19775
35217531	chr17:35217531:A:G	2.28401e-17	-2.95827e-10	-1.17058
35217747	chr17:35217747:AC:A	1.98856e-18	-2.03368	-1.57801
35217960	chr17:35217960:C:T	1.70034e-16	0.836906	-5.92657e-10
35217973	chr17:35217973:G:A	1.9938e-17	-2.95827e-10	-1.30647
35217985	chr17:35217985:T:A	1.1387e-17	-1.86663	-5.92657e-10
35218155	chr17:35218155:G:C	1.64883e-17	-2.95827e-10	-1.49644
35218206	chr17:35218206:C:T	1.60835e-17	-2.95827e-10	-1.5213
35218217	chr17:35218217:C:T	5.52183e-18	-1.09128	-1.4991
35218636	chr17:35218636:C:T	1.48942e-17	-2.95827e-10	-1.59812
35219125	chr17:35219125:GC:G	4.00337e-17	-2.95827e-10	-0.609374
35219179	chr17:35219179:A:T	1.48682e-17	-2.95827e-10	-1.59987
35219357	chr17:35219357:C:T	2.32787e-18	-1.97397	-1.48017
35219450	chr17:35219450:T:C	2.06352e-18	-1.97599	-1.59869
35219650	chr17:35219650:T:C	3.99074e-17	-2.95827e-10	-0.612533
35219749	chr17:35219749:A:G	2.4504e-17	-2.95827e-10	-1.10026
35219913	chr17:35219913:T:C	5.90347e-18	-1.30937	-1.21419
35220142	chr17:35220142:C:T	1.55852e-17	-2.95827e-10	-1.55277
35220346	chr17:35220346:A:G	2.09001e-17	-2.95827e-10	-1.25934
35220848	chr17:35220848:G:C	4.74916e-17	1.16394	-1.60249
35220995	chr17:35220995:C:T	1.51587e-17	-2.95827e-10	-1.58052
35221043	chr17:35221043:C:T	2.16619e-18	-2.03179	-1.49433
35221229	chr17:35221229:C:T	9.71836e-18	-1.95145	-0.0736232
35221489	chr17:35221489:G:A	5.2008e-17	1.25373	-1.60143
35221842	chr17:35221842:TA:T	8.31569e-17	-2.95827e-10	0.121635
35221909	chr17:35221909:G:A	1.50037e-17	-2.95827e-10	-1.5908
35222330	chr17:35222330:TCAGGAGGCTGAGG:T	6.49508e-18	-1.95624	-0.471808
35222520	chr17:35222520:C:T	3.97335e-17	-2.95827e-10	-0.616901
35222853	chr17:35222853:A:G	1.28949e-16	2.13373	-1.5734
35222953	chr17:35222953:C:T	4.84061e-17	1.18312	-1.60259
35222985	chr17:35222985:C:T	4.83227e-17	1.18129	-1.60249
35223145	chr17:35223145:G:A	3.97252e-17	-2.95827e-10	-0.617108
35223173	chr17:35223173:C:T	7.57283e-17	-2.95827e-10	0.0280577
35223249	chr17:35223249:G:A	1.95696e-17	-2.95827e-10	-1.32512
35223466	chr17:35223466:G:A	4.33202e-17	-2.95827e-10	-0.530475
35223500	chr17:35223500:C:A	1.60883e-17	-1.13394	-0.387062
35223509	chr17:35223509:C:T	1.49192e-17	-2.95827e-10	-1.59645
35223633	chr17:35223633:T:C	7.41763e-17	-2.95827e-10	0.00734998
35224035	chr17:35224035:T:C	2.13187e-18	-2.03519	-1.5069
35224278	chr17:35224278:G:A	1.77869e-16	2.15499	-1.27304
35224514	chr17:35224514:G:A	1.40243e-17	-1.6583	-5.92657e-10
35224598	chr17:35224598:C:T	6.44597e-18	-2.02828	-0.407354
35224852	chr17:35224852:A:G	2.30134e-17	-2.95827e-10	-1.16302
35224936	chr17:35224936:T:C	2.62599e-17	-2.95827e-10	-1.03105
35225225	chr17:35225225:T:C	1.99039e-17	-1.30818	-5.92657e-10
35225256	chr17:35225256:T:C	1.80707e-16	0.897784	-5.92657e-10
35225325	chr17:35225325:TC:T	4.01064e-17	-2.95827e-10	-0.607558
35225366	chr17:35225366:G:A	1.49716e-17	-2.95827e-10	-1.59294
35225942	chr17:35225942:C:T	9.75801e-18	-1.92883	-0.0921776
35225996	chr17:35225996:G:A	1.66359e-17	-2.95827e-10	-1.48753
35226062	chr17:35226062:C:T	6.70481e-18	-1.98422	-0.412047
35226306	chr17:35226306:T:C	2.95259e-18	-1.84968	-1.36673
35226439	chr17:35226439:C:T	6.03746e-18	-2.03662	-0.464487
35227128	chr17:35227128:G:A	5.73507e-18	-2.03738	-0.515113
35227356	chr17:35227356:G:A	3.85145e-17	-2.95827e-10	-0.64806
35227364	chr17:35227364:C:T	6.06922e-18	-2.03299	-0.462878
35227423	chr17:35227423:G:A	1.83882e-17	-2.95827e-10	-1.38739
35228648	chr17:35228648:G:A	4.79019e-17	-0.429939	-5.92657e-10
35228671	chr17:35228671:G:A	1.53334e-17	-2.95827e-10	-1.56906
35229005	chr17:35229005:G:T	1.57973e-17	-2.95827e-10	-1.53925
35229013	chr17:35229013:C:G	6.34203e-18	-2.02768	-0.424217
35229305	chr17:35229305:G:A	1.20252e-17	-1.81209	-5.92657e-10
35229419	chr17:35229419:A:G	1.53044e-17	-2.95827e-10	-1.57095
35229481	chr17:35229481:A:T	1.21726e-17	-1.79991	-5.92657e-10
35229565	chr17:35229565:A:G	2.63745e-17	-2.95827e-10	-1.0267
35230527	chr17:35230527:G:A	2.91079e-17	-2.95827e-10	-0.928086
35230579	chr17:35230579:A:T	7.61525e-17	-2.95827e-10	0.0336434
35230660	chr17:35230660:ACATAGGTAAAC:A	1.48684e-17	-2.95827e-10	-1.59986
35230673	chr17:35230673:TGTG:T	1.48672e-17	-2.95827e-10	-1.59994
35230677	chr17:35230677:T:TC	1.4866e-17	-2.95827e-10	-1.60002
35230695	chr17:35230695:C:T	1.80557e-17	-1.40563	-5.92657e-10
35231658	chr17:35231658:C:T	6.16852e-18	-2.02266	-0.456978
35231959	chr17:35231959:C:T	1.26104e-17	-0.760037	-1.00454
35232383	chr17:35232383:C:T	4.44895e-17	-2.95827e-10	-0.503842
35232453	chr17:35232453:C:T	5.8293e-18	-1.39025	-1.14594
35232968	chr17:35232968:C:T	5.13938e-18	-1.18101	-1.48115
35233218	chr17:35233218:T:C	1.58782e-17	-2.95827e-10	-1.53415
35233663	chr17:35233663:T:C	1.92329e-17	-0.833199	-0.509274
35233924	chr17:35233924:T:G	5.68253e-17	-0.259113	-5.92657e-10
35234052	chr17:35234052:C:T	1.87479e-17	-0.829059	-0.538951
35234302	chr17:35234302:T:C	2.05511e-17	-2.95827e-10	-1.27618
35234585	chr17:35234585:T:C	1.4885e-17	-2.95827e-10	-1.59874
35234675	chr17:35234675:T:C	4.32298e-17	-2.95827e-10	-0.532564
35234888	chr17:35234888:A:G	1.5706e-17	-2.95827e-10	-1.54505
35235090	chr17:35235090:A:G	4.57907e-18	-1.54375	-1.23384
35235102	chr17:35235102:T:C	3.77224e-17	-2.95827e-10	-0.668841
35235516	chr17:35235516:T:G	4.5986e-17	-2.95827e-10	-0.470758
35235757	chr17:35235757:C:T	2.80144e-18	-2.04221	-1.22675
35235861	chr17:35235861:A:C	2.8168e-18	-2.0421	-1.22139
35236100	chr17:35236100:A:T	2.56849e-18	-2.04215	-1.31363
35236129	chr17:35236129:T:C	2.72059e-18	-2.04219	-1.25605
35236250	chr17:35236250:C:T	2.83571e-18	-2.0422	-1.2146
35236283	chr17:35236283:T:C	2.90516e-18	-2.04185	-1.19075
35236390	chr17:35236390:G:A	7.47473e-17	-2.95827e-10	0.0150187
35236690	chr17:35236690:G:A	2.8832e-18	-2.0422	-1.198
35236737	chr17:35236737:C:T	2.90575e-18	-2.0422	-1.19021
35236756	chr17:35236756:C:T	4.07462e-17	-2.95827e-10	-0.591733
35236775	chr17:35236775:T:C	7.61118e-18	-1.05131	-1.21817
35236821	chr17:35236821:A:G	7.39616e-18	-1.02752	-1.27061
35236846	chr17:35236846:C:A	2.89331e-18	-2.04221	-1.19448
35236862	chr17:35236862:A:G	2.86905e-18	-2.04221	-1.2029
35236924	chr17:35236924:G:A	1.53158e-17	-2.95827e-10	-1.57021
35236926	chr17:35236926:A:G	3.05943e-17	-2.95827e-10	-0.878279
35237002	chr17:35237002:G:T	2.8671e-18	-2.04206	-1.20374
35237165	chr17:35237165:T:TC	6.77593e-18	-2.01212	-0.3736
35237172	chr17:35237172:A:C	2.94099e-18	-2.04171	-1.17864
35237390	chr17:35237390:C:T	7.0927e-18	-1.33479	-1.00524
35237945	chr17:35237945:G:A	3.99773e-17	-2.95827e-10	-0.610782
35237995	chr17:35237995:A:G	3.90758e-17	-2.95827e-10	-0.633592
35238285	chr17:35238285:G:A	7.17248e-18	-0.725916	-1.60293
35238330	chr17:35238330:A:G	2.89081e-18	-2.04219	-1.19537
35238360	chr17:35238360:T:C	2.85255e-18	-2.04204	-1.20884
35238633	chr17:35238633:T:C	8.29583e-18	-0.934143	-1.2492
35238820	chr17:35238820:T:C	1.04677e-16	1.50025	-1.14847
35238947	chr17:35238947:A:G	2.35946e-18	-1.97127	-1.46939
35238993	chr17:35238993:C:G	4.50994e-17	-0.661006	0.17078
35239134	chr17:35239134:C:A	2.89691e-18	-1.74033	-1.49512
35239244	chr17:35239244:G:A	4.10798e-17	-2.95827e-10	-0.583578
35239732	chr17:35239732:T:C	4.51971e-18	-1.50635	-1.2843
35239956	chr17:35239956:C:T	5.97344e-18	-1.3978	-1.11397
35239977	chr17:35239977:G:A	4.56755e-17	-0.477533	-5.92657e-10
35240320	chr17:35240320:G:T	5.79522e-18	-2.02306	-0.518996
35240322	chr17:35240322:C:A	1.57162e-17	-1.21348	-0.330924
35240438	chr17:35240438:T:C	1.44174e-17	-1.1746	-0.45606
35240625	chr17:35240625:A:T	1.1039e-16	1.56469	-1.15976
35240803	chr17:35240803:T:C	1.43925e-17	-1.14068	-0.491705
35240850	chr17:35240850:C:T	1.561e-17	-2.95827e-10	-1.55118
35241233	chr17:35241233:G:A	4.85755e-17	-0.729802	0.313827
35241252	chr17:35241252:T:C	7.51395e-18	-1.3363	-0.946035
35241270	chr17:35241270:C:T	5.79735e-18	-2.0146	-0.527096
35241405	chr17:35241405:G:A	1.74993e-17	-2.95827e-10	-1.43693
35241948	chr17:35241948:G:A	8.67582e-18	-1.82213	-0.316425
35242095	chr17:35242095:T:C	6.31088e-18	-1.53109	-0.925727
35242147	chr17:35242147:G:A	3.06221e-17	-2.95827e-10	-0.877372
35242343	chr17:35242343:AAC:A	3.94173e-17	-2.95827e-10	-0.624891
35243422	chr17:35243422:C:A	4.34968e-18	-1.71715	-1.11184
35243449	chr17:35243449:T:C	5.39966e-18	-1.13517	-1.47759
35243635	chr17:35243635:C:T	4.85541e-18	-2.03283	-0.686173
35243648	chr17:35243648:C:A	1.2092e-17	-1.80655	-5.92657e-10
35243880	chr17:35243880:C:A	1.59353e-17	-2.95827e-10	-1.53056
35244189	chr17:35244189:T:G	1.48206e-17	-2.95827e-10	-1.60308
35244217	chr17:35244217:C:A	3.51119e-17	-0.740553	-5.92657e-10
35244527	chr17:35244527:G:A	5.51265e-18	-1.61536	-0.976694
35244845	chr17:35244845:G:A	4.30801e-17	-2.95827e-10	-0.536033
35244884	chr17:35244884:A:G	1.55356e-17	-2.95827e-10	-1.55596
35245155	chr17:35245155:G:A	2.59722e-17	-2.95827e-10	-1.04207
35246079	chr17:35246079:C:T	1.4828e-17	-1.60258	-5.92657e-10
35246149	chr17:35246149:T:A	3.06986e-16	2.16044	-0.732729
35246673	chr17:35246673:G:A	4.03706e-17	-2.95827e-10	-0.600992
35246811	chr17:35246811:A:G	4.33579e-18	-1.58935	-1.24284
35246909	chr17:35246909:G:C	1.62632e-16	-2.95827e-10	0.792393
35247057	chr17:35247057:C:CA	4.88354e-18	-1.53203	-1.18119
35247234	chr17:35247234:C:T	3.17547e-18	-2.04214	-1.1015
35247351	chr17:35247351:C:T	1.5006e-17	-2.95827e-10	-1.59064
35247671	chr17:35247671:CTT:C	1.56483e-17	-2.95827e-10	-1.54873
35247932	chr17:35247932:C:T	1.49014e-17	-2.95827e-10	-1.59764
35248010	chr17:35248010:C:T	9.01745e-18	-2.01251	-0.0874239
35248069	chr17:35248069:C:G	4.19769e-17	-2.95827e-10	-0.561975
35248161	chr17:35248161:A:G	1.1349e-17	-1.86996	-5.92657e-10
35248204	chr17:35248204:T:G	3.95971e-16	0.0172234	1.66502
35248688	chr17:35248688:T:C	1.54293e-17	-2.95827e-10	-1.56283
35248723	chr17:35248723:GCTGA:G	1.54086e-17	-2.95827e-10	-1.56417
35248770	chr17:35248770:T:C	4.74099e-18	-1.56549	-1.17736
35249811	chr17:35249811:A:G	4.78233e-18	-1.56336	-1.17081
35249875	chr17:35249875:T:A	1.71868e-16	0.156418	0.691213
35250003	chr17:35250003:G:C	1.33356e-17	-1.70866	-5.92657e-10
35250046	chr17:35250046:C:A	2.32118e-18	-1.88544	-1.57158
35250061	chr17:35250061:A:T	4.10236e-17	-2.95827e-10	-0.584948
35250331	chr17:35250331:T:C	4.20808e-18	-1.56605	-1.29604
35250467	chr17:35250467:T:C	1.468e-17	-1.61261	-5.92657e-10
35250810	chr17:35250810:G:A	3.74419e-18	-1.62934	-1.34955
35251077	chr17:35251077:A:G	3.50258e-18	-1.67127	-1.37432
35251222	chr17:35251222:C:A	5.55985e-18	-2.04088	-0.542646
35251887	chr17:35251887:T:G	2.52064e-17	-2.95827e-10	-1.072
35252298	chr17:35252298:G:T	5.82069e-18	-2.01521	-0.522463
35252682	chr17:35252682:A:AT	2.46303e-17	-2.95827e-10	-1.09512
35253090	chr17:35253090:A:G	1.5224e-17	-2.95827e-10	-1.57622
35253103	chr17:35253103:A:T	1.51143e-17	-2.95827e-10	-1.58345
35253261	chr17:35253261:G:T	2.51485e-18	-1.79409	-1.58279
35253402	chr17:35253402:C:A	1.55055e-17	-0.669384	-0.888514
35253403	chr17:35253403:C:A	1.00647e-17	-1.83457	-0.155488
35253820	chr17:35253820:C:T	2.22261e-18	-1.92117	-1.57924
35253853	chr17:35253853:T:A	1.3333e-17	-0.289513	-1.41934
35254111	chr17:35254111:T:G	2.79746e-18	-1.69878	-1.5716
35254241	chr17:35254241:C:T	1.54575e-17	-2.95827e-10	-1.561
35254337	chr17:35254337:G:A	9.82301e-18	-2.01437	-5.92657e-10
35254485	chr17:35254485:A:G	1.00192e-17	-0.411147	-1.58345
35254532	chr17:35254532:C:G	1.60425e-17	-2.95827e-10	-1.52385
35254722	chr17:35254722:AT:A	2.78465e-18	-1.98729	-1.28768
35254920	chr17:35254920:G:A	1.57851e-17	-2.95827e-10	-1.54003
35255040	chr17:35255040:A:C	1.57854e-17	-2.95827e-10	-1.54001
35255353	chr17:35255353:A:G	8.0924e-18	-0.630748	-1.57742
35255734	chr17:35255734:T:C	1.6034e-17	-2.95827e-10	-1.52438
35255762	chr17:35255762:C:T	5.06908e-17	-2.95827e-10	-0.37335
35255996	chr17:35255996:G:A	1.60361e-17	-2.95827e-10	-1.52425
35256323	chr17:35256323:C:T	1.47834e-16	0.696994	-5.92657e-10
35256346	chr17:35256346:G:A	5.54801e-18	-1.94469	-0.640969
35256583	chr17:35256583:G:A	8.13973e-18	-0.60821	-1.59413
35256683	chr17:35256683:C:T	1.03284e-17	-0.574573	-1.38963
35256975	chr17:35256975:A:G	6.34947e-18	-0.927074	-1.52365
35257065	chr17:35257065:A:G	1.64609e-17	-2.95827e-10	-1.49811
35257215	chr17:35257215:T:G	7.39078e-18	-0.69674	-1.60212
35257434	chr17:35257434:T:C	1.26377e-17	-0.681864	-1.08055
35257449	chr17:35257449:C:G	1.53403e-17	-2.95827e-10	-1.56861
35257913	chr17:35257913:A:C	8.72343e-18	-0.667232	-1.46585
35257975	chr17:35257975:C:T	1.61433e-17	-2.95827e-10	-1.51759
35258141	chr17:35258141:A:C	9.98119e-18	-0.534225	-1.46417
35258393	chr17:35258393:G:A	2.63609e-17	-2.95827e-10	-1.02721
35258866	chr17:35258866:A:G	1.48355e-17	-2.95827e-10	-1.60207
35259519	chr17:35259519:G:A	1.21794e-16	-2.95827e-10	0.503234
35259709	chr17:35259709:G:A	2.78234e-17	-2.95827e-10	-0.973217
35259824	chr17:35259824:G:T	7.04951e-18	-1.52481	-0.821323
35259862	chr17:35259862:G:A	1.48327e-17	-2.95827e-10	-1.60226
35260400	chr17:35260400:A:G	1.93391e-16	-2.95827e-10	0.965618
35260492	chr17:35260492:A:AG	3.51754e-17	-2.95827e-10	-0.738748
35260496	chr17:35260496:G:A	1.48205e-17	-2.95827e-10	-1.60308
35260500	chr17:35260500:A:G	3.3768e-17	-2.95827e-10	-0.779581
35260609	chr17:35260609:C:T	1.54676e-17	-2.95827e-10	-1.56035
35261322	chr17:35261322:C:T	2.72354e-18	-1.75171	-1.54546
35262103	chr17:35262103:A:G	6.36248e-18	-0.878327	-1.57035
35262253	chr17:35262253:G:A	1.6987e-17	-2.95827e-10	-1.46664
35262311	chr17:35262311:C:T	1.55696e-17	-2.95827e-10	-1.55377
35262312	chr17:35262312:G:A	1.60713e-17	-2.95827e-10	-1.52206
35262397	chr17:35262397:A:G	1.91569e-17	-2.95827e-10	-1.34643
35262546	chr17:35262546:A:G	1.58453e-17	-2.95827e-10	-1.53622
35262767	chr17:35262767:G:A	1.65783e-17	-2.95827e-10	-1.491
35263052	chr17:35263052:T:C	1.59549e-17	-2.95827e-10	-1.52933
35263072	chr17:35263072:G:A	1.49249e-17	-2.95827e-10	-1.59606
35263143	chr17:35263143:T:A	1.52929e-16	-2.95827e-10	0.730877
35263551	chr17:35263551:G:A	1.21039e-16	-2.95827e-10	0.497022
35263609	chr17:35263609:G:A	2.59506e-17	-1.0429	-5.92657e-10
35263873	chr17:35263873:GT:G	2.72716e-18	-1.90386	-1.39197
35263894	chr17:35263894:T:G	4.75477e-17	-2.95827e-10	-0.437361
35264081	chr17:35264081:T:C	2.02776e-17	-2.95827e-10	-1.28958
35264173	chr17:35264173:C:T	2.1026e-17	-2.95827e-10	-1.25334
35264527	chr17:35264527:T:C	5.78783e-17	-2.95827e-10	-0.240753
35264968	chr17:35264968:T:G	1.34861e-17	-0.536868	-1.16057
35265027	chr17:35265027:CT:C	2.77185e-18	-1.92011	-1.35947
35265041	chr17:35265041:T:C	9.66308e-17	-2.95827e-10	0.271803
35265319	chr17:35265319:T:C	1.48992e-17	-2.95827e-10	-1.59779
35265472	chr17:35265472:G:C	5.78783e-17	-2.95827e-10	-0.240753
35265572	chr17:35265572:C:T	1.07344e-17	-0.51163	-1.41401
35265602	chr17:35265602:C:T	2.82725e-18	-1.93745	-1.32234
35266005	chr17:35266005:T:C	7.74353e-18	-1.88835	-0.363888
35266042	chr17:35266042:C:T	1.62026e-17	-2.95827e-10	-1.51392
35266302	chr17:35266302:A:G	1.93534e-16	-2.95827e-10	0.966358
35266523	chr17:35266523:T:G	3.36209e-18	-1.58138	-1.50515
35267304	chr17:35267304:A:G	1.88266e-17	-2.95827e-10	-1.36383
35267382	chr17:35267382:T:G	2.82008e-18	-1.67084	-1.59149
35267600	chr17:35267600:G:T	2.46995e-18	-1.93752	-1.45738
35267665	chr17:35267665:A:C	1.51193e-17	-2.95827e-10	-1.58313
35267872	chr17:35267872:G:A	1.09426e-17	-0.590026	-1.31641
35267939	chr17:35267939:A:G	9.71283e-18	-0.942597	-1.08305
35267980	chr17:35267980:C:T	1.64464e-17	-2.95827e-10	-1.49899
35268532	chr17:35268532:C:T	1.80263e-17	-2.95827e-10	-1.40726
35268823	chr17:35268823:T:G	4.95954e-18	-1.59198	-1.1058
35268879	chr17:35268879:G:A	3.53907e-18	-1.51394	-1.5213
35269138	chr17:35269138:C:T	5.01943e-18	-1.53426	-1.15152
35269164	chr17:35269164:C:T	1.15971e-17	-0.59759	-1.25075
35269230	chr17:35269230:A:G	2.65707e-17	-2.95827e-10	-1.01929
35269878	chr17:35269878:G:A	9.63925e-18	-0.726316	-1.30694
35270663	chr17:35270663:C:T	6.65082e-18	-0.821639	-1.58272
35271204	chr17:35271204:A:G	1.64098e-17	-2.95827e-10	-1.50122
35271859	chr17:35271859:G:A	2.10665e-17	-2.95827e-10	-1.25141
35271971	chr17:35271971:G:A	1.57737e-17	-2.95827e-10	-1.54075
35272265	chr17:35272265:A:G	3.96199e-18	-1.32205	-1.6003
35272486	chr17:35272486:C:T	9.95228e-18	-2.00129	-5.92657e-10
35272730	chr17:35272730:G:A	1.48563e-17	-2.95827e-10	-1.60067
35272941	chr17:35272941:T:C	1.51056e-17	-2.95827e-10	-1.58403
35273048	chr17:35273048:A:G	1.49401e-17	-2.95827e-10	-1.59504
35273104	chr17:35273104:C:G	1.50272e-17	-2.95827e-10	-1.58923
35273194	chr17:35273194:A:G	3.97461e-18	-1.3246	-1.59457
35273831	chr17:35273831:A:C	3.98711e-18	-1.31539	-1.60064
35273840	chr17:35273840:T:C	2.96036e-18	-1.84648	-1.3673
35273933	chr17:35273933:G:A	4.3072e-18	-1.29884	-1.53997
35274155	chr17:35274155:T:G	1.57968e-17	-2.95827e-10	-1.53929
35274192	chr17:35274192:A:G	1.48223e-17	-2.95827e-10	-1.60296
35274495	chr17:35274495:A:T	1.98908e-17	-2.95827e-10	-1.30884
35274497	chr17:35274497:C:T	4.1259e-18	-1.28045	-1.60136
35274498	chr17:35274498:G:A	1.55166e-17	-2.95827e-10	-1.55718
35274533	chr17:35274533:G:A	2.14823e-18	-1.93612	-1.59833
35274743	chr17:35274743:G:A	1.49102e-17	-2.95827e-10	-1.59705
35274826	chr17:35274826:T:C	2.75066e-18	-1.92596	-1.36129
35274946	chr17:35274946:C:G	1.59097e-17	-2.95827e-10	-1.53217
35275122	chr17:35275122:C:T	2.10848e-16	-2.95827e-10	1.05204
35275274	chr17:35275274:A:G	1.84077e-17	-2.95827e-10	-1.38632
35275446	chr17:35275446:G:A	2.06845e-18	-1.97723	-1.59506
35275823	chr17:35275823:G:A	4.13572e-18	-1.27752	-1.60191
35275877	chr17:35275877:C:A	2.78659e-18	-1.69519	-1.57909
35275891	chr17:35275891:C:T	4.65279e-17	-0.459043	-5.92657e-10
35275895	chr17:35275895:T:G	1.66482e-17	-2.95827e-10	-1.48679
35276083	chr17:35276083:C:G	1.75582e-17	-2.95827e-10	-1.43358
35276151	chr17:35276151:TG:T	1.69548e-17	-2.95827e-10	-1.46855
35276210	chr17:35276210:A:T	4.07602e-18	-1.29299	-1.60098
35276575	chr17:35276575:A:G	5.45827e-18	-1.00031	-1.60165
35276754	chr17:35276754:C:A	1.48374e-17	-2.95827e-10	-1.60195
35276853	chr17:35276853:C:A	1.55261e-17	-2.95827e-10	-1.55657
35276998	chr17:35276998:G:T	1.7261e-17	-2.95827e-10	-1.45065
35277022	chr17:35277022:C:T	4.14849e-18	-1.40191	-1.47444
35277161	chr17:35277161:G:A	1.53378e-17	-2.95827e-10	-1.56878
35277254	chr17:35277254:T:C	2.51293e-18	-1.80584	-1.57181
35277298	chr17:35277298:A:G	1.48691e-17	-2.95827e-10	-1.59981
35277321	chr17:35277321:G:T	1.01576e-17	-1.98087	-5.92657e-10
35277921	chr17:35277921:T:C	1.67788e-17	-2.95827e-10	-1.47898
35277985	chr17:35277985:C:G	1.48261e-17	-2.95827e-10	-1.60271
35278089	chr17:35278089:A:G	1.60493e-17	-2.95827e-10	-1.52343
35278110	chr17:35278110:T:C	2.71163e-18	-1.7914	-1.51014
35278190	chr17:35278190:A:G	1.52253e-17	-2.95827e-10	-1.57614
35278344	chr17:35278344:T:A	1.61743e-17	-2.95827e-10	-1.51567
35278610	chr17:35278610:G:A	3.52039e-17	-0.737936	-5.92657e-10
35278745	chr17:35278745:A:AC	3.94565e-18	-1.32573	-1.60075
35279342	chr17:35279342:C:A	9.88092e-18	-2.00849	-5.92657e-10
35279604	chr17:35279604:C:A	5.78225e-18	-1.05049	-1.49381
35279755	chr17:35279755:C:T	3.85665e-18	-1.34909	-1.60021
35279787	chr17:35279787:G:A	4.27012e-18	-1.24505	-1.6024
35280021	chr17:35280021:C:T	1.61307e-17	-2.95827e-10	-1.51837
35280213	chr17:35280213:A:G	2.43954e-18	-1.81998	-1.5873
35280365	chr17:35280365:T:G	2.48161e-17	-2.95827e-10	-1.0876
35280466	chr17:35280466:T:C	1.4826e-17	-2.95827e-10	-1.60271
35280744	chr17:35280744:G:A	3.10388e-18	-1.8338	-1.33264
35280809	chr17:35280809:C:T	2.1428e-18	-1.96921	-1.56777
35280987	chr17:35280987:A:G	5.27813e-18	-1.03603	-1.59949
35280988	chr17:35280988:A:G	1.58138e-17	-2.95827e-10	-1.53821
35281022	chr17:35281022:A:G	3.82181e-18	-1.3562	-1.60217
35281153	chr17:35281153:A:G	4.91487e-18	-1.42856	-1.27827
35281293	chr17:35281293:C:T	5.22543e-18	-1.38	-1.26556
35281709	chr17:35281709:C:T	3.95628e-18	-1.32194	-1.60185
35281866	chr17:35281866:T:C	2.71822e-17	-2.95827e-10	-0.996534
35282345	chr17:35282345:C:T	5.62746e-18	-1.17993	-1.39151
35282614	chr17:35282614:G:A	1.63855e-17	-2.95827e-10	-1.5027
35282785	chr17:35282785:T:G	1.24654e-16	0.526445	-5.92657e-10
35283156	chr17:35283156:G:A	1.48256e-17	-2.95827e-10	-1.60274
35283363	chr17:35283363:C:A	1.48221e-17	-2.95827e-10	-1.60297
35283440	chr17:35283440:G:A	1.56016e-17	-2.95827e-10	-1.55172
35283654	chr17:35283654:G:A	4.08606e-18	-1.29963	-1.59188
35283823	chr17:35283823:G:T	1.48212e-17	-2.95827e-10	-1.60304
35284880	chr17:35284880:C:T	3.0599e-18	-1.85814	-1.32257
35285219	chr17:35285219:C:A	1.49801e-17	-2.95827e-10	-1.59237
35285353	chr17:35285353:T:C	1.65484e-17	-2.95827e-10	-1.49281
35285623	chr17:35285623:T:A	8.97584e-18	-0.732254	-1.3723
35285942	chr17:35285942:T:C	3.79688e-18	-1.40169	-1.56323
35285947	chr17:35285947:A:G	6.71405e-17	-0.0923077	-5.92657e-10
35286060	chr17:35286060:T:G	2.17066e-17	-2.95827e-10	-1.22148
35286064	chr17:35286064:C:T	1.56262e-17	-2.95827e-10	-1.55014
35286343	chr17:35286343:C:A	1.49073e-17	-2.95827e-10	-1.59724
35286658	chr17:35286658:G:A	4.36622e-18	-1.28936	-1.53583
35286724	chr17:35286724:G:T	1.55233e-17	-2.95827e-10	-1.55675
35287235	chr17:35287235:T:C	9.59256e-18	-2.03811	-5.92657e-10
35287291	chr17:35287291:A:G	3.58741e-18	-1.41992	-1.60175
35287433	chr17:35287433:T:C	3.73454e-18	-1.5613	-1.42016
35287883	chr17:35287883:G:A	1.88401e-17	-1.36311	-5.92657e-10
35287950	chr17:35287950:C:T	5.65181e-17	-2.95827e-10	-0.264534
35288058	chr17:35288058:C:A	1.69208e-17	-2.95827e-10	-1.47055
35288154	chr17:35288154:C:T	9.73199e-18	-2.02368	-5.92657e-10
35288260	chr17:35288260:C:T	2.5317e-17	-2.95827e-10	-1.06762
35288263	chr17:35288263:C:T	5.18406e-17	-2.95827e-10	-0.350921
35288976	chr17:35288976:A:T	1.18117e-17	-1.83	-5.92657e-10
35289204	chr17:35289204:G:A	2.03506e-17	-2.95827e-10	-1.28598
35289714	chr17:35289714:C:T	2.65283e-17	-1.02088	-5.92657e-10
35290100	chr17:35290100:A:G	5.12802e-17	-2.95827e-10	-0.36179
35290262	chr17:35290262:A:G	1.5631e-17	-2.95827e-10	-1.54984
35290637	chr17:35290637:A:G	4.30085e-18	-1.58773	-1.25255
35290783	chr17:35290783:G:A	1.06671e-17	-2.0367	0.10477
35290802	chr17:35290802:G:A	9.80698e-18	-2.016	-5.92657e-10
35290987	chr17:35290987:T:C	5.05431e-17	-2.95827e-10	-0.376268
35291110	chr17:35291110:G:A	1.09309e-17	-1.90751	-5.92657e-10
35291471	chr17:35291471:A:G	1.54975e-17	-2.95827e-10	-1.55842
35291587	chr17:35291587:G:C	2.21943e-18	-2.0415	-1.46034
35291711	chr17:35291711:A:G	1.63907e-17	-2.95827e-10	-1.50238
35291725	chr17:35291725:G:A	2.57572e-18	-2.01073	-1.34224
35291951	chr17:35291951:A:C	2.71807e-18	-1.75486	-1.54431
35292334	chr17:35292334:G:T	1.49226e-17	-2.95827e-10	-1.59621
35292410	chr17:35292410:A:G	7.63104e-18	-1.3302	-0.936671
35292433	chr17:35292433:T:C	1.58588e-17	-2.95827e-10	-1.53537
35292861	chr17:35292861:T:C	9.55351e-18	-2.04219	-5.92657e-10
35292914	chr17:35292914:T:A	2.05994e-17	-2.95827e-10	-1.27383
35293019	chr17:35293019:G:A	5.92898e-18	-1.17182	-1.34742
35293618	chr17:35293618:A:G	5.35991e-17	-2.95827e-10	-0.317562
35294337	chr17:35294337:G:A	1.19e-17	-1.82256	-5.92657e-10
35294411	chr17:35294411:C:G	1.68157e-17	-2.95827e-10	-1.47678
35294506	chr17:35294506:G:A	1.78036e-17	-2.95827e-10	-1.41969
35294828	chr17:35294828:G:A	8.53373e-18	-1.38803	-0.767037
35295086	chr17:35295086:T:G	9.12936e-18	-1.31874	-0.768864
35295088	chr17:35295088:C:G	8.71036e-18	-1.33579	-0.79879
35296008	chr17:35296008:G:T	1.66958e-17	-2.95827e-10	-1.48394
35296257	chr17:35296257:T:C	2.04616e-18	-2.04092	-1.54221
35296308	chr17:35296308:T:C	1.83464e-17	-2.95827e-10	-1.38966
35297151	chr17:35297151:T:A	9.20676e-18	-1.30183	-0.777328
35297744	chr17:35297744:G:A	1.53124e-17	-2.95827e-10	-1.57043
35297940	chr17:35297940:C:T	1.79915e-17	-2.95827e-10	-1.4092
35298060	chr17:35298060:T:C	2.21191e-17	-2.95827e-10	-1.20265
35298231	chr17:35298231:G:A	1.15822e-17	-1.24159	-0.608035
35298484	chr17:35298484:G:A	9.79144e-18	-2.01759	-5.92657e-10
35298779	chr17:35298779:T:C	1.10778e-17	-1.29519	-0.598963
35298935	chr17:35298935:C:T	2.22941e-17	-2.95827e-10	-1.19477
35299193	chr17:35299193:G:A	1.13161e-17	-1.37149	-0.501375
35299317	chr17:35299317:C:T	2.06675e-17	-1.27053	-5.92657e-10
35299561	chr17:35299561:C:T	1.40155e-17	-1.33963	-0.319298
35299737	chr17:35299737:G:A	1.13789e-17	-1.86733	-5.92657e-10
35299932	chr17:35299932:C:A	1.22485e-17	-1.79369	-5.92657e-10
35300239	chr17:35300239:G:T	1.2903e-17	-1.74164	-5.92657e-10
35300403	chr17:35300403:A:C	1.12719e-17	-1.87678	-5.92657e-10
35300446	chr17:35300446:C:T	1.93159e-18	-2.04159	-1.59916
35300469	chr17:35300469:A:G	2.19609e-17	-2.95827e-10	-1.20983
35300489	chr17:35300489:G:A	4.90962e-18	-1.88753	-0.820369
35300518	chr17:35300518:A:C	4.29606e-18	-1.88425	-0.957151
35300632	chr17:35300632:A:T	5.04399e-17	-2.95827e-10	-0.378312
35300644	chr17:35300644:C:T	1.71079e-17	-2.95827e-10	-1.45955
35300690	chr17:35300690:A:AG	2.09549e-17	-2.95827e-10	-1.25672
35300786	chr17:35300786:G:A	1.93046e-18	-2.04083	-1.60051
35300871	chr17:35300871:T:C	3.52965e-17	-2.95827e-10	-0.735311
35300994	chr17:35300994:G:A	2.21568e-17	-2.95827e-10	-1.20095
35301078	chr17:35301078:G:A	5.36304e-17	-2.95827e-10	-0.316978
35301606	chr17:35301606:A:G	7.22199e-18	-1.37683	-0.945132
35301841	chr17:35301841:G:A	3.25782e-17	-2.95827e-10	-0.81545
35302403	chr17:35302403:T:C	6.30152e-18	-1.35428	-1.10403
35302845	chr17:35302845:A:G	5.30577e-17	-2.95827e-10	-0.327716
35302874	chr17:35302874:G:T	1.76144e-17	-2.95827e-10	-1.43038
35302879	chr17:35302879:G:A	1.08715e-17	-1.31186	-0.601091
35302980	chr17:35302980:G:A	4.79878e-18	-1.23216	-1.49857
35303181	chr17:35303181:C:T	2.32188e-17	-2.95827e-10	-1.15413
35303278	chr17:35303278:G:T	1.0943e-17	-1.9064	-5.92657e-10
35303339	chr17:35303339:T:C	2.02988e-17	-1.28853	-5.92657e-10
35303793	chr17:35303793:G:A	1.70416e-17	-2.95827e-10	-1.46344
35304310	chr17:35304310:C:T	4.57502e-18	-1.55188	-1.2266
35304822	chr17:35304822:G:A	8.24744e-18	-1.31916	-0.870034
35305151	chr17:35305151:G:A	9.56193e-18	-2.04131	-5.92657e-10
35305493	chr17:35305493:C:G	5.2232e-17	-2.95827e-10	-0.343399
35305592	chr17:35305592:G:A	4.76476e-18	-1.52115	-1.2167
35305956	chr17:35305956:T:A	1.01357e-16	-2.95827e-10	0.319552
35306281	chr17:35306281:A:C	1.01084e-17	-1.98573	-5.92657e-10
35306440	chr17:35306440:G:T	1.55533e-17	-2.95827e-10	-1.55482
35306560	chr17:35306560:A:T	2.74021e-17	-0.988474	-5.92657e-10
35306813	chr17:35306813:T:C	1.62156e-17	-2.95827e-10	-1.51312
35307179	chr17:35307179:G:C	1.044e-17	-1.95345	-5.92657e-10
35307304	chr17:35307304:T:G	3.08375e-18	-1.9143	-1.25865
35307305	chr17:35307305:T:C	2.11529e-18	-2.02879	-1.52111
35307501	chr17:35307501:G:A	1.03822e-17	-1.959	-5.92657e-10
35308420	chr17:35308420:G:A	3.68993e-18	-1.588	-1.40548
35308434	chr17:35308434:T:C	3.66217e-18	-1.5891	-1.41193
35308621	chr17:35308621:A:T	1.60977e-17	-1.52042	-5.92657e-10
35309264	chr17:35309264:C:A	1.00533e-17	-1.9912	-5.92657e-10
35309341	chr17:35309341:A:G	2.07171e-17	-2.95827e-10	-1.26814
35309410	chr17:35309410:G:C	2.94248e-17	-2.95827e-10	-0.917257
35309520	chr17:35309520:G:A	1.73791e-17	-2.95827e-10	-1.44383
35309763	chr17:35309763:G:A	1.26897e-17	-2.01048	0.252176
35310027	chr17:35310027:T:C	1.51229e-17	-2.95827e-10	-1.58288
35310114	chr17:35310114:T:C	4.04705e-18	-1.36377	-1.53734
35310383	chr17:35310383:T:C	7.01013e-18	-1.87933	-0.472412
35310540	chr17:35310540:G:A	1.01008e-17	-1.98648	-5.92657e-10
35310664	chr17:35310664:A:G	1.94235e-18	-2.03347	-1.60172
35310682	chr17:35310682:T:C	4.87299e-18	-1.52846	-1.18693
35310984	chr17:35310984:G:A	2.94583e-17	-2.95827e-10	-0.916118
35310987	chr17:35310987:C:T	5.45265e-17	-2.95827e-10	-0.300408
35311089	chr17:35311089:T:A	4.65993e-18	-1.53511	-1.22498
35311096	chr17:35311096:G:A	2.01854e-18	-1.99998	-1.59674
35311642	chr17:35311642:C:T	2.16765e-17	-2.95827e-10	-1.22286
35311990	chr17:35311990:T:C	3.34352e-18	-1.58652	-1.50556
35311996	chr17:35311996:T:C	3.60115e-18	-1.61395	-1.40389
35312068	chr17:35312068:TTTGTC:T	3.44744e-18	-1.63579	-1.42567
35312613	chr17:35312613:T:C	2.0499e-18	-2.0132	-1.56811
35312784	chr17:35312784:A:G	2.43875e-18	-2.04128	-1.36633
35312927	chr17:35312927:G:T	6.176e-18	-1.97452	-0.503904
35312977	chr17:35312977:G:A	9.96535e-18	-1.99998	-5.92657e-10
35314004	chr17:35314004:G:A	1.85391e-17	-2.95827e-10	-1.37921
35314298	chr17:35314298:C:T	2.12451e-18	-1.99326	-1.55229
35314356	chr17:35314356:A:T	1.76474e-17	-2.95827e-10	-1.42851
35314384	chr17:35314384:G:A	1.11746e-17	-1.88545	-5.92657e-10
35314931	chr17:35314931:C:T	2.69416e-18	-1.97583	-1.33218
35314994	chr17:35314994:T:C	2.1998e-18	-2.03481	-1.47592
35315401	chr17:35315401:G:T	4.61511e-17	-0.467175	-5.92657e-10
35315542	chr17:35315542:C:T	2.33771e-18	-1.90357	-1.54636
35316022	chr17:35316022:C:A	3.1429e-17	-2.95827e-10	-0.851365
35316144	chr17:35316144:T:C	2.35126e-18	-1.90439	-1.53975
35316173	chr17:35316173:A:G	1.72607e-17	-1.45066	-5.92657e-10
35316174	chr17:35316174:T:C	3.13208e-17	-2.95827e-10	-0.854812
35316436	chr17:35316436:T:C	3.19922e-17	-2.95827e-10	-0.833603
35316438	chr17:35316438:T:C	3.00611e-17	-2.95827e-10	-0.895862
35316605	chr17:35316605:T:C	2.28093e-18	-1.95371	-1.5208
35316905	chr17:35316905:G:A	6.0759e-18	-1.38794	-1.10683
35316947	chr17:35316947:T:C	1.84755e-17	-2.95827e-10	-1.38265
35317010	chr17:35317010:T:A	5.75108e-18	-1.35125	-1.19846
35317069	chr17:35317069:A:G	9.90063e-18	-2.0065	-5.92657e-10
35317536	chr17:35317536:C:A	4.86803e-17	-2.95827e-10	-0.413821
35317691	chr17:35317691:G:A	1.53966e-17	-2.95827e-10	-1.56495
35317854	chr17:35317854:C:T	1.50796e-17	-2.95827e-10	-1.58575
35318156	chr17:35318156:C:T	2.2241e-18	-2.00776	-1.49198
35318367	chr17:35318367:T:G	2.18953e-18	-2.04115	-1.47426
35318970	chr17:35318970:CAT:C	3.17304e-18	-1.77456	-1.36984
35319382	chr17:35319382:A:G	1.4849e-17	-2.95827e-10	-1.60116
35319426	chr17:35319426:C:G	2.54197e-18	-1.8087	-1.55745
35319612	chr17:35319612:A:C	2.14947e-18	-2.02321	-1.51067
35319651	chr17:35319651:A:G	2.94627e-18	-1.89549	-1.32306
35319970	chr17:35319970:T:G	2.97801e-18	-1.91438	-1.29346
35320343	chr17:35320343:C:T	3.82887e-18	-1.9103	-1.04623
35320465	chr17:35320465:C:A	2.49687e-18	-1.82682	-1.55724
35320589	chr17:35320589:G:A	1.85524e-17	-2.95827e-10	-1.3785
35320631	chr17:35320631:C:G	1.11181e-17	-1.89052	-5.92657e-10
35320675	chr17:35320675:A:G	2.55298e-18	-1.79958	-1.56226
35320698	chr17:35320698:C:T	5.00775e-17	-2.95827e-10	-0.385524
35320714	chr17:35320714:C:T	2.7942e-18	-1.89887	-1.37268
35320816	chr17:35320816:C:T	1.89032e-17	-2.95827e-10	-1.35977
35320837	chr17:35320837:G:A	2.44708e-18	-1.83601	-1.56819
35321456	chr17:35321456:G:A	4.76626e-17	-2.95827e-10	-0.434947
35321591	chr17:35321591:T:G	1.81027e-17	-2.95827e-10	-1.40304
35321836	chr17:35321836:G:A	1.56641e-17	-2.95827e-10	-1.54772
35322260	chr17:35322260:A:G	2.54529e-18	-1.79265	-1.5722
35322415	chr17:35322415:A:G	1.80947e-17	-2.95827e-10	-1.40347
35322554	chr17:35322554:C:T	2.88725e-18	-1.91918	-1.31961
35322896	chr17:35322896:A:C	2.84248e-18	-1.93225	-1.32217
35322932	chr17:35322932:C:T	9.68035e-17	-2.95827e-10	0.273588
35322933	chr17:35322933:G:A	1.62201e-17	-2.95827e-10	-1.51285
35322964	chr17:35322964:T:C	5.20311e-17	-2.95827e-10	-0.347253
35323549	chr17:35323549:T:G	5.16636e-17	-2.95827e-10	-0.354342
35323684	chr17:35323684:A:G	2.80567e-18	-1.93851	-1.32894
35323697	chr17:35323697:A:T	2.89186e-18	-1.92714	-1.31005
35323707	chr17:35323707:A:G	1.58175e-17	-2.95827e-10	-1.53798
35323713	chr17:35323713:G:A	4.66484e-17	-2.95827e-10	-0.456456
35323727	chr17:35323727:A:G	2.87289e-18	-1.93468	-1.30909
35323790	chr17:35323790:G:A	2.78144e-18	-1.93428	-1.34185
35323874	chr17:35323874:G:C	7.02747e-18	-1.1556	-1.19367
35324025	chr17:35324025:C:T	4.12018e-18	-1.90823	-0.974964
35324114	chr17:35324114:C:A	1.5404e-17	-2.95827e-10	-1.56447
35324198	chr17:35324198:C:T	2.83892e-18	-1.92947	-1.3262
35324335	chr17:35324335:T:G	2.89425e-18	-1.92426	-1.31211
35324390	chr17:35324390:T:C	1.75645e-17	-2.95827e-10	-1.43321
35324449	chr17:35324449:T:C	2.8875e-18	-1.94482	-1.29389
35324538	chr17:35324538:G:A	1.50101e-17	-2.95827e-10	-1.59037
35324554	chr17:35324554:A:G	1.10994e-17	-1.25635	-0.635849
35324760	chr17:35324760:T:A	4.06136e-18	-1.91084	-0.986732
35324874	chr17:35324874:A:G	2.88769e-18	-1.92172	-1.31692
35324921	chr17:35324921:G:C	1.50777e-17	-2.95827e-10	-1.58588
35325065	chr17:35325065:T:G	2.77754e-18	-1.75781	-1.51971
35325072	chr17:35325072:A:G	4.6079e-18	-1.89022	-0.881101
35325160	chr17:35325160:G:C	8.86466e-17	-2.95827e-10	0.185563
35325314	chr17:35325314:C:A	1.51112e-17	-2.95827e-10	-1.58366
35325595	chr17:35325595:T:TG	3.11222e-18	-1.90124	-1.26251
35325665	chr17:35325665:G:A	5.50103e-18	-1.91246	-0.681698
35325777	chr17:35325777:C:T	3.55989e-18	-1.92227	-1.1071
35325924	chr17:35325924:T:C	2.02647e-18	-2.0323	-1.5605
35325966	chr17:35325966:C:T	3.58133e-18	-1.93301	-1.09035
35326002	chr17:35326002:G:A	2.02533e-17	-2.95827e-10	-1.29078
35326173	chr17:35326173:GT:G	4.46987e-17	-2.95827e-10	-0.49915
35326211	chr17:35326211:A:G	2.10045e-18	-2.0359	-1.52104
35326225	chr17:35326225:G:A	1.49018e-17	-2.95827e-10	-1.59761
35326448	chr17:35326448:A:G	3.46775e-18	-1.94063	-1.11496
35326533	chr17:35326533:T:C	1.69644e-17	-2.95827e-10	-1.46798
35326782	chr17:35326782:C:T	5.63709e-18	-1.9193	-0.650426
35326884	chr17:35326884:G:T	5.28311e-18	-1.91773	-0.716854
35326942	chr17:35326942:C:T	1.49129e-17	-2.95827e-10	-1.59686
35327393	chr17:35327393:T:C	2.08038e-18	-2.03076	-1.53578
35327605	chr17:35327605:T:C	1.87413e-17	-2.95827e-10	-1.36837
35327835	chr17:35327835:A:C	2.04037e-18	-2.03229	-1.55367
35327848	chr17:35327848:T:G	2.07657e-18	-2.0324	-1.53598
35327961	chr17:35327961:G:T	1.58526e-17	-2.95827e-10	-1.53576
35328532	chr17:35328532:T:G	1.60443e-17	-2.95827e-10	-1.52374
35328814	chr17:35328814:G:C	1.50149e-17	-2.95827e-10	-1.59005
35329167	chr17:35329167:T:C	2.00055e-17	-2.95827e-10	-1.30309
35329368	chr17:35329368:A:G	3.52758e-18	-1.94584	-1.09264
35329639	chr17:35329639:C:T	3.5643e-18	-1.93249	-1.09564
35329667	chr17:35329667:G:C	1.56169e-17	-2.95827e-10	-1.55074
35329695	chr17:35329695:T:C	2.17299e-18	-1.9888	-1.53419
35329708	chr17:35329708:C:T	3.51352e-18	-1.93332	-1.10915
35329868	chr17:35329868:C:T	3.35284e-17	-2.95827e-10	-0.786703
35330170	chr17:35330170:G:C	1.71998e-17	-2.95827e-10	-1.45419
35330174	chr17:35330174:T:C	1.92689e-18	-2.04155	-1.60164
35330252	chr17:35330252:A:T	1.60115e-17	-1.52579	-5.92657e-10
35330325	chr17:35330325:C:T	3.44041e-18	-1.94023	-1.12327
35330382	chr17:35330382:C:T	2.02173e-17	-2.95827e-10	-1.29256
35330451	chr17:35330451:T:A	1.50704e-17	-2.95827e-10	-1.58636
35330590	chr17:35330590:T:G	2.59597e-17	-1.04255	-5.92657e-10
35331121	chr17:35331121:G:T	3.84202e-17	-2.95827e-10	-0.650512
35331203	chr17:35331203:T:C	1.53028e-17	-2.95827e-10	-1.57106
35331475	chr17:35331475:C:T	2.99283e-17	-2.95827e-10	-0.900291
35332183	chr17:35332183:T:C	2.07412e-18	-2.03708	-1.53248
35332302	chr17:35332302:A:G	2.07049e-18	-2.03236	-1.53895
35332372	chr17:35332372:T:C	3.49539e-18	-1.93673	-1.11092
35332498	chr17:35332498:C:T	2.04789e-17	-2.95827e-10	-1.2797
35332791	chr17:35332791:T:C	3.12088e-17	-2.95827e-10	-0.858394
35332922	chr17:35332922:G:A	1.50091e-17	-2.95827e-10	-1.59043
35333098	chr17:35333098:T:G	1.22397e-17	-1.79441	-5.92657e-10
35333327	chr17:35333327:T:C	3.53707e-18	-1.94771	-1.08809
35333366	chr17:35333366:G:A	4.99348e-18	-1.91935	-0.771613
35333723	chr17:35333723:G:A	3.5125e-18	-1.94581	-1.09695
35333746	chr17:35333746:C:T	3.45857e-18	-1.93717	-1.12107
35333889	chr17:35333889:A:G	1.05595e-17	-1.94207	-5.92657e-10
35334085	chr17:35334085:G:A	1.0582e-17	-1.93994	-5.92657e-10
35334238	chr17:35334238:C:T	1.99401e-18	-2.0422	-1.56675
35334802	chr17:35334802:G:A	2.70967e-18	-1.88831	-1.41395
35334956	chr17:35334956:A:G	3.17933e-17	-2.95827e-10	-0.83984
35335038	chr17:35335038:A:G	5.1239e-18	-1.92731	-0.737872
35335541	chr17:35335541:C:T	2.08171e-17	-2.95827e-10	-1.26332
35336031	chr17:35336031:T:G	1.89799e-17	-2.95827e-10	-1.35572
35336346	chr17:35336346:G:A	1.49478e-17	-2.95827e-10	-1.59453
35336428	chr17:35336428:T:C	4.45409e-17	-0.502687	-5.92657e-10
35336511	chr17:35336511:C:T	4.72755e-17	-2.95827e-10	-0.443102
35336601	chr17:35336601:C:T	4.95338e-17	-2.95827e-10	-0.396439
35337001	chr17:35337001:A:G	1.04516e-17	-1.95234	-5.92657e-10
35337025	chr17:35337025:A:G	2.5892e-18	-1.90295	-1.4448
35337223	chr17:35337223:G:A	1.50822e-17	-2.95827e-10	-1.58558
35337359	chr17:35337359:T:C	3.81718e-17	-2.95827e-10	-0.656998
35337799	chr17:35337799:G:A	4.19366e-18	-1.59153	-1.27399
35337860	chr17:35337860:C:A	2.72461e-18	-1.8717	-1.42507
35338024	chr17:35338024:C:T	2.50657e-18	-1.98636	-1.39382
35338310	chr17:35338310:A:G	9.56194e-18	-2.0413	-5.92657e-10
35338387	chr17:35338387:G:A	1.51662e-17	-2.95827e-10	-1.58002
35338447	chr17:35338447:T:C	3.80963e-17	-0.658977	-5.92657e-10
35338802	chr17:35338802:A:C	1.73326e-17	-2.95827e-10	-1.4465
35338807	chr17:35338807:T:C	1.48756e-17	-2.95827e-10	-1.59937
35338931	chr17:35338931:A:G	1.88472e-17	-2.95827e-10	-1.36273
35339018	chr17:35339018:A:G	3.9573e-17	-2.95827e-10	-0.620947
35339259	chr17:35339259:T:C	2.45488e-18	-1.9143	-1.48672
35339444	chr17:35339444:G:T	2.4588e-18	-1.98683	-1.41259
35339643	chr17:35339643:T:C	1.50622e-17	-2.95827e-10	-1.5869
35339863	chr17:35339863:T:G	1.97442e-18	-2.038	-1.58082
35339961	chr17:35339961:A:C	1.97256e-18	-2.03717	-1.58259
35340134	chr17:35340134:T:TA	1.98343e-18	-2.03722	-1.57705
35340219	chr17:35340219:C:T	1.90315e-17	-2.95827e-10	-1.353
35340473	chr17:35340473:T:G	1.9994e-18	-2.04123	-1.56501
35340655	chr17:35340655:T:C	1.98076e-18	-2.03528	-1.58033
35341239	chr17:35341239:C:T	1.94653e-16	-0.705585	1.67771
35341240	chr17:35341240:G:A	2.08733e-17	-2.95827e-10	-1.26062
35341362	chr17:35341362:A:C	3.08498e-17	-0.869964	-5.92657e-10
35341569	chr17:35341569:A:G	5.51029e-18	-1.93655	-0.655928
35341677	chr17:35341677:A:G	4.43705e-17	-2.95827e-10	-0.50652
35341776	chr17:35341776:C:T	4.35301e-18	-1.90942	-0.918805
35341777	chr17:35341777:G:A	4.89983e-18	-1.95903	-0.750861
35341842	chr17:35341842:T:G	3.66304e-17	-0.698216	-5.92657e-10
35342025	chr17:35342025:CA:C	4.43786e-17	-2.95827e-10	-0.506337
35342087	chr17:35342087:C:T	1.69064e-17	-2.95827e-10	-1.4714
35342310	chr17:35342310:C:T	2.16452e-18	-2.03805	-1.48885
35342473	chr17:35342473:T:C	1.49416e-17	-2.95827e-10	-1.59494
35342626	chr17:35342626:G:A	2.74187e-18	-1.84548	-1.44498
35342739	chr17:35342739:C:T	2.0404e-18	-2.01594	-1.57001
35342740	chr17:35342740:G:A	2.07372e-18	-2.04022	-1.52953
35342853	chr17:35342853:C:T	2.04789e-18	-2.00778	-1.57451
35343066	chr17:35343066:G:A	1.97146e-17	-2.95827e-10	-1.31773
35343139	chr17:35343139:C:T	3.25841e-17	-2.95827e-10	-0.815271
35343152	chr17:35343152:G:C	4.29155e-17	-2.95827e-10	-0.539862
35343216	chr17:35343216:A:T	1.5738e-17	-2.95827e-10	-1.54301
35343427	chr17:35343427:C:T	2.61979e-18	-1.74145	-1.59455
35343447	chr17:35343447:T:G	2.10306e-18	-2.02574	-1.52996
35343512	chr17:35343512:C:A	2.11233e-18	-2.01795	-1.53335
35343629	chr17:35343629:G:A	1.497e-17	-2.95827e-10	-1.59304
35343689	chr17:35343689:C:T	2.1146e-18	-2.02424	-1.52599
35343743	chr17:35343743:G:C	2.47758e-18	-1.80486	-1.58695
35343750	chr17:35343750:G:T	2.11508e-18	-2.02151	-1.52849
35343784	chr17:35343784:T:C	2.11125e-18	-2.02241	-1.52941
35343790	chr17:35343790:C:T	3.6125e-17	-0.712109	-5.92657e-10
35344137	chr17:35344137:T:C	2.54613e-18	-2.02482	-1.3397
35344447	chr17:35344447:C:T	2.88752e-18	-2.02437	-1.21432
35344868	chr17:35344868:A:T	2.66661e-17	-2.95827e-10	-1.0157
35345026	chr17:35345026:C:T	2.85519e-17	-2.95827e-10	-0.947372
35345270	chr17:35345270:T:G	1.48236e-17	-2.95827e-10	-1.60287
35345277	chr17:35345277:A:G	2.24372e-18	-1.99802	-1.49294
35345687	chr17:35345687:G:C	2.22015e-18	-1.99478	-1.50674
35345706	chr17:35345706:A:G	2.28608e-18	-1.98216	-1.4901
35345707	chr17:35345707:G:A	2.26954e-18	-1.98121	-1.49831
35345820	chr17:35345820:T:G	2.28924e-18	-1.9919	-1.47898
35345986	chr17:35345986:G:T	1.50665e-17	-2.95827e-10	-1.58662
35346253	chr17:35346253:C:T	2.36586e-18	-1.90597	-1.53198
35346409	chr17:35346409:C:T	2.84484e-18	-1.92937	-1.32421
35346610	chr17:35346610:G:T	2.46112e-17	-2.95827e-10	-1.09589
35346755	chr17:35346755:C:T	4.85085e-18	-1.92473	-0.795208
35346837	chr17:35346837:A:T	1.48679e-17	-2.95827e-10	-1.59989
35347406	chr17:35347406:T:G	1.49871e-17	-2.95827e-10	-1.59191
35347575	chr17:35347575:C:T	1.41997e-17	-1.64588	-5.92657e-10
35347862	chr17:35347862:CAT:C	9.66939e-18	-2.03013	-5.92657e-10
35348032	chr17:35348032:G:A	5.06474e-17	-2.95827e-10	-0.374207
35348033	chr17:35348033:TA:T	5.08078e-17	-2.95827e-10	-0.371044
35348037	chr17:35348037:A:G	5.14392e-17	-2.95827e-10	-0.358695
35348214	chr17:35348214:T:C	2.23891e-18	-2.01931	-1.47379
35348398	chr17:35348398:A:G	1.95161e-18	-2.03827	-1.59217
35349097	chr17:35349097:C:T	1.39368e-17	-1.66457	-5.92657e-10
35349113	chr17:35349113:C:T	2.53171e-17	-1.06761	-5.92657e-10
35349114	chr17:35349114:A:G	2.13504e-17	-1.01396	-0.224069
35349148	chr17:35349148:G:A	1.59322e-17	-2.95827e-10	-1.53076
35349522	chr17:35349522:C:T	1.28704e-17	-0.68149	-1.06267
35349567	chr17:35349567:A:G	2.83288e-18	-1.84179	-1.41601
35349583	chr17:35349583:G:A	1.75206e-17	-2.95827e-10	-1.43572
35349603	chr17:35349603:A:T	3.56688e-18	-1.57993	-1.44747
35350022	chr17:35350022:C:T	2.84952e-17	-0.834398	-0.114961
35350098	chr17:35350098:C:T	1.96245e-18	-2.02666	-1.59824
35350104	chr17:35350104:C:T	1.0559e-17	-1.94212	-5.92657e-10
35350128	chr17:35350128:G:A	1.09105e-17	-1.90937	-5.92657e-10
35350285	chr17:35350285:G:A	2.98916e-17	-0.901518	-5.92657e-10
35350476	chr17:35350476:A:G	2.61325e-18	-1.78952	-1.54898
35351788	chr17:35351788:C:T	1.53424e-17	-2.95827e-10	-1.56847
35351808	chr17:35351808:A:G	5.87121e-18	-1.72939	-0.799648
35352185	chr17:35352185:G:GA	1.48976e-17	-2.95827e-10	-1.5979
35352200	chr17:35352200:G:A	1.57644e-17	-2.95827e-10	-1.54134
35352421	chr17:35352421:C:T	9.69575e-18	-2.02741	-5.92657e-10
35352924	chr17:35352924:C:T	2.01858e-18	-2.00305	-1.59365
35353488	chr17:35353488:G:T	1.03068e-17	-1.96629	-5.92657e-10
35353489	chr17:35353489:C:T	9.55556e-18	-2.04197	-5.92657e-10
35353581	chr17:35353581:G:A	5.16079e-17	-2.95827e-10	-0.355421
35353793	chr17:35353793:G:A	2.79551e-18	-1.97268	-1.2984
35354210	chr17:35354210:G:A	1.51991e-17	-2.95827e-10	-1.57786
35354769	chr17:35354769:A:T	5.423e-18	-2.02338	-0.585063
35355055	chr17:35355055:T:A	1.48238e-17	-2.95827e-10	-1.60286
35355393	chr17:35355393:C:T	3.00844e-17	-2.95827e-10	-0.895088
35355715	chr17:35355715:C:T	5.24123e-17	-0.339953	-5.92657e-10
35355760	chr17:35355760:G:A	5.49114e-18	-2.02942	-0.566539
35356259	chr17:35356259:G:A	9.57024e-18	-2.04044	-5.92657e-10
35356266	chr17:35356266:A:C	2.66204e-17	-0.0021367	-1.01528
35356532	chr17:35356532:C:T	1.56998e-17	-2.95827e-10	-1.54545
35356756	chr17:35356756:G:A	1.48261e-17	-2.95827e-10	-1.6027
35357016	chr17:35357016:C:T	2.43136e-18	-2.04203	-1.36862
35357088	chr17:35357088:A:G	2.44508e-18	-1.92222	-1.4828
35357819	chr17:35357819:A:C	2.34858e-17	-2.95827e-10	-1.1427
35358286	chr17:35358286:A:G	9.62646e-17	-2.95827e-10	0.268006
35358628	chr17:35358628:T:C	2.00938e-18	-2.01941	-1.58186
35359594	chr17:35359594:G:A	2.56944e-17	-2.95827e-10	-1.05282
35360397	chr17:35360397:C:T	3.31313e-18	-1.7318	-1.3694
35360511	chr17:35360511:T:C	4.83629e-18	-2.02273	-0.700221
35360704	chr17:35360704:G:A	5.69302e-18	-2.03789	-0.521961
35361413	chr17:35361413:C:A	7.35027e-17	-0.00177192	-5.92657e-10
35361958	chr17:35361958:A:T	9.57407e-18	-2.04004	-5.92657e-10
35362113	chr17:35362113:C:T	2.04046e-17	-2.95827e-10	-1.28333
35362157	chr17:35362157:C:A	2.01118e-18	-2.03247	-1.56791
35362179	chr17:35362179:A:G	2.39449e-18	-1.88327	-1.54266
35362293	chr17:35362293:G:A	2.18285e-18	-1.93797	-1.5805
35362356	chr17:35362356:A:T	1.96855e-18	-2.03806	-1.58373
35362548	chr17:35362548:G:A	1.56959e-17	-2.95827e-10	-1.54569
35362907	chr17:35362907:T:C	2.51834e-18	-1.86748	-1.50802
35363447	chr17:35363447:C:A	2.03588e-18	-2.03079	-1.55738
35363600	chr17:35363600:G:T	1.98557e-17	-2.01835	0.707744
35363844	chr17:35363844:G:T	1.52121e-17	-2.95827e-10	-1.577
35364390	chr17:35364390:A:G	4.8701e-18	-2.0404	-0.67558
35364513	chr17:35364513:T:C	1.92855e-18	-2.04088	-1.60144
35364765	chr17:35364765:T:A	2.39897e-18	-1.88455	-1.53951
35365707	chr17:35365707:A:G	1.01259e-17	-1.98399	-5.92657e-10
35365912	chr17:35365912:C:CA	1.50898e-17	-2.95827e-10	-1.58507
35366124	chr17:35366124:G:A	1.58147e-17	-0.979803	-0.558349
35366172	chr17:35366172:T:C	4.65576e-17	-2.95827e-10	-0.458405
35366397	chr17:35366397:A:G	1.48613e-17	-2.95827e-10	-1.60034
35367255	chr17:35367255:T:C	5.10648e-18	-2.02158	-0.647006
35367831	chr17:35367831:G:A	2.93742e-17	-2.95827e-10	-0.918979
35368091	chr17:35368091:A:T	1.61389e-17	-2.95827e-10	-1.51786
35368730	chr17:35368730:A:T	4.13958e-16	3.29738	-1.57071
35368933	chr17:35368933:C:A	2.30437e-18	-2.03854	-1.42575
35369077	chr17:35369077:C:T	2.07188e-18	-2.03995	-1.53069
35369377	chr17:35369377:G:A	5.41103e-17	-2.95827e-10	-0.308071
35369486	chr17:35369486:T:C	2.48657e-17	-2.95827e-10	-1.0856
35369832	chr17:35369832:G:A	2.30793e-18	-2.04171	-1.42104
35370071	chr17:35370071:C:A	1.9167e-17	-2.95827e-10	-1.3459
35370139	chr17:35370139:A:G	8.12344e-18	-0.820692	-1.38365
35370177	chr17:35370177:G:A	1.14754e-17	-1.85889	-5.92657e-10
35370661	chr17:35370661:T:C	2.46742e-17	-2.95827e-10	-1.09334
35371578	chr17:35371578:A:T	9.10669e-18	-0.565934	-1.52415
35371732	chr17:35371732:C:A	2.576e-17	-2.95827e-10	-1.05027
35371812	chr17:35371812:G:A	3.30351e-17	-2.95827e-10	-0.801524
35372065	chr17:35372065:C:A	2.13208e-18	-1.96351	-1.57848
35372251	chr17:35372251:A:G	6.49206e-17	-2.95827e-10	-0.12593
35372331	chr17:35372331:G:A	3.79568e-16	1.26983	0.370105
35372368	chr17:35372368:T:TAGAA	2.45782e-17	-2.95827e-10	-1.09723
35372642	chr17:35372642:T:C	2.34922e-17	-2.95827e-10	-1.14243
35372699	chr17:35372699:T:C	1.5713e-17	-2.95827e-10	-1.5446
35372717	chr17:35372717:C:T	9.65648e-18	-0.437518	-1.59395
35372753	chr17:35372753:C:T	2.06798e-18	-2.04046	-1.53207
35372814	chr17:35372814:G:A	5.42173e-17	-2.95827e-10	-0.306094
35373143	chr17:35373143:G:C	1.12385e-17	-0.381932	-1.49782
35373167	chr17:35373167:G:A	1.62216e-17	-2.95827e-10	-1.51275
35373224	chr17:35373224:ACAGGT:A	1.73277e-17	-1.44679	-5.92657e-10
35373385	chr17:35373385:C:T	2.98373e-16	1.26766	0.131586
35373451	chr17:35373451:A:C	5.01153e-17	-2.95827e-10	-0.384768
35373599	chr17:35373599:T:G	1.00657e-16	-2.95827e-10	0.312621
35373712	chr17:35373712:G:A	1.51225e-17	-2.95827e-10	-1.58291
35373768	chr17:35373768:T:C	6.42059e-17	-2.95827e-10	-0.136999
35374000	chr17:35374000:T:G	4.11818e-17	-2.95827e-10	-0.581097
35374105	chr17:35374105:C:T	1.54507e-17	-2.95827e-10	-1.56144
35374271	chr17:35374271:G:A	2.78788e-17	-2.95827e-10	-0.971228
35374471	chr17:35374471:T:C	4.84243e-18	-1.28366	-1.43802
35374655	chr17:35374655:C:T	4.5344e-17	-2.95827e-10	-0.484818
35374990	chr17:35374990:C:G	2.34693e-18	-1.85556	-1.59043
35375096	chr17:35375096:T:C	2.4079e-18	-1.83669	-1.58365
35375512	chr17:35375512:G:A	1.04363e-16	-2.95827e-10	0.348785
35375532	chr17:35375532:A:C	1.50195e-17	-2.95827e-10	-1.58974
35375603	chr17:35375603:G:A	1.4905e-17	-2.95827e-10	-1.59739
35375738	chr17:35375738:GT:G	1.26956e-16	0.544749	-5.92657e-10
35375946	chr17:35375946:G:C	5.11839e-17	-2.95827e-10	-0.36367
35376201	chr17:35376201:T:C	2.13433e-17	-2.95827e-10	-1.23836
35376378	chr17:35376378:C:T	9.3389e-17	-2.95827e-10	0.237679
35376781	chr17:35376781:C:T	1.55562e-17	-2.95827e-10	-1.55464
35377169	chr17:35377169:C:T	9.59692e-18	-2.03765	-5.92657e-10
35377265	chr17:35377265:C:T	4.4728e-17	-2.95827e-10	-0.498496
35377361	chr17:35377361:A:T	1.49374e-17	-2.95827e-10	-1.59523
35377387	chr17:35377387:T:A	4.97058e-17	-2.95827e-10	-0.392973
35377388	chr17:35377388:C:T	1.48583e-17	-2.95827e-10	-1.60054
35377417	chr17:35377417:C:G	1.48398e-17	-2.95827e-10	-1.60178
35377564	chr17:35377564:A:G	2.8782e-18	-1.72009	-1.52184
35377719	chr17:35377719:G:A	8.61856e-17	-2.95827e-10	0.157408
35378254	chr17:35378254:C:A	5.07115e-17	-2.95827e-10	-0.372942
35378323	chr17:35378323:G:A	1.52619e-17	-2.95827e-10	-1.57374
35378339	chr17:35378339:C:T	4.76216e-17	-2.95827e-10	-0.435808
35378345	chr17:35378345:T:C	1.59508e-17	-2.95827e-10	-1.52959
35378379	chr17:35378379:C:T	1.60861e-17	-2.95827e-10	-1.52114
35378614	chr17:35378614:A:G	2.57893e-17	-1.04913	-5.92657e-10
35378740	chr17:35378740:T:C	1.74154e-17	-2.95827e-10	-1.44174
35378982	chr17:35378982:T:A	1.84334e-17	-2.95827e-10	-1.38493
35379633	chr17:35379633:A:G	2.48028e-17	-2.95827e-10	-1.08814
35379744	chr17:35379744:T:C	1.60567e-17	-2.95827e-10	-1.52297
35379791	chr17:35379791:G:A	1.60801e-17	-2.95827e-10	-1.52151
35379808	chr17:35379808:T:A	2.3819e-17	-2.95827e-10	-1.12861
35379971	chr17:35379971:A:G	2.42621e-17	-2.95827e-10	-1.11018
35380614	chr17:35380614:T:C	2.10133e-17	-2.95827e-10	-1.25394
35380729	chr17:35380729:T:G	4.70197e-18	-1.83076	-0.920352
35380902	chr17:35380902:A:G	2.04296e-17	-2.95827e-10	-1.28211
35381082	chr17:35381082:A:G	9.34829e-17	-2.95827e-10	0.238683
35381115	chr17:35381115:A:G	1.5836e-17	-2.95827e-10	-1.53681
35381611	chr17:35381611:G:GT	1.67504e-17	-2.95827e-10	-1.48068
35381803	chr17:35381803:G:A	1.57082e-17	-2.95827e-10	-1.54491
35382202	chr17:35382202:T:C	5.17817e-17	-2.95827e-10	-0.352059
35382350	chr17:35382350:G:A	1.60156e-17	-2.95827e-10	-1.52553
35382427	chr17:35382427:A:C	1.64651e-17	-2.95827e-10	-1.49785
35382428	chr17:35382428:G:A	1.55774e-17	-2.95827e-10	-1.55327
35382502	chr17:35382502:A:G	1.67317e-17	-2.95827e-10	-1.48179
35382527	chr17:35382527:C:T	1.57567e-17	-2.95827e-10	-1.54183
35382532	chr17:35382532:A:G	4.69475e-18	-1.651	-1.10165
35382584	chr17:35382584:CTG:C	3.56799e-18	-1.44733	-1.57976
35382667	chr17:35382667:T:C	3.58126e-18	-1.99465	-1.02873
35382710	chr17:35382710:G:A	2.51671e-17	-1.07356	-5.92657e-10
35382808	chr17:35382808:T:C	2.3109e-17	-2.95827e-10	-1.15887
35382987	chr17:35382987:A:G	5.0461e-17	-2.95827e-10	-0.377893
35383088	chr17:35383088:T:C	5.16379e-18	-1.8986	-0.758824
35383130	chr17:35383130:G:A	1.97749e-17	-2.95827e-10	-1.31468
35383338	chr17:35383338:C:G	4.59224e-17	-2.95827e-10	-0.472142
35383836	chr17:35383836:G:A	5.77564e-17	-2.95827e-10	-0.24286
35384670	chr17:35384670:G:T	2.18192e-17	-2.95827e-10	-1.21631
35384774	chr17:35384774:C:T	4.56228e-17	-2.95827e-10	-0.478686
35385228	chr17:35385228:A:G	2.05836e-17	-2.95827e-10	-1.2746
35386006	chr17:35386006:G:A	1.59328e-17	-2.95827e-10	-1.53072
35386134	chr17:35386134:C:T	1.95805e-16	-2.95827e-10	0.978024
35386227	chr17:35386227:T:C	5.13959e-17	-2.95827e-10	-0.359537
35386247	chr17:35386247:C:G	1.58084e-17	-2.95827e-10	-1.53855
35386662	chr17:35386662:T:C	3.19922e-17	-2.95827e-10	-0.833603
35387281	chr17:35387281:T:C	1.58108e-17	-2.95827e-10	-1.5384
35387392	chr17:35387392:A:T	1.08645e-17	-1.9136	-5.92657e-10
35387433	chr17:35387433:G:A	7.02463e-18	-1.74881	-0.600866
35387495	chr17:35387495:A:T	1.9029e-17	-1.35313	-5.92657e-10
35387543	chr17:35387543:G:A	6.29687e-17	-2.95827e-10	-0.156456
35387817	chr17:35387817:T:A	1.81927e-17	-2.95827e-10	-1.39808
35387937	chr17:35387937:C:T	2.60302e-18	-2.02874	-1.31368
35388046	chr17:35388046:T:G	6.63849e-17	-2.95827e-10	-0.103626
35388297	chr17:35388297:A:G	4.63463e-18	-1.26966	-1.49588
35388368	chr17:35388368:T:G	5.30167e-18	-1.66304	-0.968037
35388537	chr17:35388537:C:T	3.01157e-18	-2.04192	-1.15472
35388683	chr17:35388683:CTAAG:C	1.53983e-17	-2.95827e-10	-1.56484
35388997	chr17:35388997:G:A	7.22759e-17	-2.95827e-10	-0.0186041
35389127	chr17:35389127:T:C	3.00897e-18	-2.04121	-1.15629
35389307	chr17:35389307:C:A	1.58536e-17	-2.95827e-10	-1.5357
35389487	chr17:35389487:T:C	1.55749e-17	-2.95827e-10	-1.55343
35390346	chr17:35390346:C:T	5.43919e-17	-2.95827e-10	-0.302879
35390857	chr17:35390857:G:A	1.60983e-17	-2.95827e-10	-1.52038
35390898	chr17:35390898:T:C	3.63487e-18	-2.04053	-0.967991
35391053	chr17:35391053:G:A	4.84476e-17	-2.95827e-10	-0.418611
35391058	chr17:35391058:G:T	5.49308e-18	-1.86255	-0.733056
35391126	chr17:35391126:G:A	5.51123e-17	-2.95827e-10	-0.289722
35391158	chr17:35391158:C:T	8.94878e-18	-0.700624	-1.40695
35391198	chr17:35391198:T:A	9.31073e-18	-0.649282	-1.41865
35391522	chr17:35391522:A:T	9.28274e-18	-0.66843	-1.40251
35391758	chr17:35391758:C:T	3.92016e-18	-2.04134	-0.891627
35391821	chr17:35391821:G:A	2.72222e-18	-1.70627	-1.59138
35391829	chr17:35391829:A:G	7.53472e-18	-0.701579	-1.57799
35391873	chr17:35391873:C:T	7.38954e-18	-0.73488	-1.56415
35391960	chr17:35391960:G:A	3.91314e-17	-2.95827e-10	-0.632171
35392012	chr17:35392012:C:A	1.43177e-17	-1.6376	-5.92657e-10
35392225	chr17:35392225:GT:G	3.93186e-18	-2.04096	-0.88902
35392284	chr17:35392284:T:C	9.95287e-18	-2.00123	-5.92657e-10
35392318	chr17:35392318:T:C	5.30422e-17	-2.95827e-10	-0.328008
35392392	chr17:35392392:G:A	1.56613e-17	-2.95827e-10	-1.5479
35392408	chr17:35392408:T:G	3.78487e-18	-2.04199	-0.926097
35392581	chr17:35392581:G:A	3.41802e-18	-2.04206	-1.02797
35392658	chr17:35392658:G:A	1.61012e-17	-2.95827e-10	-1.5202
35392677	chr17:35392677:A:G	1.52964e-17	-2.95827e-10	-1.57148
35392803	chr17:35392803:G:T	2.69282e-17	-2.95827e-10	-1.00592
35393393	chr17:35393393:G:C	2.43186e-18	-1.83192	-1.57852
35393416	chr17:35393416:C:T	3.93457e-18	-2.04169	-0.887607
35393499	chr17:35393499:C:G	2.03398e-17	-2.95827e-10	-1.28651
35393777	chr17:35393777:T:C	5.38245e-17	-2.95827e-10	-0.313366
35393806	chr17:35393806:A:C	4.41208e-18	-1.93083	-0.883915
35393942	chr17:35393942:G:A	1.64663e-17	-2.95827e-10	-1.49778
35394085	chr17:35394085:G:A	5.45901e-17	-2.95827e-10	-0.299242
35394160	chr17:35394160:G:A	1.54589e-17	-2.95827e-10	-1.56091
35394260	chr17:35394260:G:A	2.28014e-17	-2.95827e-10	-1.17227
35394390	chr17:35394390:T:G	1.54574e-17	-2.95827e-10	-1.56101
35394517	chr17:35394517:A:G	2.05413e-17	-2.95827e-10	-1.27666
35394812	chr17:35394812:T:C	2.04561e-17	-1.28081	-5.92657e-10
35394915	chr17:35394915:C:T	5.00228e-18	-1.88751	-0.801689
35394919	chr17:35394919:G:C	2.29143e-18	-2.03665	-1.43327
35394950	chr17:35394950:G:A	7.04728e-18	-1.34195	-1.00451
35394990	chr17:35394990:C:T	4.11665e-18	-2.04169	-0.842362
35394991	chr17:35394991:A:G	4.05145e-18	-2.04221	-0.857806
35395003	chr17:35395003:C:A	1.54043e-17	-2.95827e-10	-1.56445
35395169	chr17:35395169:G:A	7.4973e-18	-0.91595	-1.3686
35395205	chr17:35395205:G:A	1.53294e-17	-2.95827e-10	-1.56932
35395269	chr17:35395269:A:G	1.67962e-17	-2.95827e-10	-1.47794
35395462	chr17:35395462:C:T	4.11169e-18	-2.04217	-0.843092
35395592	chr17:35395592:G:T	3.63506e-18	-2.0415	-0.966975
35395795	chr17:35395795:T:C	3.92145e-18	-2.03929	-0.893345
35395817	chr17:35395817:C:T	1.5921e-17	-2.95827e-10	-1.53145
35395869	chr17:35395869:G:A	4.64064e-17	-2.95827e-10	-0.461658
35395939	chr17:35395939:T:G	1.56068e-17	-2.95827e-10	-1.55139
35396120	chr17:35396120:G:A	3.819e-18	-2.041	-0.918103
35396365	chr17:35396365:T:C	2.45255e-17	-2.95827e-10	-1.09938
35396426	chr17:35396426:A:G	1.91298e-17	-2.95827e-10	-1.34785
35396648	chr17:35396648:G:A	3.66221e-17	-0.698443	-5.92657e-10
35396668	chr17:35396668:T:A	3.77758e-18	-2.04221	-0.9278
35396750	chr17:35396750:A:G	9.75697e-18	-2.02111	-5.92657e-10
35397118	chr17:35397118:G:A	1.72353e-17	-2.95827e-10	-1.45214
35397328	chr17:35397328:C:A	2.66508e-17	-2.95827e-10	-1.01628
35397439	chr17:35397439:T:G	8.72533e-17	0.169721	-5.92657e-10
35397576	chr17:35397576:CA:C	1.53462e-17	-2.95827e-10	-1.56823
35397582	chr17:35397582:G:T	1.53536e-17	-2.95827e-10	-1.56775
35397640	chr17:35397640:T:C	2.2886e-17	-2.95827e-10	-1.16857
35397765	chr17:35397765:T:G	3.4143e-17	-0.768537	-5.92657e-10
35397907	chr17:35397907:C:T	4.70553e-17	-2.95827e-10	-0.44777
35397911	chr17:35397911:T:C	3.6559e-18	-2.04099	-0.961761
35398296	chr17:35398296:T:C	3.81247e-18	-2.03319	-0.927626
35398298	chr17:35398298:C:A	3.65545e-18	-2.03114	-0.971731
35398335	chr17:35398335:A:C	3.93e-18	-2.0419	-0.888553
35398479	chr17:35398479:C:T	5.8164e-18	-1.92275	-0.61566
35398937	chr17:35398937:A:G	3.8016e-18	-2.04177	-0.921907
35399043	chr17:35399043:A:G	2.44136e-18	-1.84557	-1.56097
35399495	chr17:35399495:G:A	1.48713e-17	-2.95827e-10	-1.59966
35399691	chr17:35399691:G:A	4.02096e-18	-2.04209	-0.865489
35399709	chr17:35399709:C:T	4.78984e-17	-2.95827e-10	-0.430012
35400210	chr17:35400210:G:A	4.90366e-18	-1.92057	-0.788543
35400292	chr17:35400292:T:C	1.49161e-17	-2.95827e-10	-1.59665
35401022	chr17:35401022:C:T	8.68656e-18	-0.869713	-1.2676
35401085	chr17:35401085:G:A	1.31993e-17	-1.71893	-5.92657e-10
35401171	chr17:35401171:T:G	6.16488e-18	-1.10023	-1.37999
35401220	chr17:35401220:CT:C	2.66237e-18	-2.02868	-1.2912
35402044	chr17:35402044:T:C	9.80544e-18	-2.01616	-5.92657e-10
35402050	chr17:35402050:AT:A	2.25516e-18	-2.00011	-1.48576
35402104	chr17:35402104:A:C	2.83514e-18	-2.02897	-1.22803
35402333	chr17:35402333:C:A	3.97658e-17	-2.95827e-10	-0.616086
35402415	chr17:35402415:G:T	1.65497e-17	-2.95827e-10	-1.49273
35402527	chr17:35402527:C:A	4.00608e-17	-2.95827e-10	-0.608697
35402542	chr17:35402542:T:C	3.79483e-18	-2.04144	-0.924013
35402676	chr17:35402676:G:C	1.66214e-17	-2.95827e-10	-1.4884
35403558	chr17:35403558:G:C	3.31703e-17	-0.797441	-5.92657e-10
35403949	chr17:35403949:G:A	2.38244e-17	-2.95827e-10	-1.12839
35404082	chr17:35404082:A:G	2.6938e-18	-2.04032	-1.26783
35404246	chr17:35404246:C:T	2.42403e-17	-2.95827e-10	-1.11108
35404469	chr17:35404469:C:T	5.18076e-17	-2.95827e-10	-0.351557
35404486	chr17:35404486:C:T	2.09024e-18	-1.99989	-1.56193
35404654	chr17:35404654:C:T	4.49619e-17	-2.95827e-10	-0.49328
35404876	chr17:35404876:T:C	3.67659e-18	-2.04107	-0.956041
35405311	chr17:35405311:C:T	7.51837e-18	-1.35529	-0.926459
35405469	chr17:35405469:G:A	4.26478e-17	-2.95827e-10	-0.54612
35405529	chr17:35405529:C:A	2.02681e-18	-2.00918	-1.58346
35405548	chr17:35405548:A:T	1.49758e-17	-2.95827e-10	-1.59266
35405581	chr17:35405581:C:T	5.34297e-18	-2.03779	-0.585526
35405711	chr17:35405711:C:A	3.59632e-18	-2.03025	-0.988936
35405913	chr17:35405913:C:T	4.13333e-18	-1.90186	-0.978151
35406414	chr17:35406414:T:C	4.54497e-17	-2.95827e-10	-0.482488
35406594	chr17:35406594:A:G	1.60826e-17	-2.95827e-10	-1.52136
35406723	chr17:35406723:A:G	2.16537e-18	-1.97513	-1.55137
35406758	chr17:35406758:G:A	2.13074e-18	-1.98947	-1.55315
35407023	chr17:35407023:A:AT	1.48212e-17	-2.95827e-10	-1.60303
35407127	chr17:35407127:T:C	1.71184e-17	-2.95827e-10	-1.45894
35407398	chr17:35407398:C:T	1.16389e-17	-1.02125	-0.823488
35408140	chr17:35408140:T:C	4.10869e-17	-0.583406	-5.92657e-10
35408279	chr17:35408279:G:T	1.64552e-17	-0.324658	-1.17379
35408535	chr17:35408535:C:T	2.41434e-17	-2.95827e-10	-1.11509
35408831	chr17:35408831:C:A	6.21042e-17	-2.95827e-10	-0.170281
35408882	chr17:35408882:G:A	6.2918e-18	-0.899073	-1.56078
35409210	chr17:35409210:C:A	5.83886e-18	-0.955723	-1.57884
35409511	chr17:35409511:T:A	1.56646e-17	-2.95827e-10	-1.54769
35409561	chr17:35409561:T:C	1.70847e-16	0.841674	-5.92657e-10
35409571	chr17:35409571:T:C	2.20059e-17	-2.95827e-10	-1.20778
35409666	chr17:35409666:A:T	3.3022e-17	-2.95827e-10	-0.80192
35409711	chr17:35409711:C:T	7.05374e-18	-0.81039	-1.53515
35409795	chr17:35409795:G:A	2.52463e-17	0.50152	-1.57193
35410154	chr17:35410154:A:T	3.47132e-17	-2.95827e-10	-0.751975
35410158	chr17:35410158:C:T	1.69029e-16	0.830978	-5.92657e-10
35410413	chr17:35410413:A:T	3.45467e-17	-2.95827e-10	-0.756782
35410576	chr17:35410576:C:T	3.22584e-17	-0.825317	-5.92657e-10
35410596	chr17:35410596:T:C	3.70446e-17	-2.95827e-10	-0.686973
35410668	chr17:35410668:C:G	1.93174e-17	-1.33809	-5.92657e-10
35410727	chr17:35410727:T:TA	1.91086e-17	-2.95827e-10	-1.34896
35410750	chr17:35410750:T:A	1.92696e-18	-2.04045	-1.6027
35411733	chr17:35411733:A:G	2.38446e-17	-2.95827e-10	-1.12754
35411921	chr17:35411921:G:A	1.57917e-17	-2.95827e-10	-1.53961
35412427	chr17:35412427:T:C	3.54528e-17	0.795626	-1.52652
35412783	chr17:35412783:C:T	1.7582e-17	-2.95827e-10	-1.43222
35412819	chr17:35412819:T:A	2.81001e-17	0.596498	-1.55982
35412867	chr17:35412867:G:A	1.63872e-17	-0.0234011	-1.47919
35412930	chr17:35412930:G:A	3.01295e-17	-0.00338882	-0.890201
35412954	chr17:35412954:T:A	2.61279e-17	0.527819	-1.56391
35413057	chr17:35413057:C:T	1.24186e-17	-1.12505	-0.654851
35413436	chr17:35413436:A:G	2.422e-17	-2.95827e-10	-1.11192
35413775	chr17:35413775:G:A	1.53342e-17	-2.95827e-10	-1.56901
35413898	chr17:35413898:C:T	7.77516e-18	-1.44138	-0.80678
35414129	chr17:35414129:G:A	1.15634e-16	-2.95827e-10	0.451336
35414528	chr17:35414528:A:T	3.91675e-18	-2.04038	-0.893454
35414652	chr17:35414652:TA:T	1.5778e-17	-2.95827e-10	-1.54048
35414848	chr17:35414848:T:G	3.28272e-17	-2.95827e-10	-0.807837
35414964	chr17:35414964:A:T	1.58125e-17	-2.95827e-10	-1.53829
35414993	chr17:35414993:C:T	1.54071e-17	-2.95827e-10	-1.56427
35415003	chr17:35415003:G:GA	2.51364e-18	-1.84626	-1.5311
35415112	chr17:35415112:T:C	5.10538e-18	-2.03459	-0.634214
35415209	chr17:35415209:T:C	1.86706e-17	-2.95827e-10	-1.37214
35415300	chr17:35415300:C:T	1.77897e-17	-2.95827e-10	-1.42048
35415403	chr17:35415403:T:C	4.39209e-17	-2.95827e-10	-0.516705
35415444	chr17:35415444:G:A	1.69308e-17	-0.222503	-1.24746
35415447	chr17:35415447:G:A	3.34468e-17	-0.789139	-5.92657e-10
35415600	chr17:35415600:C:T	2.75198e-17	0.582188	-1.56638
35415829	chr17:35415829:A:AT	1.49431e-17	-2.95827e-10	-1.59485
35415941	chr17:35415941:T:A	2.73134e-17	0.575344	-1.56706
35416032	chr17:35416032:T:C	1.83027e-17	-2.95827e-10	-1.39204
35416356	chr17:35416356:G:A	1.80756e-17	-2.95827e-10	-1.40453
35416723	chr17:35416723:G:A	2.33253e-18	-1.90852	-1.54363
35417262	chr17:35417262:ACAT:A	3.4497e-17	-2.95827e-10	-0.758223
35418202	chr17:35418202:AT:A	1.39078e-17	-0.0745054	-1.59214
35418429	chr17:35418429:C:T	5.45274e-18	-1.0166	-1.58638
35418435	chr17:35418435:G:A	1.1102e-17	-1.89197	-5.92657e-10
35418568	chr17:35418568:G:GATAC	1.55138e-17	0.0344543	-1.59182
35418665	chr17:35418665:A:G	1.9118e-17	-1.34847	-5.92657e-10
35418685	chr17:35418685:ACC:A	1.41417e-17	-0.059839	-1.59013
35419243	chr17:35419243:C:T	2.43633e-17	-2.95827e-10	-1.10602
35419351	chr17:35419351:T:A	3.18596e-17	0.765282	-1.60304
35419358	chr17:35419358:G:A	3.92668e-17	0.179479	-0.808196
35419555	chr17:35419555:C:T	2.9488e-17	0.653155	-1.56827
35419782	chr17:35419782:G:A	5.91883e-18	-0.940568	-1.58039
35420655	chr17:35420655:G:A	3.52467e-17	-0.736723	-5.92657e-10
35420945	chr17:35420945:C:T	1.4475e-16	-2.95827e-10	0.675913
35421696	chr17:35421696:C:T	2.84226e-17	0.564339	-1.51625
35421818	chr17:35421818:A:G	2.0657e-18	-2.00523	-1.5684
35421820	chr17:35421820:G:A	2.87528e-17	-2.95827e-10	-0.94036
35421851	chr17:35421851:C:G	3.13238e-17	0.737507	-1.59222
35421920	chr17:35421920:G:A	2.89776e-17	-2.03033	1.09776
35422195	chr17:35422195:C:T	1.48433e-17	-2.95827e-10	-1.60155
35423170	chr17:35423170:T:C	1.89962e-17	-2.95827e-10	-1.35486
35423184	chr17:35423184:G:A	3.0788e-17	-2.95827e-10	-0.87197
35423226	chr17:35423226:G:A	1.86093e-17	-2.95827e-10	-1.37543
35424054	chr17:35424054:T:C	1.777e-17	-2.95827e-10	-1.42158
35424296	chr17:35424296:T:A	3.42766e-17	0.234572	-0.999203
35424353	chr17:35424353:A:T	2.04114e-17	-2.95827e-10	-1.283
35424370	chr17:35424370:TGTGTAACTTTTAAGTTAAGAAGTATGACTTAAGTTTAACTTTTTTAAAAGTGGAATTTAA:T	2.09064e-17	-2.95827e-10	-1.25904
35424487	chr17:35424487:G:A	2.63523e-17	-1.02754	-5.92657e-10
35424589	chr17:35424589:C:T	2.08639e-17	-2.95827e-10	-1.26107
35424678	chr17:35424678:T:C	3.24949e-17	0.773629	-1.59164
35425161	chr17:35425161:G:A	8.43007e-17	1.73634	-1.60105
35425397	chr17:35425397:A:G	2.05487e-17	-2.95827e-10	-1.2763
35426038	chr17:35426038:T:C	1.68361e-17	-1.47557	-5.92657e-10
35426198	chr17:35426198:C:T	9.95285e-18	-2.00124	-5.92657e-10
35426214	chr17:35426214:T:C	1.3356e-16	-2.95827e-10	0.595454
35426431	chr17:35426431:A:C	9.47019e-17	1.84711	-1.59547
35426455	chr17:35426455:G:A	2.17016e-17	-2.95827e-10	-1.22171
35426509	chr17:35426509:A:G	8.75582e-17	1.7703	-1.59709
35426611	chr17:35426611:A:G	9.73818e-17	1.8776	-1.59805
35426661	chr17:35426661:T:C	4.76868e-18	-1.98908	-0.747949
35426789	chr17:35426789:T:C	8.64291e-17	1.75511	-1.59488
35426975	chr17:35426975:A:G	1.74963e-17	-2.95827e-10	-1.4371
35427014	chr17:35427014:TCTC:T	1.50451e-17	-2.95827e-10	-1.58804
35427197	chr17:35427197:G:A	2.60447e-17	-1.03928	-5.92657e-10
35427400	chr17:35427400:C:T	2.14485e-17	-2.95827e-10	-1.23344
35427528	chr17:35427528:C:T	9.93808e-18	-2.00272	-5.92657e-10
35427854	chr17:35427854:A:G	8.47517e-17	1.65514	-1.51451
35428037	chr17:35428037:T:C	7.08268e-17	1.56253	-1.60139
35428099	chr17:35428099:G:A	1.99514e-17	-1.30579	-5.92657e-10
35428190	chr17:35428190:A:G	7.47918e-18	-2.01719	-0.269784
35428373	chr17:35428373:A:G	1.18983e-17	-1.8227	-5.92657e-10
35428375	chr17:35428375:C:T	6.57748e-17	0.96143	-1.07429
35428380	chr17:35428380:G:C	7.60106e-17	1.63131	-1.59953
35429253	chr17:35429253:A:G	4.1747e-17	-2.95827e-10	-0.567467
35429296	chr17:35429296:G:A	8.93895e-18	-1.97316	-0.135515
35429591	chr17:35429591:T:C	1.77169e-17	-2.95827e-10	-1.42458
35429737	chr17:35429737:T:G	8.10211e-18	-2.02015	-0.186821
35429782	chr17:35429782:C:T	6.64644e-17	-2.95827e-10	-0.102429
35429981	chr17:35429981:T:A	4.75437e-18	-1.66075	-1.07928
35430388	chr17:35430388:T:C	8.57879e-18	-2.01155	-0.138255
35430482	chr17:35430482:G:C	9.05425e-18	-2.02041	-0.0754472
35430692	chr17:35430692:G:C	4.22702e-17	-2.95827e-10	-0.555013
35431016	chr17:35431016:A:G	4.61061e-17	-2.95827e-10	-0.46815
35431170	chr17:35431170:A:G	2.09277e-17	-2.95827e-10	-1.25802
35431599	chr17:35431599:C:T	6.93298e-18	-1.29812	-1.06469
35431619	chr17:35431619:T:C	5.54049e-17	1.31842	-1.60285
35431739	chr17:35431739:C:T	2.08182e-17	-2.95827e-10	-1.26327
35432017	chr17:35432017:G:C	5.39926e-18	-1.98917	-0.623663
35432042	chr17:35432042:C:T	5.55123e-18	-1.99339	-0.591681
35432073	chr17:35432073:C:T	1.43487e-16	-2.95827e-10	0.667151
35432666	chr17:35432666:T:G	2.00628e-18	-2.0249	-1.57791
35433109	chr17:35433109:G:C	3.44623e-17	0.661674	-1.4209
35433147	chr17:35433147:C:T	1.50466e-17	-1.3207	-0.267242
35433192	chr17:35433192:C:T	1.14488e-16	-0.103244	0.544617
35433255	chr17:35433255:C:T	1.50293e-17	-2.95827e-10	-1.58909
35433283	chr17:35433283:T:C	1.54872e-17	-2.95827e-10	-1.55908
35433630	chr17:35433630:C:G	3.35036e-18	-1.81328	-1.27674
35433928	chr17:35433928:TTTC:T	1.5307e-17	-2.95827e-10	-1.57079
35434008	chr17:35434008:G:A	2.3789e-17	-1.12987	-5.92657e-10
35434149	chr17:35434149:A:T	1.08268e-16	1.86413	-1.47862
35434222	chr17:35434222:G:A	3.86676e-17	-0.644093	-5.92657e-10
35434319	chr17:35434319:A:G	2.6777e-18	-1.73899	-1.57515
35435112	chr17:35435112:T:C	1.6043e-17	-2.95827e-10	-1.52382
35435201	chr17:35435201:C:T	1.13994e-17	-1.93222	0.0666851
35435312	chr17:35435312:G:A	3.50118e-17	-2.95827e-10	-0.743409
35436120	chr17:35436120:T:C	2.25008e-17	-2.95827e-10	-1.18555
35436219	chr17:35436219:TCTC:T	1.05186e-17	-2.0086	0.0626437
35436407	chr17:35436407:C:T	1.66671e-17	-2.95827e-10	-1.48566
35436659	chr17:35436659:A:G	2.02194e-18	-2.04219	-1.55285
35436750	chr17:35436750:A:G	2.82418e-17	-2.95827e-10	-0.958291
35437169	chr17:35437169:A:G	1.75913e-17	-2.95827e-10	-1.43169
35437550	chr17:35437550:G:A	1.25148e-17	-1.77218	-5.92657e-10
35437713	chr17:35437713:A:T	5.43776e-18	-1.18169	-1.42404
35437731	chr17:35437731:A:T	1.31276e-17	-1.72438	-5.92657e-10
35437787	chr17:35437787:TGCTTGCA:T	5.27066e-18	-1.27187	-1.36506
35438894	chr17:35438894:T:A	1.01507e-17	-1.98155	-5.92657e-10
35438937	chr17:35438937:T:C	3.22782e-17	-2.95827e-10	-0.824704
35439303	chr17:35439303:G:A	3.02871e-17	-2.95827e-10	-0.888374
35439408	chr17:35439408:T:G	2.32821e-18	-2.02614	-1.42785
35439541	chr17:35439541:G:C	1.4864e-17	-2.95827e-10	-1.60015
35439766	chr17:35439766:C:T	7.75455e-17	-2.95827e-10	0.0517697
35439928	chr17:35439928:T:C	4.63046e-18	-1.24251	-1.52393
35440303	chr17:35440303:G:C	1.53486e-17	-2.95827e-10	-1.56807
35441075	chr17:35441075:G:A	9.29511e-17	-2.95827e-10	0.232979
35441180	chr17:35441180:G:A	3.40721e-18	-1.5028	-1.5704
35441265	chr17:35441265:G:A	9.08385e-17	-2.95827e-10	0.209988
35441335	chr17:35441335:C:T	3.07649e-18	-2.01463	-1.16067
35441362	chr17:35441362:T:C	9.94934e-18	-2.00159	-5.92657e-10
35441364	chr17:35441364:T:A	3.52515e-17	0.494618	-1.2312
35441385	chr17:35441385:T:C	1.90413e-17	-2.95827e-10	-1.35249
35441533	chr17:35441533:A:T	1.51062e-17	-2.95827e-10	-1.58399
35441536	chr17:35441536:T:G	1.53307e-17	-2.95827e-10	-1.56924
35442118	chr17:35442118:C:T	1.68199e-17	-2.95827e-10	-1.47653
35442192	chr17:35442192:C:T	1.48443e-17	-2.95827e-10	-1.60148
35442539	chr17:35442539:G:A	1.85854e-17	-2.95827e-10	-1.37672
35442604	chr17:35442604:C:T	2.69242e-17	-2.95827e-10	-1.00607
35442683	chr17:35442683:T:A	5.26662e-17	-2.95827e-10	-0.33512
35442864	chr17:35442864:G:A	5.66357e-17	0.721224	-0.983679
35443396	chr17:35443396:C:G	1.14711e-16	0.443325	-5.92657e-10
35443420	chr17:35443420:G:A	4.03982e-17	-0.600309	-5.92657e-10
35443582	chr17:35443582:T:C	1.13524e-17	-0.346448	-1.52322
35443584	chr17:35443584:C:T	1.04618e-17	-0.551063	-1.4003
35443687	chr17:35443687:G:A	1.07194e-17	-0.526324	-1.40071
35443693	chr17:35443693:C:T	1.74017e-17	-2.95827e-10	-1.44253
35443783	chr17:35443783:C:T	1.21827e-17	-0.441599	-1.35748
35443967	chr17:35443967:G:A	1.49671e-17	-2.95827e-10	-1.59324
35443987	chr17:35443987:A:G	1.48212e-17	-2.95827e-10	-1.60304
35444326	chr17:35444326:C:A	1.51639e-17	-2.95827e-10	-1.58018
35444832	chr17:35444832:A:G	1.65045e-16	-2.95827e-10	0.807124
35444937	chr17:35444937:T:C	1.64604e-16	-2.95827e-10	0.804447
35444977	chr17:35444977:G:A	1.09502e-17	-1.90574	-5.92657e-10
35445144	chr17:35445144:T:C	1.65238e-16	-2.95827e-10	0.808294
35445310	chr17:35445310:T:C	3.39259e-17	-2.95827e-10	-0.774915
35445531	chr17:35445531:C:T	5.44798e-18	-1.04289	-1.56096
35445533	chr17:35445533:C:T	1.51201e-17	-2.95827e-10	-1.58307
35445630	chr17:35445630:C:T	1.8819e-16	-2.95827e-10	0.93836
35445639	chr17:35445639:G:T	1.20307e-16	0.594238	-0.103287
35445670	chr17:35445670:T:C	2.32455e-18	-1.98865	-1.46692
35445777	chr17:35445777:C:T	7.28641e-17	1.0569	-1.0674
35445823	chr17:35445823:A:G	1.48258e-17	-2.95827e-10	-1.60273
35445935	chr17:35445935:G:A	1.69337e-17	-0.098312	-1.37147
35446003	chr17:35446003:A:G	2.60102e-17	0.182157	-1.22276
35446201	chr17:35446201:A:C	1.69161e-16	-2.95827e-10	0.831759
35446420	chr17:35446420:G:A	1.48441e-17	-2.95827e-10	-1.6015
35446487	chr17:35446487:A:G	1.72983e-17	-1.44849	-5.92657e-10
35446699	chr17:35446699:GCAT:G	1.67706e-17	-2.95827e-10	-1.47947
35447140	chr17:35447140:G:A	2.14521e-18	-2.04106	-1.4948
35447246	chr17:35447246:T:C	2.73658e-18	-2.03744	-1.25495
35447633	chr17:35447633:C:T	9.72137e-18	-2.02477	-5.92657e-10
35448215	chr17:35448215:C:G	9.84366e-18	-2.01227	-5.92657e-10
35448437	chr17:35448437:C:T	1.4884e-17	-2.95827e-10	-1.59881
35448494	chr17:35448494:G:A	1.39963e-16	1.35404	-0.711755
35448585	chr17:35448585:T:TG	6.16116e-17	0.315353	-0.493598
35448719	chr17:35448719:T:G	1.48298e-17	-2.95827e-10	-1.60246
35448801	chr17:35448801:G:A	9.81517e-18	-2.01517	-5.92657e-10
35448990	chr17:35448990:CT:C	1.06292e-16	1.08984	-0.72274
35449195	chr17:35449195:G:A	2.82381e-17	-2.95827e-10	-0.958424
35449337	chr17:35449337:C:A	2.64112e-17	0.359322	-1.38463
35449922	chr17:35449922:C:A	1.57959e-17	-2.95827e-10	-1.53934
35449984	chr17:35449984:A:G	8.70513e-17	0.749196	-0.581793
35450000	chr17:35450000:CAA:C	1.4934e-17	-2.95827e-10	-1.59545
35450452	chr17:35450452:A:T	4.37941e-17	-2.95827e-10	-0.519596
35450518	chr17:35450518:G:A	1.48686e-17	-2.95827e-10	-1.59984
35451282	chr17:35451282:G:A	1.65256e-17	-2.95827e-10	-1.49418
35451371	chr17:35451371:T:C	3.65921e-18	-1.40137	-1.60048
35451629	chr17:35451629:C:T	4.76735e-17	-2.95827e-10	-0.434719
35451830	chr17:35451830:C:T	1.55985e-17	-2.95827e-10	-1.55192
35452484	chr17:35452484:G:A	5.44401e-17	1.05048	-1.35247
35452945	chr17:35452945:T:G	1.95162e-17	-1.32785	-5.92657e-10
35453071	chr17:35453071:T:C	6.404e-17	-2.95827e-10	-0.139588
35453646	chr17:35453646:C:T	3.09954e-17	-0.865256	-5.92657e-10
35453976	chr17:35453976:T:C	2.31734e-17	-1.15609	-5.92657e-10
35453981	chr17:35453981:G:A	2.20207e-17	-2.95827e-10	-1.20711
35454096	chr17:35454096:A:C	1.88505e-17	-2.95827e-10	-1.36256
35454113	chr17:35454113:C:T	1.82198e-17	-2.95827e-10	-1.39659
35454189	chr17:35454189:T:A	1.99502e-18	-2.02709	-1.58134
35454313	chr17:35454313:A:G	7.97277e-17	-2.95827e-10	0.0795218
35454355	chr17:35454355:C:T	5.64747e-17	-0.265302	-5.92657e-10
35454442	chr17:35454442:T:C	2.86386e-17	-2.95827e-10	-0.94434
35454591	chr17:35454591:C:T	1.6544e-17	-2.95827e-10	-1.49307
35454766	chr17:35454766:C:T	2.02832e-18	-2.02781	-1.56407
35454859	chr17:35454859:A:G	9.65007e-18	-2.03213	-5.92657e-10
35454893	chr17:35454893:T:C	4.16001e-17	-2.95827e-10	-0.570991
35455272	chr17:35455272:A:G	2.0104e-17	-2.95827e-10	-1.29817
35455449	chr17:35455449:T:C	1.82163e-17	-2.95827e-10	-1.39678
35455501	chr17:35455501:A:G	1.2387e-17	-1.78245	-5.92657e-10
35455671	chr17:35455671:C:T	1.56034e-17	-2.95827e-10	-1.5516
35455876	chr17:35455876:C:T	1.16665e-17	-1.84237	-5.92657e-10
35455951	chr17:35455951:C:T	2.14214e-17	-2.95827e-10	-1.2347
35456090	chr17:35456090:C:T	4.34716e-17	-2.95827e-10	-0.526987
35456092	chr17:35456092:GA:G	4.36494e-17	-2.95827e-10	-0.522905
35456116	chr17:35456116:G:A	2.45863e-17	-1.09691	-5.92657e-10
35456193	chr17:35456193:T:C	1.63076e-17	-2.95827e-10	-1.50746
35456310	chr17:35456310:A:G	2.44299e-17	-1.10329	-5.92657e-10
35456445	chr17:35456445:G:A	7.78077e-17	1.56035	-1.50521
35456635	chr17:35456635:C:G	3.76645e-18	-1.51263	-1.46033
35457438	chr17:35457438:T:C	5.64597e-17	-2.95827e-10	-0.265568
35457648	chr17:35457648:C:T	4.76735e-17	-2.95827e-10	-0.434719
35457686	chr17:35457686:A:G	1.99574e-18	-2.02131	-1.58677
35458588	chr17:35458588:G:C	1.48221e-17	-2.95827e-10	-1.60297
35458604	chr17:35458604:G:C	6.08903e-18	-0.919108	-1.5735
35458611	chr17:35458611:C:T	2.01383e-18	-2.02227	-1.57679
35458841	chr17:35458841:C:A	9.67569e-18	-2.02948	-5.92657e-10
35458871	chr17:35458871:C:T	5.73414e-17	-2.95827e-10	-0.250072
35458909	chr17:35458909:A:G	1.52232e-17	-2.95827e-10	-1.57627
35459158	chr17:35459158:T:C	9.77929e-18	-2.01883	-5.92657e-10
35459260	chr17:35459260:A:T	9.88441e-18	-2.00814	-5.92657e-10
35459273	chr17:35459273:T:C	1.15781e-16	-2.95827e-10	0.452608
35459418	chr17:35459418:A:C	1.56538e-17	-2.95827e-10	-1.54838
35459597	chr17:35459597:C:T	1.76949e-17	-2.95827e-10	-1.42582
35459749	chr17:35459749:T:C	1.19188e-16	-2.95827e-10	0.48161
35460241	chr17:35460241:C:T	7.82603e-17	-2.95827e-10	0.0609462
35460338	chr17:35460338:G:C	6.49849e-18	-0.824477	-1.60305
35460343	chr17:35460343:CACA:C	2.35642e-17	-2.95827e-10	-1.13937
35460835	chr17:35460835:C:T	2.5244e-18	-1.85261	-1.52048
35460910	chr17:35460910:T:C	1.63321e-17	-2.95827e-10	-1.50596
35461219	chr17:35461219:A:G	4.9831e-18	-1.09607	-1.59698
35461373	chr17:35461373:C:G	6.3911e-17	-0.141603	-5.92657e-10
35461445	chr17:35461445:T:C	1.65093e-17	-2.95827e-10	-1.49517
35461652	chr17:35461652:T:G	3.92646e-17	-1.1775	0.548731
35461906	chr17:35461906:C:T	2.79113e-17	-2.95827e-10	-0.970064
35462250	chr17:35462250:A:G	2.27186e-17	-1.17591	-5.92657e-10
35462444	chr17:35462444:A:T	1.35664e-17	-0.0884413	-1.60306
35462661	chr17:35462661:C:T	5.56046e-18	-0.993077	-1.59034
35462968	chr17:35462968:T:G	9.83877e-18	-2.01276	-5.92657e-10
35463104	chr17:35463104:T:C	9.55489e-18	-2.04204	-5.92657e-10
35463109	chr17:35463109:G:T	1.77705e-17	-2.95827e-10	-1.42156
35463380	chr17:35463380:G:A	1.69623e-17	-2.95827e-10	-1.4681
35463727	chr17:35463727:G:C	7.6077e-17	0.0326515	-5.92657e-10
35463748	chr17:35463748:T:C	6.22633e-17	-2.95827e-10	-0.167723
35463926	chr17:35463926:G:A	3.95052e-17	-0.622663	-5.92657e-10
35463968	chr17:35463968:G:A	4.91727e-16	1.89883	-5.92657e-10
35464779	chr17:35464779:T:C	3.42624e-17	-2.95827e-10	-0.765046
35464819	chr17:35464819:A:G	2.03569e-17	-2.95827e-10	-1.28567
35465017	chr17:35465017:C:T	1.60439e-17	-2.95827e-10	-1.52376
35465171	chr17:35465171:C:T	2.79855e-18	-1.82252	-1.44747
35465224	chr17:35465224:C:T	1.68826e-17	-2.95827e-10	-1.47281
35465710	chr17:35465710:G:T	9.76034e-17	-2.95827e-10	0.281818
35465805	chr17:35465805:T:C	1.89081e-17	-2.95827e-10	-1.3595
35466189	chr17:35466189:C:T	7.56054e-18	-1.2498	-1.02635
35466698	chr17:35466698:A:G	9.9674e-18	-1.99977	-5.92657e-10
35467116	chr17:35467116:G:A	1.03735e-17	-0.470166	-1.48968
35467261	chr17:35467261:C:T	4.99105e-18	-1.87793	-0.813518
35467499	chr17:35467499:C:T	3.25798e-18	-1.51534	-1.60264
35467529	chr17:35467529:A:G	9.85137e-18	-2.01148	-5.92657e-10
35467809	chr17:35467809:A:G	4.79781e-18	-1.92226	-0.808674
35467840	chr17:35467840:A:G	3.74906e-18	-1.39718	-1.58041
35467899	chr17:35467899:T:C	2.82364e-17	-0.958483	-5.92657e-10
35468038	chr17:35468038:A:C	8.94192e-18	-1.62706	-0.481288
35468519	chr17:35468519:T:A	1.57594e-17	-2.95827e-10	-1.54166
35468956	chr17:35468956:T:TA	5.46587e-17	-0.297985	-5.92657e-10
35469050	chr17:35469050:C:T	1.85067e-17	-2.95827e-10	-1.38096
35469241	chr17:35469241:T:C	5.75478e-16	3.58779	-1.53168
35469286	chr17:35469286:TA:T	7.52521e-17	0.0217497	-5.92657e-10
35469507	chr17:35469507:T:G	5.07746e-18	-1.84636	-0.827925
35469604	chr17:35469604:C:T	3.05236e-17	-2.95827e-10	-0.880593
35470096	chr17:35470096:A:G	2.29581e-17	-2.95827e-10	-1.16542
35470244	chr17:35470244:A:G	1.52255e-17	-2.95827e-10	-1.57612
35470352	chr17:35470352:G:T	8.08861e-16	2.0823	0.314236
35470515	chr17:35470515:G:A	2.12721e-18	-1.99385	-1.55043
35470605	chr17:35470605:C:G	2.51387e-18	-1.93063	-1.44664
35470646	chr17:35470646:T:C	7.22288e-17	0.412146	-0.431402
35470720	chr17:35470720:G:A	3.80793e-18	-1.79332	-1.16869
35471029	chr17:35471029:T:C	9.72296e-18	-2.0246	-5.92657e-10
35471250	chr17:35471250:T:A	2.63592e-18	-1.91498	-1.41488
35471298	chr17:35471298:A:G	4.34647e-18	-1.6865	-1.14323
35471426	chr17:35471426:C:T	1.8993e-17	-2.95827e-10	-1.35503
35471427	chr17:35471427:G:A	1.49047e-17	-2.95827e-10	-1.59742
35471581	chr17:35471581:C:T	1.33347e-17	-1.70872	-5.92657e-10
35471838	chr17:35471838:G:A	1.647e-17	-2.95827e-10	-1.49755
35472369	chr17:35472369:G:A	2.55022e-18	-1.92192	-1.44099
35472770	chr17:35472770:T:C	2.47523e-18	-1.95481	-1.43796
35472955	chr17:35472955:C:T	8.98304e-18	-0.766384	-1.33737
35473026	chr17:35473026:G:T	1.65395e-17	-2.95827e-10	-1.49334
35473051	chr17:35473051:G:A	1.08036e-17	-1.91922	-5.92657e-10
35473230	chr17:35473230:A:G	9.14146e-18	-1.12592	-0.960351
35473676	chr17:35473676:T:C	8.56211e-18	-0.772517	-1.37923
35473704	chr17:35473704:T:C	9.27193e-17	-2.95827e-10	0.230482
35473942	chr17:35473942:A:T	4.43487e-17	-0.507012	-5.92657e-10
35473963	chr17:35473963:A:G	4.57285e-18	-1.70235	-1.07661
35474300	chr17:35474300:C:G	1.76027e-17	-2.95827e-10	-1.43104
35474702	chr17:35474702:A:G	5.13546e-18	-1.71067	-0.952257
35474741	chr17:35474741:C:T	7.25223e-17	-0.0152002	-5.92657e-10
35474880	chr17:35474880:G:A	1.53011e-17	-2.95827e-10	-1.57117
35475134	chr17:35475134:A:G	1.74515e-17	-2.95827e-10	-1.43967
35475137	chr17:35475137:T:G	4.67713e-18	-1.69546	-1.06095
35475528	chr17:35475528:T:C	1.52376e-17	-2.95827e-10	-1.57533
35475623	chr17:35475623:G:A	1.50804e-17	-2.95827e-10	-1.5857
35475808	chr17:35475808:G:A	1.63944e-17	-2.95827e-10	-1.50216
35475839	chr17:35475839:G:A	4.53514e-18	-1.66186	-1.12538
35475931	chr17:35475931:A:T	2.21242e-18	-1.98197	-1.52303
35476113	chr17:35476113:G:C	1.2433e-17	-1.77874	-5.92657e-10
35476364	chr17:35476364:G:T	1.5111e-17	-2.95827e-10	-1.58367
35476573	chr17:35476573:G:A	2.3385e-16	0.701309	0.454278
35476793	chr17:35476793:A:T	1.582e-17	-2.95827e-10	-1.53782
35476879	chr17:35476879:G:C	1.24702e-17	-1.77576	-5.92657e-10
35476894	chr17:35476894:T:C	6.77686e-18	-1.00685	-1.37873
35477091	chr17:35477091:T:A	4.47075e-18	-1.66764	-1.1339
35477267	chr17:35477267:T:C	6.55778e-18	-1.05165	-1.36679
35478131	chr17:35478131:T:C	3.83179e-18	-1.36319	-1.59257
35478146	chr17:35478146:G:A	1.24081e-17	-1.78074	-5.92657e-10
35478153	chr17:35478153:A:G	1.23859e-17	-1.78253	-5.92657e-10
35478161	chr17:35478161:G:C	4.68624e-18	-1.60207	-1.1524
35478755	chr17:35478755:C:T	4.60436e-18	-1.61903	-1.15306
35478775	chr17:35478775:C:T	2.16109e-18	-1.9925	-1.53598
35478868	chr17:35478868:T:C	1.01583e-16	-2.95827e-10	0.32178
35478937	chr17:35478937:A:G	6.18513e-18	-1.09363	-1.38331
35479313	chr17:35479313:C:T	2.5872e-18	-1.92252	-1.426
35479392	chr17:35479392:C:T	1.48281e-17	-2.95827e-10	-1.60257
35479525	chr17:35479525:T:A	1.65421e-17	-2.95827e-10	-1.49318
35479822	chr17:35479822:AG:A	7.71256e-18	-0.799575	-1.45667
35479844	chr17:35479844:G:A	2.15185e-16	1.04753	0.0248699
35480011	chr17:35480011:A:T	2.00725e-17	-2.95827e-10	-1.29975
35480231	chr17:35480231:T:A	3.83367e-18	-1.44787	-1.5074
35480478	chr17:35480478:A:G	2.21555e-17	-2.95827e-10	-1.20101
35480613	chr17:35480613:A:C	3.51747e-18	-1.8693	-1.17205
35481588	chr17:35481588:A:T	3.04211e-17	-0.88396	-5.92657e-10
35481841	chr17:35481841:G:A	1.54425e-17	-2.95827e-10	-1.56197
35481858	chr17:35481858:T:C	2.08797e-17	-2.95827e-10	-1.26032
35481880	chr17:35481880:G:A	2.30145e-17	-1.55288	0.389903
35482257	chr17:35482257:A:G	1.08484e-17	-1.91507	-5.92657e-10
35482834	chr17:35482834:G:A	2.35875e-18	-2.02136	-1.4196
35482880	chr17:35482880:G:A	1.20481e-17	-0.223028	-1.58716
35482925	chr17:35482925:A:G	1.97016e-17	-2.95827e-10	-1.3184
35483071	chr17:35483071:G:A	1.63702e-17	-2.95827e-10	-1.50363
35483085	chr17:35483085:A:C	6.86744e-18	-0.783324	-1.58898
35483305	chr17:35483305:T:C	3.54151e-17	-2.95827e-10	-0.731956
35483313	chr17:35483313:A:G	1.4821e-17	-2.95827e-10	-1.60305
35483628	chr17:35483628:A:C	2.38589e-17	-2.95827e-10	-1.12694
35483692	chr17:35483692:A:G	4.64722e-18	-1.98586	-0.776968
35483864	chr17:35483864:A:G	2.89167e-18	-1.70707	-1.53019
35484182	chr17:35484182:C:T	2.74674e-16	1.31649	-5.92657e-10
35485268	chr17:35485268:C:T	2.40533e-18	-1.89807	-1.52333
35485432	chr17:35485432:T:C	1.48407e-17	-2.95827e-10	-1.60172
35485677	chr17:35485677:T:C	1.63811e-17	-2.95827e-10	-1.50297
35485685	chr17:35485685:G:A	1.4822e-17	-2.95827e-10	-1.60298
35485963	chr17:35485963:T:G	1.48227e-17	-2.95827e-10	-1.60294
35486164	chr17:35486164:G:A	6.98038e-18	-1.13331	-1.22268
35486273	chr17:35486273:C:T	2.42566e-18	-1.89832	-1.51468
35486345	chr17:35486345:C:T	5.52568e-18	-1.06398	-1.52571
35486509	chr17:35486509:A:G	1.48246e-17	-2.95827e-10	-1.60281
35486767	chr17:35486767:T:C	1.07792e-17	-1.92147	-5.92657e-10
35487207	chr17:35487207:A:T	1.48243e-17	-2.95827e-10	-1.60283
35487947	chr17:35487947:G:A	1.59424e-17	-2.95827e-10	-1.53011
35488011	chr17:35488011:A:G	9.63413e-18	-2.03378	-5.92657e-10
35488024	chr17:35488024:T:C	9.61718e-18	-2.03554	-5.92657e-10
35488054	chr17:35488054:A:G	2.62799e-17	-2.95827e-10	-1.03029
35488898	chr17:35488898:C:T	2.01631e-17	-2.95827e-10	-1.29524
35489604	chr17:35489604:C:A	1.4713e-16	0.692222	-5.92657e-10
35489712	chr17:35489712:T:C	1.49612e-17	-2.95827e-10	-1.59364
35490181	chr17:35490181:C:T	1.81226e-17	-0.99934	-0.402595
35490477	chr17:35490477:G:T	1.22127e-17	-1.79662	-5.92657e-10
35490669	chr17:35490669:C:T	2.1309e-18	-2.0192	-1.52335
35491286	chr17:35491286:C:T	2.21916e-18	-1.89895	-1.60302
35491293	chr17:35491293:C:T	2.43801e-17	-2.95827e-10	-1.10533
35491932	chr17:35491932:T:C	1.70017e-17	-2.95827e-10	-1.46578
35492283	chr17:35492283:G:A	1.12654e-16	1.34224	-0.917015
35492382	chr17:35492382:T:C	2.72218e-18	-1.71528	-1.58239
35493046	chr17:35493046:G:T	2.31496e-17	-2.95827e-10	-1.15712
35493454	chr17:35493454:C:G	1.65469e-17	-2.95827e-10	-1.49289
35493562	chr17:35493562:A:AT	1.04509e-17	-1.95241	-5.92657e-10
35493748	chr17:35493748:A:G	1.39597e-17	-1.66292	-5.92657e-10
35494109	chr17:35494109:C:T	1.59749e-17	-2.95827e-10	-1.52807
35494301	chr17:35494301:A:G	1.0575e-17	-1.9406	-5.92657e-10
35495053	chr17:35495053:C:G	2.86511e-18	-1.71812	-1.52837
35495261	chr17:35495261:G:C	2.1176e-17	-1.24623	-5.92657e-10
35495341	chr17:35495341:G:A	2.73431e-17	-2.95827e-10	-0.990631
35495516	chr17:35495516:G:A	3.06168e-17	-2.95827e-10	-0.877546
35496235	chr17:35496235:A:T	4.11429e-18	-1.87245	-1.01218
35496319	chr17:35496319:A:G	1.83816e-17	-2.95827e-10	-1.38775
35496372	chr17:35496372:T:C	6.72042e-18	-1.50565	-0.888294
35497084	chr17:35497084:C:T	9.85958e-18	-2.01065	-5.92657e-10
35497147	chr17:35497147:T:C	9.39784e-18	-1.39279	-0.66583
35497171	chr17:35497171:A:G	2.05544e-17	-2.95827e-10	-1.27602
35497884	chr17:35497884:A:G	1.20653e-17	-0.792601	-1.01616
35498044	chr17:35498044:G:A	2.2072e-18	-1.98999	-1.51738
35498071	chr17:35498071:C:T	8.08389e-18	-0.628599	-1.58062
35498203	chr17:35498203:G:A	2.14201e-17	-2.95827e-10	-1.23477
35499325	chr17:35499325:T:C	1.05558e-17	-0.441814	-1.50061
35499635	chr17:35499635:A:G	8.82179e-18	-0.846287	-1.27558
35499701	chr17:35499701:G:A	7.61733e-18	-0.970652	-1.29802
35499766	chr17:35499766:T:C	8.98481e-17	1.09302	-0.893997
35500017	chr17:35500017:T:A	4.57565e-18	-2.03647	-0.741873
35500057	chr17:35500057:C:T	1.95011e-17	-0.657864	-0.670761
35500115	chr17:35500115:A:G	8.80923e-18	-1.66739	-0.455908
35500265	chr17:35500265:C:T	1.50883e-17	-2.95827e-10	-1.58517
35500638	chr17:35500638:A:G	1.51238e-17	-2.95827e-10	-1.58282
35500648	chr17:35500648:G:A	1.7173e-17	-0.744277	-0.711482
35501014	chr17:35501014:C:T	4.29647e-18	-1.23918	-1.60212
35501461	chr17:35501461:C:T	4.68628e-17	0.792825	-1.2447
35501610	chr17:35501610:T:A	1.49532e-17	-2.95827e-10	-1.59417
35502300	chr17:35502300:G:T	2.68904e-17	-2.95827e-10	-1.00733
35502345	chr17:35502345:A:C	2.4071e-17	-2.95827e-10	-1.11809
35502355	chr17:35502355:A:C	2.88149e-17	-2.95827e-10	-0.938201
35502422	chr17:35502422:A:AC	2.60301e-17	-2.95827e-10	-1.03984
35502627	chr17:35502627:C:A	7.08936e-18	-0.787411	-1.55309
35502640	chr17:35502640:G:T	2.69177e-17	-2.95827e-10	-1.00631
35502703	chr17:35502703:C:T	9.81717e-18	-2.01496	-5.92657e-10
35502768	chr17:35502768:C:T	4.09362e-17	0.713244	-1.30032
35503409	chr17:35503409:C:T	6.26702e-17	-2.95827e-10	-0.161208
35504021	chr17:35504021:G:A	2.98422e-18	-1.60272	-1.60304
35504936	chr17:35504936:G:A	2.8099e-16	-2.95827e-10	1.33922
35504976	chr17:35504976:G:A	2.44375e-17	-2.95827e-10	-1.10298
35505289	chr17:35505289:G:A	2.50748e-18	-1.8652	-1.51462
35505309	chr17:35505309:C:G	6.85168e-17	-2.95827e-10	-0.072015
35505346	chr17:35505346:G:A	4.12261e-18	-1.28139	-1.60122
35505572	chr17:35505572:T:G	3.86941e-15	5.35865	-1.39689
35505589	chr17:35505589:C:T	2.42671e-17	-2.95827e-10	-1.10997
35505710	chr17:35505710:C:T	6.34466e-16	-2.95827e-10	2.15369
35505984	chr17:35505984:T:C	6.15132e-18	-1.7276	-0.754832
35507718	chr17:35507718:T:A	2.3608e-17	-2.95827e-10	-1.13751
35507772	chr17:35507772:C:T	1.43258e-16	1.58322	-0.917672
35507987	chr17:35507987:GA:G	3.81911e-17	-2.95827e-10	-0.656492
35508114	chr17:35508114:C:G	6.11758e-17	-0.185343	-5.92657e-10
35508191	chr17:35508191:C:T	1.6446e-17	-2.95827e-10	-1.49901
35508244	chr17:35508244:A:G	1.41131e-16	1.54216	-0.891566
35508374	chr17:35508374:T:C	2.4384e-17	-2.95827e-10	-1.10517
35508568	chr17:35508568:T:A	9.55355e-18	-2.04218	-5.92657e-10
35508584	chr17:35508584:G:A	8.56421e-18	-1.19073	-0.960771
35508857	chr17:35508857:G:C	1.54618e-17	-2.95827e-10	-1.56073
35509243	chr17:35509243:G:T	2.90602e-17	-2.95827e-10	-0.929726
35509374	chr17:35509374:A:G	9.55536e-18	-2.04199	-5.92657e-10
35509512	chr17:35509512:G:A	1.31147e-16	0.577224	-5.92657e-10
35509783	chr17:35509783:C:T	7.20954e-17	-2.95827e-10	-0.0211039
35509989	chr17:35509989:G:A	1.70273e-17	-2.95827e-10	-1.46428
35510236	chr17:35510236:G:T	7.13783e-18	-1.52405	-0.809637
35510670	chr17:35510670:C:T	7.08292e-17	-2.95827e-10	-0.0388229
35510884	chr17:35510884:A:C	6.45763e-18	-0.857843	-1.57599
35511111	chr17:35511111:A:G	2.85815e-17	-2.95827e-10	-0.946336
35511722	chr17:35511722:C:T	5.19842e-18	-2.02745	-0.62329
35512347	chr17:35512347:A:T	2.69125e-18	-1.99641	-1.31268
35512523	chr17:35512523:G:A	2.1085e-16	0.585086	0.466966
35512750	chr17:35512750:C:T	4.12465e-17	-2.95827e-10	-0.579527
35512807	chr17:35512807:A:T	4.39507e-17	-2.95827e-10	-0.516027
35512876	chr17:35512876:G:A	1.48375e-17	-2.95827e-10	-1.60194
35512885	chr17:35512885:C:T	1.72428e-17	-2.95827e-10	-1.4517
35513309	chr17:35513309:G:A	1.69755e-15	3.9479	-0.810052
35513605	chr17:35513605:G:C	1.75823e-17	-2.95827e-10	-1.4322
35513619	chr17:35513619:T:C	1.96516e-17	-2.95827e-10	-1.32094
35513664	chr17:35513664:T:C	1.07262e-17	-2.04051	0.114098
35513692	chr17:35513692:T:C	1.55491e-17	-2.95827e-10	-1.55509
35514025	chr17:35514025:C:A	1.20848e-14	6.57992	-1.47931
35514399	chr17:35514399:C:T	1.11087e-17	-1.57453	-0.316837
35514493	chr17:35514493:G:A	1.59455e-17	-2.95827e-10	-1.52992
35514508	chr17:35514508:AT:A	6.87559e-18	-0.768187	-1.60293
35514718	chr17:35514718:C:A	1.04872e-17	-1.38741	-0.561534
35514958	chr17:35514958:C:T	3.69606e-18	-2.03873	-0.953097
35515209	chr17:35515209:G:A	6.0624e-17	0.429142	-0.623547
35515225	chr17:35515225:G:C	7.38688e-18	-1.51599	-0.783398
35515421	chr17:35515421:G:A	1.49558e-17	-2.95827e-10	-1.594
35515764	chr17:35515764:C:T	1.77723e-16	-2.95827e-10	0.881132
35516100	chr17:35516100:A:G	1.56615e-17	-2.95827e-10	-1.54789
35516133	chr17:35516133:A:G	2.64692e-18	-1.94751	-1.37819
35516266	chr17:35516266:T:C	7.51612e-17	-2.95827e-10	0.0205399
35516493	chr17:35516493:T:G	8.53943e-17	1.38091	-1.23273
35516898	chr17:35516898:C:T	1.15591e-16	2.02947	-1.57851
35517149	chr17:35517149:T:C	3.14232e-17	-2.95827e-10	-0.851547
35518493	chr17:35518493:G:A	8.71795e-17	-2.95827e-10	0.168874
35519055	chr17:35519055:G:A	2.59199e-17	-2.95827e-10	-1.04408
35519261	chr17:35519261:A:T	9.02211e-18	-1.16604	-0.933373
35519585	chr17:35519585:G:A	1.05836e-16	1.90421	-1.54142
35519689	chr17:35519689:T:G	3.58474e-17	-2.95827e-10	-0.719824
35520007	chr17:35520007:G:A	1.10305e-14	5.95804	-0.948716
35520295	chr17:35520295:A:G	5.26909e-18	-1.30125	-1.33599
35520321	chr17:35520321:C:T	2.39732e-14	5.71376	0.0718365
35520789	chr17:35520789:C:T	2.87228e-14	5.88898	0.0773729
35521039	chr17:35521039:AT:A	9.77683e-18	-2.01908	-5.92657e-10
35521427	chr17:35521427:A:T	1.5882e-17	-2.95827e-10	-1.53391
35521659	chr17:35521659:G:C	5.66357e-18	-2.0345	-0.530537
35521700	chr17:35521700:A:G	2.55745e-14	5.80218	0.0480703
35522499	chr17:35522499:G:C	1.90992e-17	-2.95827e-10	-1.34945
35522527	chr17:35522527:C:T	6.92607e-17	-0.0612173	-5.92657e-10
35522581	chr17:35522581:A:G	2.25678e-17	-1.48762	0.305045
35522582	chr17:35522582:A:G	2.27459e-17	-1.48092	0.306208
35522627	chr17:35522627:A:G	2.61676e-14	5.94069	-0.0675059
35522683	chr17:35522683:C:T	2.75767e-18	-1.68968	-1.59503
35522687	chr17:35522687:A:G	2.8577e-18	-1.65733	-1.59175
35522850	chr17:35522850:T:C	5.55752e-15	4.3093	0.0145135
35523076	chr17:35523076:T:A	1.49228e-17	-2.95827e-10	-1.5962
35523492	chr17:35523492:G:A	1.59228e-17	-2.95827e-10	-1.53134
35523508	chr17:35523508:T:C	3.91645e-17	-2.95827e-10	-0.631325
35523685	chr17:35523685:T:C	3.28663e-17	-2.95827e-10	-0.806646
35523824	chr17:35523824:C:G	3.81007e-17	-2.95827e-10	-0.658863
35523916	chr17:35523916:C:T	7.34156e-18	-1.13929	-1.16625
35523947	chr17:35523947:A:T	1.51372e-17	-2.95827e-10	-1.58194
35524393	chr17:35524393:T:A	1.55027e-17	-2.95827e-10	-1.55808
35524640	chr17:35524640:G:C	4.3822e-17	-2.95827e-10	-0.518959
35524846	chr17:35524846:C:T	1.491e-17	-2.95827e-10	-1.59706
35525113	chr17:35525113:C:T	6.06382e-18	-1.20979	-1.28696
35525271	chr17:35525271:T:C	2.095e-17	0.269151	-1.52611
35525582	chr17:35525582:A:G	2.06646e-17	-2.95827e-10	-1.27067
35525609	chr17:35525609:A:T	3.78195e-14	7.38253	-1.14104
35525725	chr17:35525725:A:G	1.89082e-17	-1.3595	-5.92657e-10
35526059	chr17:35526059:T:C	3.42069e-17	-2.95827e-10	-0.766666
35526073	chr17:35526073:A:G	1.59339e-17	-2.95827e-10	-1.53065
35526091	chr17:35526091:G:A	7.82109e-14	6.51138	0.456692
35526309	chr17:35526309:A:G	2.26356e-18	-2.01927	-1.46289
35526515	chr17:35526515:T:A	3.29991e-13	9.81888	-1.41116
35527007	chr17:35527007:T:TA	1.54627e-16	-2.95827e-10	0.741918
35527051	chr17:35527051:G:A	1.62506e-14	6.93235	-1.53556
35527469	chr17:35527469:C:T	4.25405e-17	-2.95827e-10	-0.548638
35527521	chr17:35527521:A:C	1.05605e-17	-1.94197	-5.92657e-10
35527862	chr17:35527862:G:A	4.11353e-17	-0.582228	-5.92657e-10
35528055	chr17:35528055:C:T	4.16798e-17	-2.95827e-10	-0.569077
35528229	chr17:35528229:T:C	4.56061e-17	-2.95827e-10	-0.479052
35528432	chr17:35528432:C:T	2.96316e-13	9.89387	-1.59378
35528446	chr17:35528446:A:G	1.6373e-17	-2.95827e-10	-1.50346
35528834	chr17:35528834:C:T	1.98538e-14	7.11721	-1.52016
35529156	chr17:35529156:T:C	2.15764e-14	7.00593	-1.32567
35529420	chr17:35529420:C:A	1.55756e-16	-2.95827e-10	0.749195
35529582	chr17:35529582:A:T	3.53723e-17	-2.95827e-10	-0.733165
35529878	chr17:35529878:C:A	1.04184e-17	-1.95552	-5.92657e-10
35529934	chr17:35529934:ATAGAT:A	1.24888e-17	-1.77426	-5.92657e-10
35530085	chr17:35530085:A:G	9.97041e-18	-0.784786	-1.21469
35530202	chr17:35530202:T:C	2.60851e-13	9.75391	-1.5813
35530229	chr17:35530229:C:T	1.55719e-17	-2.95827e-10	-1.55363
35530589	chr17:35530589:A:G	3.74759e-17	-2.95827e-10	-0.675396
35530842	chr17:35530842:G:A	1.04088e-17	-1.95644	-5.92657e-10
35530911	chr17:35530911:C:G	2.8603e-13	9.80818	-1.54343
35531530	chr17:35531530:A:G	1.15613e-17	-0.299664	-1.55177
35531715	chr17:35531715:C:T	2.29584e-17	0.421711	-1.58712
35531886	chr17:35531886:C:T	2.7367e-17	-2.95827e-10	-0.989757
35531950	chr17:35531950:A:G	1.47386e-16	-2.95827e-10	0.693958
35532486	chr17:35532486:A:C	2.48501e-18	-1.89803	-1.49079
35533207	chr17:35533207:C:T	2.85554e-17	0.647655	-1.5949
35533408	chr17:35533408:C:T	2.73115e-17	-2.95827e-10	-0.991786
35533586	chr17:35533586:A:G	1.48031e-16	-2.95827e-10	0.698324
35533809	chr17:35533809:C:T	1.55854e-17	-2.95827e-10	-1.55276
35533838	chr17:35533838:T:A	1.32653e-16	-2.95827e-10	0.58864
35533897	chr17:35533897:A:G	2.12059e-18	-2.01934	-1.52805
35534248	chr17:35534248:G:A	4.87503e-18	-1.50441	-1.21055
35534864	chr17:35534864:T:A	1.54729e-17	-2.95827e-10	-1.56001
35534954	chr17:35534954:TGTG:T	1.90705e-17	-2.95827e-10	-1.35095
35535380	chr17:35535380:A:G	5.37061e-17	-2.95827e-10	-0.315568
35536143	chr17:35536143:T:A	3.71034e-16	3.05906	-1.44186
35536382	chr17:35536382:T:C	1.77934e-17	-1.42027	-5.92657e-10
35536498	chr17:35536498:T:C	1.61404e-16	-2.95827e-10	0.784818
35536644	chr17:35536644:A:G	4.65395e-14	8.04875	-1.59979
35536781	chr17:35536781:C:G	2.51941e-16	-2.95827e-10	1.2301
35537039	chr17:35537039:C:T	2.97412e-16	-2.95827e-10	1.39602
35537422	chr17:35537422:A:T	5.13167e-14	8.13318	-1.5865
35537505	chr17:35537505:C:T	1.5213e-17	-2.95827e-10	-1.57694
35537613	chr17:35537613:A:G	1.20862e-15	3.56891	-0.770776
35537811	chr17:35537811:T:A	5.49991e-18	-1.07948	-1.51488
35538221	chr17:35538221:C:T	6.46184e-14	8.36811	-1.59095
35538683	chr17:35538683:A:G	6.12071e-17	-2.95827e-10	-0.184832
35538801	chr17:35538801:C:A	4.04735e-17	-2.95827e-10	-0.598447
35539686	chr17:35539686:T:C	1.55612e-17	-2.95827e-10	-1.55431
35539747	chr17:35539747:A:G	1.68715e-17	-1.47347	-5.92657e-10
35539980	chr17:35539980:A:C	7.15975e-17	-2.95827e-10	-0.028034
35540046	chr17:35540046:C:A	3.49353e-13	8.64424	-0.1795
35540095	chr17:35540095:T:C	5.28687e-13	8.43205	0.447011
35540327	chr17:35540327:G:A	4.96471e-13	8.03365	0.782535
35540350	chr17:35540350:A:C	1.72768e-17	-0.314997	-1.13473
35540391	chr17:35540391:A:G	7.91321e-13	7.81257	1.46979
35540659	chr17:35540659:C:T	8.24381e-18	-1.73489	-0.454746
35540839	chr17:35540839:C:A	4.80735e-17	-2.95827e-10	-0.426365
35540987	chr17:35540987:C:T	1.13772e-12	9.64545	-5.92657e-10
35541013	chr17:35541013:A:AG	2.5495e-16	2.84052	-1.59855
35541179	chr17:35541179:C:T	5.08811e-17	-2.95827e-10	-0.369603
35541186	chr17:35541186:A:T	1.49121e-17	-2.95827e-10	-1.59692
35541401	chr17:35541401:C:T	1.53595e-17	-2.95827e-10	-1.56736
35541737	chr17:35541737:A:G	5.40633e-16	3.59093	-1.59729
35541778	chr17:35541778:A:T	4.33639e-13	9.50236	-0.821488
35541839	chr17:35541839:A:G	1.68201e-17	-1.63635	0.15983
35541890	chr17:35541890:A:G	1.20141e-17	-1.78076	-0.0322458
35541973	chr17:35541973:G:A	1.21652e-16	-2.95827e-10	0.502074
35542282	chr17:35542282:G:A	4.34286e-17	-2.95827e-10	-0.527977
35542306	chr17:35542306:GAC:G	4.26405e-17	-2.95827e-10	-0.546289
35542442	chr17:35542442:T:C	1.79549e-17	-2.95827e-10	-1.41123
35543199	chr17:35543199:T:A	3.14851e-17	-2.95827e-10	-0.84958
35543716	chr17:35543716:C:G	2.48835e-17	0.196792	-1.28168
35543851	chr17:35543851:G:A	7.27826e-17	-2.95827e-10	-0.0116184
35544184	chr17:35544184:A:C	1.48237e-17	-2.95827e-10	-1.60287
35544262	chr17:35544262:C:T	8.28929e-17	-1.05282	1.17127
35544381	chr17:35544381:A:G	4.07774e-17	-2.95827e-10	-0.590967
35545158	chr17:35545158:ATTC:A	8.19832e-17	0.107419	-5.92657e-10
35545238	chr17:35545238:G:A	1.90654e-16	2.53695	-1.58558
35545388	chr17:35545388:G:A	2.92299e-17	-1.1054	0.181495
35545627	chr17:35545627:T:C	1.5127e-17	-2.95827e-10	-1.58261
35545630	chr17:35545630:G:A	4.79016e-14	4.17864	2.29917
35545675	chr17:35545675:T:A	6.7804e-18	-1.39809	-0.986966
35545778	chr17:35545778:A:G	1.75061e-16	2.44978	-1.58374
35545885	chr17:35545885:A:G	1.68358e-17	-2.95827e-10	-1.47559
35546482	chr17:35546482:C:T	2.48923e-17	-1.12705	0.0425172
35546753	chr17:35546753:A:G	5.35531e-12	7.57676	3.61774
35546829	chr17:35546829:C:T	1.47131e-17	-1.94045	0.330086
35547109	chr17:35547109:T:C	9.93913e-17	-2.95827e-10	0.29997
35547293	chr17:35547293:T:A	1.12881e-16	1.15188	-0.724645
35547350	chr17:35547350:T:A	1.08998e-16	1.12472	-0.732484
35547629	chr17:35547629:T:C	5.86706e-17	-2.95827e-10	-0.227157
35547659	chr17:35547659:T:C	6.8561e-18	-1.43382	-0.940136
35548001	chr17:35548001:G:A	6.3238e-17	-2.95827e-10	-0.152189
35548243	chr17:35548243:T:A	1.86951e-16	1.00355	-0.0717952
35548265	chr17:35548265:G:A	4.73324e-12	10.0836	0.987435
35548669	chr17:35548669:T:A	4.13295e-17	-0.577518	-5.92657e-10
35549110	chr17:35549110:A:G	6.42594e-17	-0.136166	-5.92657e-10
35549840	chr17:35549840:G:T	1.80738e-13	7.80571	-5.92657e-10
35550089	chr17:35550089:C:G	7.95922e-17	-2.95827e-10	0.0778212
35550328	chr17:35550328:C:T	2.73326e-18	-1.72808	-1.56552
35550541	chr17:35550541:G:A	1.18667e-15	-2.95827e-10	2.77981
35550622	chr17:35550622:T:C	6.67175e-17	-0.0986275	-5.92657e-10
35551205	chr17:35551205:C:T	1.08429e-14	2.81814	2.17403
35551349	chr17:35551349:A:G	7.11241e-17	1.55157	-1.58624
35551867	chr17:35551867:C:A	2.70462e-18	-1.98611	-1.31802
35551887	chr17:35551887:C:T	5.29769e-17	-2.95827e-10	-0.329239
35552241	chr17:35552241:C:T	2.60576e-18	-1.78683	-1.55454
35552251	chr17:35552251:C:T	8.10862e-16	3.98311	-1.58411
35552306	chr17:35552306:A:G	2.8506e-17	0.547542	-1.49652
35552762	chr17:35552762:A:G	4.85705e-17	-2.95827e-10	-0.416079
35552795	chr17:35552795:C:T	4.89111e-17	-2.95827e-10	-0.409091
35552984	chr17:35552984:C:G	7.48598e-17	1.61708	-1.60056
35553051	chr17:35553051:C:T	1.72279e-17	-2.95827e-10	-1.45256
35553286	chr17:35553286:T:C	9.3668e-14	7.14842	-5.92657e-10
35553436	chr17:35553436:C:G	8.9199e-16	4.08312	-1.58876
35553617	chr17:35553617:A:G	3.17335e-18	-1.59666	-1.54765
35553657	chr17:35553657:G:T	3.38397e-18	-1.69655	-1.38349
35553672	chr17:35553672:G:A	8.02897e-16	3.97539	-1.58626
35553684	chr17:35553684:A:G	2.37886e-14	3.01803	2.75984
35553887	chr17:35553887:G:A	1.80242e-17	-2.95827e-10	-1.40738
35553998	chr17:35553998:T:C	8.64663e-16	4.05287	-1.58963
35554209	chr17:35554209:C:A	8.22043e-16	3.99204	-1.57935
35554407	chr17:35554407:T:C	2.23254e-16	-2.95827e-10	1.10922
35554612	chr17:35554612:T:C	2.38206e-18	-1.8994	-1.53173
35554715	chr17:35554715:A:G	1.97316e-17	0.273402	-1.59027
35555046	chr17:35555046:TGG:T	1.19024e-17	-1.82235	-5.92657e-10
35555225	chr17:35555225:A:C	2.04547e-17	0.313987	-1.59487
35555308	chr17:35555308:C:T	2.48123e-18	-1.86629	-1.52405
35555559	chr17:35555559:A:C	4.71129e-17	-2.95827e-10	-0.446547
35555701	chr17:35555701:C:T	2.72547e-14	7.18692	-1.27304
35555998	chr17:35555998:T:A	1.50133e-17	-2.95827e-10	-1.59016
35556007	chr17:35556007:A:G	1.1086e-17	-1.89341	-5.92657e-10
35556651	chr17:35556651:G:C	3.29668e-18	-2.04098	-1.0652
35556770	chr17:35556770:G:T	2.55405e-16	-2.95827e-10	1.24376
35556987	chr17:35556987:C:T	1.04108e-16	-2.95827e-10	0.34633
35557785	chr17:35557785:T:C	0.193795	26.0222	9.48432
35558412	chr17:35558412:G:A	6.16181e-16	2.13114	-0.006691
35558448	chr17:35558448:T:C	5.09852e-14	3.54568	2.99452
35558628	chr17:35558628:A:G	5.42735e-15	1.84263	2.45748
35558653	chr17:35558653:C:T	1.88714e-16	2.06919	-1.12805
35558717	chr17:35558717:A:G	6.81333e-16	2.22895	-0.00399124
35558885	chr17:35558885:A:G	0.289016	26.16	9.74612
35558887	chr17:35558887:A:G	1.73713e-16	-2.95827e-10	0.858311
35558987	chr17:35558987:G:A	4.3972e-15	1.58553	2.5041
35559017	chr17:35559017:G:A	6.63744e-17	-0.103783	-5.92657e-10
35559396	chr17:35559396:A:G	2.06422e-17	-2.95827e-10	-1.27176
35559398	chr17:35559398:T:A	9.89227e-16	2.59783	-5.92657e-10
35559417	chr17:35559417:T:A	2.53274e-17	-2.95827e-10	-1.06721
35559490	chr17:35559490:G:C	2.56784e-16	-2.95827e-10	1.24914
35559745	chr17:35559745:C:T	1.26049e-14	5.14275	-5.92657e-10
35559919	chr17:35559919:C:A	3.45946e-13	8.76735	-0.312409
35560074	chr17:35560074:T:C	3.66299e-17	-2.95827e-10	-0.69823
35560078	chr17:35560078:TC:T	6.556e-17	-0.116128	-5.92657e-10
35560351	chr17:35560351:G:C	6.26481e-17	-0.161561	-5.92657e-10
35560775	chr17:35560775:C:T	3.70313e-16	2.65045	-1.03519
35561210	chr17:35561210:T:C	3.54956e-14	3.40362	2.77445
35561292	chr17:35561292:T:C	3.5708e-13	8.9192	-0.432581
35561437	chr17:35561437:A:G	1.32446e-16	-2.95827e-10	0.587082
35561652	chr17:35561652:G:T	2.84486e-18	-1.9634	-1.29018
35562151	chr17:35562151:G:A	5.47901e-17	-0.295586	-5.92657e-10
35562205	chr17:35562205:C:T	2.5393e-16	1.23796	-5.92657e-10
35562820	chr17:35562820:T:C	6.95602e-17	-0.0569015	-5.92657e-10
35562896	chr17:35562896:C:T	2.3702e-16	-2.95827e-10	1.16905
35562904	chr17:35562904:G:A	0.48778	26.6702	9.75937
35563064	chr17:35563064:T:C	2.84737e-16	1.44418	-0.0917135
35563315	chr17:35563315:G:T	1.18481e-14	5.18077	-0.0999475
35563466	chr17:35563466:A:G	4.94103e-17	-2.95827e-10	-0.398936
35563498	chr17:35563498:A:G	3.94904e-17	-2.95827e-10	-0.623036
35563761	chr17:35563761:G:A	6.91619e-16	2.23994	-5.92657e-10
35564367	chr17:35564367:A:G	3.46896e-15	1.0044	2.84812
35564518	chr17:35564518:G:A	4.26014e-17	-0.547208	-5.92657e-10
35564602	chr17:35564602:T:A	3.10268e-13	8.65233	-0.306229
35564681	chr17:35564681:G:A	1.48249e-17	-2.95827e-10	-1.60279
35565049	chr17:35565049:A:G	3.36843e-15	0.983383	2.83973
35565068	chr17:35565068:G:T	1.28573e-14	1.70253	3.46004
35565446	chr17:35565446:G:A	1.90472e-17	-2.95827e-10	-1.35218
35565470	chr17:35565470:C:G	2.09711e-17	-2.95827e-10	-1.25595
35565519	chr17:35565519:T:C	3.02619e-16	-2.95827e-10	1.41338
35565677	chr17:35565677:C:T	1.10244e-16	0.403605	-5.92657e-10
35565856	chr17:35565856:G:A	2.21192e-17	-2.95827e-10	-1.20265
35566189	chr17:35566189:T:C	3.7705e-14	7.56837	-1.32991
35566554	chr17:35566554:T:C	1.05227e-16	-2.95827e-10	0.357027
35566885	chr17:35566885:C:A	1.01453e-13	1.06004	6.16822
35566889	chr17:35566889:C:A	1.80647e-14	5.53538	-0.0327617
35566977	chr17:35566977:C:T	4.44711e-17	-0.504254	-5.92657e-10
35567831	chr17:35567831:C:G	3.35616e-13	8.76719	-0.342561
35567844	chr17:35567844:A:G	2.51851e-18	-1.89033	-1.4851
35567872	chr17:35567872:G:A	1.90945e-17	-2.95827e-10	-1.34969
35567996	chr17:35567996:G:C	3.66355e-15	1.02422	2.88288
35568850	chr17:35568850:T:G	9.56348e-18	-2.04114	-5.92657e-10
35568945	chr17:35568945:A:G	1.5139e-17	-2.95827e-10	-1.58182
35569412	chr17:35569412:C:A	2.57278e-16	-2.95827e-10	1.25106
35569944	chr17:35569944:C:A	2.00883e-17	-2.95827e-10	-1.29896
35570058	chr17:35570058:A:C	1.48331e-17	-2.95827e-10	-1.60223
35570122	chr17:35570122:T:G	2.63697e-16	1.27571	-5.92657e-10
35570876	chr17:35570876:T:C	2.74381e-17	-2.95827e-10	-0.987163
35571055	chr17:35571055:A:G	2.19474e-16	-2.95827e-10	1.09214
35571071	chr17:35571071:G:A	2.4012e-16	-2.95827e-10	1.18205
35571111	chr17:35571111:G:T	2.74489e-15	1.00248	2.61592
35571121	chr17:35571121:G:C	1.50338e-17	-2.95827e-10	-1.58879
35571176	chr17:35571176:G:C	2.64583e-17	-2.95827e-10	-1.02353
35571318	chr17:35571318:A:G	2.27686e-15	1.21295	2.21851
35571389	chr17:35571389:G:A	4.48686e-17	-0.495356	-5.92657e-10
35571878	chr17:35571878:C:T	2.22576e-15	0.909145	2.49962
35571914	chr17:35571914:G:A	2.29449e-15	0.767122	2.67205
35572005	chr17:35572005:C:G	3.45324e-17	-0.757197	-5.92657e-10
35572178	chr17:35572178:C:T	4.51552e-17	-2.95827e-10	-0.488989
35572217	chr17:35572217:A:G	1.01385e-17	-1.98276	-5.92657e-10
35572317	chr17:35572317:G:A	7.22434e-17	-2.95827e-10	-0.0190538
35572531	chr17:35572531:C:T	2.71037e-14	7.28638	-1.37805
35572653	chr17:35572653:A:G	1.68154e-17	-2.95827e-10	-1.4768
35572827	chr17:35572827:CCT:C	1.0272e-14	4.93809	-5.92657e-10
35572955	chr17:35572955:G:A	2.09352e-17	-2.95827e-10	-1.25766
35573232	chr17:35573232:C:T	4.43424e-17	-2.95827e-10	-0.507154
35573676	chr17:35573676:A:G	1.50131e-17	-2.95827e-10	-1.59017
35573812	chr17:35573812:T:C	1.8474e-17	-2.95827e-10	-1.38273
35573912	chr17:35573912:G:C	1.67984e-17	-2.95827e-10	-1.47781
35573943	chr17:35573943:C:T	2.57651e-16	-2.95827e-10	1.25251
35573983	chr17:35573983:T:G	4.34947e-17	-2.95827e-10	-0.526457
35574149	chr17:35574149:A:G	1.91083e-15	1.21843	2.03776
35574396	chr17:35574396:T:TA	2.74865e-15	0.765756	2.85401
35574544	chr17:35574544:A:T	2.02936e-15	1.21884	2.09754
35574559	chr17:35574559:C:T	1.90347e-13	8.21783	-0.360323
35574791	chr17:35574791:A:G	4.51213e-17	-2.95827e-10	-0.48974
35574946	chr17:35574946:C:G	2.18224e-15	0.745385	2.64363
35575001	chr17:35575001:A:T	2.75279e-17	-2.95827e-10	-0.983895
35575146	chr17:35575146:A:G	2.56295e-17	-2.95827e-10	-1.05535
35575229	chr17:35575229:TAAC:T	4.4263e-17	-0.508946	-5.92657e-10
35575485	chr17:35575485:A:G	2.64546e-17	-2.95827e-10	-1.02367
35575616	chr17:35575616:G:T	0.0244903	23.7649	9.67302
35575995	chr17:35575995:G:A	5.88877e-17	-2.95827e-10	-0.223462
35576129	chr17:35576129:A:T	1.49022e-17	-2.95827e-10	-1.59759
35576182	chr17:35576182:CTG:C	1.89845e-16	-2.95827e-10	0.947112
35576513	chr17:35576513:TTAA:T	2.22831e-17	-2.95827e-10	-1.19527
35576708	chr17:35576708:G:A	5.13888e-17	-2.95827e-10	-0.359675
35576867	chr17:35576867:A:G	3.14926e-14	7.48959	-1.43118
35576935	chr17:35576935:CTA:C	2.60044e-16	-2.95827e-10	1.26176
35577773	chr17:35577773:T:G	4.3556e-17	-0.525048	-5.92657e-10
35577813	chr17:35577813:G:A	4.8248e-16	1.87984	-5.92657e-10
35578555	chr17:35578555:G:A	2.64097e-15	1.45432	2.12549
35578726	chr17:35578726:C:T	2.97659e-16	1.13107	0.265786
35579713	chr17:35579713:G:A	4.30892e-17	-0.535823	-5.92657e-10
35579828	chr17:35579828:TAAGTG:T	6.00267e-14	7.42892	-0.725468
35580060	chr17:35580060:G:T	5.35693e-17	-2.95827e-10	-0.318118
35580498	chr17:35580498:TGC:T	7.49394e-10	11.1799	4.95576
35580630	chr17:35580630:G:A	0.00139209	23.6382	6.93224
35581178	chr17:35581178:C:G	1.24002e-14	1.60949	3.51688
35581555	chr17:35581555:T:A	1.56914e-17	-2.95827e-10	-1.54598
35581630	chr17:35581630:C:T	3.16137e-15	1.26775	2.49192
35581689	chr17:35581689:C:T	2.08867e-17	-2.95827e-10	-1.25998
35582023	chr17:35582023:C:T	7.30529e-17	-2.95827e-10	-0.00791125
35582326	chr17:35582326:T:C	4.98395e-14	6.51747	-5.92657e-10
35582569	chr17:35582569:G:A	9.47846e-15	6.45245	-1.59477
35582743	chr17:35582743:G:T	1.84979e-16	-2.95827e-10	0.921149
35583418	chr17:35583418:C:T	2.03396e-17	-2.95827e-10	-1.28653
35583468	chr17:35583468:C:T	1.24179e-16	-2.95827e-10	0.522631
35583835	chr17:35583835:T:A	3.8457e-17	-0.649554	-5.92657e-10
35584121	chr17:35584121:C:T	1.50693e-17	-2.95827e-10	-1.58643
35584196	chr17:35584196:C:G	1.00948e-17	-1.98708	-5.92657e-10
35584254	chr17:35584254:G:A	1.72571e-14	6.54212	-1.08523
35584283	chr17:35584283:C:T	3.41197e-15	1.00048	2.83547
35584466	chr17:35584466:G:A	3.42358e-17	-2.95827e-10	-0.765822
35584650	chr17:35584650:T:C	1.83686e-17	-2.95827e-10	-1.38845
35585211	chr17:35585211:G:A	4.7955e-14	7.18005	-0.70113
35585675	chr17:35585675:T:G	2.10454e-16	-2.95827e-10	1.05017
35585685	chr17:35585685:C:T	1.53958e-17	-2.95827e-10	-1.565
35586035	chr17:35586035:C:A	1.06667e-13	8.09856	-0.820188
35586124	chr17:35586124:A:G	0.00168167	23.4581	7.30134
35586417	chr17:35586417:T:C	7.16357e-15	6.15913	-1.58146
35586434	chr17:35586434:C:T	2.33032e-18	-1.89401	-1.55907
35586671	chr17:35586671:C:CA	9.77461e-14	7.97974	-0.788706
35586970	chr17:35586970:C:T	3.69772e-15	1.28219	2.63418
35587112	chr17:35587112:T:A	6.1527e-16	2.12297	-5.92657e-10
35587154	chr17:35587154:A:G	5.84824e-14	6.67739	-5.92657e-10
35588026	chr17:35588026:G:C	3.66166e-17	-0.698593	-5.92657e-10
35588581	chr17:35588581:A:G	1.54062e-17	-2.95827e-10	-1.56433
35589493	chr17:35589493:G:A	1.49456e-17	-2.95827e-10	-1.59468
35589569	chr17:35589569:T:C	5.072e-17	-2.95827e-10	-0.372775
35589676	chr17:35589676:G:A	5.95703e-16	2.09065	-5.92657e-10
35590171	chr17:35590171:G:A	4.98632e-14	7.23434	-0.716402
35590235	chr17:35590235:C:T	2.49123e-16	-2.95827e-10	1.21885
35590408	chr17:35590408:A:G	9.07811e-14	8.16732	-1.0502
35590935	chr17:35590935:G:A	5.34257e-16	1.36755	0.614237
35591057	chr17:35591057:C:T	0.000956682	23.076	7.11943
35591255	chr17:35591255:G:A	3.55059e-17	-2.95827e-10	-0.729396
35591292	chr17:35591292:A:G	2.07153e-14	7.1236	-1.48406
35591761	chr17:35591761:A:G	2.79609e-16	-2.95827e-10	1.3343
35592125	chr17:35592125:TTTTTC:T	4.48275e-15	1.21325	2.89565
35592307	chr17:35592307:T:TA	2.76171e-16	-2.95827e-10	1.32192
35592773	chr17:35592773:C:T	5.12743e-16	1.37256	0.568121
35593601	chr17:35593601:A:C	7.00812e-14	7.93069	-1.07238
35593700	chr17:35593700:A:G	1.81147e-17	-2.95827e-10	-1.40237
35594141	chr17:35594141:C:T	1.07437e-14	5.34555	-0.362577
35594287	chr17:35594287:T:A	5.072e-17	-2.95827e-10	-0.372775
35594313	chr17:35594313:T:A	1.48484e-17	-2.95827e-10	-1.6012
35594319	chr17:35594319:T:C	2.56367e-13	8.01088	0.144391
35594744	chr17:35594744:G:C	7.93229e-14	8.0278	-1.04561
35594838	chr17:35594838:G:T	2.43645e-15	0.838365	2.66084
35595036	chr17:35595036:A:G	1.60943e-14	6.60394	-1.21681
35595130	chr17:35595130:G:A	5.59154e-14	7.35614	-0.723641
35595377	chr17:35595377:C:T	4.992e-16	1.25163	0.662277
35595409	chr17:35595409:C:T	2.63946e-14	7.34882	-1.46699
35595414	chr17:35595414:G:C	2.76135e-16	-2.95827e-10	1.32179
35595723	chr17:35595723:T:C	2.15315e-14	1.81786	3.86032
35595725	chr17:35595725:T:G	2.02273e-17	-1.29206	-5.92657e-10
35595981	chr17:35595981:C:G	3.45659e-15	1.22188	2.62706
35596375	chr17:35596375:T:C	4.62798e-17	-2.95827e-10	-0.464388
35596545	chr17:35596545:G:A	8.85249e-14	8.14482	-1.05287
35596725	chr17:35596725:C:T	2.54688e-18	-2.03594	-1.32829
35596810	chr17:35596810:C:T	2.77691e-16	-2.95827e-10	1.32741
35596975	chr17:35596975:G:T	1.66928e-14	5.05398	0.369666
35597145	chr17:35597145:C:G	2.74566e-16	-2.95827e-10	1.3161
35597147	chr17:35597147:A:G	6.88639e-14	6.84079	-5.92657e-10
35597289	chr17:35597289:A:G	1.49406e-17	-2.95827e-10	-1.59501
35597358	chr17:35597358:G:A	2.28997e-14	5.22049	0.519292
35597469	chr17:35597469:A:G	1.49456e-17	-2.95827e-10	-1.59468
35597568	chr17:35597568:G:A	5.42458e-16	1.38329	0.613725
35597878	chr17:35597878:G:A	4.00181e-17	-0.609763	-5.92657e-10
35598042	chr17:35598042:C:T	1.93788e-13	7.85436	0.0210636
35598503	chr17:35598503:C:T	3.80494e-17	-2.95827e-10	-0.660209
35598736	chr17:35598736:A:G	5.06076e-16	1.13572	0.791873
35598743	chr17:35598743:G:A	2.61096e-14	7.33253	-1.46156
35598887	chr17:35598887:A:G	1.91356e-14	1.84517	3.71504
35598900	chr17:35598900:A:G	3.71055e-18	-1.52507	-1.46284
35599364	chr17:35599364:G:A	3.08079e-17	0.727792	-1.59911
35599670	chr17:35599670:G:A	5.33967e-17	-2.95827e-10	-0.321345
35599779	chr17:35599779:A:C	2.46598e-17	-2.95827e-10	-1.09392
35599965	chr17:35599965:A:G	5.63903e-14	6.64096	-5.92657e-10
35600057	chr17:35600057:A:G	2.70373e-16	-2.95827e-10	1.30071
35600106	chr17:35600106:GA:G	1.0535e-15	-2.95827e-10	2.66078
35600107	chr17:35600107:A:G	6.94559e-17	0.455482	-0.513885
35600773	chr17:35600773:G:A	1.49662e-14	6.46461	-1.15015
35600821	chr17:35600821:TAA:T	2.29951e-18	-1.87705	-1.58934
35601002	chr17:35601002:G:A	7.8667e-17	-2.95827e-10	0.0661292
35601139	chr17:35601139:G:T	8.93832e-15	6.38363	-1.58462
35601641	chr17:35601641:G:A	1.51733e-17	-2.95827e-10	-1.57956
35601894	chr17:35601894:C:G	8.33018e-14	8.0952	-1.06407
35602272	chr17:35602272:G:A	8.69245e-15	6.3573	-1.58619
35602490	chr17:35602490:C:A	5.00884e-17	-2.95827e-10	-0.385306
35602563	chr17:35602563:A:G	4.50484e-05	21.4774	5.66229
35602812	chr17:35602812:T:G	1.34377e-15	-2.95827e-10	2.90414
35602926	chr17:35602926:G:A	9.24065e-17	-2.95827e-10	0.227103
35603002	chr17:35603002:A:G	5.70404e-14	7.88452	-1.2321
35603293	chr17:35603293:A:G	5.98691e-14	6.70082	-5.92657e-10
35603439	chr17:35603439:G:A	9.05216e-15	6.39785	-1.58619
35603574	chr17:35603574:A:G	1.19489e-17	-1.81846	-5.92657e-10
35603592	chr17:35603592:C:T	3.31379e-17	-2.95827e-10	-0.798418
35604065	chr17:35604065:G:C	3.97267e-18	-1.53166	-1.388
35604168	chr17:35604168:C:T	1.96789e-13	7.86526	0.0255335
35604196	chr17:35604196:A:G	2.75573e-16	-2.95827e-10	1.31976
35604298	chr17:35604298:G:A	3.98898e-17	-2.95827e-10	-0.612975
35604308	chr17:35604308:T:C	1.95887e-17	-2.95827e-10	-1.32414
35604309	chr17:35604309:A:G	2.31954e-14	5.19321	0.559399
35604566	chr17:35604566:T:TGGCTAAC	1.75665e-14	1.74502	3.72964
35604772	chr17:35604772:G:A	1.4988e-17	-2.95827e-10	-1.59185
35605038	chr17:35605038:A:G	1.82678e-17	-2.95827e-10	-1.39395
35605129	chr17:35605129:C:T	1.1176e-16	-2.95827e-10	0.41726
35605251	chr17:35605251:T:C	1.24959e-16	2.12645	-1.59755
35605306	chr17:35605306:T:C	1.0374e-16	-2.95827e-10	0.342796
35605868	chr17:35605868:G:C	1.85531e-17	-2.95827e-10	-1.37846
35606116	chr17:35606116:A:G	5.00974e-17	-2.95827e-10	-0.385125
35606178	chr17:35606178:A:C	1.00884e-16	-2.95827e-10	0.314879
35606214	chr17:35606214:A:G	2.7685e-16	-2.95827e-10	1.32438
35606375	chr17:35606375:G:A	1.15339e-16	-2.95827e-10	0.448784
35606572	chr17:35606572:A:G	3.35585e-16	-2.95827e-10	1.51678
35606999	chr17:35606999:G:A	2.02704e-16	1.01265	-5.92657e-10
35607220	chr17:35607220:AGTT:A	1.75131e-13	7.7422	0.0319953
35607222	chr17:35607222:TTG:T	1.50971e-17	-2.95827e-10	-1.58459
35607320	chr17:35607320:A:G	9.9928e-17	-2.95827e-10	0.305355
35607476	chr17:35607476:T:C	6.58511e-16	-2.95827e-10	2.19089
35607719	chr17:35607719:T:G	3.50427e-17	-2.95827e-10	-0.742526
35607893	chr17:35607893:A:G	8.26064e-15	6.30635	-1.58619
35608677	chr17:35608677:C:T	1.81227e-17	-2.95827e-10	-1.40193
35609433	chr17:35609433:G:A	4.28027e-17	-0.542494	-5.92657e-10
35609446	chr17:35609446:A:G	1.82867e-17	-2.95827e-10	-1.39292
35609604	chr17:35609604:C:T	2.74581e-16	-2.95827e-10	1.31615
35609636	chr17:35609636:C:T	1.72283e-14	1.72642	3.72879
35610213	chr17:35610213:C:T	2.97551e-18	-1.81035	-1.39832
35610247	chr17:35610247:C:T	8.99126e-14	8.14112	-1.03362
35610251	chr17:35610251:TCTC:T	4.71368e-17	-0.446041	-5.92657e-10
35610674	chr17:35610674:G:A	3.48792e-15	0.997005	2.86096
35610764	chr17:35610764:G:A	4.78019e-17	-2.95827e-10	-0.43203
35610855	chr17:35610855:C:T	4.90291e-15	1.29749	2.901
35611021	chr17:35611021:G:A	1.84268e-17	-2.95827e-10	-1.38529
35611482	chr17:35611482:C:T	1.1119e-17	-1.89044	-5.92657e-10
35611487	chr17:35611487:G:A	4.15423e-15	1.38182	2.65097
35611585	chr17:35611585:G:A	7.4479e-14	8.00806	-1.08888
35611677	chr17:35611677:G:A	8.01576e-14	8.04286	-1.0502
35611878	chr17:35611878:T:C	1.25799e-16	-2.95827e-10	0.535594
35611893	chr17:35611893:T:C	7.64344e-14	8.00102	-1.05593
35612289	chr17:35612289:C:G	2.54044e-18	-2.01849	-1.34826
35612642	chr17:35612642:C:T	2.38018e-15	0.808972	2.66686
35612810	chr17:35612810:G:A	3.50117e-17	-2.95827e-10	-0.743411
35613196	chr17:35613196:G:A	4.61508e-15	1.24986	2.88812
35613557	chr17:35613557:A:G	3.99483e-17	-0.611509	-5.92657e-10
35614032	chr17:35614032:A:G	1.93233e-14	1.85651	3.71346
35614051	chr17:35614051:A:G	5.01343e-17	-2.95827e-10	-0.384389
35614302	chr17:35614302:G:A	3.09541e-18	-1.8114	-1.35778
35614944	chr17:35614944:A:G	1.68749e-14	6.40474	-0.970257
35615218	chr17:35615218:A:G	3.08146e-17	-0.871105	-5.92657e-10
35615374	chr17:35615374:G:A	4.88154e-17	-2.95827e-10	-0.411048
35615521	chr17:35615521:T:C	2.02171e-14	6.59038	-0.975192
35615568	chr17:35615568:T:C	2.74645e-16	-2.95827e-10	1.31639
35616296	chr17:35616296:C:T	3.21026e-18	-1.79806	-1.33468
35616746	chr17:35616746:AC:A	3.98415e-17	-0.614186	-5.92657e-10
35616776	chr17:35616776:A:G	7.46778e-14	7.94518	-1.02334
35616789	chr17:35616789:C:T	7.85825e-14	8.01056	-1.03775
35617129	chr17:35617129:T:C	1.04216e-14	6.53392	-1.58138
35617213	chr17:35617213:G:C	2.2975e-18	-1.87035	-1.59692
35617298	chr17:35617298:C:T	3.19087e-17	-2.95827e-10	-0.836217
35617564	chr17:35617564:C:CT	2.91722e-16	-2.95827e-10	1.37671
35617571	chr17:35617571:T:A	2.44311e-15	0.864674	2.63726
35617754	chr17:35617754:T:C	8.816e-15	6.36315	-1.57792
35617991	chr17:35617991:CT:C	2.13625e-13	7.82945	0.143432
35618100	chr17:35618100:A:G	2.73286e-16	-2.95827e-10	1.31143
35618413	chr17:35618413:C:T	4.48482e-15	1.39643	2.71293
35619053	chr17:35619053:T:A	1.4958e-17	-2.95827e-10	-1.59385
35619088	chr17:35619088:A:G	1.32984e-13	8.06199	-0.563096
35619095	chr17:35619095:T:G	2.87815e-16	-2.95827e-10	1.36322
35619163	chr17:35619163:C:T	4.13715e-18	-1.80621	-1.07288
35619562	chr17:35619562:G:A	9.08551e-15	6.40678	-1.59144
35619724	chr17:35619724:A:G	3.23529e-17	-2.95827e-10	-0.82239
35619823	chr17:35619823:TG:T	1.67548e-17	-2.95827e-10	-1.48041
35620048	chr17:35620048:A:C	8.12473e-14	8.05796	-1.05181
35620193	chr17:35620193:A:G	1.82623e-15	0.803034	2.40788
35620346	chr17:35620346:G:T	3.49411e-17	-2.95827e-10	-0.74543
35620390	chr17:35620390:C:T	1.25561e-17	-1.76889	-5.92657e-10
35620400	chr17:35620400:A:G	7.0501e-14	7.91422	-1.04993
35620773	chr17:35620773:G:A	1.82458e-17	-2.95827e-10	-1.39516
35621517	chr17:35621517:C:T	6.86104e-14	7.88653	-1.04943
35621726	chr17:35621726:A:G	5.45454e-16	2.00252	-5.92657e-10
35622064	chr17:35622064:T:G	1.47112e-09	10.9357	5.87453
35622193	chr17:35622193:A:G	7.02633e-14	7.91112	-1.0502
35622203	chr17:35622203:G:A	3.30463e-05	21.4711	5.35875
35622365	chr17:35622365:A:G	8.34568e-17	-2.95827e-10	0.125235
35622935	chr17:35622935:G:A	2.43559e-13	7.95853	0.145484
35623718	chr17:35623718:G:A	1.65056e-14	5.00046	0.411899
35623799	chr17:35623799:T:C	4.87635e-17	-2.95827e-10	-0.412113
35623958	chr17:35623958:A:G	3.80519e-17	-0.660143	-5.92657e-10
35624731	chr17:35624731:T:A	1.74621e-13	7.80493	-0.0336509
35624737	chr17:35624737:A:T	1.56895e-17	-1.5461	-5.92657e-10
35624800	chr17:35624800:G:A	3.11445e-18	-1.80701	-1.35604
35625240	chr17:35625240:C:G	3.23529e-17	-2.95827e-10	-0.82239
35625382	chr17:35625382:G:A	8.51891e-15	6.35232	-1.60137
35626090	chr17:35626090:G:A	1.63369e-17	-1.50567	-5.92657e-10
35626106	chr17:35626106:CATT:C	2.6671e-16	-2.95827e-10	1.28707
35626365	chr17:35626365:G:A	2.47923e-15	0.86057	2.65604
35626473	chr17:35626473:A:G	3.73119e-16	-2.95827e-10	1.6228
35627108	chr17:35627108:G:C	2.56591e-16	-2.95827e-10	1.24839
35627508	chr17:35627508:C:G	4.43442e-15	1.21652	2.88154
35627542	chr17:35627542:A:G	1.07564e-17	-1.9236	-5.92657e-10
35627991	chr17:35627991:C:T	1.81949e-17	-2.95827e-10	-1.39796
35628036	chr17:35628036:A:G	1.84289e-17	-2.95827e-10	-1.38517
35628358	chr17:35628358:T:A	2.60546e-05	21.0829	5.50919
35628392	chr17:35628392:A:G	3.84485e-17	-0.649775	-5.92657e-10
35628737	chr17:35628737:C:T	8.88698e-15	6.37962	-1.58637
35629141	chr17:35629141:G:T	4.62865e-15	1.27582	2.8651
35629355	chr17:35629355:G:A	2.43643e-16	-2.95827e-10	1.19661
35629402	chr17:35629402:A:T	5.07602e-14	6.53577	-5.92657e-10
35629529	chr17:35629529:TATGA:T	6.88559e-17	-2.95827e-10	-0.0670782
35629606	chr17:35629606:G:A	9.89094e-15	6.49803	-1.59775
35629864	chr17:35629864:C:T	1.50558e-14	5.29439	0.0260298
35630861	chr17:35630861:G:C	1.0339e-17	-1.96317	-5.92657e-10
35631039	chr17:35631039:G:T	3.92624e-17	-0.628827	-5.92657e-10
35631149	chr17:35631149:A:G	1.21931e-14	1.26828	3.84125
35631327	chr17:35631327:T:C	9.24191e-17	-2.95827e-10	0.227239
35631401	chr17:35631401:T:C	2.78056e-16	-2.95827e-10	1.32873
35631403	chr17:35631403:T:C	2.50331e-15	5.10588	-1.5796
35631827	chr17:35631827:G:C	6.129e-14	7.77428	-1.05001
35632137	chr17:35632137:T:C	9.68438e-18	-2.02858	-5.92657e-10
35632168	chr17:35632168:T:A	1.48513e-17	-2.95827e-10	-1.60101
35632226	chr17:35632226:C:T	2.67554e-16	-2.95827e-10	1.29023
35632228	chr17:35632228:G:A	0.000189949	21.9082	6.67053
35632485	chr17:35632485:T:G	1.52527e-17	-2.95827e-10	-1.57434
35632512	chr17:35632512:T:C	9.1151e-15	6.40478	-1.58619
35632678	chr17:35632678:A:G	7.07891e-15	1.01134	3.55445
35632818	chr17:35632818:G:A	4.22221e-17	-0.556151	-5.92657e-10
35632878	chr17:35632878:A:G	4.62462e-17	-2.95827e-10	-0.465115
35634020	chr17:35634020:G:A	2.15645e-17	-2.95827e-10	-1.22805
35634273	chr17:35634273:G:C	1.48342e-17	-2.95827e-10	-1.60216
35634316	chr17:35634316:A:G	9.17055e-15	6.41807	-1.59341
35634694	chr17:35634694:C:T	3.48102e-16	1.5534	-5.92657e-10
35634953	chr17:35634953:C:T	7.45016e-15	6.20309	-1.58619
35634990	chr17:35634990:C:T	6.20166e-17	-0.171693	-5.92657e-10
35635040	chr17:35635040:C:T	2.87437e-16	-2.95827e-10	1.36191
35635146	chr17:35635146:C:T	8.07134e-14	7.97821	-0.978641
35635149	chr17:35635149:G:C	4.39925e-17	-2.95827e-10	-0.515075
35635184	chr17:35635184:G:A	1.37152e-15	-2.95827e-10	2.92458
35635262	chr17:35635262:C:T	0.000243112	21.9586	6.86683
35635574	chr17:35635574:G:A	4.17939e-15	1.36905	2.66978
35635726	chr17:35635726:C:T	3.87069e-17	-0.643077	-5.92657e-10
35635877	chr17:35635877:C:T	2.28323e-17	-2.95827e-10	-1.17092
35636679	chr17:35636679:A:G	1.67336e-17	-2.95827e-10	-1.48167
35637017	chr17:35637017:A:C	6.47008e-17	-0.129321	-5.92657e-10
35637209	chr17:35637209:T:C	6.2715e-15	6.02969	-1.58502
35638564	chr17:35638564:G:A	2.41949e-16	-2.95827e-10	1.18963
35638720	chr17:35638720:C:T	4.26464e-16	-2.95827e-10	1.75643
35639205	chr17:35639205:A:C	6.43819e-15	6.05479	-1.58388
35639362	chr17:35639362:A:G	5.26297e-16	-2.95827e-10	1.96677
35639391	chr17:35639391:G:A	5.58247e-14	7.62882	-0.99794
35640028	chr17:35640028:T:C	8.39437e-05	20.8801	6.88196
35640251	chr17:35640251:T:A	9.44947e-17	-2.95827e-10	0.249449
35640912	chr17:35640912:G:T	4.8916e-16	1.40453	0.489069
35640913	chr17:35640913:A:G	1.3972e-14	5.08811	0.157604
35641083	chr17:35641083:A:G	2.99786e-15	3.70656	-5.92657e-10
35641238	chr17:35641238:C:A	3.29066e-17	-2.95827e-10	-0.80542
35641353	chr17:35641353:G:A	1.49173e-17	-2.95827e-10	-1.59658
35641995	chr17:35641995:C:G	1.04241e-16	-2.95827e-10	0.347609
35642308	chr17:35642308:AGTACCAT:A	8.40765e-15	1.06931	3.66849
35642388	chr17:35642388:A:G	3.94685e-15	1.16944	2.81214
35642622	chr17:35642622:A:G	1.60498e-17	-2.95827e-10	-1.5234
35642669	chr17:35642669:T:TA	4.99824e-17	-2.95827e-10	-0.387424
35642674	chr17:35642674:T:C	1.99134e-17	-2.95827e-10	-1.3077
35642817	chr17:35642817:C:T	9.84646e-15	6.27096	-1.37519
35642892	chr17:35642892:T:C	5.85277e-16	1.364	0.708987
35643089	chr17:35643089:C:T	1.6586e-17	-2.95827e-10	-1.49053
35643688	chr17:35643688:C:T	1.61002e-13	7.66108	0.0290023
35643792	chr17:35643792:G:A	6.35058e-17	-2.95827e-10	-0.147963
35643916	chr17:35643916:A:T	2.14906e-14	1.8742	3.80208
35644083	chr17:35644083:T:G	1.11488e-16	-2.95827e-10	0.414818
35644640	chr17:35644640:C:T	4.18701e-17	-0.564523	-5.92657e-10
35644744	chr17:35644744:A:G	4.31188e-17	-2.95827e-10	-0.535135
35644802	chr17:35644802:G:A	1.48667e-17	-2.95827e-10	-1.59997
35644895	chr17:35644895:A:G	4.16483e-17	-0.569834	-5.92657e-10
35645041	chr17:35645041:AAAAG:A	2.69129e-16	-2.95827e-10	1.2961
35645170	chr17:35645170:A:C	2.18328e-18	-1.96032	-1.55795
35645548	chr17:35645548:G:C	9.68575e-15	6.24041	-1.3611
35645771	chr17:35645771:C:A	4.86458e-15	1.29428	2.89637
35646015	chr17:35646015:T:C	8.98069e-15	6.39241	-1.58867
35646292	chr17:35646292:G:A	8.24888e-15	1.09914	3.6196
35646395	chr17:35646395:GT:G	8.75783e-15	6.3648	-1.58619
35646443	chr17:35646443:C:T	2.68671e-16	-2.95827e-10	1.29439
35646643	chr17:35646643:T:C	1.01831e-14	0.98078	3.94861
35646732	chr17:35646732:A:G	2.21322e-16	-2.95827e-10	1.10052
35647151	chr17:35647151:C:T	9.54815e-15	6.31865	-1.45364
35647195	chr17:35647195:A:G	7.65796e-15	6.24726	-1.60286
35647462	chr17:35647462:G:A	1.42227e-05	22.2963	3.69046
35647713	chr17:35647713:A:G	6.32487e-14	7.80435	-1.04862
35648121	chr17:35648121:T:C	2.62844e-16	-2.95827e-10	1.27247
35648386	chr17:35648386:C:T	8.96169e-17	-2.95827e-10	0.19645
35649276	chr17:35649276:TC:T	2.35867e-17	-0.972276	-0.166138
35649516	chr17:35649516:C:T	4.14628e-16	1.32884	0.399453
35649554	chr17:35649554:G:A	2.88954e-16	-2.95827e-10	1.36717
35649600	chr17:35649600:C:T	1.73432e-13	6.33689	1.42756
35649601	chr17:35649601:G:A	3.52439e-17	-2.95827e-10	-0.736803
35649914	chr17:35649914:G:A	1.0287e-17	-1.96821	-5.92657e-10
35650045	chr17:35650045:G:A	4.13312e-17	-2.95827e-10	-0.577477
35650142	chr17:35650142:G:A	2.17324e-17	-2.95827e-10	-1.22029
35650519	chr17:35650519:C:G	6.90627e-14	7.96842	-1.12474
35651079	chr17:35651079:T:C	1.55393e-17	-2.95827e-10	-1.55572
35651204	chr17:35651204:T:C	2.78853e-16	-2.95827e-10	1.33159
35651635	chr17:35651635:G:A	1.12004e-17	-1.88314	-5.92657e-10
35651871	chr17:35651871:AAACATGT:A	7.58326e-17	0.0294335	-5.92657e-10
35652120	chr17:35652120:A:T	1.92667e-17	-2.95827e-10	-1.34072
35652129	chr17:35652129:C:T	2.99536e-14	6.85053	-0.842216
35652285	chr17:35652285:G:A	3.79252e-17	-2.95827e-10	-0.663479
35652781	chr17:35652781:A:G	1.58351e-17	-1.53687	-5.92657e-10
35653547	chr17:35653547:C:T	2.37112e-14	6.62052	-0.845909
35654359	chr17:35654359:C:T	1.34845e-17	-1.69755	-5.92657e-10
35654364	chr17:35654364:G:GT	8.65482e-16	-2.95827e-10	2.46419
35654876	chr17:35654876:TGC:T	2.5198e-16	-2.95827e-10	1.23025
35654988	chr17:35654988:C:T	1.38853e-17	-1.66826	-5.92657e-10
35654989	chr17:35654989:G:A	3.03574e-16	-2.95827e-10	1.41653
35655462	chr17:35655462:G:A	6.42415e-14	7.84814	-1.07683
35656065	chr17:35656065:A:G	3.20658e-17	-2.95827e-10	-0.831304
35656348	chr17:35656348:C:A	1.53573e-17	-2.95827e-10	-1.5675
35656692	chr17:35656692:G:A	2.1035e-16	-2.95827e-10	1.04968
35656706	chr17:35656706:A:AC	2.17252e-17	-2.95827e-10	-1.22062
35656789	chr17:35656789:G:A	2.27302e-18	-1.9183	-1.55968
35656822	chr17:35656822:T:C	1.49898e-17	-2.95827e-10	-1.59172
35656972	chr17:35656972:A:G	7.44396e-15	4.61606	-5.92657e-10
35657153	chr17:35657153:C:G	1.54631e-17	-2.95827e-10	-1.56064
35657300	chr17:35657300:T:C	2.64199e-16	-2.95827e-10	1.27761
35657487	chr17:35657487:C:G	1.07082e-16	0.374499	-5.92657e-10
35657920	chr17:35657920:A:G	1.53261e-17	-2.95827e-10	-1.56954
35658830	chr17:35658830:C:T	7.95262e-15	1.19863	3.48353
35659315	chr17:35659315:G:C	1.21045e-14	6.07757	-0.975325
35659889	chr17:35659889:A:G	4.95969e-17	-2.95827e-10	-0.395167
35660015	chr17:35660015:T:C	7.30455e-14	7.9093	-1.00956
35660470	chr17:35660470:T:G	6.35049e-14	6.75978	-5.92657e-10
35660545	chr17:35660545:G:GT	1.67352e-17	-2.95827e-10	-1.48158
35661567	chr17:35661567:A:G	3.49812e-16	-2.95827e-10	1.5583
35662106	chr17:35662106:C:T	2.43108e-16	-2.95827e-10	1.19441
35662306	chr17:35662306:CTT:C	5.42508e-16	1.99711	-5.92657e-10
35662389	chr17:35662389:A:T	5.59195e-17	-2.95827e-10	-0.275181
35662500	chr17:35662500:C:T	1.4863e-17	-2.95827e-10	-1.60022
35662611	chr17:35662611:G:A	3.42179e-16	-2.95827e-10	1.53624
35662676	chr17:35662676:A:G	2.54619e-18	-1.77121	-1.59329
35662740	chr17:35662740:G:A	1.11882e-14	6.59574	-1.57222
35663023	chr17:35663023:T:C	2.51715e-17	0.457391	-1.53077
35663447	chr17:35663447:AC:A	1.41308e-16	1.94503	-1.29318
35664631	chr17:35664631:C:T	2.20669e-18	-1.93612	-1.57148
35664786	chr17:35664786:G:T	5.00974e-17	-2.95827e-10	-0.385125
35665009	chr17:35665009:C:T	2.60975e-17	-1.03725	-5.92657e-10
35665831	chr17:35665831:T:C	4.14258e-17	-0.575191	-5.92657e-10
35666131	chr17:35666131:G:A	1.49694e-17	-2.95827e-10	-1.59308
35666133	chr17:35666133:G:A	1.20538e-14	6.5573	-1.45925
35666236	chr17:35666236:CCT:C	2.58618e-17	-2.95827e-10	-1.04633
35666274	chr17:35666274:GAC:G	2.22696e-18	-1.93098	-1.56747
35666395	chr17:35666395:C:G	1.56098e-14	6.2237	-0.86714
35666457	chr17:35666457:A:T	1.48284e-14	6.17266	-0.867453
35666481	chr17:35666481:C:T	4.13361e-17	-2.95827e-10	-0.577358
35666696	chr17:35666696:A:G	4.39518e-17	-0.516002	-5.92657e-10
35667017	chr17:35667017:A:G	1.54134e-17	-2.95827e-10	-1.56386
35667547	chr17:35667547:C:T	1.95898e-14	1.85438	3.72928
35667896	chr17:35667896:C:T	3.70103e-17	-2.95827e-10	-0.687898
35667961	chr17:35667961:G:A	1.62114e-13	8.64767	-0.950708
35668189	chr17:35668189:G:A	8.62019e-15	6.33381	-1.57104
35668211	chr17:35668211:A:G	1.48949e-17	-2.95827e-10	-1.59808
35668682	chr17:35668682:C:G	8.10135e-17	-2.95827e-10	0.0955216
35669083	chr17:35669083:G:A	7.30489e-15	6.16825	-1.57104
35669448	chr17:35669448:G:A	5.49736e-16	2.01034	-5.92657e-10
35669462	chr17:35669462:T:C	2.74475e-16	-2.95827e-10	1.31577
35669539	chr17:35669539:G:A	4.41275e-17	-0.51201	-5.92657e-10
35669745	chr17:35669745:A:G	2.16573e-18	-1.92771	-1.59863
35669757	chr17:35669757:G:A	8.41287e-15	6.30514	-1.56672
35669831	chr17:35669831:A:G	7.3472e-15	6.19296	-1.58998
35669955	chr17:35669955:T:A	4.40121e-17	-0.514631	-5.92657e-10
35670188	chr17:35670188:T:C	9.78885e-17	-2.95827e-10	0.284734
35670638	chr17:35670638:A:C	5.0343e-15	5.68627	-1.46134
35670737	chr17:35670737:A:G	5.14529e-15	1.35176	2.89498
35670931	chr17:35670931:G:A	3.5298e-17	-2.95827e-10	-0.735269
35671664	chr17:35671664:A:G	1.51861e-14	1.86244	3.46659
35671783	chr17:35671783:G:C	1.37742e-14	1.79812	3.43334
35671885	chr17:35671885:T:C	8.07709e-14	8.05787	-1.05759
35672145	chr17:35672145:T:C	2.81621e-16	-2.95827e-10	1.34147
35672348	chr17:35672348:A:G	1.20114e-13	7.19887	0.198229
35672387	chr17:35672387:T:C	6.08924e-17	-2.95827e-10	-0.189987
35672416	chr17:35672416:G:A	7.56042e-15	6.20157	-1.56999
35672498	chr17:35672498:C:T	7.12454e-15	6.1676	-1.59539
35672837	chr17:35672837:G:A	3.56006e-16	-2.95827e-10	1.57585
35673289	chr17:35673289:C:T	8.67809e-15	1.33595	3.43351
35673377	chr17:35673377:C:T	9.89186e-17	-2.95827e-10	0.295202
35673609	chr17:35673609:G:A	0.000248285	22.011	6.8355
35674102	chr17:35674102:T:C	8.14415e-15	6.28369	-1.57773
35674120	chr17:35674120:G:A	7.21045e-15	6.17399	-1.58979
35674782	chr17:35674782:A:G	4.35151e-17	-0.525987	-5.92657e-10
35674877	chr17:35674877:G:A	5.85402e-16	2.0732	-5.92657e-10
35675273	chr17:35675273:G:A	1.54129e-17	-2.95827e-10	-1.56389
35675343	chr17:35675343:A:G	6.62557e-15	5.95874	-1.45914
35675811	chr17:35675811:C:T	1.39875e-09	10.6388	6.12092
35675823	chr17:35675823:CTA:C	4.46065e-17	-0.501216	-5.92657e-10
35675902	chr17:35675902:GT:G	1.20542e-17	-1.80968	-5.92657e-10
35676071	chr17:35676071:A:G	2.61956e-16	-2.95827e-10	1.26908
35676379	chr17:35676379:C:T	3.0199e-16	1.4113	-5.92657e-10
35676385	chr17:35676385:A:G	4.06575e-16	-2.95827e-10	1.70867
35676793	chr17:35676793:A:T	7.93467e-15	6.14276	-1.46286
35676861	chr17:35676861:C:T	2.1944e-18	-1.92468	-1.5885
35677053	chr17:35677053:A:G	1.49086e-17	-2.95827e-10	-1.59716
35677624	chr17:35677624:T:A	2.38137e-16	-2.95827e-10	1.17375
35677946	chr17:35677946:G:A	2.00579e-17	-2.95827e-10	-1.30047
35678108	chr17:35678108:C:T	4.83159e-16	1.2906	0.59065
35678245	chr17:35678245:T:G	6.48142e-15	6.05297	-1.57537
35678566	chr17:35678566:A:G	2.02051e-17	-1.29316	-5.92657e-10
35678582	chr17:35678582:G:A	7.20391e-14	7.95425	-1.06838
35679092	chr17:35679092:T:C	6.01578e-15	5.89969	-1.49664
35679231	chr17:35679231:C:T	2.78916e-16	-2.95827e-10	1.33181
35679281	chr17:35679281:T:A	3.87308e-16	1.66013	-5.92657e-10
35679549	chr17:35679549:C:A	1.51151e-17	-2.95827e-10	-1.5834
35679742	chr17:35679742:CTG:C	2.48288e-16	-2.95827e-10	1.21549
35679896	chr17:35679896:T:C	4.24093e-18	-1.35271	-1.5016
35680046	chr17:35680046:A:G	4.79794e-15	5.64479	-1.46794
35680543	chr17:35680543:A:G	5.84707e-17	-0.230569	-5.92657e-10
35680792	chr17:35680792:G:C	8.24968e-14	5.90076	1.12066
35681272	chr17:35681272:A:T	4.12358e-17	-2.95827e-10	-0.579787
35681623	chr17:35681623:G:A	1.51518e-17	-2.95827e-10	-1.58097
35682010	chr17:35682010:T:C	4.1288e-16	1.31102	0.413048
35682073	chr17:35682073:G:A	2.56484e-14	2.08897	3.76417
35682229	chr17:35682229:C:T	2.78298e-16	-2.95827e-10	1.3296
35682398	chr17:35682398:A:C	1.76243e-13	7.64348	0.13704
35682682	chr17:35682682:T:C	3.74298e-17	-0.676629	-5.92657e-10
35683481	chr17:35683481:G:A	4.25915e-15	1.29612	2.76161
35683577	chr17:35683577:T:A	2.17723e-18	-1.92695	-1.59409
35684026	chr17:35684026:A:G	5.64148e-17	-2.95827e-10	-0.266363
35684135	chr17:35684135:A:G	3.32039e-18	-1.68978	-1.40923
35684326	chr17:35684326:A:G	1.48914e-17	-2.95827e-10	-1.59831
35684800	chr17:35684800:A:G	1.05335e-06	17.2417	6.14218
35685537	chr17:35685537:A:G	4.87652e-18	-1.3366	-1.37807
35685773	chr17:35685773:C:T	8.49598e-15	6.34585	-1.5976
35685932	chr17:35685932:T:C	1.50025e-13	7.5929	0.0265625
35686813	chr17:35686813:A:C	4.45775e-17	-0.501866	-5.92657e-10
35686852	chr17:35686852:G:A	1.94912e-14	4.88251	0.696115
35686925	chr17:35686925:T:C	7.55523e-15	6.08326	-1.45236
35687540	chr17:35687540:A:G	3.49267e-16	-2.95827e-10	1.55674
35688194	chr17:35688194:CT:C	1.11598e-17	-1.88678	-5.92657e-10
35688513	chr17:35688513:T:C	7.05837e-15	5.96539	-1.40252
35688659	chr17:35688659:A:G	1.54648e-17	-2.95827e-10	-1.56053
35688857	chr17:35688857:A:G	8.25819e-15	6.29291	-1.57304
35688929	chr17:35688929:A:G	3.43893e-17	-2.95827e-10	-0.76135
35689082	chr17:35689082:G:T	1.17252e-17	-1.83735	-5.92657e-10
35689107	chr17:35689107:C:T	1.4143e-06	17.4101	6.26848
35689183	chr17:35689183:G:A	4.16064e-16	-2.95827e-10	1.73174
35689444	chr17:35689444:T:G	4.37344e-17	-0.52096	-5.92657e-10
35689883	chr17:35689883:T:C	3.6202e-17	-2.95827e-10	-0.709981
35689916	chr17:35689916:C:T	9.19073e-15	6.39521	-1.56836
35689919	chr17:35689919:G:A	3.03861e-16	-2.95827e-10	1.41748
35690037	chr17:35690037:T:C	1.49177e-17	-2.95827e-10	-1.59655
35690208	chr17:35690208:A:G	1.54164e-17	-2.95827e-10	-1.56367
35690250	chr17:35690250:T:G	2.1729e-17	-2.95827e-10	-1.22045
35690406	chr17:35690406:G:C	1.51901e-17	-2.95827e-10	-1.57845
35690633	chr17:35690633:T:C	8.62691e-15	6.3453	-1.58175
35691471	chr17:35691471:C:G	2.90048e-16	-2.95827e-10	1.37095
35691583	chr17:35691583:A:G	2.04952e-17	-2.95827e-10	-1.2789
35691760	chr17:35691760:G:A	2.63925e-16	-2.95827e-10	1.27657
35691766	chr17:35691766:G:A	5.81672e-17	-2.95827e-10	-0.235773
35692032	chr17:35692032:A:G	2.95293e-17	-0.913711	-5.92657e-10
35692241	chr17:35692241:T:C	1.53802e-17	-2.95827e-10	-1.56601
35692369	chr17:35692369:A:G	9.35501e-07	17.2228	6.0425
35692555	chr17:35692555:T:G	2.06519e-14	5.01081	0.62566
35692563	chr17:35692563:T:A	7.56755e-15	6.20357	-1.57104
35693152	chr17:35693152:G:T	6.30365e-16	2.1472	-5.92657e-10
35693589	chr17:35693589:C:T	1.41128e-13	7.53146	0.0268668
35693760	chr17:35693760:ACTT:A	1.53752e-14	1.73696	3.60446
35693929	chr17:35693929:C:T	4.13361e-17	-2.95827e-10	-0.577358
35694083	chr17:35694083:C:T	9.8611e-07	17.0262	6.29177
35694577	chr17:35694577:G:C	2.83458e-16	-2.95827e-10	1.34797
35694958	chr17:35694958:C:T	4.1459e-17	-2.95827e-10	-0.574389
35694975	chr17:35694975:C:G	7.36945e-15	6.18949	-1.58349
35695442	chr17:35695442:G:A	2.46967e-15	0.762158	2.75059
35696743	chr17:35696743:G:A	7.71111e-15	6.21458	-1.56326
35696928	chr17:35696928:C:G	2.82313e-16	-2.95827e-10	1.34392
35697133	chr17:35697133:A:G	8.97015e-17	-2.95827e-10	0.197393
35697565	chr17:35697565:C:T	4.89477e-16	1.38584	0.508405
35697687	chr17:35697687:G:A	1.55353e-14	1.8664	3.48537
35697688	chr17:35697688:C:A	1.49023e-14	1.86518	3.445
35697765	chr17:35697765:C:T	4.48669e-16	1.28316	0.524028
35697783	chr17:35697783:G:A	5.01648e-16	1.35573	0.563073
35697908	chr17:35697908:T:C	7.0357e-15	6.03856	-1.4789
35698071	chr17:35698071:A:G	2.79946e-16	-2.95827e-10	1.3355
35698083	chr17:35698083:T:G	1.51187e-17	-2.95827e-10	-1.58317
35698163	chr17:35698163:A:G	1.69896e-14	1.91556	3.52571
35698448	chr17:35698448:T:C	1.48272e-17	-2.95827e-10	-1.60263
35698803	chr17:35698803:T:C	5.10994e-15	1.36685	2.873
35699451	chr17:35699451:C:G	6.11077e-14	7.82768	-1.10638
35699578	chr17:35699578:C:T	3.9451e-16	1.14611	0.532437
35699669	chr17:35699669:T:C	5.27036e-17	-0.334411	-5.92657e-10
35699698	chr17:35699698:A:G	7.31901e-15	6.00932	-1.41018
35700586	chr17:35700586:G:T	3.93646e-18	-1.96454	-0.964277
35700588	chr17:35700588:C:G	7.98465e-15	6.25377	-1.56759
35700634	chr17:35700634:T:C	1.31349e-17	-1.72382	-5.92657e-10
35701527	chr17:35701527:A:G	5.05326e-17	-0.376476	-5.92657e-10
35701602	chr17:35701602:G:T	2.17784e-17	-2.95827e-10	-1.21818
35701882	chr17:35701882:A:G	3.79842e-16	1.26081	0.379852
35701940	chr17:35701940:CATT:C	2.7541e-16	-2.95827e-10	1.31917
35702305	chr17:35702305:T:C	6.05563e-14	7.81001	-1.09777
35702474	chr17:35702474:AAGG:A	1.17325e-17	-1.83673	-5.92657e-10
35703001	chr17:35703001:G:A	3.05035e-17	-2.95827e-10	-0.881254
35703402	chr17:35703402:C:G	3.42132e-16	1.29523	0.240867
35703435	chr17:35703435:C:T	1.34259e-14	1.74161	3.46423
35704874	chr17:35704874:T:C	6.05406e-16	2.1068	-5.92657e-10
35704929	chr17:35704929:G:C	3.50876e-17	-2.95827e-10	-0.741246
35705577	chr17:35705577:A:G	3.08371e-16	-2.95827e-10	1.43221
35705679	chr17:35705679:G:A	2.85683e-16	-2.95827e-10	1.35579
35705858	chr17:35705858:A:T	1.54645e-14	4.9011	0.446113
35706025	chr17:35706025:A:G	2.75981e-16	-2.95827e-10	1.32124
35706053	chr17:35706053:C:T	3.52024e-13	1.7212	6.75116
35706247	chr17:35706247:T:TA	7.03782e-14	7.96573	-1.10319
35706637	chr17:35706637:C:T	3.62783e-16	-2.95827e-10	1.59471
35706769	chr17:35706769:T:C	1.13909e-17	-1.86628	-5.92657e-10
35706803	chr17:35706803:A:G	2.24367e-18	-1.89288	-1.5981
35706871	chr17:35706871:C:T	2.23443e-18	-1.90013	-1.59498
35707040	chr17:35707040:C:T	1.06408e-14	6.55614	-1.58278
35707084	chr17:35707084:G:A	2.34722e-16	-2.95827e-10	1.15931
35707273	chr17:35707273:C:T	1.53104e-17	-2.95827e-10	-1.57056
35707333	chr17:35707333:A:G	3.48474e-17	-2.95827e-10	-0.748117
35707513	chr17:35707513:C:T	1.53766e-17	-2.95827e-10	-1.56625
35707727	chr17:35707727:A:C	4.05296e-17	-2.95827e-10	-0.597061
35707861	chr17:35707861:C:T	3.0311e-16	-2.95827e-10	1.415
35707893	chr17:35707893:C:G	2.02836e-16	1.0133	-5.92657e-10
35708553	chr17:35708553:T:G	2.397e-17	-2.95827e-10	-1.12229
35708663	chr17:35708663:T:C	9.91881e-17	-2.95827e-10	0.297924
35709109	chr17:35709109:C:T	3.03861e-16	-2.95827e-10	1.41748
35709671	chr17:35709671:A:G	7.70258e-07	16.8511	6.21981
35709786	chr17:35709786:CTCCCGATGTGCCTATTGACATTTCTCTCT:C	1.29796e-16	-2.95827e-10	0.56687
35709856	chr17:35709856:A:T	6.84538e-17	-0.0729357	-5.92657e-10
35709959	chr17:35709959:C:T	1.53259e-17	-2.95827e-10	-1.56955
35710401	chr17:35710401:C:A	2.68436e-16	1.29352	-5.92657e-10
35710728	chr17:35710728:T:C	6.78127e-17	-2.95827e-10	-0.0823457
35711629	chr17:35711629:C:T	1.2266e-16	-2.95827e-10	0.510323
35711714	chr17:35711714:G:A	1.53457e-17	-2.95827e-10	-1.56826
35711994	chr17:35711994:A:T	1.94654e-17	-2.95827e-10	-1.33045
35712068	chr17:35712068:C:A	3.03861e-16	-2.95827e-10	1.41748
35712127	chr17:35712127:T:G	4.80327e-14	7.58326	-1.10272
35712622	chr17:35712622:C:G	7.9909e-17	-2.95827e-10	0.0817933
35712668	chr17:35712668:G:A	1.77884e-13	7.76304	0.0267468
35713524	chr17:35713524:A:G	1.77311e-17	-2.95827e-10	-1.42378
35713724	chr17:35713724:A:G	3.85229e-16	-2.95827e-10	1.65474
35713767	chr17:35713767:T:C	3.78036e-15	1.41033	2.52815
35715050	chr17:35715050:T:G	2.92552e-16	-2.95827e-10	1.37955
35715171	chr17:35715171:G:A	6.55937e-15	5.93523	-1.44567
35715285	chr17:35715285:A:G	5.82964e-16	-2.95827e-10	2.06903
35715312	chr17:35715312:A:G	3.42659e-15	1.33241	2.50782
35715384	chr17:35715384:C:T	2.51929e-17	-1.07253	-5.92657e-10
35715407	chr17:35715407:C:T	2.75981e-16	-2.95827e-10	1.32124
35715449	chr17:35715449:G:A	4.14521e-18	-1.38178	-1.49537
35715527	chr17:35715527:A:ATT	2.74585e-16	-2.95827e-10	1.31617
35715712	chr17:35715712:G:A	1.54707e-17	-2.95827e-10	-1.56014
35715977	chr17:35715977:A:G	3.6913e-17	-2.95827e-10	-0.69053
35716002	chr17:35716002:T:C	2.31583e-09	15.2451	2.01882
35716566	chr17:35716566:A:T	1.24448e-16	-2.95827e-10	0.524792
35718070	chr17:35718070:T:A	7.91902e-15	6.24397	-1.56604
35718176	chr17:35718176:ACT:A	2.05503e-15	0.833003	2.49595
35718201	chr17:35718201:G:A	3.9954e-16	-2.95827e-10	1.69122
35718601	chr17:35718601:T:A	1.4854e-17	-2.95827e-10	-1.60083
35718663	chr17:35718663:CAT:C	6.71741e-15	5.93995	-1.42658
35719015	chr17:35719015:A:G	8.79218e-17	0.177353	-5.92657e-10
35719402	chr17:35719402:T:A	1.10695e-13	8.37129	-1.05585
35719628	chr17:35719628:CT:C	4.94873e-14	6.51038	-5.92657e-10
35720018	chr17:35720018:A:G	1.48586e-17	-2.95827e-10	-1.60052
35720210	chr17:35720210:A:G	5.39831e-16	-2.95827e-10	1.99216
35720332	chr17:35720332:T:A	1.52669e-17	-2.95827e-10	-1.57341
35720454	chr17:35720454:A:T	3.78657e-17	-2.95827e-10	-0.665048
35720838	chr17:35720838:C:T	1.48212e-17	-2.95827e-10	-1.60303
35721123	chr17:35721123:T:TA	2.21621e-18	-1.92839	-1.5749
35721175	chr17:35721175:G:C	2.49398e-16	-2.95827e-10	1.21996
35721243	chr17:35721243:C:T	1.59867e-17	-2.95827e-10	-1.52734
35721597	chr17:35721597:G:A	1.51457e-17	-2.95827e-10	-1.58138
35722494	chr17:35722494:G:A	4.2709e-17	-2.95827e-10	-0.544684
35722605	chr17:35722605:A:AC	1.3134e-14	1.65557	3.5283
35722614	chr17:35722614:C:G	1.82947e-17	-2.95827e-10	-1.39248
35722681	chr17:35722681:G:T	4.25824e-17	-2.95827e-10	-0.547654
35722759	chr17:35722759:C:A	6.41003e-15	5.97212	-1.50559
35722764	chr17:35722764:A:G	2.24468e-18	-1.90524	-1.58529
35722931	chr17:35722931:C:T	1.26261e-14	1.54748	3.59695
35723399	chr17:35723399:T:C	2.79754e-15	0.92323	2.71417
35723855	chr17:35723855:C:T	2.71087e-16	-2.95827e-10	1.30335
35723915	chr17:35723915:C:T	9.42332e-15	6.42216	-1.57031
35724105	chr17:35724105:T:G	1.04244e-15	2.65023	-5.92657e-10
35724157	chr17:35724157:A:G	5.16573e-07	16.5754	6.09602
35724473	chr17:35724473:C:T	2.71087e-16	-2.95827e-10	1.30335
35724823	chr17:35724823:G:T	4.14668e-17	-2.95827e-10	-0.574201
35725138	chr17:35725138:G:A	4.12634e-17	-0.579118	-5.92657e-10
35725489	chr17:35725489:C:T	2.27791e-17	-2.95827e-10	-1.17325
35725494	chr17:35725494:C:T	1.0605e-14	6.37286	-1.40287
35725855	chr17:35725855:T:G	2.23768e-18	-1.91964	-1.57401
35725987	chr17:35725987:C:T	1.48207e-17	-2.95827e-10	-1.60307
35726527	chr17:35726527:C:T	7.7041e-17	-2.95827e-10	0.0452427
35726542	chr17:35726542:G:T	1.21069e-16	-2.95827e-10	0.497265
35726551	chr17:35726551:A:G	6.23659e-17	-2.95827e-10	-0.166076
35726737	chr17:35726737:C:T	2.25406e-18	-1.89706	-1.5893
35726811	chr17:35726811:A:G	1.23839e-14	4.54764	0.577425
35726820	chr17:35726820:C:T	4.81264e-17	-0.425263	-5.92657e-10
35726880	chr17:35726880:C:T	1.19471e-16	-2.95827e-10	0.483979
35727119	chr17:35727119:C:A	2.67293e-16	-2.95827e-10	1.28925
35727412	chr17:35727412:A:G	1.88143e-17	-2.95827e-10	-1.36448
35727638	chr17:35727638:G:C	5.91533e-17	-2.95827e-10	-0.218962
35728572	chr17:35728572:T:C	4.86872e-17	-0.413678	-5.92657e-10
35728582	chr17:35728582:C:G	2.48407e-17	-2.95827e-10	-1.08661
35728688	chr17:35728688:G:A	1.51831e-17	-2.95827e-10	-1.57891
35728885	chr17:35728885:G:A	1.29716e-16	0.566252	-5.92657e-10
35728916	chr17:35728916:A:G	1.44427e-14	6.82792	-1.54907
35729033	chr17:35729033:G:A	6.46253e-17	-2.95827e-10	-0.130489
35729048	chr17:35729048:A:G	2.2311e-16	-2.95827e-10	1.10857
35729195	chr17:35729195:C:T	4.26505e-17	-2.95827e-10	-0.546056
35729387	chr17:35729387:C:T	4.42137e-15	5.64848	-1.55337
35729480	chr17:35729480:C:A	4.77268e-17	-2.95827e-10	-0.433601
35729743	chr17:35729743:T:G	3.53211e-17	-2.95827e-10	-0.734615
35730070	chr17:35730070:T:C	9.71137e-17	1.79717	-1.52038
35730273	chr17:35730273:C:T	3.78555e-17	-2.95827e-10	-0.665317
35730322	chr17:35730322:T:C	2.1396e-17	-1.23589	-5.92657e-10
35730394	chr17:35730394:A:G	9.08404e-18	-0.590084	-1.50249
35730880	chr17:35730880:A:C	4.11592e-18	-1.47129	-1.41294
35732574	chr17:35732574:A:G	4.28516e-17	-2.95827e-10	-0.541353
35733016	chr17:35733016:A:G	2.8694e-17	-2.95827e-10	-0.942406
35733096	chr17:35733096:G:A	2.07095e-15	4.70569	-1.36902
35733177	chr17:35733177:T:C	1.0476e-15	3.76596	-1.1108
35733391	chr17:35733391:T:C	4.31462e-17	-2.95827e-10	-0.5345
35733530	chr17:35733530:A:G	6.81658e-17	-2.95827e-10	-0.0771511
35733552	chr17:35733552:T:C	1.93521e-17	-2.95827e-10	-1.3363
35733582	chr17:35733582:C:T	2.46703e-17	-2.95827e-10	-1.09349
35734467	chr17:35734467:G:A	1.61731e-17	-1.51575	-5.92657e-10
35734610	chr17:35734610:T:C	5.89169e-16	3.21593	-1.13631
35734640	chr17:35734640:A:C	1.75524e-16	2.21444	-1.34576
35734970	chr17:35734970:A:G	1.71689e-16	2.15239	-1.3058
35735284	chr17:35735284:G:A	3.29324e-17	-2.95827e-10	-0.804636
35735667	chr17:35735667:T:A	1.07667e-16	1.45448	-1.07453
35735919	chr17:35735919:A:G	5.13947e-17	-2.95827e-10	-0.359559
35736197	chr17:35736197:TGAGAG:T	1.8099e-17	-2.95827e-10	-1.40324
35736781	chr17:35736781:G:A	1.71035e-17	-2.95827e-10	-1.45981
35737245	chr17:35737245:G:A	2.75698e-15	5.19761	-1.57481
35737518	chr17:35737518:T:G	4.34992e-17	-2.95827e-10	-0.526352
35737566	chr17:35737566:G:GCTGGAAATGGCACTGCTGGATCACAATGC	7.00186e-17	-0.0503344	-5.92657e-10
35737667	chr17:35737667:T:G	8.29914e-17	1.5103	-1.39066
35737925	chr17:35737925:C:T	3.29974e-17	-2.95827e-10	-0.802665
35738676	chr17:35738676:C:T	2.94276e-18	-1.61992	-1.59983
35738884	chr17:35738884:T:C	6.95719e-16	2.98955	-0.7437
35739049	chr17:35739049:C:A	3.87205e-17	-2.95827e-10	-0.642727
35739538	chr17:35739538:A:T	1.41222e-15	-2.95827e-10	2.95382
35739852	chr17:35739852:G:A	5.86352e-16	3.44473	-1.36991
35740287	chr17:35740287:G:A	2.39583e-15	5.02935	-1.54696
35740671	chr17:35740671:C:A	1.68361e-17	-2.95827e-10	-1.47557
35740767	chr17:35740767:G:C	9.55372e-18	-2.04216	-5.92657e-10
35740873	chr17:35740873:G:A	3.67587e-18	-1.69751	-1.2998
35741915	chr17:35741915:G:A	7.96114e-17	-2.95827e-10	0.0780627
35742132	chr17:35742132:C:T	1.75089e-17	-2.95827e-10	-1.43639
35742413	chr17:35742413:C:T	4.52807e-17	-2.95827e-10	-0.486214
35742485	chr17:35742485:C:T	1.93478e-16	0.96607	-5.92657e-10
35742559	chr17:35742559:C:T	1.29103e-17	-1.74107	-5.92657e-10
35742920	chr17:35742920:G:C	4.24119e-17	-2.95827e-10	-0.551665
35743270	chr17:35743270:C:T	2.3484e-15	5.05197	-1.58958
35743280	chr17:35743280:G:A	2.41557e-15	5.08043	-1.58984
35743702	chr17:35743702:A:G	4.58546e-17	-2.95827e-10	-0.473618
35744272	chr17:35744272:A:G	3.77633e-18	-1.93111	-1.03923
35744297	chr17:35744297:G:A	2.58453e-15	4.57363	-1.01542
35744440	chr17:35744440:C:T	1.48448e-17	-2.95827e-10	-1.60144
35744525	chr17:35744525:A:T	1.90523e-17	-2.95827e-10	-1.35191
35744628	chr17:35744628:C:T	1.17835e-17	-1.8324	-5.92657e-10
35744906	chr17:35744906:G:A	4.46969e-17	-2.95827e-10	-0.499191
35744949	chr17:35744949:C:T	1.73586e-17	-2.95827e-10	-1.44501
35745012	chr17:35745012:G:A	6.39774e-18	-0.843339	-1.59981
35745226	chr17:35745226:C:T	2.12829e-17	-2.95827e-10	-1.24119
35745245	chr17:35745245:G:T	1.00608e-16	0.312134	-5.92657e-10
35745536	chr17:35745536:G:A	7.49232e-17	1.33593	-1.31857
35745879	chr17:35745879:C:T	2.73177e-18	-1.93182	-1.36232
35745999	chr17:35745999:G:C	1.70756e-17	-2.95827e-10	-1.46144
35746101	chr17:35746101:C:T	2.24032e-16	-2.95827e-10	1.11269
35746119	chr17:35746119:G:A	1.55138e-17	-2.95827e-10	-1.55736
35746384	chr17:35746384:A:G	1.64846e-17	-2.95827e-10	-1.49667
35746472	chr17:35746472:T:G	1.48364e-17	-2.95827e-10	-1.60201
35747653	chr17:35747653:C:T	1.53577e-17	-2.95827e-10	-1.56747
35748110	chr17:35748110:A:G	1.69381e-17	-2.95827e-10	-1.46953
35748674	chr17:35748674:A:G	2.01155e-17	-1.2976	-5.92657e-10
35749078	chr17:35749078:TG:T	1.608e-17	-1.52152	-5.92657e-10
35749450	chr17:35749450:A:C	1.55768e-17	-2.95827e-10	-1.55331
35749585	chr17:35749585:G:C	5.85414e-17	-0.229361	-5.92657e-10
35749662	chr17:35749662:G:A	7.12791e-18	-1.54003	-0.795045
35750213	chr17:35750213:G:A	3.22145e-17	-1.35696	0.530278
35750393	chr17:35750393:T:G	1.48401e-17	-1.60176	-5.92657e-10
35750409	chr17:35750409:A:C	1.35978e-17	-1.60465	-0.0845348
35750440	chr17:35750440:C:T	9.71587e-18	-2.02533	-5.92657e-10
35750742	chr17:35750742:C:T	1.78229e-17	-2.95827e-10	-1.41861
35750857	chr17:35750857:C:A	1.4181e-17	-1.64719	-5.92657e-10
35750935	chr17:35750935:C:A	1.42535e-17	-1.64209	-5.92657e-10
35750974	chr17:35750974:C:T	1.46328e-17	-1.61583	-5.92657e-10
35751198	chr17:35751198:A:G	1.61898e-17	-1.51472	-5.92657e-10
35751354	chr17:35751354:T:C	1.48458e-17	-1.60137	-5.92657e-10
35751442	chr17:35751442:C:T	1.42673e-17	-1.64113	-5.92657e-10
35751452	chr17:35751452:T:G	3.43416e-18	-1.93181	-1.13351
35751655	chr17:35751655:T:G	1.57281e-17	-1.54364	-5.92657e-10
35751739	chr17:35751739:A:G	1.50335e-17	-1.58881	-5.92657e-10
35751763	chr17:35751763:G:A	2.70822e-18	-1.72337	-1.57943
35752952	chr17:35752952:G:A	3.18652e-17	-2.95827e-10	-0.837579
35753078	chr17:35753078:G:C	2.74259e-18	-1.68916	-1.60103
35753188	chr17:35753188:T:A	1.34999e-17	-1.69641	-5.92657e-10
35753367	chr17:35753367:G:T	2.78899e-18	-1.67038	-1.60304
35753604	chr17:35753604:G:C	7.13243e-17	-0.853867	0.82201
35753636	chr17:35753636:G:A	2.7319e-18	-1.69115	-1.60295
35753693	chr17:35753693:C:T	3.97727e-17	-2.95827e-10	-0.615914
35753796	chr17:35753796:G:A	1.60694e-17	-2.95827e-10	-1.52218
35754399	chr17:35754399:C:T	9.55475e-18	-2.04206	-5.92657e-10
35754916	chr17:35754916:G:A	9.56835e-18	-2.04063	-5.92657e-10
35755186	chr17:35755186:C:T	1.63111e-17	-1.50725	-5.92657e-10
35755234	chr17:35755234:C:T	1.06767e-16	-1.12595	1.49751
35755312	chr17:35755312:C:T	2.64128e-18	-1.72655	-1.60128
35755575	chr17:35755575:C:T	2.61117e-18	-1.73876	-1.60054
35755713	chr17:35755713:C:T	2.58966e-18	-1.74687	-1.6007
35755778	chr17:35755778:T:C	2.5887e-18	-1.75027	-1.59767
35755792	chr17:35755792:G:A	2.46415e-17	-2.95827e-10	-1.09466
35755997	chr17:35755997:T:C	5.56188e-17	-0.280574	-5.92657e-10
35756225	chr17:35756225:A:C	1.40195e-16	0.643939	-5.92657e-10
35756263	chr17:35756263:T:A	2.62034e-18	-1.73806	-1.59773
35756446	chr17:35756446:G:A	2.83004e-18	-1.83006	-1.42875
35757308	chr17:35757308:A:T	4.87854e-17	-2.95827e-10	-0.411664
35757524	chr17:35757524:A:G	2.03116e-17	-2.95827e-10	-1.2879
35757802	chr17:35757802:G:T	1.35234e-17	-1.69467	-5.92657e-10
35758094	chr17:35758094:T:C	1.49963e-17	-2.95827e-10	-1.59129
35758115	chr17:35758115:T:G	2.98715e-17	-2.95827e-10	-0.90219
35758151	chr17:35758151:AAAT:A	2.52622e-17	-2.95827e-10	-1.06979
35758170	chr17:35758170:C:T	1.21513e-17	-1.80166	-5.92657e-10
35758399	chr17:35758399:T:C	1.81855e-17	-1.39847	-5.92657e-10
35758520	chr17:35758520:C:T	1.23545e-17	-1.78507	-5.92657e-10
35758948	chr17:35758948:A:C	7.79575e-18	-1.73292	-0.512596
35759007	chr17:35759007:G:A	1.2126e-17	-1.80375	-5.92657e-10
35759083	chr17:35759083:G:A	3.82667e-17	-2.95827e-10	-0.654515
35759094	chr17:35759094:T:G	3.08759e-17	-0.869119	-5.92657e-10
35759105	chr17:35759105:G:A	2.42278e-18	-1.94843	-1.46575
35759140	chr17:35759140:C:A	1.1789e-17	-1.83193	-5.92657e-10
35759646	chr17:35759646:A:G	1.21745e-17	-1.79975	-5.92657e-10
35759703	chr17:35759703:C:T	1.20897e-17	-1.80674	-5.92657e-10
35759928	chr17:35759928:T:C	1.16936e-17	-1.84006	-5.92657e-10
35759961	chr17:35759961:A:G	1.19629e-17	-1.81729	-5.92657e-10
35760491	chr17:35760491:A:G	1.18084e-17	-1.83029	-5.92657e-10
35760514	chr17:35760514:A:G	2.60331e-17	-2.95827e-10	-1.03973
35760888	chr17:35760888:C:A	1.49392e-17	-2.95827e-10	-1.5951
35761017	chr17:35761017:A:AT	1.23036e-17	-1.7892	-5.92657e-10
35761637	chr17:35761637:C:T	4.7266e-17	-0.443303	-5.92657e-10
35761836	chr17:35761836:C:T	1.48411e-17	-2.95827e-10	-1.6017
35762077	chr17:35762077:G:A	1.50069e-17	-2.95827e-10	-1.59059
35762437	chr17:35762437:G:A	1.89595e-17	-2.95827e-10	-1.35679
35762483	chr17:35762483:A:T	7.20494e-18	-1.97125	-0.353078
35762673	chr17:35762673:A:G	2.12015e-18	-1.98627	-1.56134
35762848	chr17:35762848:A:G	1.68931e-17	-1.47219	-5.92657e-10
35764111	chr17:35764111:C:A	3.06601e-17	-2.95827e-10	-0.876133
35764181	chr17:35764181:G:A	3.65322e-17	-2.95827e-10	-0.7009
35765684	chr17:35765684:C:A	9.56848e-18	-2.04062	-5.92657e-10
35766453	chr17:35766453:G:A	1.4013e-17	-1.65911	-5.92657e-10
35766578	chr17:35766578:T:C	1.34205e-17	-1.70231	-5.92657e-10
35766644	chr17:35766644:G:A	1.43843e-17	-1.63295	-5.92657e-10
35766662	chr17:35766662:G:A	1.47169e-17	-1.6101	-5.92657e-10
35766916	chr17:35766916:AG:A	1.55457e-17	-2.95827e-10	-1.55531
35767106	chr17:35767106:G:T	2.77275e-17	-2.95827e-10	-0.97667
35767146	chr17:35767146:A:G	2.19074e-17	-2.95827e-10	-1.21227
35767327	chr17:35767327:A:T	9.66126e-18	-2.03097	-5.92657e-10
35768630	chr17:35768630:T:C	1.51013e-17	-2.95827e-10	-1.58432
35768952	chr17:35768952:C:T	1.31287e-17	-1.72429	-5.92657e-10
35769046	chr17:35769046:A:G	2.42481e-18	-2.04107	-1.37227
35769073	chr17:35769073:T:C	1.56209e-17	-2.95827e-10	-1.55048
35770020	chr17:35770020:T:G	1.50347e-17	-1.92443	0.335694
35770073	chr17:35770073:G:A	1.4944e-17	-2.95827e-10	-1.59479
35770358	chr17:35770358:C:T	3.89509e-17	-2.95827e-10	-0.636792
35770427	chr17:35770427:C:T	1.5006e-17	-2.95827e-10	-1.59065
35770634	chr17:35770634:C:T	5.63612e-18	-1.76271	-0.807184
35771007	chr17:35771007:T:C	3.12857e-18	-1.9373	-1.22122
35771222	chr17:35771222:A:C	1.36301e-17	-1.68681	-5.92657e-10
35773456	chr17:35773456:G:A	1.8766e-17	-2.95827e-10	-1.36705
35773701	chr17:35773701:C:T	2.69883e-17	-1.00369	-5.92657e-10
35773703	chr17:35773703:A:G	1.50807e-17	-1.58568	-5.92657e-10
35774371	chr17:35774371:A:G	2.18571e-17	-1.21457	-5.92657e-10
35774776	chr17:35774776:G:C	1.49128e-17	-1.59688	-5.92657e-10
35774840	chr17:35774840:C:T	1.40637e-17	-1.6555	-5.92657e-10
35775525	chr17:35775525:C:T	3.31889e-17	-2.95827e-10	-0.796878
35775651	chr17:35775651:TTGA:T	1.57799e-17	-2.95827e-10	-1.54036
35775771	chr17:35775771:G:A	3.10352e-18	-1.86373	-1.30283
35775941	chr17:35775941:C:T	1.88062e-17	-2.95827e-10	-1.36491
35776248	chr17:35776248:T:C	1.75809e-17	-1.43228	-5.92657e-10
35776296	chr17:35776296:C:T	4.0586e-17	-2.95827e-10	-0.595671
35776857	chr17:35776857:C:G	2.72689e-18	-2.03233	-1.2636
35776902	chr17:35776902:A:G	1.52834e-17	-1.57233	-5.92657e-10
35777191	chr17:35777191:A:G	1.55623e-17	-1.55425	-5.92657e-10
35777494	chr17:35777494:T:C	1.82208e-17	-2.95827e-10	-1.39653
35778280	chr17:35778280:G:A	2.16948e-17	-2.95827e-10	-1.22202
35778588	chr17:35778588:TG:T	6.9944e-17	-2.95827e-10	-0.0513995
35778868	chr17:35778868:C:T	1.51299e-17	-2.95827e-10	-1.58242
35779117	chr17:35779117:G:C	2.77615e-17	-2.95827e-10	-0.975444
35779364	chr17:35779364:T:C	1.35091e-17	-1.69573	-5.92657e-10
35779880	chr17:35779880:G:A	1.49992e-17	-1.5911	-5.92657e-10
35780161	chr17:35780161:T:C	3.37259e-18	-1.95307	-1.13035
35780177	chr17:35780177:T:C	4.58635e-17	-2.95827e-10	-0.473424
35780601	chr17:35780601:G:A	1.49739e-17	-2.95827e-10	-1.59278
35780795	chr17:35780795:G:A	6.5912e-17	-2.95827e-10	-0.110774
35780845	chr17:35780845:A:G	1.53393e-17	-2.95827e-10	-1.56867
35782168	chr17:35782168:C:T	1.48735e-17	-2.95827e-10	-1.59951
35782571	chr17:35782571:G:A	8.20463e-17	-2.95827e-10	0.108189
35782746	chr17:35782746:C:T	8.69345e-17	-2.95827e-10	0.166061
35782969	chr17:35782969:G:A	1.48777e-17	-2.95827e-10	-1.59923
35783273	chr17:35783273:T:C	1.53344e-17	-2.95827e-10	-1.569
35783706	chr17:35783706:A:G	2.60834e-18	-1.97474	-1.36564
35783923	chr17:35783923:G:T	4.6882e-17	-2.95827e-10	-0.45146
35783975	chr17:35783975:T:G	2.64268e-17	0.0635032	-1.08822
35784071	chr17:35784071:A:C	2.34864e-17	-2.95827e-10	-1.14267
35784541	chr17:35784541:T:C	1.48661e-17	-2.95827e-10	-1.60001
35785525	chr17:35785525:A:G	1.48267e-17	-2.95827e-10	-1.60266
35785533	chr17:35785533:C:T	1.48429e-17	-2.95827e-10	-1.60158
35785593	chr17:35785593:G:A	1.5797e-17	-2.95827e-10	-1.53927
35785659	chr17:35785659:G:T	5.97329e-18	-2.0422	-0.469592
35785701	chr17:35785701:C:T	1.5644e-17	-1.54901	-5.92657e-10
35785714	chr17:35785714:T:C	1.62667e-17	-1.50998	-5.92657e-10
35786077	chr17:35786077:C:T	2.29342e-18	-2.0376	-1.43145
35786206	chr17:35786206:G:A	3.6605e-18	-1.79669	-1.2048
35786589	chr17:35786589:C:T	9.83487e-17	-2.95827e-10	0.289425
35786647	chr17:35786647:T:A	8.16515e-17	0.103365	-5.92657e-10
35786794	chr17:35786794:C:T	7.11541e-18	-2.041	-0.295832
35786875	chr17:35786875:G:A	1.48267e-17	-2.95827e-10	-1.60267
35787429	chr17:35787429:C:T	2.61448e-17	-2.95827e-10	-1.03544
35788584	chr17:35788584:A:G	6.80401e-18	-2.0417	-0.339877
35788711	chr17:35788711:G:T	1.49911e-17	-2.95827e-10	-1.59164
35789389	chr17:35789389:C:T	3.0595e-17	-0.878257	-5.92657e-10
35789814	chr17:35789814:T:G	2.47279e-17	-2.95827e-10	-1.09116
35789985	chr17:35789985:T:C	2.40429e-18	-1.98605	-1.43579
35790343	chr17:35790343:G:A	2.43601e-17	-2.95827e-10	-1.10615
35790392	chr17:35790392:A:G	1.60668e-16	-2.95827e-10	0.780244
35790780	chr17:35790780:G:C	9.58647e-18	-2.03874	-5.92657e-10
35790889	chr17:35790889:TG:T	2.61347e-18	-1.79843	-1.53999
35791435	chr17:35791435:G:A	2.55597e-17	-2.95827e-10	-1.05808
35791801	chr17:35791801:G:A	1.74041e-17	-2.95827e-10	-1.44239
35791857	chr17:35791857:G:C	2.22887e-18	-2.04166	-1.45594
35792307	chr17:35792307:C:T	1.67274e-17	-1.48205	-5.92657e-10
35792393	chr17:35792393:C:T	3.90271e-18	-1.87696	-1.06046
35792823	chr17:35792823:T:C	1.58626e-17	-2.95827e-10	-1.53513
35792896	chr17:35792896:T:A	2.5996e-17	-2.95827e-10	-1.04115
35793914	chr17:35793914:A:G	3.59523e-18	-1.83215	-1.18734
35794140	chr17:35794140:A:G	1.92151e-17	-1.3434	-5.92657e-10
35794189	chr17:35794189:G:A	2.02687e-17	-1.29002	-5.92657e-10
35794317	chr17:35794317:C:T	2.45126e-17	0.425937	-1.52585
35794444	chr17:35794444:C:T	1.76304e-17	-2.95827e-10	-1.42947
35794688	chr17:35794688:GC:G	1.55431e-17	-2.95827e-10	-1.55548
35794727	chr17:35794727:C:T	2.65545e-17	-2.95827e-10	-1.0199
35795199	chr17:35795199:G:A	1.48584e-17	-2.95827e-10	-1.60053
35795321	chr17:35795321:G:A	5.85882e-17	-2.95827e-10	-0.228562
35795617	chr17:35795617:C:G	2.03399e-17	-2.95827e-10	-1.28651
35796337	chr17:35796337:A:T	2.71875e-17	-2.95827e-10	-0.996336
35796593	chr17:35796593:A:G	3.56018e-18	-1.93876	-1.09052
35797019	chr17:35797019:A:G	1.48787e-17	-2.95827e-10	-1.59917
35797058	chr17:35797058:T:A	1.95179e-17	-1.32776	-5.92657e-10
35797170	chr17:35797170:T:TC	1.48451e-17	-2.95827e-10	-1.60143
35798120	chr17:35798120:G:A	1.68513e-17	-2.95827e-10	-1.47467
35798827	chr17:35798827:C:T	5.68407e-17	-0.258843	-5.92657e-10
35799038	chr17:35799038:G:A	1.50392e-17	-2.95827e-10	-1.58844
35799424	chr17:35799424:A:G	1.83828e-17	-1.38768	-5.92657e-10
35799708	chr17:35799708:A:G	2.63959e-17	-2.95827e-10	-1.02589
35799800	chr17:35799800:T:C	5.03092e-17	-2.95827e-10	-0.380907
35801282	chr17:35801282:G:A	1.49618e-17	-2.95827e-10	-1.5936
35801666	chr17:35801666:CCA:C	3.20387e-17	-2.95827e-10	-0.83215
35802063	chr17:35802063:A:G	2.38794e-18	-1.94828	-1.48038
35802116	chr17:35802116:G:A	3.72326e-17	-2.95827e-10	-0.681909
35802145	chr17:35802145:T:C	1.5837e-17	-2.95827e-10	-1.53675
35802708	chr17:35802708:G:A	1.76645e-17	-1.42754	-5.92657e-10
35802911	chr17:35802911:A:G	2.71964e-18	-2.03922	-1.25937
35803009	chr17:35803009:T:C	3.05051e-18	-1.70653	-1.47726
35803047	chr17:35803047:T:C	3.19631e-18	-1.9319	-1.2052
35803062	chr17:35803062:A:G	7.45319e-17	-2.95827e-10	0.0121327
35803069	chr17:35803069:A:G	1.54595e-17	-2.95827e-10	-1.56087
35803483	chr17:35803483:C:A	1.86655e-17	-1.37242	-5.92657e-10
35803755	chr17:35803755:A:T	3.93929e-18	-1.9183	-1.0098
35804167	chr17:35804167:C:G	1.54366e-17	-2.95827e-10	-1.56236
35804994	chr17:35804994:A:G	4.03011e-18	-2.03804	-0.867261
35805431	chr17:35805431:G:A	1.52237e-17	-2.95827e-10	-1.57624
35805705	chr17:35805705:C:T	1.48272e-17	-2.95827e-10	-1.60263
35805772	chr17:35805772:C:G	1.64952e-17	-2.95827e-10	-1.49603
35806032	chr17:35806032:T:C	1.50948e-17	-2.95827e-10	-1.58474
35806606	chr17:35806606:T:A	1.52528e-17	-2.95827e-10	-1.57433
35806840	chr17:35806840:G:A	1.48391e-17	-2.95827e-10	-1.60183
35807004	chr17:35807004:G:C	1.5126e-17	-2.95827e-10	-1.58268
35807556	chr17:35807556:G:A	1.06248e-17	-0.814958	-1.12095
35807621	chr17:35807621:C:T	1.48208e-17	-2.95827e-10	-1.60306
35807839	chr17:35807839:G:T	1.57782e-17	-2.95827e-10	-1.54046
35807954	chr17:35807954:T:C	3.15172e-18	-1.92352	-1.22762
35808093	chr17:35808093:C:T	2.41266e-17	-2.95827e-10	-1.11578
35808247	chr17:35808247:T:C	4.17356e-18	-2.00633	-0.86399
35808488	chr17:35808488:T:C	1.83462e-17	-1.38967	-5.92657e-10
35808735	chr17:35808735:C:T	1.52265e-17	-2.95827e-10	-1.57606
35808791	chr17:35808791:G:T	3.78241e-17	-2.95827e-10	-0.666148
35808922	chr17:35808922:T:G	2.14478e-17	-1.23347	-5.92657e-10
35809033	chr17:35809033:A:C	3.29068e-18	-2.01845	-1.08955
35810175	chr17:35810175:G:T	1.95932e-17	-1.32391	-5.92657e-10
35811194	chr17:35811194:A:G	2.39825e-17	-2.95827e-10	-1.12177
35811210	chr17:35811210:TG:T	1.60773e-17	-2.95827e-10	-1.52169
35811647	chr17:35811647:A:G	3.76169e-17	-2.95827e-10	-0.671642
35812159	chr17:35812159:T:A	1.49714e-17	-2.95827e-10	-1.59295
35812214	chr17:35812214:A:G	2.02791e-18	-1.99918	-1.59291
35812850	chr17:35812850:G:A	2.16479e-18	-1.97795	-1.54882
35812911	chr17:35812911:T:C	2.09817e-17	-1.25544	-5.92657e-10
35813350	chr17:35813350:G:C	2.42831e-17	-2.95827e-10	-1.10932
35813450	chr17:35813450:G:A	3.95842e-18	-2.04217	-0.881082
35814330	chr17:35814330:G:A	1.50087e-17	-2.95827e-10	-1.59047
35814503	chr17:35814503:A:G	1.51404e-17	-2.95827e-10	-1.58173
35814570	chr17:35814570:A:G	9.88285e-18	-2.00829	-5.92657e-10
35814808	chr17:35814808:G:A	1.63197e-17	-2.95827e-10	-1.50672
35815147	chr17:35815147:T:C	1.58101e-17	-2.95827e-10	-1.53844
35815175	chr17:35815175:CTT:C	1.99429e-17	-2.95827e-10	-1.30622
35815358	chr17:35815358:G:A	2.07124e-18	-1.98177	-1.58918
35815436	chr17:35815436:A:T	1.63492e-17	-2.95827e-10	-1.50492
35815489	chr17:35815489:G:A	2.14433e-17	-1.23368	-5.92657e-10
35815737	chr17:35815737:T:G	1.55303e-17	-2.95827e-10	-1.5563
35816034	chr17:35816034:C:T	3.4176e-17	-2.95827e-10	-0.767571
35816641	chr17:35816641:T:A	4.02796e-18	-2.03837	-0.867466
35816664	chr17:35816664:T:TA	3.89274e-18	-2.0399	-0.900086
35817293	chr17:35817293:G:A	2.39474e-17	-1.12324	-5.92657e-10
35817456	chr17:35817456:A:G	8.24404e-18	-2.03437	-0.155236
35817507	chr17:35817507:G:A	8.01606e-17	0.084938	-5.92657e-10
35817514	chr17:35817514:A:G	3.46037e-17	-2.95827e-10	-0.755134
35818127	chr17:35818127:G:A	2.06454e-18	-1.98766	-1.58653
35818348	chr17:35818348:T:C	2.05768e-18	-2.00694	-1.57058
35818743	chr17:35818743:C:G	1.61741e-17	-2.95827e-10	-1.51568
35818813	chr17:35818813:C:T	4.44266e-17	-2.95827e-10	-0.505256
35818820	chr17:35818820:A:G	1.62259e-17	-2.95827e-10	-1.51249
35819022	chr17:35819022:T:C	1.43286e-17	-1.63684	-5.92657e-10
35819043	chr17:35819043:T:G	2.64063e-17	-2.95827e-10	-1.02549
35819814	chr17:35819814:C:A	2.04096e-18	-1.98816	-1.59751
35820316	chr17:35820316:C:T	1.62542e-17	-2.95827e-10	-1.51074
35820594	chr17:35820594:G:A	9.9265e-18	-2.00389	-5.92657e-10
35821079	chr17:35821079:G:A	5.14229e-18	-1.09781	-1.56379
35821157	chr17:35821157:T:C	1.58378e-17	-2.95827e-10	-1.53669
35821563	chr17:35821563:TA:T	2.06193e-18	-1.97361	-1.60185
35821902	chr17:35821902:T:C	1.54415e-17	-2.95827e-10	-1.56204
35821991	chr17:35821991:T:G	8.49893e-17	-2.95827e-10	0.143431
35823107	chr17:35823107:G:A	1.10378e-16	-2.95827e-10	0.404818
35823421	chr17:35823421:C:T	3.99435e-18	-2.0376	-0.876611
35823545	chr17:35823545:A:G	2.19998e-17	-1.20806	-5.92657e-10
35823562	chr17:35823562:A:G	2.02318e-18	-1.99136	-1.60307
35823578	chr17:35823578:A:G	2.08049e-18	-1.96487	-1.60163
35823900	chr17:35823900:G:C	2.67202e-18	-1.99207	-1.32419
35823971	chr17:35823971:G:A	8.93557e-17	-2.95827e-10	0.193531
35824074	chr17:35824074:G:C	1.54415e-17	-2.95827e-10	-1.56204
35824564	chr17:35824564:C:T	2.55882e-16	-2.95827e-10	1.24562
35824996	chr17:35824996:T:C	3.246e-18	-1.5318	-1.58987
35825343	chr17:35825343:T:G	3.91633e-17	-2.95827e-10	-0.631354
35825474	chr17:35825474:T:C	1.96029e-17	-2.95827e-10	-1.32342
35825527	chr17:35825527:TATAGTACATC:T	2.01592e-18	-2.00074	-1.59728
35826356	chr17:35826356:T:G	1.48394e-17	-2.95827e-10	-1.60181
35826379	chr17:35826379:G:A	4.6431e-18	-2.04065	-0.723066
35826416	chr17:35826416:G:T	4.05308e-18	-2.04219	-0.857432
35827072	chr17:35827072:C:T	1.50889e-17	-2.95827e-10	-1.58513
35827193	chr17:35827193:G:A	9.57566e-18	-2.03987	-5.92657e-10
35827268	chr17:35827268:G:A	1.68837e-17	-2.95827e-10	-1.47275
35828563	chr17:35828563:T:C	3.49584e-17	-2.95827e-10	-0.744937
35828754	chr17:35828754:C:T	1.60035e-17	-2.95827e-10	-1.52629
35828843	chr17:35828843:TATTTTGC:T	1.60098e-17	-2.95827e-10	-1.5259
35829265	chr17:35829265:T:C	1.84745e-17	-2.95827e-10	-1.3827
35829296	chr17:35829296:T:TA	2.04529e-17	-2.95827e-10	-1.28097
35829328	chr17:35829328:T:A	2.19958e-17	-2.95827e-10	-1.20824
35829448	chr17:35829448:T:C	2.67848e-17	-2.95827e-10	-1.01126
35829487	chr17:35829487:C:A	9.57265e-18	-2.04018	-5.92657e-10
35829501	chr17:35829501:G:A	1.52108e-17	-2.95827e-10	-1.57709
35829702	chr17:35829702:T:C	1.59309e-17	-2.95827e-10	-1.53083
35830181	chr17:35830181:G:GA	1.5697e-17	-2.95827e-10	-1.54563
35830296	chr17:35830296:A:C	4.65636e-17	-2.95827e-10	-0.458276
35830464	chr17:35830464:C:CAT	4.77933e-18	-2.04136	-0.693433
35830651	chr17:35830651:A:G	2.0076e-17	-1.29957	-5.92657e-10
35830890	chr17:35830890:G:A	1.48629e-17	-2.95827e-10	-1.60023
35831187	chr17:35831187:A:G	4.13259e-18	-2.04045	-0.839743
35831257	chr17:35831257:A:C	2.56654e-17	-1.05395	-5.92657e-10
35831279	chr17:35831279:C:T	3.22948e-17	-0.824188	-5.92657e-10
35831323	chr17:35831323:C:T	2.0745e-17	-1.26679	-5.92657e-10
35831356	chr17:35831356:G:A	8.84788e-17	-2.95827e-10	0.183669
35831394	chr17:35831394:A:G	1.97128e-18	-2.02087	-1.59954
35831525	chr17:35831525:CTGT:C	1.63476e-17	-2.95827e-10	-1.50501
35831805	chr17:35831805:G:A	2.22947e-17	-1.19475	-5.92657e-10
35832467	chr17:35832467:A:AT	2.1226e-18	-1.97845	-1.568
35832543	chr17:35832543:G:A	2.31486e-17	-1.15716	-5.92657e-10
35832653	chr17:35832653:C:G	2.53043e-18	-2.00216	-1.36855
35832735	chr17:35832735:A:AATC	2.03018e-17	-2.95827e-10	-1.28839
35832737	chr17:35832737:T:TAAAGGATTA	2.02457e-17	-2.95827e-10	-1.29115
35832749	chr17:35832749:A:T	1.61353e-17	-2.95827e-10	-1.51808
35832885	chr17:35832885:A:G	2.04071e-18	-2.03699	-1.54881
35833507	chr17:35833507:CTTGCTTTGTA:C	1.48646e-17	-2.95827e-10	-1.60011
35833581	chr17:35833581:CTAGTT:C	2.06145e-17	-1.2731	-5.92657e-10
35833760	chr17:35833760:C:T	2.68733e-18	-1.98855	-1.322
35833806	chr17:35833806:C:T	1.60478e-17	-2.95827e-10	-1.52353
35834277	chr17:35834277:G:A	5.54684e-17	-0.283281	-5.92657e-10
35834516	chr17:35834516:T:C	9.7169e-18	-2.02523	-5.92657e-10
35834537	chr17:35834537:T:C	1.60627e-17	-2.95827e-10	-1.52259
35834855	chr17:35834855:C:A	1.01628e-17	-1.98036	-5.92657e-10
35835336	chr17:35835336:C:A	2.32513e-17	-1.15273	-5.92657e-10
35835548	chr17:35835548:T:C	1.4843e-17	-2.95827e-10	-1.60157
35835838	chr17:35835838:C:A	2.24091e-17	-1.18963	-5.92657e-10
35836393	chr17:35836393:T:A	2.42181e-18	-1.89008	-1.5245
35836561	chr17:35836561:G:A	6.00378e-18	-2.02902	-0.477686
35836644	chr17:35836644:A:C	2.50322e-17	-2.95827e-10	-1.07893
35836711	chr17:35836711:G:A	4.39971e-17	-2.95827e-10	-0.514971
35836858	chr17:35836858:G:A	1.70186e-17	-1.46479	-5.92657e-10
35837523	chr17:35837523:C:T	2.16228e-18	-1.9275	-1.60043
35838590	chr17:35838590:G:T	1.20478e-17	-1.81021	-5.92657e-10
35839103	chr17:35839103:AC:A	1.65636e-17	-2.95827e-10	-1.49189
35839374	chr17:35839374:T:A	1.48266e-17	-2.95827e-10	-1.60267
35839531	chr17:35839531:G:A	1.78581e-16	0.885946	-5.92657e-10
35839561	chr17:35839561:T:G	2.1743e-18	-1.97603	-1.54636
35840395	chr17:35840395:G:C	2.12096e-18	-1.99416	-1.55306
35840462	chr17:35840462:C:T	2.01613e-17	-2.95827e-10	-1.29533
35840480	chr17:35840480:C:T	5.31506e-17	-2.95827e-10	-0.325965
35840541	chr17:35840541:C:T	1.79682e-17	-2.95827e-10	-1.41049
35840762	chr17:35840762:G:A	2.40965e-17	-1.11703	-5.92657e-10
35840813	chr17:35840813:G:A	1.5489e-17	-2.95827e-10	-1.55896
35840820	chr17:35840820:C:T	1.48313e-17	-2.95827e-10	-1.60235
35840925	chr17:35840925:A:G	1.48433e-17	-2.95827e-10	-1.60154
35841336	chr17:35841336:G:A	8.05065e-18	-1.8937	-0.31964
35841496	chr17:35841496:G:C	3.9397e-18	-2.04083	-0.887162
35841647	chr17:35841647:C:T	1.15237e-17	-1.90286	0.0481687
35841895	chr17:35841895:A:G	1.03039e-16	-2.95827e-10	0.336013
35842151	chr17:35842151:G:A	2.40081e-18	-1.91494	-1.50835
35843075	chr17:35843075:T:G	1.75581e-17	-2.95827e-10	-1.43358
35843549	chr17:35843549:T:A	1.06636e-17	-1.9185	-0.01376
35843696	chr17:35843696:G:A	1.51465e-17	-2.95827e-10	-1.58132
35844218	chr17:35844218:A:G	1.53811e-17	-2.95827e-10	-1.56595
35844448	chr17:35844448:G:A	1.31084e-17	-1.72584	-5.92657e-10
35844923	chr17:35844923:G:A	3.2326e-17	-2.95827e-10	-0.823223
35845475	chr17:35845475:C:T	2.36353e-17	-1.13635	-5.92657e-10
35845577	chr17:35845577:G:A	2.85805e-18	-2.04074	-1.20822
35845614	chr17:35845614:G:A	3.08833e-17	-2.95827e-10	-0.868881
35845658	chr17:35845658:C:T	1.14979e-16	-2.95827e-10	0.445656
35845711	chr17:35845711:A:G	3.98453e-18	-2.04221	-0.87447
35845767	chr17:35845767:G:A	1.66972e-17	-2.95827e-10	-1.48385
35846039	chr17:35846039:T:G	2.66762e-17	-2.95827e-10	-1.01532
35846296	chr17:35846296:G:A	1.53772e-17	-2.95827e-10	-1.56621
35846567	chr17:35846567:A:G	1.65245e-17	-2.95827e-10	-1.49425
35846604	chr17:35846604:TC:T	1.60362e-17	-2.95827e-10	-1.52425
35846704	chr17:35846704:T:G	6.27289e-17	-0.160273	-5.92657e-10
35847503	chr17:35847503:G:A	6.76682e-18	-2.03243	-0.354632
35847954	chr17:35847954:G:A	2.35953e-17	-1.13805	-5.92657e-10
35848025	chr17:35848025:G:C	1.51044e-17	-2.95827e-10	-1.58411
35848377	chr17:35848377:C:T	1.66509e-17	-1.48663	-5.92657e-10
35848820	chr17:35848820:A:G	1.55229e-17	-2.95827e-10	-1.55678
35849154	chr17:35849154:C:T	2.10039e-17	-1.25439	-5.92657e-10
35849650	chr17:35849650:T:TA	1.51659e-17	-2.95827e-10	-1.58005
35849815	chr17:35849815:G:A	5.31612e-17	-0.325767	-5.92657e-10
35849858	chr17:35849858:G:T	1.88701e-17	-2.95827e-10	-1.36151
35850304	chr17:35850304:C:A	1.48302e-17	-2.95827e-10	-1.60243
35850629	chr17:35850629:C:T	2.0105e-18	-2.02537	-1.57534
35851210	chr17:35851210:C:T	6.93375e-18	-2.04008	-0.322608
35851295	chr17:35851295:T:C	2.39021e-17	-2.95827e-10	-1.12513
35851469	chr17:35851469:A:G	1.48948e-17	-2.95827e-10	-1.59808
35852433	chr17:35852433:C:T	6.70366e-17	-0.0938556	-5.92657e-10
35852491	chr17:35852491:C:T	1.53173e-17	-2.95827e-10	-1.57011
35852797	chr17:35852797:GT:G	2.74832e-18	-1.97211	-1.31599
35853137	chr17:35853137:T:C	2.00489e-18	-2.00121	-1.6023
35853226	chr17:35853226:A:T	5.06795e-17	-2.95827e-10	-0.373574
35854195	chr17:35854195:G:A	4.45567e-17	-2.95827e-10	-0.502332
35854312	chr17:35854312:C:T	1.53351e-17	-2.95827e-10	-1.56895
35854418	chr17:35854418:T:C	2.29127e-17	-2.95827e-10	-1.1674
35855073	chr17:35855073:A:G	1.48513e-17	-2.95827e-10	-1.60101
35855088	chr17:35855088:C:T	1.50438e-17	-2.95827e-10	-1.58813
35855337	chr17:35855337:G:A	2.00512e-18	-2.00153	-1.60186
35855632	chr17:35855632:G:T	1.52644e-17	-2.95827e-10	-1.57357
35856705	chr17:35856705:G:C	1.4821e-17	-2.95827e-10	-1.60305
35856952	chr17:35856952:G:A	4.05935e-18	-2.0416	-0.856476
35856979	chr17:35856979:AG:A	1.98617e-18	-2.01636	-1.59653
35857071	chr17:35857071:G:A	1.87396e-17	-2.95827e-10	-1.36846
35857333	chr17:35857333:T:G	1.61853e-17	-2.95827e-10	-1.51499
35857449	chr17:35857449:A:T	3.42825e-17	-2.95827e-10	-0.764461
35857879	chr17:35857879:A:C	1.54817e-17	-2.95827e-10	-1.55944
35858130	chr17:35858130:G:A	1.62352e-17	-2.95827e-10	-1.51192
35858531	chr17:35858531:AG:A	3.53183e-18	-2.038	-0.999278
35858639	chr17:35858639:TGCCTCTTC:T	1.4821e-17	-2.95827e-10	-1.60305
35858804	chr17:35858804:C:T	2.15344e-18	-1.93002	-1.60201
35859265	chr17:35859265:A:G	2.50322e-17	-2.95827e-10	-1.07893
35859266	chr17:35859266:T:C	1.63086e-17	-2.95827e-10	-1.5074
35860108	chr17:35860108:A:G	1.95062e-17	-2.95827e-10	-1.32836
35860621	chr17:35860621:C:T	2.69984e-17	-2.95827e-10	-1.00332
35860988	chr17:35860988:G:A	1.48205e-17	-2.95827e-10	-1.60308
35861288	chr17:35861288:C:T	2.01212e-18	-1.99742	-1.60248
35861338	chr17:35861338:C:A	1.56668e-17	-2.95827e-10	-1.54755
35861374	chr17:35861374:C:T	1.54005e-17	-2.95827e-10	-1.56469
35861485	chr17:35861485:C:G	3.48119e-17	-2.95827e-10	-0.749136
35861492	chr17:35861492:G:A	2.00191e-18	-2.00198	-1.60301
35861810	chr17:35861810:T:C	2.04566e-18	-1.98175	-1.60162
35861848	chr17:35861848:A:G	9.87377e-18	-2.00921	-5.92657e-10
35862013	chr17:35862013:A:G	4.6905e-18	-2.04216	-0.711392
35862084	chr17:35862084:T:C	2.9412e-17	-2.95827e-10	-0.917692
35862551	chr17:35862551:C:T	2.25349e-17	-1.18403	-5.92657e-10
35863303	chr17:35863303:C:T	1.64344e-17	-2.95827e-10	-1.49972
35863859	chr17:35863859:C:T	1.50338e-17	-2.95827e-10	-1.5888
35864018	chr17:35864018:G:A	2.21526e-17	-1.20114	-5.92657e-10
35864402	chr17:35864402:T:C	4.36746e-18	-2.04167	-0.783242
35864420	chr17:35864420:C:T	1.56366e-17	-2.95827e-10	-1.54948
35864565	chr17:35864565:A:G	2.85869e-17	-2.95827e-10	-0.946147
35864995	chr17:35864995:C:T	2.04959e-17	-2.95827e-10	-1.27887
35865379	chr17:35865379:A:T	1.75273e-17	-2.95827e-10	-1.43534
35865402	chr17:35865402:G:A	2.26832e-17	-1.17747	-5.92657e-10
35866084	chr17:35866084:T:C	2.57559e-18	-1.9841	-1.36891
35866133	chr17:35866133:C:T	2.26125e-17	-1.18059	-5.92657e-10
35866763	chr17:35866763:T:G	2.02325e-17	-2.95827e-10	-1.2918
35867056	chr17:35867056:A:G	3.05045e-17	-2.95827e-10	-0.881221
35867128	chr17:35867128:T:C	2.24527e-17	-1.18768	-5.92657e-10
35867628	chr17:35867628:G:A	1.52974e-17	-2.95827e-10	-1.57141
35867662	chr17:35867662:A:G	7.04234e-18	-0.93947	-1.40768
35867890	chr17:35867890:C:T	3.42244e-18	-1.53797	-1.53078
35868202	chr17:35868202:G:A	2.23594e-17	-1.19185	-5.92657e-10
35868447	chr17:35868447:G:A	1.17962e-17	-1.83131	-5.92657e-10
35868596	chr17:35868596:G:A	2.31978e-17	-1.15504	-5.92657e-10
35869187	chr17:35869187:G:A	2.54104e-18	-1.97192	-1.3946
35869211	chr17:35869211:G:A	2.05754e-18	-1.9778	-1.59978
35869449	chr17:35869449:C:T	2.1342e-18	-1.95402	-1.58698
35869598	chr17:35869598:A:C	2.0162e-18	-1.99769	-1.60019
35869646	chr17:35869646:T:C	1.08537e-17	-1.91458	-5.92657e-10
35870139	chr17:35870139:T:G	7.92835e-17	0.0739354	-5.92657e-10
35870142	chr17:35870142:A:G	2.23434e-17	-1.19256	-5.92657e-10
35870269	chr17:35870269:C:T	4.50426e-18	-2.00473	-0.789342
35870296	chr17:35870296:A:G	2.08411e-18	-1.96326	-1.60149
35870451	chr17:35870451:TTTTC:T	9.56238e-18	-2.04126	-5.92657e-10
35870757	chr17:35870757:A:T	2.2523e-18	-1.97515	-1.51199
35870758	chr17:35870758:C:A	2.65998e-18	-1.96385	-1.35693
35870973	chr17:35870973:G:A	1.57792e-17	-2.95827e-10	-1.5404
35870979	chr17:35870979:C:T	2.00462e-18	-2.00574	-1.5979
35871570	chr17:35871570:C:T	9.81336e-18	-2.01535	-5.92657e-10
35871589	chr17:35871589:T:C	6.23177e-18	-1.91078	-0.558653
35872158	chr17:35872158:A:G	2.50226e-18	-1.93322	-1.44868
35872634	chr17:35872634:C:T	9.5776e-18	-2.03967	-5.92657e-10
35872637	chr17:35872637:A:T	3.73617e-18	-2.0417	-0.93933
35872899	chr17:35872899:TA:T	1.84431e-17	-2.95827e-10	-1.3844
35872900	chr17:35872900:A:T	2.13622e-18	-2.02404	-1.51602
35872994	chr17:35872994:G:A	3.96042e-18	-2.02535	-0.897389
35873887	chr17:35873887:A:G	2.51211e-18	-1.97152	-1.40646
35875175	chr17:35875175:A:G	3.23641e-17	-2.95827e-10	-0.822043
35875364	chr17:35875364:G:A	1.85117e-17	-2.95827e-10	-1.38069
35875664	chr17:35875664:A:C	9.79539e-18	-2.03907	0.021891
35875770	chr17:35875770:C:A	4.92763e-17	-2.95827e-10	-0.401652
35875932	chr17:35875932:T:C	2.55893e-17	-1.05692	-5.92657e-10
35877169	chr17:35877169:C:CT	4.82095e-17	-0.423539	-5.92657e-10
35877341	chr17:35877341:C:T	1.88583e-17	-2.95827e-10	-1.36214
35877431	chr17:35877431:G:A	1.10518e-17	-1.8965	-5.92657e-10
35877680	chr17:35877680:G:A	1.71188e-17	-1.45892	-5.92657e-10
35877803	chr17:35877803:A:G	6.97197e-18	-1.99019	-0.367006
35878081	chr17:35878081:G:A	1.653e-17	-2.95827e-10	-1.49392
35878116	chr17:35878116:C:T	1.63308e-17	-2.95827e-10	-1.50604
35878578	chr17:35878578:G:A	2.11462e-17	-2.95827e-10	-1.24764
35878696	chr17:35878696:C:T	4.0384e-17	-2.95827e-10	-0.600662
35878741	chr17:35878741:T:C	5.10228e-17	-2.95827e-10	-0.366822
35879594	chr17:35879594:C:T	1.63514e-17	-2.95827e-10	-1.50478
35879645	chr17:35879645:A:G	2.03607e-17	-2.95827e-10	-1.28549
35879693	chr17:35879693:A:G	4.20955e-17	-2.95827e-10	-0.559154
35879999	chr17:35879999:A:G	2.00979e-18	-1.99799	-1.60307
35880131	chr17:35880131:T:C	1.59639e-17	-2.95827e-10	-1.52877
35880401	chr17:35880401:G:C	2.13398e-17	-1.23852	-5.92657e-10
35880482	chr17:35880482:A:G	1.48991e-17	-1.59779	-5.92657e-10
35880776	chr17:35880776:C:T	5.10958e-18	-2.03572	-0.632254
35881186	chr17:35881186:C:T	2.0099e-17	-1.29843	-5.92657e-10
35881194	chr17:35881194:T:A	1.65942e-17	-2.95827e-10	-1.49004
35881963	chr17:35881963:G:T	6.67204e-18	-2.01702	-0.384146
35881967	chr17:35881967:G:A	1.96331e-18	-2.0295	-1.59496
35882089	chr17:35882089:T:C	1.36197e-17	-1.68757	-5.92657e-10
35883342	chr17:35883342:CTCAA:C	2.16193e-17	-1.22551	-5.92657e-10
35883883	chr17:35883883:T:A	1.52792e-17	-2.95827e-10	-1.5726
35884029	chr17:35884029:G:A	1.58222e-17	-2.95827e-10	-1.53768
35884282	chr17:35884282:T:C	2.16279e-17	-2.95827e-10	-1.22511
35884681	chr17:35884681:C:A	2.46067e-17	-2.95827e-10	-1.09608
35885074	chr17:35885074:G:C	1.48214e-17	-2.95827e-10	-1.60303
35885231	chr17:35885231:G:A	8.06779e-17	-2.95827e-10	0.0913703
35885334	chr17:35885334:A:G	2.10859e-17	-1.25049	-5.92657e-10
35886178	chr17:35886178:G:T	2.58237e-17	-2.95827e-10	-1.0478
35886301	chr17:35886301:G:A	1.35044e-17	-1.69608	-5.92657e-10
35886523	chr17:35886523:G:A	1.06265e-17	-1.93575	-5.92657e-10
35886607	chr17:35886607:C:G	9.23596e-18	-2.01185	-0.0641386
35886810	chr17:35886810:C:T	2.09655e-17	-1.25622	-5.92657e-10
35886930	chr17:35886930:C:T	2.6516e-17	-2.95827e-10	-1.02135
35887036	chr17:35887036:C:A	2.57741e-17	-2.95827e-10	-1.04973
35887129	chr17:35887129:T:C	3.1553e-18	-1.92841	-1.2216
35887642	chr17:35887642:C:T	1.09291e-17	-1.90767	-5.92657e-10
35887883	chr17:35887883:C:G	2.43651e-17	-2.95827e-10	-1.10594
35888063	chr17:35888063:C:T	2.10244e-18	-1.97832	-1.57767
35888098	chr17:35888098:G:A	3.0745e-18	-1.9491	-1.22686
35888237	chr17:35888237:C:A	9.71804e-17	-2.95827e-10	0.277475
35888271	chr17:35888271:C:T	3.12604e-17	-2.95827e-10	-0.856743
35888821	chr17:35888821:T:C	2.06682e-18	-1.99726	-1.57582
35889620	chr17:35889620:G:C	2.06326e-17	-1.27222	-5.92657e-10
35889969	chr17:35889969:G:A	1.74802e-17	-2.95827e-10	-1.43803
35890154	chr17:35890154:C:G	1.48345e-17	-2.95827e-10	-1.60214
35890643	chr17:35890643:G:A	2.87277e-17	-2.95827e-10	-0.941235
35891043	chr17:35891043:C:T	2.11997e-18	-1.97977	-1.56792
35891428	chr17:35891428:A:G	2.69843e-17	-2.95827e-10	-1.00384
35891863	chr17:35891863:C:T	1.03106e-16	-2.95827e-10	0.336661
35891896	chr17:35891896:A:G	1.74042e-17	-2.95827e-10	-1.44238
35892484	chr17:35892484:T:G	2.1097e-18	-1.98303	-1.56952
35892820	chr17:35892820:A:T	2.26334e-17	-1.17967	-5.92657e-10
35893280	chr17:35893280:T:C	2.09058e-18	-1.99911	-1.56254
35893332	chr17:35893332:A:G	3.30917e-16	-2.95827e-10	1.50277
35893688	chr17:35893688:A:G	2.4371e-17	-2.95827e-10	-1.1057
35894090	chr17:35894090:C:T	2.07907e-18	-1.99753	-1.56964
35894157	chr17:35894157:C:G	9.68904e-18	-2.0281	-5.92657e-10
35894355	chr17:35894355:T:C	2.26584e-17	-1.17856	-5.92657e-10
35894430	chr17:35894430:T:C	1.51182e-17	-2.95827e-10	-1.58319
35894538	chr17:35894538:T:C	2.10669e-18	-1.98703	-1.56695
35894633	chr17:35894633:G:A	2.24503e-17	-1.18779	-5.92657e-10
35894847	chr17:35894847:T:C	2.03181e-18	-2.00967	-1.5805
35894925	chr17:35894925:G:A	9.83608e-18	-2.01304	-5.92657e-10
35895157	chr17:35895157:C:T	2.4779e-17	-2.95827e-10	-1.0891
35895159	chr17:35895159:T:C	2.08754e-18	-2.00174	-1.56137
35895608	chr17:35895608:G:A	4.69421e-18	-2.01876	-0.734005
35895812	chr17:35895812:A:G	3.04501e-18	-1.88637	-1.29922
35895939	chr17:35895939:A:G	2.14298e-18	-1.97125	-1.56564
35896279	chr17:35896279:C:T	1.85584e-16	0.924411	-5.92657e-10
35896877	chr17:35896877:A:G	2.11385e-18	-1.94897	-1.60162
35898844	chr17:35898844:T:TA	1.77256e-17	-2.95827e-10	-1.42409
35898845	chr17:35898845:C:CTGG	1.77145e-17	-2.95827e-10	-1.42471
35899205	chr17:35899205:T:C	2.3814e-17	-2.95827e-10	-1.12882
35899675	chr17:35899675:A:G	1.96854e-17	-1.31922	-5.92657e-10
35899777	chr17:35899777:A:G	1.50638e-17	-2.95827e-10	-1.5868
35900047	chr17:35900047:A:G	2.22825e-18	-1.97933	-1.51855
35900114	chr17:35900114:C:T	3.50596e-17	-2.95827e-10	-0.742044
35900852	chr17:35900852:AAC:A	2.46916e-17	-1.09263	-5.92657e-10
35901470	chr17:35901470:C:T	3.32441e-18	-1.84927	-1.24853
35901499	chr17:35901499:T:G	5.58447e-17	-2.95827e-10	-0.27652
35901670	chr17:35901670:A:C	2.16607e-18	-1.99386	-1.53232
35901672	chr17:35901672:C:T	2.11231e-17	-2.95827e-10	-1.24873
35901941	chr17:35901941:A:G	3.96965e-18	-1.40225	-1.51816
35902115	chr17:35902115:G:A	3.68522e-17	-2.95827e-10	-0.69218
35902356	chr17:35902356:G:A	2.18485e-17	-1.21496	-5.92657e-10
35902374	chr17:35902374:C:T	2.13864e-17	-2.95827e-10	-1.23634
35903195	chr17:35903195:C:T	1.50769e-17	-2.95827e-10	-1.58593
35903521	chr17:35903521:G:A	3.49407e-18	-1.8855	-1.16253
35903754	chr17:35903754:G:C	2.39763e-17	-1.12203	-5.92657e-10
35903948	chr17:35903948:T:C	2.00773e-18	-2.01205	-1.59004
35903959	chr17:35903959:C:CAAT	2.06776e-18	-1.98234	-1.59029
35904264	chr17:35904264:G:A	2.01786e-18	-2.001	-1.59606
35904692	chr17:35904692:A:C	1.85191e-17	-2.95827e-10	-1.38029
35905595	chr17:35905595:T:TTTC	3.75288e-18	-2.04188	-0.934692
35905856	chr17:35905856:C:T	1.48988e-17	-2.95827e-10	-1.59782
35905953	chr17:35905953:C:T	1.41731e-16	0.654839	-5.92657e-10
35905999	chr17:35905999:A:G	2.50865e-18	-1.7773	-1.60205
35906308	chr17:35906308:A:G	1.81256e-17	-2.95827e-10	-1.40177
35906447	chr17:35906447:C:T	2.49994e-18	-1.78662	-1.59621
35906638	chr17:35906638:G:A	2.52093e-18	-1.77879	-1.59568
35906782	chr17:35906782:G:A	2.4733e-18	-1.79518	-1.59836
35906867	chr17:35906867:G:A	2.48435e-18	-1.79582	-1.59327
35907079	chr17:35907079:C:T	1.86867e-17	-2.95827e-10	-1.37128
35907949	chr17:35907949:G:A	2.49159e-18	-1.78671	-1.59946
35908033	chr17:35908033:C:T	2.52275e-18	-2.04161	-1.33213
35908371	chr17:35908371:T:C	3.18542e-18	-1.7481	-1.39241
35908404	chr17:35908404:C:T	9.705e-18	-2.02645	-5.92657e-10
35908466	chr17:35908466:G:A	3.2784e-18	-1.60141	-1.51033
35908809	chr17:35908809:AGTTCTGGAACTATGG:A	2.21063e-17	-2.95827e-10	-1.20323
35908993	chr17:35908993:T:C	2.74972e-18	-1.73958	-1.54801
35909164	chr17:35909164:G:C	2.14903e-17	-2.95827e-10	-1.23149
35909546	chr17:35909546:G:A	1.50897e-17	-2.95827e-10	-1.58508
35909742	chr17:35909742:C:T	2.44159e-18	-2.02578	-1.38067
35909756	chr17:35909756:G:A	2.83108e-18	-1.70482	-1.55361
35909932	chr17:35909932:C:T	2.62152e-17	-1.03276	-5.92657e-10
35910397	chr17:35910397:C:T	6.48228e-18	-1.63587	-0.79415
35910574	chr17:35910574:C:T	1.16213e-17	-1.84626	-5.92657e-10
35910650	chr17:35910650:A:G	1.99212e-17	-2.95827e-10	-1.30731
35910691	chr17:35910691:C:T	2.82181e-18	-1.71248	-1.54923
35911085	chr17:35911085:G:A	2.79059e-18	-1.71884	-1.554
35911404	chr17:35911404:C:T	1.60385e-17	-2.95827e-10	-1.5241
35911595	chr17:35911595:C:A	2.79362e-18	-1.70144	-1.57032
35911681	chr17:35911681:G:A	1.52022e-17	-2.95827e-10	-1.57766
35911860	chr17:35911860:T:G	1.48212e-17	-2.95827e-10	-1.60304
35911988	chr17:35911988:T:C	2.70106e-17	-2.95827e-10	-1.00287
35912171	chr17:35912171:G:C	2.74807e-17	-0.985611	-5.92657e-10
35912174	chr17:35912174:T:C	2.40859e-18	-1.99745	-1.4226
35912530	chr17:35912530:T:C	2.84647e-18	-1.69673	-1.55629
35912733	chr17:35912733:C:T	1.50477e-17	-2.95827e-10	-1.58787
35913045	chr17:35913045:T:C	6.36006e-18	-1.57906	-0.869992
35913114	chr17:35913114:G:A	2.11574e-17	-2.95827e-10	-1.24711
35913349	chr17:35913349:G:C	2.96553e-18	-1.65209	-1.55995
35913452	chr17:35913452:C:T	2.8556e-18	-1.69254	-1.55727
35913595	chr17:35913595:T:C	2.91808e-18	-1.67741	-1.55076
35913727	chr17:35913727:A:G	2.83739e-18	-1.69488	-1.56133
35914215	chr17:35914215:T:C	2.88011e-18	-1.68492	-1.55635
35914333	chr17:35914333:G:T	1.94229e-17	-2.95827e-10	-1.33264
35914438	chr17:35914438:T:C	6.512e-18	-1.58171	-0.843733
35914855	chr17:35914855:A:G	1.78543e-17	-2.95827e-10	-1.41685
35914931	chr17:35914931:G:T	1.50113e-17	-2.95827e-10	-1.59029
35915193	chr17:35915193:A:G	2.36386e-18	-1.85898	-1.57982
35915237	chr17:35915237:T:C	2.89968e-18	-1.68508	-1.54941
35915238	chr17:35915238:T:A	2.68544e-17	-2.95827e-10	-1.00867
35915576	chr17:35915576:C:T	2.86613e-18	-1.69685	-1.54928
35915752	chr17:35915752:T:C	3.29703e-18	-1.99178	-1.11429
35916127	chr17:35916127:G:A	2.37129e-18	-1.83456	-1.6011
35916184	chr17:35916184:C:T	2.84106e-18	-1.70512	-1.5498
35916224	chr17:35916224:A:G	2.99965e-18	-1.65521	-1.54539
35916339	chr17:35916339:T:C	2.46149e-18	-2.02289	-1.37544
35916492	chr17:35916492:G:A	5.82493e-18	-1.59203	-0.944915
35916630	chr17:35916630:G:T	2.81555e-18	-1.71039	-1.55355
35916758	chr17:35916758:A:C	3.26589e-18	-1.64211	-1.47346
35916784	chr17:35916784:G:A	2.51049e-17	-2.95827e-10	-1.07603
35916807	chr17:35916807:T:C	1.49791e-17	-2.95827e-10	-1.59244
35916822	chr17:35916822:G:A	2.83488e-18	-1.7052	-1.55189
35916834	chr17:35916834:T:C	2.09917e-17	-2.95827e-10	-1.25497
35916928	chr17:35916928:A:G	2.97711e-18	-1.65397	-1.55417
35916930	chr17:35916930:C:T	2.97872e-18	-1.65353	-1.55407
35917207	chr17:35917207:G:A	1.69401e-17	-2.95827e-10	-1.46941
35917470	chr17:35917470:A:G	2.72633e-18	-1.74748	-1.54865
35917529	chr17:35917529:C:T	1.58924e-17	-2.95827e-10	-1.53325
35917645	chr17:35917645:A:C	2.04526e-17	-2.95827e-10	-1.28099
35917727	chr17:35917727:T:C	2.57526e-17	-2.95827e-10	-1.05056
35917788	chr17:35917788:A:G	1.93453e-17	-2.95827e-10	-1.33665
35917790	chr17:35917790:C:T	1.48448e-17	-2.95827e-10	-1.60144
35917817	chr17:35917817:G:A	2.99079e-17	-2.95827e-10	-0.900971
35918625	chr17:35918625:T:G	4.76536e-18	-1.29073	-1.447
35918711	chr17:35918711:A:G	1.56209e-17	-2.95827e-10	-1.55048
35918722	chr17:35918722:T:A	4.64402e-18	-1.29387	-1.46965
35918723	chr17:35918723:C:A	4.55865e-18	-1.3124	-1.46967
35918802	chr17:35918802:G:A	2.49412e-17	-2.95827e-10	-1.08257
35919254	chr17:35919254:G:A	2.48253e-17	-2.95827e-10	-1.08723
35919366	chr17:35919366:ATATG:A	8.93377e-18	-1.52097	-0.588289
35919370	chr17:35919370:G:A	1.93814e-17	-2.95827e-10	-1.33478
35919389	chr17:35919389:C:A	1.05592e-16	-1.65138	2.01186
35919538	chr17:35919538:C:T	1.86817e-17	-1.37155	-5.92657e-10
35919753	chr17:35919753:G:A	1.50565e-17	-2.95827e-10	-1.58729
35919865	chr17:35919865:T:C	7.24076e-17	-1.62761	1.61083
35920214	chr17:35920214:G:A	1.53275e-17	-2.95827e-10	-1.56945
35920450	chr17:35920450:TTCTTTC:T	1.97976e-17	-2.95827e-10	-1.31353
35920501	chr17:35920501:C:T	1.48615e-17	-2.95827e-10	-1.60032
35920505	chr17:35920505:A:G	5.45003e-17	-1.63334	1.33245
35920560	chr17:35920560:A:T	1.56188e-17	-2.95827e-10	-1.55062
35920643	chr17:35920643:C:T	1.48238e-17	-2.95827e-10	-1.60286
35920664	chr17:35920664:A:G	2.84104e-17	-2.95827e-10	-0.952339
35920800	chr17:35920800:G:A	1.55673e-17	-2.95827e-10	-1.55392
35920944	chr17:35920944:G:C	7.02412e-17	-1.59047	1.54331
35920983	chr17:35920983:G:A	9.57456e-18	-2.03998	-5.92657e-10
35921980	chr17:35921980:G:A	2.77254e-17	-2.95827e-10	-0.976746
35922795	chr17:35922795:T:C	6.9977e-17	-1.5453	1.49437
35922993	chr17:35922993:G:C	2.41334e-17	-2.95827e-10	-1.1155
35923208	chr17:35923208:G:A	2.95645e-18	-2.03184	-1.18327
35923571	chr17:35923571:G:A	1.50882e-17	-2.95827e-10	-1.58518
35924124	chr17:35924124:G:A	3.76063e-18	-1.40051	-1.574
35924236	chr17:35924236:A:T	9.48618e-18	-1.53238	-0.516879
35924397	chr17:35924397:C:T	9.05555e-18	-1.54638	-0.549337
35924448	chr17:35924448:G:A	8.40707e-18	-1.53197	-0.638054
35925104	chr17:35925104:A:C	1.50297e-17	-2.95827e-10	-1.58907
35925153	chr17:35925153:C:T	1.70296e-17	-2.95827e-10	-1.46414
35925467	chr17:35925467:A:G	1.48205e-17	-2.95827e-10	-1.60308
35925533	chr17:35925533:A:C	7.76324e-18	-1.36419	-0.8855
35926104	chr17:35926104:C:G	1.48273e-17	-2.95827e-10	-1.60263
35926184	chr17:35926184:A:AAAC	8.47383e-18	-1.56589	-0.596222
35926303	chr17:35926303:TATTTC:T	3.28055e-17	-2.95827e-10	-0.808497
35926565	chr17:35926565:G:A	1.79687e-17	-2.95827e-10	-1.41046
35926605	chr17:35926605:C:T	1.48427e-17	-2.95827e-10	-1.60159
35926767	chr17:35926767:A:C	1.48378e-17	-2.95827e-10	-1.60191
35926975	chr17:35926975:G:A	2.69171e-16	1.29625	-5.92657e-10
35927191	chr17:35927191:G:A	2.28906e-17	-2.95827e-10	-1.16837
35927684	chr17:35927684:T:C	1.48546e-17	-2.95827e-10	-1.60079
35928093	chr17:35928093:A:T	1.67609e-17	-2.95827e-10	-1.48004
35928159	chr17:35928159:A:G	1.63123e-17	-2.95827e-10	-1.50717
35928540	chr17:35928540:A:C	1.48346e-17	-2.95827e-10	-1.60213
35928977	chr17:35928977:A:G	1.48685e-17	-1.59985	-5.92657e-10
35929094	chr17:35929094:T:C	1.56947e-17	-2.95827e-10	-1.54577
35929587	chr17:35929587:G:A	2.2989e-17	-2.95827e-10	-1.16408
35929724	chr17:35929724:G:A	1.55258e-17	-2.95827e-10	-1.55659
35929870	chr17:35929870:C:T	6.76662e-17	-0.0845081	-5.92657e-10
35929902	chr17:35929902:G:A	7.21229e-18	-1.39044	-0.932864
35929926	chr17:35929926:T:G	2.36573e-17	-2.95827e-10	-1.13542
35930046	chr17:35930046:C:A	7.22529e-18	-1.56313	-0.758379
35930061	chr17:35930061:C:T	5.50856e-17	-0.290207	-5.92657e-10
35930065	chr17:35930065:T:A	8.10134e-18	-1.55601	-0.651059
35930309	chr17:35930309:C:T	6.34253e-18	-1.53696	-0.914855
35930555	chr17:35930555:G:T	4.99638e-17	-0.387797	-5.92657e-10
35930633	chr17:35930633:T:C	2.99038e-17	-0.901109	-5.92657e-10
35930965	chr17:35930965:T:C	3.32694e-17	-2.95827e-10	-0.794455
35931003	chr17:35931003:A:C	9.77037e-18	-1.48337	-0.536374
35931635	chr17:35931635:T:C	9.69248e-18	-2.02774	-5.92657e-10
35931739	chr17:35931739:G:C	1.48648e-17	-2.95827e-10	-1.6001
35932290	chr17:35932290:G:A	5.87346e-17	-2.95827e-10	-0.226065
35932348	chr17:35932348:T:G	8.21401e-18	-1.45185	-0.7414
35932456	chr17:35932456:C:A	2.15111e-17	-2.95827e-10	-1.23053
35932562	chr17:35932562:A:G	1.61729e-17	-2.95827e-10	-1.51576
35932714	chr17:35932714:C:T	1.48463e-17	-2.95827e-10	-1.60134
35932791	chr17:35932791:G:A	6.40031e-18	-1.5947	-0.848043
35932838	chr17:35932838:A:C	3.46536e-17	-2.95827e-10	-0.753694
35932989	chr17:35932989:A:G	4.01322e-18	-1.54015	-1.36935
35933317	chr17:35933317:G:A	2.48175e-17	-2.95827e-10	-1.08754
35933429	chr17:35933429:G:A	2.34276e-17	-2.95827e-10	-1.14518
35933608	chr17:35933608:G:T	2.33546e-17	-2.95827e-10	-1.1483
35933860	chr17:35933860:A:C	1.76658e-17	-2.95827e-10	-1.42746
35933947	chr17:35933947:C:T	2.31083e-17	-2.95827e-10	-1.1589
35933994	chr17:35933994:A:T	2.34045e-17	-2.95827e-10	-1.14617
35934122	chr17:35934122:C:A	2.33191e-17	-2.95827e-10	-1.14982
35934137	chr17:35934137:T:A	2.34974e-17	-2.95827e-10	-1.1422
35934155	chr17:35934155:C:A	2.31678e-17	-2.95827e-10	-1.15633
35934557	chr17:35934557:G:T	1.70765e-17	-2.95827e-10	-1.46139
35934743	chr17:35934743:C:T	2.02065e-17	-1.29309	-5.92657e-10
35934827	chr17:35934827:A:G	3.80017e-18	-1.57508	-1.38897
35934907	chr17:35934907:A:C	2.35892e-17	-2.95827e-10	-1.13831
35934977	chr17:35934977:TGCTA:T	5.59528e-18	-1.32381	-1.25336
35935041	chr17:35935041:T:A	3.51172e-17	-2.95827e-10	-0.740404
35935250	chr17:35935250:G:A	9.50053e-17	0.341732	-0.0868938
35935971	chr17:35935971:G:A	3.55657e-17	-2.95827e-10	-0.727714
35936103	chr17:35936103:C:A	4.18981e-16	-2.95827e-10	1.73873
35936426	chr17:35936426:G:C	1.49261e-17	-2.95827e-10	-1.59599
35936877	chr17:35936877:C:T	1.70044e-17	-2.95827e-10	-1.46562
35936950	chr17:35936950:A:T	1.9364e-16	-2.95827e-10	0.966904
35936989	chr17:35936989:T:C	2.06197e-17	-2.95827e-10	-1.27285
35937042	chr17:35937042:C:T	9.59743e-18	-2.0376	-5.92657e-10
35937093	chr17:35937093:G:T	4.64794e-17	-2.95827e-10	-0.460085
35937120	chr17:35937120:C:T	2.01467e-18	-1.99638	-1.60226
35937542	chr17:35937542:C:T	1.02391e-17	-0.787256	-1.18562
35937714	chr17:35937714:T:C	2.27977e-17	-1.17243	-5.92657e-10
35937825	chr17:35937825:G:A	1.50924e-17	-2.95827e-10	-1.5849
35937855	chr17:35937855:G:A	6.20936e-18	-1.12229	-1.35075
35937858	chr17:35937858:T:C	2.34817e-18	-1.86905	-1.57641
35937928	chr17:35937928:GAGA:G	1.73258e-17	-2.95827e-10	-1.4469
35938396	chr17:35938396:G:T	2.8657e-18	-1.64618	-1.6001
35938573	chr17:35938573:G:A	1.26076e-16	-2.95827e-10	0.537791
35938580	chr17:35938580:T:G	1.61996e-17	-2.95827e-10	-1.51411
35938679	chr17:35938679:C:T	1.56268e-17	-2.95827e-10	-1.55011
35938887	chr17:35938887:C:T	1.92825e-17	-2.95827e-10	-1.3399
35939024	chr17:35939024:C:T	3.33996e-17	0.623279	-1.41383
35939097	chr17:35939097:T:G	1.55971e-17	-1.55201	-5.92657e-10
35939140	chr17:35939140:A:G	1.96058e-17	-2.95827e-10	-1.32327
35939768	chr17:35939768:G:A	2.02363e-17	-2.95827e-10	-1.29162
35940593	chr17:35940593:A:G	6.87666e-18	-0.807735	-1.56323
35940800	chr17:35940800:G:A	2.08362e-17	-2.95827e-10	-1.2624
35940862	chr17:35940862:G:A	1.16552e-17	-1.24255	-0.600787
35941456	chr17:35941456:G:T	1.94396e-18	-2.03273	-1.60164
35941496	chr17:35941496:T:A	2.24237e-18	-1.89013	-1.60143
35941550	chr17:35941550:A:G	1.08922e-17	-1.21297	-0.698085
35941701	chr17:35941701:A:G	1.48855e-17	-2.95827e-10	-1.5987
35941807	chr17:35941807:A:G	7.3022e-17	-2.95827e-10	-0.00833434
35942027	chr17:35942027:CCAAGGAGGACA:C	3.78649e-18	-1.98939	-0.978271
35942041	chr17:35942041:TCG:T	3.80148e-18	-1.98678	-0.976924
35942215	chr17:35942215:C:T	3.74556e-18	-1.98944	-0.989085
35942706	chr17:35942706:A:G	1.11723e-17	-0.880185	-1.00547
35942828	chr17:35942828:G:C	3.40715e-18	-1.99537	-1.07785
35943016	chr17:35943016:A:G	2.33645e-18	-1.87513	-1.57533
35943046	chr17:35943046:G:GC	3.24782e-18	-1.99748	-1.12363
35943194	chr17:35943194:G:A	1.4996e-17	-2.95827e-10	-1.59131
35943401	chr17:35943401:A:C	6.15491e-18	-1.32496	-1.15688
35943413	chr17:35943413:C:T	2.37198e-18	-1.85935	-1.57602
35943462	chr17:35943462:C:T	1.95864e-18	-2.03225	-1.59459
35943578	chr17:35943578:C:T	1.16116e-17	-1.84709	-5.92657e-10
35943673	chr17:35943673:A:G	1.95273e-18	-2.03494	-1.59493
35943677	chr17:35943677:A:G	1.94867e-18	-2.03866	-1.59329
35943920	chr17:35943920:G:C	2.22063e-17	-1.19872	-5.92657e-10
35943923	chr17:35943923:G:T	1.38229e-17	-0.878887	-0.793883
35943937	chr17:35943937:A:G	1.9698e-18	-2.03124	-1.58993
35944269	chr17:35944269:G:A	1.0416e-17	-1.95575	-5.92657e-10
35944494	chr17:35944494:A:C	1.97009e-18	-2.03408	-1.58694
35944518	chr17:35944518:G:A	9.14793e-17	1.81328	-1.59626
35944679	chr17:35944679:C:G	1.99334e-18	-2.03708	-1.5722
35945015	chr17:35945015:C:T	1.97084e-18	-2.01756	-1.60307
35945088	chr17:35945088:A:G	1.94599e-18	-2.03888	-1.59444
35945350	chr17:35945350:A:G	1.98333e-18	-2.02627	-1.58805
35945551	chr17:35945551:C:A	1.71387e-17	-2.95827e-10	-1.45776
35945636	chr17:35945636:A:T	1.82877e-16	-2.95827e-10	0.909717
35945714	chr17:35945714:T:A	3.29329e-18	-1.53244	-1.57477
35945848	chr17:35945848:A:G	2.52604e-18	-2.00684	-1.3656
35945938	chr17:35945938:C:A	2.54346e-18	-2.01363	-1.35194
35946097	chr17:35946097:A:ACCTCATTG	2.4321e-18	-2.03366	-1.37668
35946135	chr17:35946135:C:A	3.08664e-18	-1.64833	-1.52369
35946208	chr17:35946208:T:C	2.08006e-17	-2.95827e-10	-1.26411
35946244	chr17:35946244:C:T	3.08185e-18	-1.65028	-1.52329
35946460	chr17:35946460:A:T	3.77379e-18	-2.01584	-0.955176
35946590	chr17:35946590:A:G	4.35976e-18	-1.99074	-0.835943
35946762	chr17:35946762:T:C	4.41287e-17	-2.95827e-10	-0.511984
35946880	chr17:35946880:AAT:A	1.49063e-17	-2.95827e-10	-1.59731
35946982	chr17:35946982:A:G	1.12087e-17	-1.65325	-0.229162
35947209	chr17:35947209:A:G	9.96856e-18	-1.76008	-0.239578
35947437	chr17:35947437:T:G	1.78435e-17	-2.95827e-10	-1.41746
35947450	chr17:35947450:T:C	4.45764e-18	-1.61155	-1.19293
35947592	chr17:35947592:T:C	2.17857e-18	-1.92283	-1.5976
35947670	chr17:35947670:T:C	4.83683e-18	-1.47304	-1.2498
35947712	chr17:35947712:G:T	1.48382e-17	-2.95827e-10	-1.60189
35947866	chr17:35947866:T:C	2.21411e-18	-1.91046	-1.59378
35947958	chr17:35947958:C:T	7.96678e-18	-2.04124	-0.182571
35948244	chr17:35948244:G:A	4.89266e-18	-1.49893	-1.21243
35948367	chr17:35948367:A:C	5.04638e-18	-1.4498	-1.23063
35948532	chr17:35948532:G:A	7.34866e-18	-1.99906	-0.305514
35948616	chr17:35948616:A:C	4.92784e-18	-1.47374	-1.23045
35948712	chr17:35948712:C:G	5.42768e-18	-1.42323	-1.18435
35948716	chr17:35948716:T:G	5.56098e-18	-1.42682	-1.1565
35948721	chr17:35948721:C:T	1.76736e-17	-1.42702	-5.92657e-10
35948845	chr17:35948845:A:G	4.99067e-18	-1.45105	-1.24047
35948996	chr17:35948996:G:A	1.91917e-17	-2.95827e-10	-1.34462
35949023	chr17:35949023:C:A	1.77238e-17	-1.42419	-5.92657e-10
35949100	chr17:35949100:G:A	9.68798e-18	-2.02821	-5.92657e-10
35949519	chr17:35949519:AAAAAAAAAAAG:A	1.18554e-17	-1.82631	-5.92657e-10
35949683	chr17:35949683:G:A	1.35825e-17	-1.69031	-5.92657e-10
35949767	chr17:35949767:G:C	6.82561e-18	-1.22902	-1.14939
35949892	chr17:35949892:C:T	6.85361e-18	-1.23079	-1.14352
35949908	chr17:35949908:A:G	7.54373e-18	-1.5632	-0.715175
35949958	chr17:35949958:T:C	7.56424e-18	-1.57832	-0.697342
35950023	chr17:35950023:C:T	9.02387e-18	-1.05174	-1.04748
35950276	chr17:35950276:C:T	4.21008e-18	-1.55912	-1.30249
35950423	chr17:35950423:T:A	6.94838e-18	-1.20452	-1.15607
35950588	chr17:35950588:T:C	6.67869e-18	-1.27779	-1.12238
35950714	chr17:35950714:C:T	7.13501e-18	-1.18709	-1.14699
35950801	chr17:35950801:T:C	3.14413e-17	-2.95827e-10	-0.850973
35950955	chr17:35950955:C:A	8.20124e-18	-1.57051	-0.624303
35951007	chr17:35951007:C:T	8.11233e-18	-1.08575	-1.11996
35951191	chr17:35951191:A:G	1.48213e-17	-2.95827e-10	-1.60303
35951533	chr17:35951533:G:A	3.85636e-17	-2.95827e-10	-0.646785
35951814	chr17:35951814:G:A	8.82699e-18	-1.11933	-1.00195
35951950	chr17:35951950:G:A	4.66039e-18	-1.54861	-1.21138
35952088	chr17:35952088:G:T	7.98985e-18	-1.15926	-1.06166
35952198	chr17:35952198:C:T	6.64254e-18	-1.21909	-1.18651
35952305	chr17:35952305:G:A	1.51138e-17	-2.95827e-10	-1.58348
35952391	chr17:35952391:T:C	6.94411e-18	-1.22815	-1.13305
35952482	chr17:35952482:A:G	6.95297e-18	-1.21991	-1.14002
35952690	chr17:35952690:T:C	1.48215e-17	-2.95827e-10	-1.60302
35952822	chr17:35952822:T:G	4.32106e-18	-1.53657	-1.29902
35953007	chr17:35953007:T:C	4.44169e-18	-1.38129	-1.42677
35953163	chr17:35953163:T:C	3.90252e-17	-2.95827e-10	-0.634888
35953251	chr17:35953251:G:A	2.69365e-18	-1.71653	-1.59167
35953293	chr17:35953293:C:T	3.1354e-18	-1.61859	-1.53775
35953476	chr17:35953476:A:G	1.42184e-17	-1.64455	-5.92657e-10
35953570	chr17:35953570:A:G	5.58829e-18	-1.74208	-0.836343
35953939	chr17:35953939:A:T	4.08088e-18	-1.29086	-1.60193
35953946	chr17:35953946:T:C	1.55673e-17	-2.95827e-10	-1.55392
35954459	chr17:35954459:C:T	1.17076e-17	-1.83886	-5.92657e-10
35954626	chr17:35954626:G:A	9.17231e-17	-2.95827e-10	0.21968
35954724	chr17:35954724:C:T	7.25432e-18	-0.723525	-1.59397
35954879	chr17:35954879:C:T	1.77861e-17	-1.42068	-5.92657e-10
35954930	chr17:35954930:T:C	1.48348e-17	-2.95827e-10	-1.60212
35955284	chr17:35955284:T:C	9.49836e-17	-2.95827e-10	0.254609
35955315	chr17:35955315:A:G	9.36154e-17	-2.95827e-10	0.2401
35955460	chr17:35955460:G:A	1.14122e-16	-2.95827e-10	0.438175
35955677	chr17:35955677:A:G	3.2087e-17	-0.830644	-5.92657e-10
35955751	chr17:35955751:A:G	1.72999e-17	-2.95827e-10	-1.44839
35955945	chr17:35955945:A:T	1.50851e-17	-2.95827e-10	-1.58539
35956033	chr17:35956033:T:C	3.05518e-17	-2.95827e-10	-0.879672
35956070	chr17:35956070:A:G	9.62054e-17	-2.95827e-10	0.267391
35956460	chr17:35956460:G:A	1.55515e-17	-2.95827e-10	-1.55494
35956496	chr17:35956496:C:T	1.8585e-17	-2.95827e-10	-1.37674
35956868	chr17:35956868:A:G	2.70214e-18	-1.85453	-1.45052
35957010	chr17:35957010:G:T	1.50435e-17	-2.95827e-10	-1.58815
35957086	chr17:35957086:T:C	2.19656e-17	-2.95827e-10	-1.20962
35957132	chr17:35957132:C:G	2.98667e-17	-2.95827e-10	-0.902351
35957513	chr17:35957513:TTTTC:T	2.66366e-17	-2.95827e-10	-1.01681
35958223	chr17:35958223:A:G	4.27803e-17	-2.95827e-10	-0.543016
35958389	chr17:35958389:G:A	2.21597e-18	-1.90041	-1.60299
35958878	chr17:35958878:G:C	2.00245e-17	-2.95827e-10	-1.30214
35959024	chr17:35959024:T:C	9.91241e-18	-0.878061	-1.12725
35959048	chr17:35959048:C:T	6.27674e-18	-0.897681	-1.56456
35959100	chr17:35959100:A:G	2.92087e-17	-2.95827e-10	-0.924627
35959448	chr17:35959448:T:C	3.25994e-18	-1.5143	-1.60308
35959500	chr17:35959500:G:T	2.66158e-17	-2.95827e-10	-1.01759
35959517	chr17:35959517:T:C	1.29311e-17	-0.225805	-1.51365
35959550	chr17:35959550:A:T	1.56438e-17	-2.95827e-10	-1.54902
35959615	chr17:35959615:T:C	1.88379e-17	-2.95827e-10	-1.36323
35959741	chr17:35959741:C:T	5.50024e-18	-1.76785	-0.826457
35959843	chr17:35959843:C:T	1.97344e-17	-2.95827e-10	-1.31673
35959845	chr17:35959845:T:C	1.74439e-17	-1.4401	-5.92657e-10
35960055	chr17:35960055:G:A	1.34679e-16	0.6038	-5.92657e-10
35960077	chr17:35960077:G:A	2.96398e-18	-1.74855	-1.46401
35960614	chr17:35960614:G:A	1.29517e-16	-2.95827e-10	0.564715
35960639	chr17:35960639:A:T	2.30046e-18	-1.8634	-1.60259
35960685	chr17:35960685:AT:A	1.48637e-17	-2.95827e-10	-1.60017
35960688	chr17:35960688:T:A	1.48312e-17	-2.95827e-10	-1.60236
35960747	chr17:35960747:A:T	1.993e-18	-2.01387	-1.59558
35961002	chr17:35961002:A:C	3.4466e-18	-1.54396	-1.51774
35961042	chr17:35961042:T:C	3.74376e-18	-1.49415	-1.48485
35961486	chr17:35961486:A:G	3.56231e-18	-1.50965	-1.51904
35961551	chr17:35961551:A:G	3.91758e-18	-1.4135	-1.52012
35961726	chr17:35961726:A:G	3.61104e-18	-1.45482	-1.56028
35962307	chr17:35962307:A:T	2.3092e-18	-1.85924	-1.60295
35962331	chr17:35962331:A:G	3.85783e-18	-1.46378	-1.48521
35962332	chr17:35962332:A:G	1.64273e-17	-2.95827e-10	-1.50015
35962590	chr17:35962590:T:C	1.75104e-17	-2.95827e-10	-1.4363
35962871	chr17:35962871:G:A	3.712e-18	-1.51295	-1.47458
35962946	chr17:35962946:A:G	2.46862e-18	-1.90297	-1.49246
35962985	chr17:35962985:A:G	3.78255e-18	-1.4948	-1.47389
35963028	chr17:35963028:G:A	1.67382e-17	-2.95827e-10	-1.4814
35963141	chr17:35963141:T:C	3.78587e-18	-1.49721	-1.47061
35963741	chr17:35963741:C:T	3.18655e-17	-2.95827e-10	-0.83757
35963789	chr17:35963789:A:G	3.82675e-18	-1.48352	-1.47356
35964159	chr17:35964159:T:G	3.70044e-18	-1.4792	-1.51144
35964180	chr17:35964180:A:T	3.62813e-18	-1.49774	-1.51264
35964347	chr17:35964347:A:T	3.63387e-18	-1.49616	-1.51264
35964373	chr17:35964373:G:A	1.50584e-17	-2.95827e-10	-1.58716
35964455	chr17:35964455:C:T	9.56638e-18	-2.04084	-5.92657e-10
35964477	chr17:35964477:G:A	1.40267e-16	-2.95827e-10	0.644456
35964570	chr17:35964570:C:A	2.32055e-18	-1.85463	-1.60267
35964747	chr17:35964747:T:C	3.7452e-18	-1.44424	-1.53438
35964759	chr17:35964759:C:T	3.81641e-18	-1.44012	-1.51966
35964787	chr17:35964787:T:C	2.5251e-18	-1.87992	-1.4929
35964814	chr17:35964814:G:A	1.50724e-17	-2.95827e-10	-1.58623
35964898	chr17:35964898:G:A	3.76772e-18	-1.44382	-1.5288
35964981	chr17:35964981:C:T	3.39464e-18	-1.53891	-1.53799
35965114	chr17:35965114:T:C	1.67397e-17	-2.95827e-10	-1.48131
35965118	chr17:35965118:T:C	5.26323e-17	-2.95827e-10	-0.335765
35965202	chr17:35965202:C:T	3.80218e-18	-1.45717	-1.50635
35965587	chr17:35965587:T:C	2.11894e-17	-2.95827e-10	-1.24559
35965750	chr17:35965750:T:C	9.4133e-17	0.245613	-5.92657e-10
35965836	chr17:35965836:G:A	1.67115e-17	-1.483	-5.92657e-10
35965931	chr17:35965931:C:T	4.45411e-18	-1.29765	-1.50761
35965973	chr17:35965973:A:C	1.49384e-17	-2.95827e-10	-1.59516
35965995	chr17:35965995:G:A	4.62416e-18	-1.63404	-1.13376
35966241	chr17:35966241:T:C	3.11139e-18	-1.82406	-1.33996
35966303	chr17:35966303:C:T	2.41889e-18	-1.98189	-1.43389
35966330	chr17:35966330:T:C	3.83785e-18	-1.98218	-0.972001
35966390	chr17:35966390:T:A	6.30064e-17	-2.95827e-10	-0.155859
35966583	chr17:35966583:G:A	1.36564e-17	-1.68489	-5.92657e-10
35966661	chr17:35966661:A:C	3.93937e-18	-1.4201	-1.50798
35966783	chr17:35966783:A:G	2.21814e-18	-1.90038	-1.60204
35966785	chr17:35966785:G:A	1.9161e-17	-2.95827e-10	-1.34622
35966800	chr17:35966800:G:C	1.27869e-16	-2.95827e-10	0.551913
35966801	chr17:35966801:C:T	2.3449e-18	-1.97156	-1.4753
35966858	chr17:35966858:C:A	2.25837e-18	-1.88168	-1.60277
35967049	chr17:35967049:G:A	9.01053e-17	-2.95827e-10	0.201885
35967353	chr17:35967353:T:C	4.97186e-17	-2.95827e-10	-0.392716
35967605	chr17:35967605:C:T	6.22391e-17	-2.95827e-10	-0.168112
35967686	chr17:35967686:T:C	2.81988e-18	-1.7676	-1.4948
35967740	chr17:35967740:G:A	1.39238e-16	-2.95827e-10	0.637092
35967839	chr17:35967839:T:A	4.08796e-18	-1.34885	-1.5422
35967842	chr17:35967842:T:A	7.9766e-18	-0.621968	-1.60061
35968017	chr17:35968017:C:A	1.40417e-16	-2.95827e-10	0.645524
35968207	chr17:35968207:A:G	2.96362e-18	-1.84803	-1.36465
35968227	chr17:35968227:T:C	3.08228e-18	-1.82723	-1.3462
35968241	chr17:35968241:C:T	3.30844e-18	-1.7654	-1.33721
35968303	chr17:35968303:T:C	3.07708e-18	-1.80949	-1.36562
35968308	chr17:35968308:A:G	1.94431e-18	-2.03901	-1.59518
35968325	chr17:35968325:A:AT	3.04161e-18	-1.81486	-1.37185
35968427	chr17:35968427:A:G	7.54413e-17	-2.95827e-10	0.0242596
35968459	chr17:35968459:G:A	3.01584e-18	-1.82901	-1.3662
35968542	chr17:35968542:T:G	6.18466e-18	-1.90777	-0.569252
35968695	chr17:35968695:G:A	1.59082e-17	-1.53226	-5.92657e-10
35968769	chr17:35968769:G:A	1.49477e-17	-2.95827e-10	-1.59454
35968998	chr17:35968998:C:T	1.55856e-17	-1.55275	-5.92657e-10
35968999	chr17:35968999:G:A	2.743e-18	-1.95818	-1.33186
35969046	chr17:35969046:A:G	2.79081e-18	-1.9704	-1.30236
35969160	chr17:35969160:T:C	3.00714e-18	-1.8369	-1.3612
35969451	chr17:35969451:ATGATGTGTATGT:A	2.85629e-18	-1.94572	-1.30385
35969504	chr17:35969504:G:A	1.45291e-16	-2.95827e-10	0.679641
35969710	chr17:35969710:T:G	1.52638e-17	-2.95827e-10	-1.57361
35969923	chr17:35969923:C:T	4.41988e-18	-1.84116	-0.97182
35970000	chr17:35970000:G:A	1.50533e-17	-1.5875	-5.92657e-10
35970057	chr17:35970057:C:T	1.53213e-17	-1.56985	-5.92657e-10
35970606	chr17:35970606:G:A	4.02039e-18	-2.00893	-0.898787
35970703	chr17:35970703:T:C	3.71607e-18	-2.0202	-0.966231
35970838	chr17:35970838:G:A	1.40331e-17	-1.65768	-5.92657e-10
35971218	chr17:35971218:T:C	4.58004e-18	-1.96159	-0.815799
35971283	chr17:35971283:G:C	3.60712e-18	-2.01427	-1.00192
35971453	chr17:35971453:C:T	1.40308e-17	-1.65784	-5.92657e-10
35971575	chr17:35971575:C:T	4.66688e-17	-2.95827e-10	-0.456019
35971598	chr17:35971598:T:A	2.27223e-18	-1.94365	-1.53468
35971976	chr17:35971976:G:A	1.64762e-17	-2.95827e-10	-1.49718
35972691	chr17:35972691:G:A	1.04608e-17	-1.95146	-5.92657e-10
35972836	chr17:35972836:G:A	6.10633e-18	-1.83233	-0.657438
35972844	chr17:35972844:C:T	3.28906e-18	-2.02093	-1.08757
35972997	chr17:35972997:G:C	4.07659e-18	-2.02071	-0.873121
35973048	chr17:35973048:C:T	1.49338e-17	-2.95827e-10	-1.59547
35973333	chr17:35973333:TG:T	2.71525e-18	-2.00006	-1.30015
35973636	chr17:35973636:A:G	1.50026e-17	-1.59087	-5.92657e-10
35973711	chr17:35973711:C:A	1.65618e-17	-2.95827e-10	-1.49199
35973946	chr17:35973946:G:A	2.24891e-18	-2.03881	-1.44984
35974398	chr17:35974398:A:C	9.58459e-18	-2.03894	-5.92657e-10
35974404	chr17:35974404:A:C	2.10327e-18	-2.01893	-1.53667
35974750	chr17:35974750:T:C	2.94944e-18	-2.02787	-1.18961
35974815	chr17:35974815:CACACACACAT:C	1.21578e-17	-1.80113	-5.92657e-10
35974826	chr17:35974826:G:GT	5.08233e-18	-2.0171	-0.656226
35975092	chr17:35975092:C:T	1.39681e-16	1.13963	-0.499363
35975141	chr17:35975141:A:G	5.46799e-18	-2.0285	-0.571685
35975155	chr17:35975155:G:A	5.73669e-18	-2.03048	-0.521737
35975176	chr17:35975176:A:G	5.42057e-18	-2.02831	-0.580587
35975233	chr17:35975233:A:T	1.00162e-17	-1.99489	-5.92657e-10
35975661	chr17:35975661:G:A	5.02491e-17	-2.95827e-10	-0.382102
35976247	chr17:35976247:C:T	1.3845e-17	-1.67117	-5.92657e-10
35976276	chr17:35976276:T:C	1.99554e-18	-2.02518	-1.583
35976530	chr17:35976530:T:C	4.39922e-18	-2.01515	-0.802516
35976653	chr17:35976653:TC:T	1.73506e-17	-1.44547	-5.92657e-10
35976655	chr17:35976655:T:TC	1.75968e-17	-2.95827e-10	-1.43138
35976735	chr17:35976735:T:C	1.95015e-18	-2.02891	-1.60228
35977228	chr17:35977228:G:A	2.58891e-18	-1.74483	-1.60303
35977258	chr17:35977258:CAGTGAGCCAAGATCA:C	2.0075e-18	-1.99935	-1.60286
35977644	chr17:35977644:C:T	2.98331e-18	-1.65873	-1.54733
35978035	chr17:35978035:C:A	2.0437e-18	-1.98318	-1.60116
35978128	chr17:35978128:A:C	2.04303e-18	-1.98425	-1.60042
35978326	chr17:35978326:C:T	2.85854e-18	-1.70561	-1.54318
35978489	chr17:35978489:A:G	4.86416e-18	-2.03762	-0.679585
35978564	chr17:35978564:CAT:C	5.39224e-18	-1.01181	-1.60232
35979059	chr17:35979059:C:T	1.64596e-17	-2.95827e-10	-1.49819
35979070	chr17:35979070:A:G	3.46184e-18	-1.71407	-1.34322
35979140	chr17:35979140:AAAG:A	2.86557e-18	-1.66633	-1.57999
35979434	chr17:35979434:G:C	6.17828e-18	-1.6242	-0.853851
35979600	chr17:35979600:G:A	1.57071e-17	-2.95827e-10	-1.54498
35980026	chr17:35980026:T:C	9.78539e-18	-2.0182	-5.92657e-10
35980136	chr17:35980136:A:G	1.79782e-17	-2.95827e-10	-1.40994
35980385	chr17:35980385:G:A	1.28251e-17	-1.74769	-5.92657e-10
35980421	chr17:35980421:T:C	3.33795e-18	-1.80582	-1.28791
35980444	chr17:35980444:T:C	1.61769e-17	-2.95827e-10	-1.51551
35980628	chr17:35980628:AC:A	1.55473e-17	-2.95827e-10	-1.55521
35980748	chr17:35980748:C:T	1.67226e-17	-2.95827e-10	-1.48233
35980880	chr17:35980880:A:G	1.00538e-17	-1.99115	-5.92657e-10
35981065	chr17:35981065:TG:T	9.56165e-18	-2.04133	-5.92657e-10
35981535	chr17:35981535:AGAG:A	2.50446e-17	-2.95827e-10	-1.07844
35981646	chr17:35981646:C:T	2.65013e-18	-1.77753	-1.54696
35981849	chr17:35981849:G:A	2.46574e-17	-2.95827e-10	-1.09402
35982014	chr17:35982014:C:A	9.31436e-18	-1.84698	-0.220562
35982230	chr17:35982230:CTG:C	7.9072e-17	-2.95827e-10	0.0712639
35982244	chr17:35982244:A:G	2.2959e-17	-2.95827e-10	-1.16538
35982256	chr17:35982256:G:C	1.7933e-17	-2.95827e-10	-1.41245
35982404	chr17:35982404:T:G	2.56315e-17	-2.95827e-10	-1.05527
35982667	chr17:35982667:G:A	1.92719e-17	-2.95827e-10	-1.34045
35982733	chr17:35982733:CCCTT:C	4.69674e-18	-1.1523	-1.59992
35983220	chr17:35983220:C:A	1.01673e-17	-0.379691	-1.60023
35983339	chr17:35983339:A:G	1.54536e-17	-2.95827e-10	-1.56125
35983454	chr17:35983454:T:C	2.08621e-18	-2.0408	-1.52295
35983598	chr17:35983598:C:A	2.41308e-17	-2.95827e-10	-1.1156
35983666	chr17:35983666:A:G	3.87352e-18	-1.34556	-1.59937
35985179	chr17:35985179:T:C	7.06782e-18	-0.794757	-1.54879
35985545	chr17:35985545:G:A	4.92945e-18	-1.46277	-1.2411
35985589	chr17:35985589:T:A	1.5043e-17	-2.95827e-10	-1.58818
35985642	chr17:35985642:G:C	2.0544e-17	-2.95827e-10	-1.27653
35986236	chr17:35986236:T:C	4.66873e-18	-1.2903	-1.46791
35986576	chr17:35986576:G:A	4.80321e-18	-1.2624	-1.46741
35986879	chr17:35986879:A:G	3.70167e-18	-1.39078	-1.59953
35987298	chr17:35987298:T:A	2.24814e-18	-2.00718	-1.48181
35987887	chr17:35987887:C:T	1.7444e-17	-2.95827e-10	-1.4401
35987943	chr17:35987943:T:G	1.59978e-17	-2.95827e-10	-1.52664
35988039	chr17:35988039:G:A	1.48626e-17	-2.95827e-10	-1.60025
35988597	chr17:35988597:A:G	6.53581e-18	-0.885366	-1.53643
35989087	chr17:35989087:C:T	3.6507e-18	-1.50139	-1.50279
35989294	chr17:35989294:T:C	1.79124e-17	-1.4136	-5.92657e-10
35989685	chr17:35989685:C:T	1.48579e-17	-2.95827e-10	-1.60056
35990201	chr17:35990201:G:A	1.75134e-17	-1.43613	-5.92657e-10
35990482	chr17:35990482:T:C	1.59916e-17	-2.95827e-10	-1.52703
35990559	chr17:35990559:G:A	8.65471e-18	-0.606811	-1.53418
35990807	chr17:35990807:C:T	3.63386e-18	-1.58795	-1.42085
35990989	chr17:35990989:T:A	1.74516e-17	-2.95827e-10	-1.43966
35991011	chr17:35991011:G:T	3.56101e-18	-1.49964	-1.52941
35991037	chr17:35991037:C:A	1.5451e-17	-2.95827e-10	-1.56142
35991046	chr17:35991046:T:G	1.52655e-17	-2.95827e-10	-1.5735
35991083	chr17:35991083:G:A	7.38592e-18	-0.789396	-1.51012
35991529	chr17:35991529:A:C	1.5117e-17	-2.95827e-10	-1.58328
35991723	chr17:35991723:C:G	3.02811e-18	-1.63348	-1.55767
35991750	chr17:35991750:C:T	2.98215e-17	-2.95827e-10	-0.903866
35991891	chr17:35991891:G:C	3.40576e-18	-1.49013	-1.5835
35991900	chr17:35991900:A:T	4.77675e-18	-1.43548	-1.29985
35991914	chr17:35991914:T:C	3.5312e-18	-2.04206	-0.995393
35991976	chr17:35991976:T:G	1.70903e-17	-2.95827e-10	-1.46059
35992028	chr17:35992028:C:T	2.44053e-18	-1.85601	-1.55087
35992090	chr17:35992090:C:T	2.31051e-18	-2.03923	-1.42239
35992406	chr17:35992406:T:C	3.07107e-18	-1.99498	-1.18209
35992407	chr17:35992407:G:A	4.59215e-18	-1.21283	-1.56191
35992449	chr17:35992449:G:A	7.58888e-17	-2.95827e-10	0.0301746
35992524	chr17:35992524:G:A	4.42141e-18	-1.24522	-1.56742
35992847	chr17:35992847:T:C	4.69802e-18	-1.18894	-1.56301
35992988	chr17:35992988:G:C	4.57542e-18	-1.21579	-1.56261
35993142	chr17:35993142:T:C	4.5085e-18	-1.22766	-1.56547
35993260	chr17:35993260:A:G	1.73287e-17	-2.95827e-10	-1.44673
35993287	chr17:35993287:C:G	4.291e-18	-1.29169	-1.55089
35993329	chr17:35993329:G:A	1.75408e-17	-2.95827e-10	-1.43456
35993583	chr17:35993583:A:G	4.60919e-18	-1.22564	-1.5454
35993721	chr17:35993721:A:C	4.48112e-18	-1.23467	-1.56455
35993767	chr17:35993767:A:G	4.54247e-18	-1.23344	-1.55219
35993948	chr17:35993948:C:G	6.38049e-18	-0.904392	-1.54146
35994126	chr17:35994126:GT:G	2.32391e-18	-1.93416	-1.52168
35994427	chr17:35994427:G:A	2.47458e-18	-1.88822	-1.5048
35994755	chr17:35994755:G:T	1.10549e-17	-1.93291	0.0366888
35994992	chr17:35994992:G:T	1.79869e-17	-2.95827e-10	-1.40945
35995022	chr17:35995022:G:T	1.48799e-17	-2.95827e-10	-1.59908
35995074	chr17:35995074:G:A	3.64807e-18	-1.62774	-1.37715
35995534	chr17:35995534:T:C	4.47222e-18	-1.93936	-0.861849
35995574	chr17:35995574:C:T	2.64254e-18	-1.7528	-1.57456
35995694	chr17:35995694:A:G	6.57316e-17	-2.95827e-10	-0.113515
35995951	chr17:35995951:G:A	2.15716e-17	-1.22772	-5.92657e-10
35995979	chr17:35995979:T:C	1.07277e-17	-1.9285	0.0022372
35995985	chr17:35995985:CT:C	1.50192e-17	-2.95827e-10	-1.58977
35996181	chr17:35996181:C:T	1.8237e-17	-2.95827e-10	-1.39564
35996201	chr17:35996201:T:TA	4.99595e-18	-1.09572	-1.59475
35996263	chr17:35996263:A:G	1.79962e-17	-2.95827e-10	-1.40893
35996618	chr17:35996618:T:G	2.00414e-18	-2.01584	-1.58804
35996816	chr17:35996816:T:G	3.2415e-18	-1.57881	-1.54425
35996856	chr17:35996856:C:T	2.15381e-17	-1.22927	-5.92657e-10
35996908	chr17:35996908:C:T	2.75924e-18	-2.02488	-1.25926
35997136	chr17:35997136:T:G	1.48466e-17	-2.95827e-10	-1.60133
35997509	chr17:35997509:C:G	3.44256e-17	-2.95827e-10	-0.760295
35997581	chr17:35997581:C:T	4.82587e-18	-1.41237	-1.31273
35997892	chr17:35997892:T:C	3.88958e-18	-2.00783	-0.93296
35998161	chr17:35998161:C:T	7.81837e-17	-2.95827e-10	0.0599662
35998496	chr17:35998496:T:C	1.40136e-17	-1.77436	0.115297
35998734	chr17:35998734:C:T	2.12509e-18	-2.02374	-1.52154
35998773	chr17:35998773:T:C	1.48245e-17	-2.95827e-10	-1.60282
35999179	chr17:35999179:C:A	2.16309e-18	-2.02782	-1.49974
35999183	chr17:35999183:C:T	1.48205e-17	-2.95827e-10	-1.60309
35999295	chr17:35999295:G:A	1.95547e-17	-2.95827e-10	-1.32588
35999675	chr17:35999675:G:A	2.37768e-16	-2.95827e-10	1.1722
35999912	chr17:35999912:G:A	1.57028e-17	-2.95827e-10	-1.54525
36000390	chr17:36000390:T:G	2.10161e-18	-2.01234	-1.54405
36000820	chr17:36000820:G:A	3.08423e-17	-2.95827e-10	-0.870206
36000884	chr17:36000884:T:G	1.85172e-17	-1.96232	0.581928
36001183	chr17:36001183:A:G	1.67287e-17	-2.95827e-10	-1.48197
36001422	chr17:36001422:G:A	7.37208e-18	-2.0042	-0.297198
36001503	chr17:36001503:G:A	1.48957e-17	-2.03745	0.439427
36001844	chr17:36001844:C:T	1.61079e-17	-1.51979	-5.92657e-10
36001998	chr17:36001998:T:G	2.76545e-18	-2.01087	-1.27102
36002067	chr17:36002067:G:C	1.77312e-17	-2.95827e-10	-1.42377
36002262	chr17:36002262:T:A	3.18792e-18	-1.98915	-1.15058
36002489	chr17:36002489:A:C	6.61243e-18	-1.98588	-0.424261
36002511	chr17:36002511:C:T	2.24464e-18	-2.03709	-1.45346
36002519	chr17:36002519:T:A	3.35588e-18	-2.01719	-1.07119
36002615	chr17:36002615:T:A	3.47028e-18	-2.03795	-1.01691
36003011	chr17:36003011:G:A	1.54091e-17	-2.95827e-10	-1.56414
36003366	chr17:36003366:G:A	2.37558e-18	-2.03997	-1.39389
36003635	chr17:36003635:A:T	3.23153e-18	-2.02671	-1.09943
36003840	chr17:36003840:A:G	1.50477e-17	-2.95827e-10	-1.58787
36003958	chr17:36003958:GAGTT:G	3.36482e-18	-2.03965	-1.04607
36004002	chr17:36004002:A:G	3.39049e-18	-2.04115	-1.03697
36004041	chr17:36004041:C:T	3.34256e-18	-2.04039	-1.05197
36004400	chr17:36004400:G:T	1.66099e-17	-2.95827e-10	-1.48909
36004630	chr17:36004630:T:C	3.46845e-17	-0.752801	-5.92657e-10
36004691	chr17:36004691:A:G	3.42908e-18	-2.03758	-1.02922
36004964	chr17:36004964:T:C	3.32911e-17	-0.793805	-5.92657e-10
36005023	chr17:36005023:T:C	2.42044e-17	-2.95827e-10	-1.11256
36005536	chr17:36005536:C:T	1.06622e-17	-1.93239	-5.92657e-10
36005851	chr17:36005851:G:T	3.99889e-18	-2.02868	-0.884395
36005951	chr17:36005951:A:G	4.30838e-17	-2.95827e-10	-0.535949
36006102	chr17:36006102:C:T	2.41218e-17	-1.11598	-5.92657e-10
36006103	chr17:36006103:G:A	1.89055e-17	-2.95827e-10	-1.35964
36006333	chr17:36006333:C:CT	2.68979e-18	-2.0315	-1.27813
36006617	chr17:36006617:C:T	3.27236e-18	-2.04019	-1.07339
36006656	chr17:36006656:C:T	1.56825e-17	-2.95827e-10	-1.54655
36006678	chr17:36006678:C:A	1.07439e-17	-1.92475	-5.92657e-10
36006765	chr17:36006765:C:T	5.79952e-17	-2.95827e-10	-0.238734
36006825	chr17:36006825:G:A	1.48599e-17	-2.95827e-10	-1.60043
36006882	chr17:36006882:G:A	3.22689e-18	-2.0364	-1.09118
36006948	chr17:36006948:T:C	1.68553e-17	-2.95827e-10	-1.47443
36007062	chr17:36007062:T:C	3.50321e-18	-2.04152	-1.00389
36007212	chr17:36007212:A:G	4.06642e-18	-2.03773	-0.858599
36007407	chr17:36007407:T:C	4.20983e-18	-2.03844	-0.82323
36007429	chr17:36007429:G:A	2.17184e-17	-2.95827e-10	-1.22094
36007697	chr17:36007697:T:C	8.24644e-18	-2.01175	-0.177565
36008126	chr17:36008126:C:T	8.65243e-18	-2.01948	-0.121779
36008303	chr17:36008303:TC:T	2.20599e-17	-2.95827e-10	-1.20533
36008516	chr17:36008516:G:C	1.61445e-17	-2.95827e-10	-1.51752
36008521	chr17:36008521:A:G	1.49307e-17	-2.95827e-10	-1.59567
36008630	chr17:36008630:G:A	1.92998e-18	-2.04221	-1.59937
36008654	chr17:36008654:C:T	4.79292e-18	-1.76881	-0.963148
36008792	chr17:36008792:TG:T	2.15044e-17	-2.95827e-10	-1.23084
36008951	chr17:36008951:C:T	1.75795e-17	-2.95827e-10	-1.43236
36008982	chr17:36008982:C:T	2.19386e-18	-2.00046	-1.51297
36009014	chr17:36009014:C:G	5.6094e-18	-1.97612	-0.598533
36009308	chr17:36009308:G:A	2.28278e-18	-2.03588	-1.43782
36009448	chr17:36009448:A:G	4.13267e-16	-2.95827e-10	1.725
36009521	chr17:36009521:A:G	3.61463e-18	-2.03803	-0.976072
36009593	chr17:36009593:T:C	3.39317e-17	-0.774744	-5.92657e-10
36009697	chr17:36009697:G:A	2.4191e-17	-2.95827e-10	-1.11311
36009796	chr17:36009796:A:G	2.40776e-18	-2.03902	-1.38138
36009836	chr17:36009836:C:T	1.94082e-18	-2.03598	-1.60001
36010206	chr17:36010206:C:T	4.33106e-18	-1.36092	-1.47236
36010450	chr17:36010450:C:T	1.94647e-18	-2.03047	-1.60261
36010675	chr17:36010675:T:C	1.93851e-18	-2.0346	-1.60258
36010848	chr17:36010848:G:C	1.94779e-18	-2.03007	-1.60232
36010923	chr17:36010923:T:A	1.9403e-18	-2.03323	-1.60302
36010957	chr17:36010957:A:G	1.93403e-18	-2.03651	-1.60298
36011038	chr17:36011038:A:G	1.94072e-18	-2.03355	-1.60249
36011456	chr17:36011456:C:T	1.55623e-17	-2.95827e-10	-1.55425
36012465	chr17:36012465:C:T	2.30851e-18	-2.0422	-1.42029
36012898	chr17:36012898:C:T	2.59979e-17	-1.04108	-5.92657e-10
36012968	chr17:36012968:G:A	1.55694e-17	-2.95827e-10	-1.55379
36013385	chr17:36013385:C:A	1.94554e-17	-2.95827e-10	-1.33097
36013388	chr17:36013388:CT:C	1.94554e-17	-2.95827e-10	-1.33097
36013389	chr17:36013389:T:C	1.36367e-16	-2.95827e-10	0.616253
36013552	chr17:36013552:C:T	7.34054e-18	-0.768788	-1.53689
36013602	chr17:36013602:G:T	2.89113e-17	-2.95827e-10	-0.934862
36013794	chr17:36013794:G:A	9.9893e-18	-1.99758	-5.92657e-10
36014042	chr17:36014042:G:C	3.20223e-18	-2.04203	-1.09322
36014155	chr17:36014155:A:G	3.01245e-18	-1.84967	-1.34667
36014180	chr17:36014180:TTCCCATAGCCCG:T	3.03017e-18	-1.83101	-1.35947
36014211	chr17:36014211:A:T	1.74125e-17	-2.95827e-10	-1.44191
36014518	chr17:36014518:A:G	2.41317e-17	-1.11557	-5.92657e-10
36014961	chr17:36014961:T:C	2.58051e-17	-1.04852	-5.92657e-10
36015201	chr17:36015201:A:G	4.25835e-17	-2.95827e-10	-0.547627
36015329	chr17:36015329:A:C	2.0798e-17	-2.95827e-10	-1.26424
36015771	chr17:36015771:T:C	2.06175e-17	-2.95827e-10	-1.27295
36015982	chr17:36015982:T:G	2.48807e-18	-2.00769	-1.3799
36015995	chr17:36015995:G:A	1.49066e-17	-2.95827e-10	-1.59729
36016040	chr17:36016040:A:T	4.30064e-18	-2.03918	-0.801155
36016605	chr17:36016605:G:A	2.05215e-18	-2.04011	-1.5401
36017171	chr17:36017171:G:A	2.16544e-17	-2.95827e-10	-1.22389
36017185	chr17:36017185:T:C	3.18019e-17	-0.839567	-5.92657e-10
36017204	chr17:36017204:G:A	3.90808e-18	-2.02966	-0.906388
36017282	chr17:36017282:A:G	3.27644e-17	-0.809753	-5.92657e-10
36018624	chr17:36018624:A:C	3.63885e-18	-2.04183	-0.965602
36018750	chr17:36018750:G:C	3.23258e-17	-0.823228	-5.92657e-10
36018997	chr17:36018997:G:A	2.40498e-18	-2.04196	-1.3796
36019161	chr17:36019161:A:G	3.77593e-18	-2.04136	-0.929086
36019230	chr17:36019230:T:C	3.81911e-18	-2.04208	-0.916993
36019746	chr17:36019746:C:A	3.46774e-18	-1.84719	-1.20841
36020201	chr17:36020201:T:C	1.93636e-18	-2.03553	-1.60276
36020502	chr17:36020502:A:G	3.33482e-18	-1.62077	-1.47391
36020694	chr17:36020694:A:G	1.93206e-18	-2.03743	-1.60308
36020781	chr17:36020781:A:G	3.64698e-18	-1.84541	-1.15978
36021014	chr17:36021014:A:G	3.62416e-18	-1.66238	-1.34909
36021421	chr17:36021421:C:T	1.95383e-18	-2.02878	-1.60052
36021693	chr17:36021693:C:T	2.11085e-17	-2.95827e-10	-1.24942
36022325	chr17:36022325:G:A	1.2681e-17	-1.75899	-5.92657e-10
36022536	chr17:36022536:G:A	2.00759e-16	-2.95827e-10	1.00301
36022598	chr17:36022598:TGGA:T	2.17512e-18	-1.92546	-1.59655
36023228	chr17:36023228:C:T	2.34737e-18	-1.946	-1.4998
36023272	chr17:36023272:C:T	4.48028e-17	-0.496824	-5.92657e-10
36023273	chr17:36023273:G:A	2.13592e-18	-1.94518	-1.59502
36023304	chr17:36023304:C:T	2.05699e-17	-2.95827e-10	-1.27526
36023374	chr17:36023374:G:A	2.24828e-17	-1.18635	-5.92657e-10
36023622	chr17:36023622:A:G	9.76454e-18	-1.797	-0.223337
36023674	chr17:36023674:C:T	1.4938e-17	-2.95827e-10	-1.59519
36023739	chr17:36023739:G:A	1.62094e-17	-1.76706	0.253561
36023760	chr17:36023760:T:C	2.04703e-18	-2.04165	-1.54106
36023896	chr17:36023896:G:T	2.61563e-17	-1.035	-5.92657e-10
36023997	chr17:36023997:C:T	2.03541e-18	-2.03823	-1.55017
36024131	chr17:36024131:C:A	1.55356e-17	-2.95827e-10	-1.55596
36025123	chr17:36025123:G:T	1.61987e-17	-2.95827e-10	-1.51416
36025300	chr17:36025300:C:T	2.09287e-18	-1.98059	-1.57996
36025629	chr17:36025629:G:A	4.25174e-18	-1.24872	-1.60305
36025799	chr17:36025799:A:T	2.61296e-17	-0.120645	-0.915382
36026330	chr17:36026330:G:A	9.35566e-17	-2.95827e-10	0.239472
36026342	chr17:36026342:C:T	1.50965e-17	-2.95827e-10	-1.58463
36026545	chr17:36026545:G:A	1.48703e-17	-2.95827e-10	-1.59973
36026659	chr17:36026659:T:A	3.05885e-18	-1.62835	-1.55271
36026955	chr17:36026955:A:G	2.51113e-18	-1.80664	-1.57172
36027150	chr17:36027150:C:T	1.48205e-17	-2.95827e-10	-1.60308
36027717	chr17:36027717:A:G	1.65462e-17	-2.95827e-10	-1.49294
36027766	chr17:36027766:G:A	4.58483e-18	-1.76303	-1.01332
36027846	chr17:36027846:T:C	4.88413e-18	-1.85828	-0.854819
36027906	chr17:36027906:A:G	1.66176e-17	-2.95827e-10	-1.48863
36028278	chr17:36028278:C:T	1.51615e-17	-2.95827e-10	-1.58034
36028391	chr17:36028391:C:G	1.8383e-17	-2.95827e-10	-1.38767
36028405	chr17:36028405:G:A	3.2996e-18	-1.55634	-1.54896
36028531	chr17:36028531:A:G	3.82964e-18	-1.38397	-1.57235
36028741	chr17:36028741:G:A	4.32634e-18	-1.2799	-1.55447
36029196	chr17:36029196:G:A	4.36087e-18	-1.27236	-1.55406
36029492	chr17:36029492:T:C	1.55335e-17	-2.95827e-10	-1.55609
36029826	chr17:36029826:C:G	1.56568e-17	-2.95827e-10	-1.54819
36029902	chr17:36029902:C:T	1.48701e-17	-2.95827e-10	-1.59975
36030108	chr17:36030108:A:G	3.24236e-18	-1.62521	-1.49759
36030157	chr17:36030157:A:G	1.46646e-17	-1.61366	-5.92657e-10
36030581	chr17:36030581:C:T	2.25825e-18	-1.88162	-1.60288
36030674	chr17:36030674:T:C	1.52839e-17	-2.95827e-10	-1.57229
36030783	chr17:36030783:A:G	2.70946e-18	-1.71385	-1.58849
36031119	chr17:36031119:C:T	6.01281e-17	-2.95827e-10	-0.202618
36031260	chr17:36031260:C:T	4.43792e-18	-1.75928	-1.04963
36031415	chr17:36031415:T:C	3.91681e-18	-1.91987	-1.01395
36031666	chr17:36031666:C:T	4.90639e-18	-2.02097	-0.687585
36031850	chr17:36031850:T:C	2.79212e-18	-1.87326	-1.39904
36031997	chr17:36031997:A:G	1.49314e-17	-2.95827e-10	-1.59563
36032207	chr17:36032207:C:T	3.26009e-18	-1.71508	-1.40226
36032377	chr17:36032377:A:C	1.54326e-17	-2.95827e-10	-1.56261
36032415	chr17:36032415:C:G	4.43199e-18	-1.72888	-1.08137
36032689	chr17:36032689:C:T	3.62371e-18	-2.02559	-0.986007
36032735	chr17:36032735:G:A	3.54822e-18	-2.03018	-1.00247
36032820	chr17:36032820:A:C	2.97414e-17	-2.95827e-10	-0.906553
36032864	chr17:36032864:C:T	6.36311e-18	-0.911796	-1.53678
36032905	chr17:36032905:GT:G	1.51628e-16	-2.95827e-10	0.722337
36032936	chr17:36032936:T:C	4.46359e-18	-1.74654	-1.0566
36033440	chr17:36033440:C:T	1.10266e-16	-2.95827e-10	0.403804
36033453	chr17:36033453:C:T	2.89414e-17	-2.95827e-10	-0.933821
36033620	chr17:36033620:G:A	4.80767e-18	-1.65514	-1.07375
36033802	chr17:36033802:C:T	5.06414e-18	-1.63982	-1.03709
36033824	chr17:36033824:A:G	2.80225e-17	-2.95827e-10	-0.966087
36034179	chr17:36034179:T:A	2.21191e-17	-2.95827e-10	-1.20265
36034264	chr17:36034264:C:T	4.94671e-18	-1.70595	-0.994422
36034380	chr17:36034380:A:G	5.71019e-18	-0.96147	-1.59537
36034439	chr17:36034439:A:T	1.88112e-17	-2.95827e-10	-1.36464
36034770	chr17:36034770:G:A	4.33736e-18	-1.69858	-1.13325
36034834	chr17:36034834:C:T	3.5244e-18	-1.64089	-1.39849
36034937	chr17:36034937:T:C	2.18742e-17	-2.95827e-10	-1.21379
36035204	chr17:36035204:C:T	1.63148e-17	-2.95827e-10	-1.50702
36035420	chr17:36035420:A:G	9.64659e-18	-2.03249	-5.92657e-10
36035459	chr17:36035459:T:C	1.51809e-17	-2.95827e-10	-1.57905
36035530	chr17:36035530:A:G	1.70048e-17	-2.95827e-10	-1.4656
36036057	chr17:36036057:T:C	4.8264e-18	-1.78785	-0.937143
36036108	chr17:36036108:A:T	3.15279e-18	-2.0335	-1.1173
36036557	chr17:36036557:T:G	3.02087e-18	-1.9937	-1.19985
36036671	chr17:36036671:C:T	1.0123e-17	-1.98428	-5.92657e-10
36036780	chr17:36036780:TTA:T	3.35238e-17	-2.95827e-10	-0.786838
36036824	chr17:36036824:T:C	2.69524e-18	-1.71885	-1.58876
36036951	chr17:36036951:A:C	1.55138e-17	-2.95827e-10	-1.55737
36037024	chr17:36037024:T:C	2.72091e-17	-2.95827e-10	-0.995543
36037318	chr17:36037318:C:A	3.40528e-16	-2.95827e-10	1.5314
36037320	chr17:36037320:G:A	1.77649e-17	-2.95827e-10	-1.42187
36037522	chr17:36037522:C:T	7.25626e-17	-2.95827e-10	-0.0146451
36037705	chr17:36037705:T:C	1.48372e-17	-2.95827e-10	-1.60196
36037728	chr17:36037728:G:T	2.73389e-18	-1.90843	-1.38494
36037866	chr17:36037866:T:C	1.48288e-17	-2.95827e-10	-1.60252
36037934	chr17:36037934:T:C	1.48256e-17	-2.95827e-10	-1.60274
36037981	chr17:36037981:T:C	3.00424e-17	-2.95827e-10	-0.896486
36037991	chr17:36037991:A:ACTCTTTATT	1.50845e-17	-2.95827e-10	-1.58543
36038087	chr17:36038087:T:C	1.5774e-17	-2.95827e-10	-1.54073
36038199	chr17:36038199:A:G	3.29817e-18	-2.01189	-1.09383
36038512	chr17:36038512:G:T	1.87775e-17	-2.95827e-10	-1.36643
36038580	chr17:36038580:T:C	2.54451e-17	-2.95827e-10	-1.06257
36038605	chr17:36038605:A:G	4.89484e-17	-2.95827e-10	-0.408329
36039130	chr17:36039130:A:G	1.63144e-17	-2.95827e-10	-1.50705
36039392	chr17:36039392:TATA:T	2.63382e-17	-2.95827e-10	-1.02807
36039458	chr17:36039458:A:G	2.46059e-17	-2.95827e-10	-1.09611
36039507	chr17:36039507:A:G	1.4992e-17	-2.95827e-10	-1.59157
36039510	chr17:36039510:C:T	3.36286e-18	-2.04185	-1.04446
36039710	chr17:36039710:G:T	1.60622e-17	-2.95827e-10	-1.52262
36039955	chr17:36039955:T:C	3.02321e-17	-2.95827e-10	-0.890191
36040847	chr17:36040847:T:G	4.10679e-17	-2.95827e-10	-0.583869
36040996	chr17:36040996:A:G	2.81005e-17	-2.95827e-10	-0.963308
36041037	chr17:36041037:C:T	3.4088e-17	-2.95827e-10	-0.770148
36041147	chr17:36041147:ATGATAT:A	1.45065e-17	-1.6245	-5.92657e-10
36041462	chr17:36041462:A:T	7.53178e-17	-2.95827e-10	0.0226211
36041611	chr17:36041611:C:T	2.59487e-17	-2.95827e-10	-1.04297
36041683	chr17:36041683:T:C	1.7442e-17	-0.491344	-0.948868
36041790	chr17:36041790:T:C	1.49507e-17	-2.95827e-10	-1.59434
36042137	chr17:36042137:C:T	2.48703e-17	-2.95827e-10	-1.08542
36042194	chr17:36042194:A:G	2.51318e-17	-2.95827e-10	-1.07496
36042208	chr17:36042208:G:A	2.5428e-17	-2.95827e-10	-1.06324
36042340	chr17:36042340:A:G	2.16813e-17	-2.95827e-10	-1.22264
36042363	chr17:36042363:A:G	4.17002e-17	-2.95827e-10	-0.568588
36042486	chr17:36042486:A:T	2.43643e-17	-2.95827e-10	-1.10598
36042563	chr17:36042563:A:G	1.65456e-17	-2.95827e-10	-1.49298
36043085	chr17:36043085:G:A	1.00697e-17	-1.98956	-5.92657e-10
36043229	chr17:36043229:G:A	2.65431e-18	-2.03967	-1.28324
36043425	chr17:36043425:G:A	4.1844e-17	-2.95827e-10	-0.565147
36043495	chr17:36043495:C:A	1.48451e-17	-2.95827e-10	-1.60143
36043864	chr17:36043864:T:C	2.29099e-18	-2.03503	-1.43508
36043942	chr17:36043942:C:T	3.5388e-17	-2.95827e-10	-0.732721
36044217	chr17:36044217:T:C	3.23353e-17	-2.95827e-10	-0.822936
36044598	chr17:36044598:C:T	1.2044e-15	-2.95827e-10	2.79464
36044622	chr17:36044622:T:G	2.61287e-18	-2.04204	-1.29661
36044745	chr17:36044745:C:T	1.48389e-17	-2.95827e-10	-1.60184
36044885	chr17:36044885:C:T	2.13748e-17	-2.95827e-10	-1.23688
36045223	chr17:36045223:A:G	2.33538e-18	-2.03896	-1.41196
36045331	chr17:36045331:A:C	2.69648e-18	-2.02512	-1.28203
36045352	chr17:36045352:A:T	3.17632e-17	-2.95827e-10	-0.840786
36045399	chr17:36045399:T:C	1.49159e-17	-2.95827e-10	-1.59667
36045458	chr17:36045458:C:T	3.39385e-17	-2.95827e-10	-0.774543
36045781	chr17:36045781:T:G	2.48764e-18	-2.04111	-1.34665
36045888	chr17:36045888:G:A	1.49848e-17	-2.95827e-10	-1.59206
36046117	chr17:36046117:T:C	4.42081e-17	-2.95827e-10	-0.510187
36046285	chr17:36046285:T:G	1.55818e-17	-2.95827e-10	-1.55299
36046321	chr17:36046321:T:C	4.32571e-17	-2.95827e-10	-0.531934
36046322	chr17:36046322:G:A	4.25357e-17	-2.95827e-10	-0.548752
36046541	chr17:36046541:C:T	1.55985e-17	-2.95827e-10	-1.55192
36046574	chr17:36046574:G:A	2.18043e-17	-2.95827e-10	-1.21699
36046665	chr17:36046665:C:T	1.54499e-17	-2.95827e-10	-1.56149
36046956	chr17:36046956:A:T	1.61851e-17	-2.95827e-10	-1.515
36047098	chr17:36047098:G:A	4.73214e-17	-2.95827e-10	-0.442131
36047222	chr17:36047222:A:G	4.89548e-17	-2.95827e-10	-0.408197
36047327	chr17:36047327:G:T	2.18442e-17	-2.95827e-10	-1.21516
36047429	chr17:36047429:C:T	3.31697e-18	-1.58111	-1.51894
36047674	chr17:36047674:C:A	4.61524e-17	-2.95827e-10	-0.467145
36047746	chr17:36047746:C:T	2.12431e-18	-1.98465	-1.56099
36047965	chr17:36047965:A:C	4.4049e-17	-2.95827e-10	-0.513793
36047989	chr17:36047989:C:T	1.54847e-17	-2.95827e-10	-1.55924
36048099	chr17:36048099:T:C	3.30095e-18	-1.57847	-1.52642
36048103	chr17:36048103:T:C	4.08914e-18	-1.68123	-1.20953
36048214	chr17:36048214:T:A	1.49438e-17	-2.95827e-10	-1.59479
36048412	chr17:36048412:CA:C	2.95373e-17	-2.95827e-10	-0.91344
36048491	chr17:36048491:G:A	1.79159e-17	-2.95827e-10	-1.41341
36048528	chr17:36048528:A:G	4.7576e-17	-2.95827e-10	-0.436766
36048554	chr17:36048554:C:A	1.95992e-18	-2.02315	-1.60305
36048799	chr17:36048799:C:T	4.36271e-18	-1.67238	-1.15362
36049237	chr17:36049237:T:A	1.79936e-17	-2.95827e-10	-1.40908
36049239	chr17:36049239:C:A	1.81902e-17	-2.95827e-10	-1.39821
36049428	chr17:36049428:C:T	6.28142e-17	-2.95827e-10	-0.158913
36049554	chr17:36049554:C:T	3.23659e-17	-2.03598	1.21399
36049881	chr17:36049881:TACTC:T	2.35733e-17	-2.95827e-10	-1.13898
36049928	chr17:36049928:C:T	1.48349e-17	-2.95827e-10	-1.60211
36049933	chr17:36049933:A:T	3.95627e-17	-2.95827e-10	-0.621208
36050050	chr17:36050050:G:GCCTTAATGGTCCA	4.74031e-17	-2.95827e-10	-0.440406
36050362	chr17:36050362:A:T	6.12523e-18	-1.97791	-0.508773
36050512	chr17:36050512:C:A	2.18442e-17	-2.95827e-10	-1.21516
36050617	chr17:36050617:A:G	2.38153e-17	-2.95827e-10	-1.12876
36050712	chr17:36050712:G:A	1.4873e-17	-2.95827e-10	-1.59954
36050714	chr17:36050714:G:A	9.70429e-18	-2.02653	-5.92657e-10
36051257	chr17:36051257:T:C	2.33516e-17	-2.95827e-10	-1.14843
36051270	chr17:36051270:A:G	4.76617e-17	-2.95827e-10	-0.434967
36051572	chr17:36051572:T:C	4.93841e-17	-2.95827e-10	-0.399465
36052534	chr17:36052534:G:A	1.49743e-17	-2.95827e-10	-1.59276
36052779	chr17:36052779:T:C	3.3721e-18	-1.55496	-1.5286
36053135	chr17:36053135:C:T	3.29066e-18	-1.60824	-1.49976
36053586	chr17:36053586:G:A	4.77889e-17	-2.95827e-10	-0.432302
36053901	chr17:36053901:A:G	2.32678e-17	-2.95827e-10	-1.15203
36054219	chr17:36054219:A:T	4.50484e-17	-2.95827e-10	-0.491356
36054388	chr17:36054388:G:C	3.73452e-17	-2.95827e-10	-0.678889
36054604	chr17:36054604:G:A	1.79683e-17	-2.95827e-10	-1.41048
36054822	chr17:36054822:A:AAAAC	1.53303e-17	-2.95827e-10	-1.56926
36055123	chr17:36055123:G:T	4.57218e-18	-2.04217	-0.736934
36055145	chr17:36055145:G:A	2.41447e-17	-2.95827e-10	-1.11503
36055211	chr17:36055211:A:C	4.53608e-17	-2.95827e-10	-0.484447
36055219	chr17:36055219:T:C	2.73291e-17	-2.95827e-10	-0.991142
36055639	chr17:36055639:T:C	1.48597e-17	-2.95827e-10	-1.60044
36055743	chr17:36055743:C:T	2.90763e-18	-1.77301	-1.45874
36055928	chr17:36055928:T:C	3.59578e-18	-1.60291	-1.41642
36056249	chr17:36056249:G:A	2.34747e-17	-2.95827e-10	-1.14317
36056303	chr17:36056303:C:G	2.8416e-17	-2.95827e-10	-0.952142
36056347	chr17:36056347:C:A	2.25543e-17	-2.95827e-10	-1.18317
36056501	chr17:36056501:G:A	1.50268e-17	-2.95827e-10	-1.58926
36057257	chr17:36057257:C:T	1.49919e-17	-2.95827e-10	-1.59159
36057460	chr17:36057460:C:T	3.45433e-17	-2.95827e-10	-0.756882
36057796	chr17:36057796:C:G	1.7189e-17	-1.45483	-5.92657e-10
36057850	chr17:36057850:T:C	7.34178e-18	-1.99646	-0.309049
36058203	chr17:36058203:G:A	5.39231e-18	-2.0157	-0.598418
36058228	chr17:36058228:T:C	1.27938e-17	-1.96255	0.212409
36058301	chr17:36058301:C:G	2.41202e-17	-2.95827e-10	-1.11605
36058726	chr17:36058726:A:G	1.11473e-17	-2.02208	0.134188
36059035	chr17:36059035:G:A	4.76804e-18	-2.00566	-0.731495
36059516	chr17:36059516:G:A	1.49443e-17	-2.04155	0.446781
36059556	chr17:36059556:A:G	4.11588e-18	-1.87719	-1.00705
36059804	chr17:36059804:A:G	1.5346e-17	-2.95827e-10	-1.56824
36060165	chr17:36060165:G:A	2.58782e-17	-1.89689	0.851195
36060174	chr17:36060174:G:A	5.825e-18	-1.87013	-0.666801
36060489	chr17:36060489:G:A	1.06923e-17	-1.92958	-5.92657e-10
36060559	chr17:36060559:A:G	1.75531e-17	-2.95827e-10	-1.43387
36060673	chr17:36060673:T:C	2.92401e-17	-2.95827e-10	-0.923552
36060806	chr17:36060806:G:A	2.49991e-17	-1.89567	0.815413
36061358	chr17:36061358:A:G	2.21692e-17	-2.95827e-10	-1.20039
36061378	chr17:36061378:CT:C	2.29492e-17	-2.95827e-10	-1.16581
36061591	chr17:36061591:T:C	2.23437e-17	-2.95827e-10	-1.19255
36061758	chr17:36061758:A:G	2.22486e-17	-2.95827e-10	-1.19681
36062001	chr17:36062001:A:G	3.65307e-18	-2.03346	-0.970066
36062057	chr17:36062057:C:T	2.15435e-17	-2.95827e-10	-1.22902
36062466	chr17:36062466:T:C	2.8056e-17	-2.95827e-10	-0.964892
36062609	chr17:36062609:T:C	1.63593e-17	-2.95827e-10	-1.5043
36062643	chr17:36062643:T:C	3.64079e-17	-2.95827e-10	-0.704308
36062757	chr17:36062757:C:T	1.70589e-17	-2.95827e-10	-1.46242
```
