## Supplementary material for "Characterization of shared and ancestry-specific signals driving complex traits using multi-ancestry fine-mapping": susiex_nc2.cs80.cs

```
CS_ID	SNP	BP	REF_ALLELE	ALT_ALLELE	REF_FRQ	BETA	SE	-LOG10P	CS_PIP	OVRL_PIP
1	chr17:35562904:G:A	35562904	A,A	G,G	1,1	-inf,-inf	inf,inf	13.6642,5.93898	0.495024	0.495027
1	chr17:35558885:A:G	35558885	G,G	A,A	1,1	-inf,-inf	inf,inf	13.4352,5.93275	0.288977	0.288981
1	chr17:35557785:T:C	35557785	C,C	T,T	1,1	-inf,-inf	inf,inf	13.3733,5.80969	0.188087	0.188092
2	chr17:35559745:C:T	35559745	T,NA	C,NA	1,NA	-inf,NA	inf,NA	3.87817,NA	0.188738	0.188738
2	chr17:35572827:CCT:C	35572827	C,NA	CCT,NA	1,NA	-inf,NA	inf,NA	3.78221,NA	0.148432	0.148432
2	chr17:35641083:A:G	35641083	G,NA	A,NA	1,NA	-inf,NA	inf,NA	3.20124,NA	0.0698635	0.0698635
2	chr17:35553436:C:G	35553436	G,G	C,C	1,1	-inf,inf	inf,inf	3.37959,0.0640464	0.041868	0.041868
2	chr17:35553998:T:C	35553998	C,C	T,T	1,1	-inf,inf	inf,inf	3.36529,0.0619485	0.0405956	0.0405956
2	chr17:35552251:C:T	35552251	T,T	C,C	1,1	-inf,inf	inf,inf	3.33229,0.0744567	0.0363554	0.0363554
2	chr17:35553672:G:A	35553672	A,A	G,G	1,1	-inf,inf	inf,inf	3.32864,0.0698034	0.0362978	0.0362978
2	chr17:35554209:C:A	35554209	A,A	C,C	1,1	-inf,inf	inf,inf	3.33652,0.0840414	0.036081	0.036081
2	chr17:35545238:G:A	35545238	A,A	G,G	1,1	-inf,-inf	inf,inf	2.64219,0.0712965	0.00987507	0.00987507
2	chr17:35545778:A:G	35545778	G,G	A,A	1,1	-inf,-inf	inf,inf	2.60015,0.0752403	0.0090379	0.0090379
2	chr17:35541013:A:AG	35541013	AG,AG	A,A	1,1	-inf,inf	inf,inf	2.78814,0.0350043	0.00471936	0.00471936
2	chr17:36044598:C:T	36044598	NA,T	NA,C	NA,1	NA,inf	NA,inf	NA,2.60583	0.00354847	0.00354847
2	chr17:35248204:T:G	35248204	G,G	T,T	1,1	inf,inf	inf,inf	1.39003,2.0413	0.00318475	0.00318475
2	chr17:35090555:G:A	35090555	NA,A	NA,G	NA,1	NA,inf	NA,inf	NA,2.3929	0.0025844	0.0025844
2	chr17:35463968:G:A	35463968	A,NA	G,NA	1,NA	inf,NA	inf,NA	2.33295,NA	0.00237673	0.00237673
2	chr17:35146753:T:C	35146753	C,NA	T,NA	1,NA	-inf,NA	inf,NA	2.26974,NA	0.00233899	0.00233899
2	chr17:35077407:C:T	35077407	NA,T	NA,C	NA,1	NA,inf	NA,inf	NA,2.3329	0.00229545	0.00229545
2	chr17:35551349:A:G	35551349	G,G	A,A	1,1	-inf,inf	inf,inf	2.16299,0.0698562	0.0022061	0.0022061
2	chr17:35060878:GA:G	35060878	NA,G	NA,GA	NA,1	NA,inf	NA,inf	NA,2.31619	0.00220113	0.00220113
2	chr17:35070062:G:A	35070062	NA,A	NA,G	NA,1	NA,inf	NA,inf	NA,2.30708	0.00218792	0.00218792
2	chr17:35125348:C:T	35125348	T,NA	C,NA	1,NA	-inf,NA	inf,NA	2.24901,NA	0.00216312	0.00216312
2	chr17:35063085:C:T	35063085	NA,T	NA,C	NA,1	NA,inf	NA,inf	NA,2.29422	0.00211387	0.00211387
2	chr17:35896279:C:T	35896279	T,NA	C,NA	1,NA	-inf,NA	inf,NA	1.85221,NA	0.00207065	0.00207065
2	chr17:35131449:G:C	35131449	C,NA	G,NA	1,NA	-inf,NA	inf,NA	2.18542,NA	0.00193038	0.00193038
2	chr17:35097182:C:A	35097182	NA,A	NA,C	NA,1	NA,inf	NA,inf	NA,2.26736	0.00192591	0.00192591
2	chr17:35083969:T:C	35083969	NA,C	NA,T	NA,1	NA,inf	NA,inf	NA,2.24131	0.00189394	0.00189394
2	chr17:35552984:C:G	35552984	G,G	C,C	1,1	-inf,inf	inf,inf	2.19516,0.0258803	0.00168277	0.00168277
2	chr17:35085436:T:C	35085436	NA,C	NA,T	NA,1	NA,inf	NA,inf	NA,2.12992	0.00158825	0.00158825
2	chr17:35905953:C:T	35905953	T,NA	C,NA	1,NA	-inf,NA	inf,NA	1.71672,NA	0.00149281	0.00149281
2	chr17:35446003:A:G	35446003	G,G	A,A	1,1	inf,inf	inf,inf	1.47553,0.427666	0.00140201	0.00140201
2	chr17:35101140:T:C	35101140	NA,C	NA,T	NA,1	NA,inf	NA,inf	NA,2.08315	0.00139837	0.00139837
2	chr17:35147357:C:T	35147357	NA,T	NA,C	NA,1	NA,-inf	NA,inf	NA,2.21155	0.00135822	0.00135822
2	chr17:35150896:A:T	35150896	NA,T	NA,A	NA,1	NA,-inf	NA,inf	NA,2.21028	0.00135522	0.00135522
2	chr17:35249875:T:A	35249875	A,A	T,T	1,1	inf,inf	inf,inf	1.46224,1.53996	0.00123718	0.00123718
2	chr17:35368730:A:T	35368730	T,T	A,A	1,1	inf,inf	inf,inf	3.00662,0.099549	0.00115779	0.00115779
2	chr17:35266302:A:G	35266302	NA,G	NA,A	NA,1	NA,inf	NA,inf	NA,1.68352	0.00112123	0.00112123
2	chr17:35537039:C:T	35537039	NA,T	NA,C	NA,1	NA,-inf	NA,inf	NA,1.90453	0.00111869	0.00111869
2	chr17:35260400:A:G	35260400	NA,G	NA,A	NA,1	NA,inf	NA,inf	NA,1.68313	0.0011158	0.0011158
2	chr17:36037318:C:A	36037318	NA,A	NA,C	NA,1	NA,inf	NA,inf	NA,1.9735	0.00111078	0.00111078
2	chr17:35715285:A:G	35715285	NA,G	NA,A	NA,1	NA,inf	NA,inf	NA,2.24483	0.00107087	0.00107087
2	chr17:36009448:A:G	36009448	NA,G	NA,A	NA,1	NA,inf	NA,inf	NA,2.07165	0.00105583	0.00105583
2	chr17:35445777:C:T	35445777	T,T	C,C	1,1	inf,-inf	inf,inf	1.91833,0.536224	0.0010168	0.0010168
2	chr17:35214019:T:C	35214019	C,NA	T,NA	1,NA	-inf,NA	inf,NA	1.89403,NA	0.00101078	0.00101078
2	chr17:35547293:T:A	35547293	A,A	T,T	1,1	-inf,inf	inf,inf	1.96557,0.75388	0.000957026	0.000957026
2	chr17:35536781:C:G	35536781	NA,G	NA,C	NA,1	NA,-inf	NA,inf	NA,1.81959	0.000946871	0.000946871
2	chr17:35955460:G:A	35955460	NA,A	NA,G	NA,1	NA,inf	NA,inf	NA,1.40618	0.000928824	0.000928824
2	chr17:35547350:T:A	35547350	A,A	T,T	1,1	-inf,inf	inf,inf	1.95208,0.749122	0.00092458	0.00092458
2	chr17:35926975:G:A	35926975	A,NA	G,NA	1,NA	inf,NA	inf,NA	2.03713,NA	0.000917635	0.000917635
2	chr17:35190603:C:T	35190603	NA,T	NA,C	NA,1	NA,inf	NA,inf	NA,1.85385	0.000914612	0.000914612
2	chr17:35225256:T:C	35225256	C,NA	T,NA	1,NA	-inf,NA	inf,NA	1.83888,NA	0.000896201	0.000896201
2	chr17:35719015:A:G	35719015	G,NA	A,NA	1,NA	-inf,NA	inf,NA	1.47305,NA	0.000892092	0.000892092
2	chr17:35263143:T:A	35263143	NA,A	NA,T	NA,1	NA,inf	NA,inf	NA,1.56076	0.000858885	0.000858885
2	chr17:35217960:C:T	35217960	T,NA	C,NA	1,NA	-inf,NA	inf,NA	1.80837,NA	0.000855244	0.000855244
2	chr17:35187666:T:C	35187666	NA,C	NA,T	NA,1	NA,-inf	NA,inf	NA,1.72892	0.000791368	0.000791368
2	chr17:35936103:C:A	35936103	NA,A	NA,C	NA,1	NA,inf	NA,inf	NA,2.07859	0.000762642	0.000762642
2	chr17:35956070:A:G	35956070	NA,G	NA,A	NA,1	NA,inf	NA,inf	NA,1.31476	0.000753638	0.000753638
2	chr17:35955284:T:C	35955284	NA,C	NA,T	NA,1	NA,inf	NA,inf	NA,1.30787	0.000735919	0.000735919
2	chr17:35955315:A:G	35955315	NA,G	NA,A	NA,1	NA,inf	NA,inf	NA,1.30005	0.0007232	0.0007232
2	chr17:35372331:G:A	35372331	A,A	G,G	1,1	inf,inf	inf,inf	2.02406,1.36986	0.000722498	0.000722498
2	chr17:35954626:G:A	35954626	NA,A	NA,G	NA,1	NA,inf	NA,inf	NA,1.28903	0.000706463	0.000706463
2	chr17:35246909:G:C	35246909	NA,C	NA,G	NA,1	NA,inf	NA,inf	NA,1.59296	0.0007004	0.0007004
2	chr17:35106830:G:T	35106830	T,T	G,G	1,1	inf,-inf	inf,inf	2.29973,0.762209	0.000689784	0.000689784
2	chr17:35129038:C:T	35129038	NA,T	NA,C	NA,1	NA,-inf	NA,inf	NA,1.7369	0.000671451	0.000671451
2	chr17:35282785:T:G	35282785	G,NA	T,NA	1,NA	inf,NA	inf,NA	1.65171,NA	0.000667653	0.000667653
2	chr17:35184518:C:T	35184518	T,T	C,C	1,1	-inf,inf	inf,inf	1.69496,1.63029	0.000665383	0.000665383
2	chr17:35709856:A:T	35709856	T,NA	A,NA	1,NA	-inf,NA	inf,NA	1.34294,NA	0.000663634	0.000663634
2	chr17:35536498:T:C	35536498	NA,C	NA,T	NA,1	NA,inf	NA,inf	NA,1.589	0.000660835	0.000660835
2	chr17:35442864:G:A	35442864	A,A	G,G	1,1	inf,-inf	inf,inf	1.75021,0.591573	0.00064319	0.00064319
2	chr17:35140653:A:C	35140653	NA,C	NA,A	NA,1	NA,-inf	NA,inf	NA,1.64124	0.000642201	0.000642201
2	chr17:36013389:T:C	36013389	NA,C	NA,T	NA,1	NA,inf	NA,inf	NA,1.50052	0.000640031	0.000640031
2	chr17:35386134:C:T	35386134	NA,T	NA,C	NA,1	NA,inf	NA,inf	NA,1.68957	0.000628807	0.000628807
2	chr17:35341239:C:T	35341239	T,T	C,C	1,1	-inf,-inf	inf,inf	1.00325,2.04773	0.000627409	0.000627409
2	chr17:35131656:C:G	35131656	NA,G	NA,C	NA,1	NA,-inf	NA,inf	NA,1.62706	0.000622713	0.000622713
2	chr17:35148982:G:A	35148982	A,NA	G,NA	1,NA	-inf,NA	inf,NA	2.02924,NA	0.000622164	0.000622164
2	chr17:35445144:T:C	35445144	NA,C	NA,T	NA,1	NA,inf	NA,inf	NA,1.60127	0.000621138	0.000621138
2	chr17:35444832:A:G	35444832	NA,G	NA,A	NA,1	NA,inf	NA,inf	NA,1.60065	0.000620241	0.000620241
2	chr17:35136751:C:G	35136751	NA,G	NA,C	NA,1	NA,-inf	NA,inf	NA,1.62377	0.000620167	0.000620167
2	chr17:35637017:A:C	35637017	C,NA	A,NA	1,NA	-inf,NA	inf,NA	1.31335,NA	0.000619157	0.000619157
2	chr17:35444937:T:C	35444937	NA,C	NA,T	NA,1	NA,inf	NA,inf	NA,1.59926	0.00061848	0.00061848
2	chr17:35670188:T:C	35670188	NA,C	NA,T	NA,1	NA,-inf	NA,inf	NA,1.32409	0.000615253	0.000615253
2	chr17:35733530:A:G	35733530	NA,G	NA,A	NA,1	NA,inf	NA,inf	NA,1.12682	0.00060761	0.00060761
2	chr17:35139414:G:A	35139414	NA,A	NA,G	NA,1	NA,-inf	NA,inf	NA,1.6121	0.000603454	0.000603454
2	chr17:35529420:C:A	35529420	NA,A	NA,C	NA,1	NA,-inf	NA,inf	NA,1.57036	0.000601483	0.000601483
2	chr17:35373385:C:T	35373385	T,T	C,C	1,1	inf,inf	inf,inf	2.02298,1.24129	0.000598013	0.000598013
2	chr17:35527007:T:TA	35527007	NA,TA	NA,T	NA,1	NA,-inf	NA,inf	NA,1.56655	0.000596807	0.000596807
2	chr17:35533586:A:G	35533586	NA,G	NA,A	NA,1	NA,-inf	NA,inf	NA,1.54369	0.000592793	0.000592793
2	chr17:35999675:G:A	35999675	NA,A	NA,G	NA,1	NA,inf	NA,inf	NA,1.78984	0.000591169	0.000591169
2	chr17:35729195:C:T	35729195	NA,T	NA,C	NA,1	NA,inf	NA,inf	NA,0.860322	0.000587611	0.000587611
2	chr17:35246149:T:A	35246149	A,A	T,T	1,1	-inf,-inf	inf,inf	2.46016,0.748973	0.000585779	0.000585779
2	chr17:35137242:G:C	35137242	NA,C	NA,G	NA,1	NA,-inf	NA,inf	NA,1.59385	0.000584901	0.000584901
2	chr17:35136723:T:A	35136723	NA,A	NA,T	NA,1	NA,-inf	NA,inf	NA,1.59385	0.000584901	0.000584901
2	chr17:35531950:A:G	35531950	NA,G	NA,A	NA,1	NA,-inf	NA,inf	NA,1.5414	0.000568722	0.000568722
2	chr17:35737566:G:GCTGGAAATGGCACTGCTGGATCACAATGC	35737566	GCTGGAAATGGCACTGCTGGATCACAATGC,NA	G,NA	1,NA	-inf,NA	inf,NA	1.35477,NA	0.000568656	0.000568656
2	chr17:35960055:G:A	35960055	A,NA	G,NA	1,NA	-inf,NA	inf,NA	1.69092,NA	0.000567608	0.000567608
2	chr17:35469241:T:C	35469241	C,C	T,T	1,1	-inf,inf	inf,inf	3.14484,0.155023	0.000563794	0.000563794
2	chr17:36022536:G:A	36022536	NA,A	NA,G	NA,1	NA,inf	NA,inf	NA,1.70251	0.000554305	0.000554305
2	chr17:35577813:G:A	35577813	A,NA	G,NA	1,NA	inf,NA	inf,NA	2.32369,NA	0.000537189	0.000537189
2	chr17:35275122:C:T	35275122	NA,T	NA,C	NA,1	NA,-inf	NA,inf	NA,1.72788	0.000533707	0.000533707
2	chr17:35448494:G:A	35448494	A,A	G,G	1,1	inf,inf	inf,inf	2.06569,0.761687	0.000528272	0.000528272
2	chr17:35533838:T:A	35533838	NA,A	NA,T	NA,1	NA,-inf	NA,inf	NA,1.48595	0.000527833	0.000527833
2	chr17:35129089:C:T	35129089	NA,T	NA,C	NA,1	NA,-inf	NA,inf	NA,1.53667	0.000522279	0.000522279
2	chr17:35185745:GA:G	35185745	NA,G	NA,GA	NA,1	NA,inf	NA,inf	NA,1.51234	0.000518635	0.000518635
2	chr17:35135043:C:CA	35135043	NA,CA	NA,C	NA,1	NA,-inf	NA,inf	NA,1.52988	0.000512867	0.000512867
2	chr17:35138530:G:A	35138530	NA,A	NA,G	NA,1	NA,-inf	NA,inf	NA,1.53119	0.000512366	0.000512366
2	chr17:35158909:C:A	35158909	A,A	C,C	1,1	inf,-inf	inf,inf	1.39734,1.6507	0.000501879	0.000501879
2	chr17:35505710:C:T	35505710	NA,T	NA,C	NA,1	NA,-inf	NA,inf	NA,2.28722	0.000497584	0.000497584
2	chr17:35668682:C:G	35668682	NA,G	NA,C	NA,1	NA,-inf	NA,inf	NA,1.22166	0.00048985	0.00048985
2	chr17:35142283:C:G	35142283	NA,G	NA,C	NA,1	NA,inf	NA,inf	NA,1.37559	0.000483939	0.000483939
2	chr17:35601002:G:A	35601002	NA,A	NA,G	NA,1	NA,-inf	NA,inf	NA,1.20561	0.000480366	0.000480366
2	chr17:35550541:G:A	35550541	NA,A	NA,G	NA,1	NA,inf	NA,inf	NA,2.5985	0.00047149	0.00047149
2	chr17:35185010:G:A	35185010	A,A	G,G	1,1	-inf,inf	inf,inf	2.42734,0.574229	0.000468489	0.000468489
2	chr17:35634990:C:T	35634990	T,NA	C,NA	1,NA	-inf,NA	inf,NA	1.29104,NA	0.00046651	0.00046651
2	chr17:35443582:T:C	35443582	C,C	T,T	1,1	inf,inf	inf,inf	1.1983,0.165306	0.000458598	0.000458598
2	chr17:35139716:G:A	35139716	NA,A	NA,G	NA,1	NA,inf	NA,inf	NA,1.4616	0.000453024	0.000453024
2	chr17:35975092:C:T	35975092	T,T	C,C	1,1	-inf,inf	inf,inf	1.95949,0.887609	0.000452927	0.000452927
2	chr17:35125739:G:C	35125739	NA,C	NA,G	NA,1	NA,-inf	NA,inf	NA,1.46279	0.000451182	0.000451182
2	chr17:35414129:G:A	35414129	NA,A	NA,G	NA,1	NA,inf	NA,inf	NA,1.41319	0.000448525	0.000448525
2	chr17:35548243:T:A	35548243	A,A	T,T	1,1	-inf,-inf	inf,inf	1.89174,1.12979	0.000442381	0.000442381
2	chr17:35525271:T:C	35525271	C,C	T,T	1,1	-inf,-inf	inf,inf	1.52032,0.161843	0.000440776	0.000440776
2	chr17:35940862:G:A	35940862	A,A	G,G	1,1	-inf,-inf	inf,inf	0.694027,0.828071	0.000436498	0.000436498
2	chr17:35256323:C:T	35256323	T,NA	C,NA	1,NA	inf,NA	inf,NA	1.738,NA	0.000426952	0.000426952
2	chr17:35205472:A:G	35205472	NA,G	NA,A	NA,1	NA,inf	NA,inf	NA,1.41877	0.000420849	0.000420849
2	chr17:35710728:T:C	35710728	NA,C	NA,T	NA,1	NA,-inf	NA,inf	NA,1.12395	0.000414812	0.000414812
2	chr17:35432073:C:T	35432073	NA,T	NA,C	NA,1	NA,inf	NA,inf	NA,1.52731	0.000412667	0.000412667
2	chr17:35156096:C:T	35156096	T,T	C,C	1,1	inf,-inf	inf,inf	1.4198,1.52817	0.00041145	0.00041145
2	chr17:35448990:CT:C	35448990	C,C	CT,CT	1,1	inf,inf	inf,inf	1.93473,0.755035	0.00041095	0.00041095
2	chr17:35197616:C:G	35197616	NA,G	NA,C	NA,1	NA,inf	NA,inf	NA,1.40722	0.000409413	0.000409413
2	chr17:35195633:A:G	35195633	NA,G	NA,A	NA,1	NA,inf	NA,inf	NA,1.40078	0.000409286	0.000409286
2	chr17:35098097:G:A	35098097	NA,A	NA,G	NA,1	NA,-inf	NA,inf	NA,1.48313	0.000407514	0.000407514
2	chr17:35445935:G:A	35445935	A,A	G,G	1,1	inf,-inf	inf,inf	1.32963,0.312104	0.000407288	0.000407288
2	chr17:35941550:A:G	35941550	G,G	A,A	1,1	-inf,-inf	inf,inf	0.711886,0.769943	0.00040701	0.00040701
2	chr17:35124560:T:C	35124560	NA,C	NA,T	NA,1	NA,-inf	NA,inf	NA,1.40716	0.000404649	0.000404649
2	chr17:35531715:C:T	35531715	T,T	C,C	1,1	-inf,inf	inf,inf	1.59841,0.0678632	0.000404586	0.000404586
2	chr17:35216451:G:T	35216451	NA,T	NA,G	NA,1	NA,inf	NA,inf	NA,1.40307	0.000404272	0.000404272
2	chr17:35207802:A:T	35207802	NA,T	NA,A	NA,1	NA,inf	NA,inf	NA,1.3562	0.000398755	0.000398755
2	chr17:35105725:G:A	35105725	NA,A	NA,G	NA,1	NA,-inf	NA,inf	NA,1.59648	0.000397766	0.000397766
2	chr17:35198489:T:C	35198489	NA,C	NA,T	NA,1	NA,inf	NA,inf	NA,1.38834	0.000395206	0.000395206
2	chr17:35199591:A:G	35199591	NA,G	NA,A	NA,1	NA,inf	NA,inf	NA,1.38825	0.00039513	0.00039513
2	chr17:35548265:G:A	35548265	A,A	G,G	1,1	-inf,-inf	inf,inf	6.16336,1.69444	0.000392962	0.000392962
2	chr17:35182194:A:C	35182194	NA,C	NA,A	NA,1	NA,inf	NA,inf	NA,1.38583	0.000391572	0.000391572
2	chr17:36032905:GT:G	36032905	NA,G	NA,GT	NA,1	NA,inf	NA,inf	NA,1.55629	0.000390025	0.000390025
2	chr17:35184939:C:T	35184939	NA,T	NA,C	NA,1	NA,inf	NA,inf	NA,1.32855	0.00038913	0.00038913
2	chr17:35443687:G:A	35443687	A,A	G,G	1,1	inf,inf	inf,inf	1.10145,0.287134	0.000386356	0.000386356
2	chr17:35724105:T:G	35724105	G,NA	T,NA	1,NA	inf,NA	inf,NA	2.69673,NA	0.000384171	0.000384171
2	chr17:35726551:A:G	35726551	NA,G	NA,A	NA,1	NA,-inf	NA,inf	NA,1.07739	0.000376173	0.000376173
2	chr17:35936950:A:T	35936950	NA,T	NA,A	NA,1	NA,inf	NA,inf	NA,1.6838	0.000373038	0.000373038
2	chr17:35443584:C:T	35443584	T,T	C,C	1,1	inf,inf	inf,inf	1.08801,0.28749	0.000372669	0.000372669
2	chr17:35426214:T:C	35426214	NA,C	NA,T	NA,1	NA,inf	NA,inf	NA,1.48955	0.000366608	0.000366608
2	chr17:35224278:G:A	35224278	A,A	G,G	1,1	-inf,-inf	inf,inf	2.45752,0.390273	0.000366041	0.000366041
2	chr17:35197884:G:A	35197884	NA,A	NA,G	NA,1	NA,inf	NA,inf	NA,1.34479	0.000364365	0.000364365
2	chr17:35146622:T:C	35146622	NA,C	NA,T	NA,1	NA,inf	NA,inf	NA,1.23279	0.000363964	0.000363964
2	chr17:35146786:C:T	35146786	T,T	C,C	1,1	inf,-inf	inf,inf	1.03986,1.87471	0.000363842	0.000363842
2	chr17:35215784:G:A	35215784	A,A	G,G	1,1	-inf,-inf	inf,inf	2.54473,0.0943111	0.000359289	0.000359289
2	chr17:35943923:G:T	35943923	T,T	G,G	1,1	-inf,-inf	inf,inf	0.90632,0.711565	0.000358288	0.000358288
2	chr17:35548669:T:A	35548669	A,NA	T,NA	1,NA	-inf,NA	inf,NA	1.0736,NA	0.000354997	0.000354997
2	chr17:35662611:G:A	35662611	NA,A	NA,G	NA,1	NA,inf	NA,inf	NA,1.97596	0.000351307	0.000351307
2	chr17:35200239:G:A	35200239	NA,A	NA,G	NA,1	NA,inf	NA,inf	NA,1.29498	0.000345187	0.000345187
2	chr17:35195777:C:T	35195777	NA,T	NA,C	NA,1	NA,inf	NA,inf	NA,1.31582	0.00034237	0.00034237
2	chr17:35720210:A:G	35720210	NA,G	NA,A	NA,1	NA,inf	NA,inf	NA,2.20626	0.00034021	0.00034021
2	chr17:35575995:G:A	35575995	NA,A	NA,G	NA,1	NA,-inf	NA,inf	NA,1.04525	0.000339493	0.000339493
2	chr17:35443396:C:G	35443396	G,NA	C,NA	1,NA	-inf,NA	inf,NA	1.60943,NA	0.00033945	0.00033945
2	chr17:36033440:C:T	36033440	NA,T	NA,C	NA,1	NA,inf	NA,inf	NA,1.38786	0.000338351	0.000338351
2	chr17:35522582:A:G	35522582	G,G	A,A	1,1	inf,inf	inf,inf	0.544533,1.33563	0.000329375	0.000329375
2	chr17:35484182:C:T	35484182	T,NA	C,NA	1,NA	inf,NA	inf,NA	2.04714,NA	0.000328691	0.000328691
2	chr17:35189186:G:C	35189186	NA,C	NA,G	NA,1	NA,inf	NA,inf	NA,1.29531	0.000326953	0.000326953
2	chr17:35091251:G:T	35091251	T,NA	G,NA	1,NA	inf,NA	inf,NA	1.21185,NA	0.000326735	0.000326735
2	chr17:35522581:A:G	35522581	G,G	A,A	1,1	inf,inf	inf,inf	0.540154,1.335	0.00032584	0.00032584
2	chr17:35211199:A:T	35211199	NA,T	NA,A	NA,1	NA,inf	NA,inf	NA,1.27569	0.00032364	0.00032364
2	chr17:35540987:C:T	35540987	T,NA	C,NA	1,NA	-inf,NA	inf,NA	5.96249,NA	0.000321709	0.000321709
2	chr17:35715050:T:G	35715050	NA,G	NA,T	NA,1	NA,inf	NA,inf	NA,1.89612	0.000321681	0.000321681
2	chr17:35691471:C:G	35691471	NA,G	NA,C	NA,1	NA,inf	NA,inf	NA,1.89173	0.000319476	0.000319476
2	chr17:35221842:TA:T	35221842	NA,T	NA,TA	NA,1	NA,inf	NA,inf	NA,1.23588	0.000317676	0.000317676
2	chr17:35554407:T:C	35554407	NA,C	NA,T	NA,1	NA,inf	NA,inf	NA,1.75739	0.000314576	0.000314576
2	chr17:35185553:G:A	35185553	NA,A	NA,G	NA,1	NA,inf	NA,inf	NA,1.27152	0.000311972	0.000311972
2	chr17:35705679:G:A	35705679	NA,A	NA,G	NA,1	NA,inf	NA,inf	NA,1.88398	0.00031066	0.00031066
2	chr17:35285947:A:G	35285947	G,NA	A,NA	1,NA	-inf,NA	inf,NA	1.33278,NA	0.00030886	0.00030886
2	chr17:35199314:C:A	35199314	NA,A	NA,C	NA,1	NA,inf	NA,inf	NA,1.26417	0.000308599	0.000308599
2	chr17:35672145:T:C	35672145	NA,C	NA,T	NA,1	NA,inf	NA,inf	NA,1.87666	0.000308415	0.000308415
2	chr17:35207690:A:G	35207690	NA,G	NA,A	NA,1	NA,inf	NA,inf	NA,1.24811	0.000307384	0.000307384
2	chr17:35696928:C:G	35696928	NA,G	NA,C	NA,1	NA,inf	NA,inf	NA,1.87791	0.000306338	0.000306338
2	chr17:35651204:T:C	35651204	NA,C	NA,T	NA,1	NA,inf	NA,inf	NA,1.8716	0.000305324	0.000305324
2	chr17:35698071:A:G	35698071	NA,G	NA,A	NA,1	NA,inf	NA,inf	NA,1.87361	0.000304261	0.000304261
2	chr17:35322932:C:T	35322932	NA,T	NA,C	NA,1	NA,-inf	NA,inf	NA,1.31809	0.000302222	0.000302222
2	chr17:35715407:C:T	35715407	NA,T	NA,C	NA,1	NA,inf	NA,inf	NA,1.86631	0.000302038	0.000302038
2	chr17:35706025:A:G	35706025	NA,G	NA,A	NA,1	NA,inf	NA,inf	NA,1.86631	0.000302038	0.000302038
2	chr17:35701940:CATT:C	35701940	NA,C	NA,CATT	NA,1	NA,inf	NA,inf	NA,1.86525	0.000301549	0.000301549
2	chr17:35669462:T:C	35669462	NA,C	NA,T	NA,1	NA,inf	NA,inf	NA,1.86351	0.000301347	0.000301347
2	chr17:35715527:A:ATT	35715527	NA,ATT	NA,A	NA,1	NA,inf	NA,inf	NA,1.86371	0.000300831	0.000300831
2	chr17:35543716:C:G	35543716	G,G	C,C	1,1	-inf,inf	inf,inf	1.48308,0.383698	0.000298678	0.000298678
2	chr17:35190077:T:C	35190077	NA,C	NA,T	NA,1	NA,inf	NA,inf	NA,1.24516	0.000296368	0.000296368
2	chr17:35600057:A:G	35600057	NA,G	NA,A	NA,1	NA,inf	NA,inf	NA,1.8558	0.000296133	0.000296133
2	chr17:35645041:AAAAG:A	35645041	NA,A	NA,AAAAG	NA,1	NA,inf	NA,inf	NA,1.85343	0.000295718	0.000295718
2	chr17:35646443:C:T	35646443	NA,T	NA,C	NA,1	NA,inf	NA,inf	NA,1.85256	0.000295191	0.000295191
2	chr17:35727119:C:A	35727119	NA,A	NA,C	NA,1	NA,inf	NA,inf	NA,1.84993	0.000294963	0.000294963
2	chr17:35761637:C:T	35761637	T,NA	C,NA	1,NA	-inf,NA	inf,NA	1.14635,NA	0.000294396	0.000294396
2	chr17:35638564:G:A	35638564	NA,A	NA,G	NA,1	NA,inf	NA,inf	NA,1.7988	0.000293798	0.000293798
2	chr17:35632226:C:T	35632226	NA,T	NA,C	NA,1	NA,inf	NA,inf	NA,1.85043	0.000293506	0.000293506
2	chr17:35626106:CATT:C	35626106	NA,C	NA,CATT	NA,1	NA,inf	NA,inf	NA,1.84881	0.000292767	0.000292767
2	chr17:35691760:G:A	35691760	NA,A	NA,G	NA,1	NA,inf	NA,inf	NA,1.84343	0.000291308	0.000291308
2	chr17:35648121:T:C	35648121	NA,C	NA,T	NA,1	NA,inf	NA,inf	NA,1.84133	0.000290049	0.000290049
2	chr17:35186004:A:T	35186004	T,T	A,A	1,1	-inf,inf	inf,inf	2.49848,0.0824242	0.000288899	0.000288899
2	chr17:35164610:C:T	35164610	NA,T	NA,C	NA,1	NA,inf	NA,inf	NA,1.21479	0.000288534	0.000288534
2	chr17:35965750:T:C	35965750	C,NA	T,NA	1,NA	-inf,NA	inf,NA	1.50822,NA	0.000288507	0.000288507
2	chr17:35223173:C:T	35223173	NA,T	NA,C	NA,1	NA,inf	NA,inf	NA,1.18477	0.000287474	0.000287474
2	chr17:35210641:T:C	35210641	C,C	T,T	1,1	-inf,inf	inf,inf	2.2657,0.446768	0.000286982	0.000286982
2	chr17:35707084:G:A	35707084	NA,A	NA,G	NA,1	NA,inf	NA,inf	NA,1.7832	0.000286677	0.000286677
2	chr17:35195757:A:T	35195757	T,T	A,A	1,1	-inf,inf	inf,inf	2.4944,0.0901548	0.000285744	0.000285744
2	chr17:35465710:G:T	35465710	NA,T	NA,G	NA,1	NA,-inf	NA,inf	NA,1.32252	0.000285055	0.000285055
2	chr17:35616296:C:T	35616296	T,T	C,C	1,1	-inf,-inf	inf,inf	0.317771,0.342248	0.000284117	0.000284117
2	chr17:35627108:G:C	35627108	NA,C	NA,G	NA,1	NA,inf	NA,inf	NA,1.82898	0.000283785	0.000283785
2	chr17:35305956:T:A	35305956	NA,A	NA,T	NA,1	NA,-inf	NA,inf	NA,1.34279	0.000282689	0.000282689
2	chr17:35654876:TGC:T	35654876	NA,T	NA,TGC	NA,1	NA,inf	NA,inf	NA,1.81967	0.000281286	0.000281286
2	chr17:35211028:C:G	35211028	G,G	C,C	1,1	-inf,inf	inf,inf	2.25645,0.445609	0.000281228	0.000281228
2	chr17:35223633:T:C	35223633	NA,C	NA,T	NA,1	NA,inf	NA,inf	NA,1.17341	0.000281202	0.000281202
2	chr17:35145148:G:A	35145148	NA,A	NA,G	NA,1	NA,-inf	NA,inf	NA,1.32044	0.000280661	0.000280661
2	chr17:35236390:G:A	35236390	NA,A	NA,G	NA,1	NA,inf	NA,inf	NA,1.17762	0.000278866	0.000278866
2	chr17:35445639:G:T	35445639	T,T	G,G	1,1	inf,-inf	inf,inf	1.68608,1.11234	0.000278568	0.000278568
2	chr17:35721175:G:C	35721175	NA,C	NA,G	NA,1	NA,inf	NA,inf	NA,1.81438	0.000278351	0.000278351
2	chr17:35449984:A:G	35449984	G,G	A,A	1,1	inf,inf	inf,inf	1.7643,0.839298	0.000278156	0.000278156
2	chr17:35679742:CTG:C	35679742	NA,C	NA,CTG	NA,1	NA,inf	NA,inf	NA,1.81209	0.000278007	0.000278007
2	chr17:35207632:G:A	35207632	A,A	G,G	1,1	-inf,inf	inf,inf	2.24108,0.534437	0.000275638	0.000275638
2	chr17:35638720:C:T	35638720	NA,T	NA,C	NA,1	NA,inf	NA,inf	NA,2.08754	0.00027409	0.00027409
2	chr17:35646732:A:G	35646732	NA,G	NA,A	NA,1	NA,inf	NA,inf	NA,1.75291	0.000273337	0.000273337
2	chr17:35629355:G:A	35629355	NA,A	NA,G	NA,1	NA,inf	NA,inf	NA,1.80239	0.000273321	0.000273321
2	chr17:35189623:T:C	35189623	NA,C	NA,T	NA,1	NA,inf	NA,inf	NA,1.20351	0.000273316	0.000273316
2	chr17:35230579:A:T	35230579	NA,T	NA,A	NA,1	NA,inf	NA,inf	NA,1.18784	0.000272977	0.000272977
2	chr17:35662106:C:T	35662106	NA,T	NA,C	NA,1	NA,inf	NA,inf	NA,1.80126	0.000272769	0.000272769
2	chr17:35676385:A:G	35676385	NA,G	NA,A	NA,1	NA,inf	NA,inf	NA,2.06339	0.000272159	0.000272159
2	chr17:35113196:C:A	35113196	NA,A	NA,C	NA,1	NA,inf	NA,inf	NA,1.17911	0.00027211	0.00027211
2	chr17:36026330:G:A	36026330	NA,A	NA,G	NA,1	NA,inf	NA,inf	NA,1.29971	0.000271802	0.000271802
2	chr17:35189896:A:C	35189896	C,C	A,A	1,1	-inf,inf	inf,inf	2.46953,0.0650357	0.00027006	0.00027006
2	chr17:35177544:A:C	35177544	NA,C	NA,A	NA,1	NA,inf	NA,inf	NA,1.14162	0.000268968	0.000268968
2	chr17:35259519:G:A	35259519	NA,A	NA,G	NA,1	NA,-inf	NA,inf	NA,1.44076	0.000268478	0.000268478
2	chr17:35718201:G:A	35718201	NA,A	NA,G	NA,1	NA,inf	NA,inf	NA,2.05456	0.000268248	0.000268248
2	chr17:35263551:G:A	35263551	NA,A	NA,G	NA,1	NA,-inf	NA,inf	NA,1.43746	0.000266983	0.000266983
2	chr17:35388997:G:A	35388997	NA,A	NA,G	NA,1	NA,inf	NA,inf	NA,1.15914	0.000266116	0.000266116
2	chr17:35174035:TCTC:T	35174035	NA,T	NA,TCTC	NA,1	NA,inf	NA,inf	NA,1.21402	0.000265555	0.000265555
2	chr17:35966390:T:A	35966390	NA,A	NA,T	NA,1	NA,-inf	NA,inf	NA,1.08309	0.000265537	0.000265537
2	chr17:35562896:C:T	35562896	NA,T	NA,C	NA,1	NA,inf	NA,inf	NA,1.78821	0.000264919	0.000264919
2	chr17:35955677:A:G	35955677	G,NA	A,NA	1,NA	-inf,NA	inf,NA	0.933524,NA	0.00026416	0.00026416
2	chr17:35433192:C:T	35433192	T,T	C,C	1,1	inf,-inf	inf,inf	1.32705,1.46268	0.000263794	0.000263794
2	chr17:35713724:A:G	35713724	NA,G	NA,A	NA,1	NA,inf	NA,inf	NA,2.0361	0.000263718	0.000263718
2	chr17:35624800:G:A	35624800	A,A	G,G	1,1	-inf,-inf	inf,inf	0.310475,0.324911	0.000263544	0.000263544
2	chr17:35154698:C:T	35154698	NA,T	NA,C	NA,1	NA,inf	NA,inf	NA,0.976661	0.000263147	0.000263147
2	chr17:35893332:A:G	35893332	NA,G	NA,A	NA,1	NA,-inf	NA,inf	NA,1.95894	0.000263145	0.000263145
2	chr17:35222853:A:G	35222853	G,G	A,A	1,1	-inf,-inf	inf,inf	2.4472,0.0949233	0.000263076	0.000263076
2	chr17:35375738:GT:G	35375738	G,NA	GT,NA	1,NA	-inf,NA	inf,NA	1.661,NA	0.000261809	0.000261809
2	chr17:35408831:C:A	35408831	NA,A	NA,C	NA,1	NA,-inf	NA,inf	NA,1.07504	0.000259291	0.000259291
2	chr17:35614302:G:A	35614302	A,A	G,G	1,1	-inf,-inf	inf,inf	0.306865,0.32348	0.00025915	0.00025915
2	chr17:35725494:C:T	35725494	T,T	C,C	1,1	inf,-inf	inf,inf	4.45217,0.285248	0.000258729	0.000258729
2	chr17:35938573:G:A	35938573	NA,A	NA,G	NA,1	NA,inf	NA,inf	NA,1.45907	0.000258493	0.000258493
2	chr17:35420945:C:T	35420945	NA,T	NA,C	NA,1	NA,inf	NA,inf	NA,1.53192	0.000257642	0.000257642
2	chr17:35969504:G:A	35969504	NA,A	NA,G	NA,1	NA,-inf	NA,inf	NA,1.53388	0.000255653	0.000255653
2	chr17:35489604:C:A	35489604	A,NA	C,NA	1,NA	inf,NA	inf,NA	1.73559,NA	0.000255114	0.000255114
2	chr17:35626473:A:G	35626473	NA,G	NA,A	NA,1	NA,inf	NA,inf	NA,2.01991	0.000254516	0.000254516
2	chr17:35459749:T:C	35459749	NA,C	NA,T	NA,1	NA,inf	NA,inf	NA,1.42928	0.00025432	0.00025432
2	chr17:35563466:A:G	35563466	NA,G	NA,A	NA,1	NA,-inf	NA,inf	NA,0.945653	0.000253875	0.000253875
2	chr17:35845658:C:T	35845658	NA,T	NA,C	NA,1	NA,inf	NA,inf	NA,1.41016	0.000253239	0.000253239
2	chr17:35442683:T:A	35442683	NA,A	NA,T	NA,1	NA,inf	NA,inf	NA,0.982124	0.000252318	0.000252318
2	chr17:35179870:G:A	35179870	NA,A	NA,G	NA,1	NA,inf	NA,inf	NA,1.10658	0.000251398	0.000251398
2	chr17:35706637:C:T	35706637	NA,T	NA,C	NA,1	NA,inf	NA,inf	NA,2.00566	0.000249203	0.000249203
2	chr17:35441075:G:A	35441075	NA,A	NA,G	NA,1	NA,inf	NA,inf	NA,1.29621	0.00024919	0.00024919
2	chr17:35209487:C:A	35209487	A,A	C,C	1,1	-inf,inf	inf,inf	2.43905,0.049666	0.00024915	0.00024915
2	chr17:35169662:GTA:G	35169662	NA,G	NA,GTA	NA,1	NA,-inf	NA,inf	NA,1.24041	0.000249146	0.000249146
2	chr17:35453071:T:C	35453071	NA,C	NA,T	NA,1	NA,-inf	NA,inf	NA,1.09216	0.000249077	0.000249077
2	chr17:35200355:G:A	35200355	A,A	G,G	1,1	-inf,inf	inf,inf	2.42524,0.0882299	0.000249074	0.000249074
2	chr17:35459273:T:C	35459273	NA,C	NA,T	NA,1	NA,inf	NA,inf	NA,1.41386	0.000247715	0.000247715
2	chr17:35325160:G:C	35325160	NA,C	NA,G	NA,1	NA,-inf	NA,inf	NA,1.27058	0.00024753	0.00024753
2	chr17:35968017:C:A	35968017	NA,A	NA,C	NA,1	NA,-inf	NA,inf	NA,1.51593	0.000246693	0.000246693
2	chr17:35964477:G:A	35964477	NA,A	NA,G	NA,1	NA,-inf	NA,inf	NA,1.51537	0.000246438	0.000246438
2	chr17:35967740:G:A	35967740	NA,A	NA,G	NA,1	NA,-inf	NA,inf	NA,1.5115	0.000244857	0.000244857
2	chr17:35661567:A:G	35661567	NA,G	NA,A	NA,1	NA,inf	NA,inf	NA,1.98717	0.000244844	0.000244844
2	chr17:35441265:G:A	35441265	NA,A	NA,G	NA,1	NA,inf	NA,inf	NA,1.28379	0.000244492	0.000244492
2	chr17:35201689:A:C	35201689	C,C	A,A	1,1	-inf,inf	inf,inf	2.41054,0.097078	0.000243834	0.000243834
2	chr17:35377387:T:A	35377387	NA,A	NA,T	NA,1	NA,inf	NA,inf	NA,0.949074	0.000243778	0.000243778
2	chr17:35126393:T:C	35126393	C,NA	T,NA	1,NA	inf,NA	inf,NA	1.5653,NA	0.000243126	0.000243126
2	chr17:35241233:G:A	35241233	A,A	G,G	1,1	inf,inf	inf,inf	0.989828,1.33972	0.000242623	0.000242623
2	chr17:35176100:T:C	35176100	C,NA	T,NA	1,NA	-inf,NA	inf,NA	1.50377,NA	0.000241463	0.000241463
2	chr17:35120008:C:T	35120008	NA,T	NA,C	NA,1	NA,inf	NA,inf	NA,1.0494	0.000240813	0.000240813
2	chr17:35687540:A:G	35687540	NA,G	NA,A	NA,1	NA,inf	NA,inf	NA,1.98638	0.000240081	0.000240081
2	chr17:35186162:A:G	35186162	NA,G	NA,A	NA,1	NA,inf	NA,inf	NA,1.13675	0.000239874	0.000239874
2	chr17:35375946:G:C	35375946	NA,C	NA,G	NA,1	NA,inf	NA,inf	NA,0.965845	0.00023933	0.00023933
2	chr17:35409561:T:C	35409561	C,NA	T,NA	1,NA	-inf,NA	inf,NA	1.81076,NA	0.000239115	0.000239115
2	chr17:35410158:C:T	35410158	T,NA	C,NA	1,NA	-inf,NA	inf,NA	1.8054,NA	0.00023726	0.00023726
2	chr17:35610213:C:T	35610213	T,T	C,C	1,1	-inf,-inf	inf,inf	0.307726,0.289211	0.000235891	0.000235891
2	chr17:35659889:A:G	35659889	NA,G	NA,A	NA,1	NA,-inf	NA,inf	NA,0.947815	0.000235679	0.000235679
2	chr17:35202776:TG:T	35202776	NA,T	NA,TG	NA,1	NA,inf	NA,inf	NA,1.10902	0.000235364	0.000235364
2	chr17:35443783:C:T	35443783	T,T	C,C	1,1	inf,-inf	inf,inf	1.14726,0.323723	0.000235264	0.000235264
2	chr17:35204638:C:T	35204638	T,T	C,C	1,1	-inf,inf	inf,inf	2.17785,0.506904	0.000235119	0.000235119
2	chr17:35187739:T:C	35187739	NA,C	NA,T	NA,1	NA,inf	NA,inf	NA,1.12532	0.000234766	0.000234766
2	chr17:35956033:T:C	35956033	NA,C	NA,T	NA,1	NA,inf	NA,inf	NA,0.658135	0.000234199	0.000234199
2	chr17:35645548:G:C	35645548	C,C	G,G	1,1	-inf,inf	inf,inf	4.39057,0.320741	0.000232433	0.000232433
2	chr17:36041462:A:T	36041462	NA,T	NA,A	NA,1	NA,-inf	NA,inf	NA,1.18179	0.000232028	0.000232028
2	chr17:35642817:C:T	35642817	T,T	C,C	1,1	-inf,inf	inf,inf	4.40478,0.308987	0.000230574	0.000230574
2	chr17:36037522:C:T	36037522	NA,T	NA,C	NA,1	NA,inf	NA,inf	NA,1.16132	0.00023017	0.00023017
2	chr17:35960614:G:A	35960614	NA,A	NA,G	NA,1	NA,-inf	NA,inf	NA,1.47331	0.000229802	0.000229802
2	chr17:35103755:A:G	35103755	G,NA	A,NA	1,NA	-inf,NA	inf,NA	1.2594,NA	0.000229669	0.000229669
2	chr17:35238993:C:G	35238993	G,G	C,C	1,1	inf,inf	inf,inf	1.02785,1.26257	0.000229314	0.000229314
2	chr17:35919389:C:A	35919389	A,A	C,C	1,1	inf,inf	inf,inf	0.428627,2.21615	0.000228235	0.000228235
2	chr17:35666133:G:A	35666133	A,A	G,G	1,1	-inf,inf	inf,inf	4.53787,0.233428	0.000226565	0.000226565
2	chr17:35966800:G:C	35966800	NA,C	NA,G	NA,1	NA,-inf	NA,inf	NA,1.46654	0.000226452	0.000226452
2	chr17:35957132:C:G	35957132	NA,G	NA,C	NA,1	NA,inf	NA,inf	NA,0.643802	0.000226181	0.000226181
2	chr17:35208420:A:C	35208420	C,C	A,A	1,1	-inf,inf	inf,inf	2.37169,0.0961387	0.000225848	0.000225848
2	chr17:35189336:C:T	35189336	NA,T	NA,C	NA,1	NA,inf	NA,inf	NA,1.10432	0.000225243	0.000225243
2	chr17:35470352:G:T	35470352	T,T	G,G	1,1	-inf,-inf	inf,inf	2.42223,1.33994	0.000224707	0.000224707
2	chr17:35240625:A:T	35240625	T,T	A,A	1,1	-inf,-inf	inf,inf	2.16944,0.472784	0.000224437	0.000224437
2	chr17:35518493:G:A	35518493	NA,A	NA,G	NA,1	NA,inf	NA,inf	NA,1.26154	0.000224013	0.000224013
2	chr17:35174414:G:A	35174414	NA,A	NA,G	NA,1	NA,inf	NA,inf	NA,1.07169	0.000223771	0.000223771
2	chr17:35576182:CTG:C	35576182	NA,C	NA,CTG	NA,1	NA,inf	NA,inf	NA,1.67353	0.000222822	0.000222822
2	chr17:35393777:T:C	35393777	NA,C	NA,T	NA,1	NA,-inf	NA,inf	NA,0.994489	0.000222295	0.000222295
2	chr17:35429782:C:T	35429782	NA,T	NA,C	NA,1	NA,-inf	NA,inf	NA,1.11282	0.000222177	0.000222177
2	chr17:35558887:A:G	35558887	NA,G	NA,A	NA,1	NA,inf	NA,inf	NA,1.62735	0.000221755	0.000221755
2	chr17:35579828:TAAGTG:T	35579828	T,T	TAAGTG,TAAGTG	1,1	inf,inf	inf,inf	4.9418,0.753381	0.000220868	0.000220868
2	chr17:35384774:C:T	35384774	NA,T	NA,C	NA,1	NA,inf	NA,inf	NA,0.899629	0.000220839	0.000220839
2	chr17:35823107:G:A	35823107	NA,A	NA,G	NA,1	NA,inf	NA,inf	NA,1.3884	0.000220397	0.000220397
2	chr17:35172922:A:G	35172922	NA,G	NA,A	NA,1	NA,inf	NA,inf	NA,1.0532	0.000220022	0.000220022
2	chr17:35512807:A:T	35512807	NA,T	NA,A	NA,1	NA,-inf	NA,inf	NA,0.877894	0.000219868	0.000219868
2	chr17:35566189:T:C	35566189	C,C	T,T	1,1	inf,inf	inf,inf	5.00627,0.346067	0.000219289	0.000219289
2	chr17:35583468:C:T	35583468	NA,T	NA,C	NA,1	NA,inf	NA,inf	NA,1.45104	0.000218909	0.000218909
2	chr17:35265041:T:C	35265041	NA,C	NA,T	NA,1	NA,-inf	NA,inf	NA,1.31713	0.000217753	0.000217753
2	chr17:36023272:C:T	36023272	T,NA	C,NA	1,NA	-inf,NA	inf,NA	1.11745,NA	0.000216907	0.000216907
2	chr17:35644744:A:G	35644744	NA,G	NA,A	NA,1	NA,-inf	NA,inf	NA,0.866722	0.000216373	0.000216373
2	chr17:36031119:C:T	36031119	NA,T	NA,C	NA,1	NA,inf	NA,inf	NA,1.05695	0.000216305	0.000216305
2	chr17:35852433:C:T	35852433	T,NA	C,NA	1,NA	inf,NA	inf,NA	1.33197,NA	0.000215842	0.000215842
2	chr17:35476573:G:A	35476573	A,A	G,G	1,1	-inf,-inf	inf,inf	1.74017,1.41475	0.000214802	0.000214802
2	chr17:35656706:A:AC	35656706	NA,AC	NA,A	NA,1	NA,inf	NA,inf	NA,0.429231	0.000214562	0.000214562
2	chr17:35439766:C:T	35439766	NA,T	NA,C	NA,1	NA,inf	NA,inf	NA,1.19776	0.000214399	0.000214399
2	chr17:35722494:G:A	35722494	NA,A	NA,G	NA,1	NA,-inf	NA,inf	NA,0.861127	0.000213843	0.000213843
2	chr17:35238820:T:C	35238820	C,C	T,T	1,1	-inf,-inf	inf,inf	2.13776,0.480699	0.000213498	0.000213498
2	chr17:35722681:G:T	35722681	NA,T	NA,G	NA,1	NA,-inf	NA,inf	NA,0.859385	0.000213097	0.000213097
2	chr17:35595130:G:A	35595130	A,A	G,G	1,1	-inf,-inf	inf,inf	4.90814,0.754489	0.000212414	0.000212414
2	chr17:35375512:G:A	35375512	NA,A	NA,G	NA,1	NA,inf	NA,inf	NA,1.35845	0.000212336	0.000212336
2	chr17:35982230:CTG:C	35982230	NA,C	NA,CTG	NA,1	NA,inf	NA,inf	NA,1.20842	0.000211539	0.000211539
2	chr17:35181224:C:T	35181224	NA,T	NA,C	NA,1	NA,inf	NA,inf	NA,1.0159	0.000210988	0.000210988
2	chr17:35824564:C:T	35824564	NA,T	NA,C	NA,1	NA,-inf	NA,inf	NA,1.82756	0.000208693	0.000208693
2	chr17:35576867:A:G	35576867	G,G	A,A	1,1	inf,inf	inf,inf	4.96986,0.259908	0.000208059	0.000208059
2	chr17:35388046:T:G	35388046	NA,G	NA,T	NA,1	NA,inf	NA,inf	NA,1.11215	0.000207233	0.000207233
2	chr17:35841895:A:G	35841895	NA,G	NA,A	NA,1	NA,inf	NA,inf	NA,1.35161	0.000207008	0.000207008
2	chr17:35144773:C:T	35144773	NA,T	NA,C	NA,1	NA,inf	NA,inf	NA,1.05281	0.000206849	0.000206849
2	chr17:35228648:G:A	35228648	A,NA	G,NA	1,NA	-inf,NA	inf,NA	1.15354,NA	0.000206677	0.000206677
2	chr17:35512750:C:T	35512750	NA,T	NA,C	NA,1	NA,-inf	NA,inf	NA,0.840634	0.000206539	0.000206539
2	chr17:35937093:G:T	35937093	NA,T	NA,G	NA,1	NA,inf	NA,inf	NA,0.910411	0.000206359	0.000206359
2	chr17:35724823:G:T	35724823	NA,T	NA,G	NA,1	NA,-inf	NA,inf	NA,0.843775	0.000206306	0.000206306
2	chr17:35694958:C:T	35694958	NA,T	NA,C	NA,1	NA,-inf	NA,inf	NA,0.843664	0.000205957	0.000205957
2	chr17:35111698:T:G	35111698	NA,G	NA,T	NA,1	NA,inf	NA,inf	NA,1.10292	0.000205946	0.000205946
2	chr17:35113953:A:G	35113953	NA,G	NA,A	NA,1	NA,inf	NA,inf	NA,1.10237	0.000205816	0.000205816
2	chr17:35693929:C:T	35693929	NA,T	NA,C	NA,1	NA,-inf	NA,inf	NA,0.841914	0.000205211	0.000205211
2	chr17:35666481:C:T	35666481	NA,T	NA,C	NA,1	NA,-inf	NA,inf	NA,0.841914	0.000205211	0.000205211
2	chr17:35650045:G:A	35650045	NA,A	NA,G	NA,1	NA,-inf	NA,inf	NA,0.841843	0.000205171	0.000205171
2	chr17:35681272:A:T	35681272	NA,T	NA,A	NA,1	NA,-inf	NA,inf	NA,0.840481	0.000204607	0.000204607
2	chr17:35846704:T:G	35846704	G,NA	T,NA	1,NA	inf,NA	inf,NA	1.29706,NA	0.000201032	0.000201032
2	chr17:35149370:G:A	35149370	A,A	G,G	1,1	-inf,-inf	inf,inf	1.87544,0.346442	0.000200868	0.000200868
2	chr17:35707727:A:C	35707727	NA,C	NA,A	NA,1	NA,-inf	NA,inf	NA,0.830276	0.000200289	0.000200289
2	chr17:35647151:C:T	35647151	T,T	C,C	1,1	-inf,inf	inf,inf	4.42696,0.238844	0.000199368	0.000199368
2	chr17:35181612:A:G	35181612	G,G	A,A	1,1	inf,-inf	inf,inf	1.90078,0.0576397	0.000199024	0.000199024
2	chr17:35743702:A:G	35743702	NA,G	NA,A	NA,1	NA,-inf	NA,inf	NA,0.902569	0.000198994	0.000198994
2	chr17:35945636:A:T	35945636	NA,T	NA,A	NA,1	NA,-inf	NA,inf	NA,1.65411	0.000197813	0.000197813
2	chr17:35590171:G:A	35590171	A,A	G,G	1,1	inf,inf	inf,inf	4.85178,0.758875	0.000197801	0.000197801
2	chr17:35595409:C:T	35595409	T,T	C,C	1,1	-inf,-inf	inf,inf	4.90475,0.22584	0.000197719	0.000197719
2	chr17:35789389:C:T	35789389	T,NA	C,NA	1,NA	-inf,NA	inf,NA	0.906677,NA	0.00019693	0.00019693
2	chr17:35585211:G:A	35585211	A,A	G,G	1,1	inf,inf	inf,inf	4.82664,0.768106	0.000196886	0.000196886
2	chr17:35737518:T:G	35737518	NA,G	NA,T	NA,1	NA,-inf	NA,inf	NA,0.871861	0.000196593	0.000196593
2	chr17:35383836:G:A	35383836	NA,A	NA,G	NA,1	NA,-inf	NA,inf	NA,1.03434	0.000195403	0.000195403
2	chr17:35159172:G:A	35159172	A,A	G,G	1,1	inf,inf	inf,inf	0.410769,1.72894	0.000195216	0.000195216
2	chr17:35598743:G:A	35598743	A,A	G,G	1,1	-inf,-inf	inf,inf	4.89722,0.231178	0.000194861	0.000194861
2	chr17:35336428:T:C	35336428	C,NA	T,NA	1,NA	-inf,NA	inf,NA	1.11427,NA	0.000194634	0.000194634
2	chr17:35565446:G:A	35565446	NA,A	NA,G	NA,1	NA,inf	NA,inf	NA,0.328075	0.000194253	0.000194253
2	chr17:35992449:G:A	35992449	NA,A	NA,G	NA,1	NA,inf	NA,inf	NA,1.18593	0.000194048	0.000194048
2	chr17:35204784:C:T	35204784	T,T	C,C	1,1	-inf,inf	inf,inf	2.29606,0.0812259	0.000193643	0.000193643
2	chr17:35381082:A:G	35381082	NA,G	NA,A	NA,1	NA,inf	NA,inf	NA,1.29929	0.000192746	0.000192746
2	chr17:35376378:C:T	35376378	NA,T	NA,C	NA,1	NA,inf	NA,inf	NA,1.29875	0.000192587	0.000192587
2	chr17:35733391:T:C	35733391	NA,C	NA,T	NA,1	NA,-inf	NA,inf	NA,0.867094	0.000192528	0.000192528
2	chr17:35732574:A:G	35732574	NA,G	NA,A	NA,1	NA,-inf	NA,inf	NA,0.86308	0.000191851	0.000191851
2	chr17:35998161:C:T	35998161	NA,T	NA,C	NA,1	NA,inf	NA,inf	NA,1.20224	0.000190715	0.000190715
2	chr17:35146936:A:G	35146936	NA,G	NA,A	NA,1	NA,inf	NA,inf	NA,0.813095	0.00018926	0.00018926
2	chr17:35397439:T:G	35397439	G,NA	T,NA	1,NA	-inf,NA	inf,NA	1.46911,NA	0.000188984	0.000188984
2	chr17:35656972:A:G	35656972	G,NA	A,NA	1,NA	-inf,NA	inf,NA	3.63091,NA	0.00018881	0.00018881
2	chr17:35481588:A:T	35481588	T,NA	A,NA	1,NA	inf,NA	inf,NA	0.903449,NA	0.000188155	0.000188155
2	chr17:35170312:A:G	35170312	G,G	A,A	1,1	inf,-inf	inf,inf	1.95607,0.0519853	0.000188095	0.000188095
2	chr17:35463748:T:C	35463748	NA,C	NA,T	NA,1	NA,-inf	NA,inf	NA,1.07647	0.000187871	0.000187871
2	chr17:35463727:G:C	35463727	C,NA	G,NA	1,NA	-inf,NA	inf,NA	1.39806,NA	0.000186749	0.000186749
2	chr17:35699698:A:G	35699698	G,G	A,A	1,1	-inf,inf	inf,inf	4.28299,0.278812	0.000185993	0.000185993
2	chr17:35652285:G:A	35652285	NA,A	NA,G	NA,1	NA,-inf	NA,inf	NA,0.790741	0.000185384	0.000185384
2	chr17:35445630:C:T	35445630	NA,T	NA,C	NA,1	NA,-inf	NA,inf	NA,1.66899	0.000184862	0.000184862
2	chr17:35146299:T:C	35146299	NA,C	NA,T	NA,1	NA,inf	NA,inf	NA,0.802959	0.000184319	0.000184319
2	chr17:35817507:G:A	35817507	A,NA	G,NA	1,NA	inf,NA	inf,NA	1.42523,NA	0.000183762	0.000183762
2	chr17:35740873:G:A	35740873	A,A	G,G	1,1	-inf,-inf	inf,inf	0.395224,0.369759	0.000183521	0.000183521
2	chr17:35572531:C:T	35572531	T,T	C,C	1,1	inf,inf	inf,inf	4.87586,0.306576	0.000183251	0.000183251
2	chr17:35391053:G:A	35391053	NA,A	NA,G	NA,1	NA,inf	NA,inf	NA,0.934346	0.000182979	0.000182979
2	chr17:35708553:T:G	35708553	NA,G	NA,T	NA,1	NA,-inf	NA,inf	NA,0.498865	0.00018175	0.00018175
2	chr17:35707893:C:G	35707893	G,NA	C,NA	1,NA	inf,NA	inf,NA	1.8966,NA	0.00018142	0.00018142
2	chr17:36015201:A:G	36015201	NA,G	NA,A	NA,1	NA,inf	NA,inf	NA,0.859401	0.000181245	0.000181245
2	chr17:35348037:A:G	35348037	NA,G	NA,A	NA,1	NA,-inf	NA,inf	NA,0.968686	0.000181016	0.000181016
2	chr17:35831356:G:A	35831356	NA,A	NA,G	NA,1	NA,inf	NA,inf	NA,1.26955	0.000180402	0.000180402
2	chr17:35715977:A:G	35715977	NA,G	NA,A	NA,1	NA,-inf	NA,inf	NA,0.774496	0.000180079	0.000180079
2	chr17:35377719:G:A	35377719	NA,A	NA,G	NA,1	NA,inf	NA,inf	NA,1.25532	0.000179558	0.000179558
2	chr17:35348033:TA:T	35348033	NA,T	NA,TA	NA,1	NA,-inf	NA,inf	NA,0.96163	0.000178714	0.000178714
2	chr17:35079066:T:C	35079066	NA,C	NA,T	NA,1	NA,inf	NA,inf	NA,1.08817	0.00017825	0.00017825
2	chr17:35348032:G:A	35348032	NA,A	NA,G	NA,1	NA,-inf	NA,inf	NA,0.959822	0.000178019	0.000178019
2	chr17:35456445:G:A	35456445	A,A	G,G	1,1	-inf,-inf	inf,inf	2.16731,0.185968	0.000177511	0.000177511
```
