## Supplementary material for "Characterization of shared and ancestry-specific signals driving complex traits using multi-ancestry fine-mapping": susiex_nc2.cs80.snp

```
BP	SNP	PIP(CS1)	LogBF(CS1,Pop1)	LogBF(CS1,Pop2)	PIP(CS2)	LogBF(CS2,Pop1)	LogBF(CS2,Pop2)
35059112	chr17:35059112:A:G	5.15678e-18	-1.84152	0.716779	0.000121631	-1.82321	1.22132
35059203	chr17:35059203:G:GA	6.87432e-18	-2.95827e-10	-0.83726	0.000104391	-2.95827e-10	-0.754737
35059204	chr17:35059204:A:G	2.44154e-18	-1.87243	-5.92657e-10	3.76681e-05	-1.77407	-5.92657e-10
35059366	chr17:35059366:C:G	6.77983e-18	-2.95827e-10	-0.851102	0.000103792	-2.95827e-10	-0.760498
35059486	chr17:35059486:T:C	3.19854e-18	-2.95827e-10	-1.60236	4.49656e-05	-2.95827e-10	-1.59698
35059606	chr17:35059606:T:C	4.20874e-18	-2.95827e-10	-1.32789	5.70403e-05	-2.95827e-10	-1.35912
35060368	chr17:35060368:T:C	3.33122e-18	-2.95827e-10	-1.56172	4.73525e-05	-2.95827e-10	-1.54526
35060369	chr17:35060369:T:TTAA	9.43028e-18	-2.95827e-10	-0.521128	0.000153002	-2.95827e-10	-0.372434
35060593	chr17:35060593:A:G	3.29452e-18	-2.95827e-10	-1.57279	4.67193e-05	-2.95827e-10	-1.55873
35060609	chr17:35060609:G:A	8.13897e-18	-2.95827e-10	-0.66839	0.000125883	-2.95827e-10	-0.567533
35060847	chr17:35060847:TTCAG:T	3.30898e-18	-2.95827e-10	-1.56841	4.69775e-05	-2.95827e-10	-1.55321
35060878	chr17:35060878:GA:G	1.22764e-16	-2.95827e-10	2.04521	0.00220113	-2.95827e-10	2.29384
35061403	chr17:35061403:G:A	5.97839e-18	-2.95827e-10	-0.976903	9.36869e-05	-2.95827e-10	-0.862925
35061664	chr17:35061664:T:C	7.56733e-18	-2.95827e-10	-0.741214	0.000116392	-2.95827e-10	-0.645916
35062127	chr17:35062127:G:A	3.20654e-18	-2.95827e-10	-1.59986	4.51531e-05	-2.95827e-10	-1.59282
35062133	chr17:35062133:G:A	3.55531e-18	-2.95827e-10	-1.49661	5.58953e-05	-2.95827e-10	-1.3794
35062375	chr17:35062375:C:T	3.45575e-18	-2.95827e-10	-1.52501	4.70681e-05	-2.95827e-10	-1.55129
35062614	chr17:35062614:A:G	3.30768e-18	-2.95827e-10	-1.56881	4.6947e-05	-2.95827e-10	-1.55386
35063049	chr17:35063049:C:A	5.07499e-18	-2.95827e-10	-1.14073	7.25049e-05	-2.95827e-10	-1.11923
35063085	chr17:35063085:C:T	1.17587e-16	-2.95827e-10	2.00213	0.00211387	-2.95827e-10	2.25339
35063150	chr17:35063150:G:C	7.68458e-19	-1.75936	-1.26906	1.30413e-05	-1.55943	-1.27533
35064191	chr17:35064191:C:G	5.82683e-18	-2.95827e-10	-1.00258	8.46523e-05	-2.95827e-10	-0.96433
35064203	chr17:35064203:A:T	1.22874e-17	-2.95827e-10	-0.256481	0.000157089	-2.95827e-10	-0.34607
35064249	chr17:35064249:C:T	3.24027e-18	-2.95827e-10	-1.5894	4.57779e-05	-2.95827e-10	-1.57908
35065066	chr17:35065066:T:C	1.18254e-18	-1.00284	-1.59455	1.27275e-05	-1.25724	-1.60188
35065257	chr17:35065257:C:T	1.2538e-18	-0.93655	-1.60233	1.30866e-05	-1.2335	-1.5978
35065474	chr17:35065474:T:A	3.43616e-18	-2.95827e-10	-1.5307	4.68608e-05	-2.95827e-10	-1.5557
35065528	chr17:35065528:C:T	1.10814e-18	-1.06603	-1.59634	1.19527e-05	-1.3195	-1.60242
35065668	chr17:35065668:G:C	6.30689e-19	-1.63735	-1.58865	1.17961e-05	-1.33447	-1.60065
35066092	chr17:35066092:C:T	5.24988e-18	-2.95827e-10	-1.10685	7.50291e-05	-2.95827e-10	-1.08501
35066804	chr17:35066804:C:T	4.40264e-18	-2.95827e-10	-1.28285	5.66279e-05	-2.95827e-10	-1.36638
35066949	chr17:35066949:A:G	9.39934e-18	-2.95827e-10	-0.524415	0.000152466	-2.95827e-10	-0.375942
35067359	chr17:35067359:C:T	3.19891e-18	-2.95827e-10	-1.60224	4.51123e-05	-2.95827e-10	-1.59373
35068034	chr17:35068034:CCA:C	7.689e-18	-2.95827e-10	-0.725263	9.95578e-05	-2.95827e-10	-0.802145
35068394	chr17:35068394:T:C	3.19704e-18	-2.95827e-10	-1.60283	4.47357e-05	-2.95827e-10	-1.60211
35069910	chr17:35069910:C:T	1.0989e-18	-1.07796	-1.59278	1.18348e-05	-1.33055	-1.60129
35070062	chr17:35070062:G:A	1.20579e-16	-2.95827e-10	2.02725	0.00218792	-2.95827e-10	2.28782
35071296	chr17:35071296:A:G	5.82654e-18	-2.95827e-10	-1.00263	7.75621e-05	-2.95827e-10	-1.0518
35071353	chr17:35071353:C:T	2.73538e-18	-1.75878	-5.92657e-10	3.6194e-05	-1.81399	-5.92657e-10
35071953	chr17:35071953:G:A	3.25348e-18	-2.95827e-10	-1.58533	4.59967e-05	-2.95827e-10	-1.57431
35072431	chr17:35072431:C:G	2.10563e-18	-2.02044	-5.92657e-10	2.92533e-05	-2.02689	-5.92657e-10
35072726	chr17:35072726:T:C	1.83229e-18	-1.16576	-0.99373	3.25475e-05	-0.823601	-1.09658
35073694	chr17:35073694:G:A	1.3379e-18	-0.871153	-1.6028	1.39213e-05	-1.17674	-1.59272
35073783	chr17:35073783:A:G	3.36939e-18	-2.95827e-10	-1.55032	4.81135e-05	-2.95827e-10	-1.52932
35074010	chr17:35074010:A:G	3.19731e-18	-2.95827e-10	-1.60274	4.47729e-05	-2.95827e-10	-1.60128
35074328	chr17:35074328:C:T	3.53287e-18	-2.95827e-10	-1.50294	4.7947e-05	-2.95827e-10	-1.53279
35074436	chr17:35074436:T:C	1.33422e-18	-1.80047	-0.676236	1.90254e-05	-1.63046	-0.826647
35074938	chr17:35074938:A:G	3.22574e-18	-2.95827e-10	-1.59389	4.55048e-05	-2.95827e-10	-1.58506
35075292	chr17:35075292:T:C	3.19724e-18	-2.95827e-10	-1.60277	4.47774e-05	-2.95827e-10	-1.60118
35075337	chr17:35075337:A:G	8.01174e-18	-2.95827e-10	-0.684146	0.000109644	-2.95827e-10	-0.705643
35075433	chr17:35075433:G:A	3.19712e-18	-2.95827e-10	-1.6028	4.47051e-05	-2.95827e-10	-1.60279
35075867	chr17:35075867:T:C	3.19702e-18	-2.95827e-10	-1.60283	4.47254e-05	-2.95827e-10	-1.60234
35076148	chr17:35076148:C:G	3.31403e-18	-1.56689	-5.92657e-10	3.51374e-05	-1.84362	-5.92657e-10
35076430	chr17:35076430:T:C	1.27864e-18	-0.936876	-1.58238	1.35504e-05	-1.20057	-1.59589
35076619	chr17:35076619:G:A	3.90279e-18	-2.95827e-10	-1.40336	5.46741e-05	-2.95827e-10	-1.40149
35076936	chr17:35076936:G:A	3.22833e-18	-2.95827e-10	-1.59309	4.55589e-05	-2.95827e-10	-1.58388
35077225	chr17:35077225:T:C	4.80358e-18	-2.95827e-10	-1.19569	6.40291e-05	-2.95827e-10	-1.24355
35077407	chr17:35077407:C:T	1.2683e-16	-2.95827e-10	2.07779	0.00229545	-2.95827e-10	2.3358
35078008	chr17:35078008:T:C	3.71237e-18	-2.95827e-10	-1.45338	5.96792e-05	-2.95827e-10	-1.3139
35078243	chr17:35078243:C:T	2.818e-18	-1.9367	0.207679	6.26777e-05	-1.93143	0.666554
35078284	chr17:35078284:A:G	2.34735e-18	-1.91177	-5.92657e-10	3.07794e-05	-1.97604	-5.92657e-10
35078453	chr17:35078453:A:C	4.32039e-18	-2.95827e-10	-1.30171	6.38875e-05	-2.95827e-10	-1.24576
35078479	chr17:35078479:T:C	1.12067e-18	-1.06376	-1.58737	1.20172e-05	-1.31783	-1.59871
35078664	chr17:35078664:T:C	6.80455e-19	-1.69235	-1.4577	1.03565e-05	-1.54183	-1.52344
35078745	chr17:35078745:C:T	1.31729e-18	-0.886659	-1.60282	1.37146e-05	-1.19114	-1.59328
35079007	chr17:35079007:G:C	1.24789e-18	-0.941549	-1.60205	1.31947e-05	-1.23519	-1.58788
35079045	chr17:35079045:T:G	3.31451e-18	-2.95827e-10	-1.56674	4.70673e-05	-2.95827e-10	-1.5513
35079066	chr17:35079066:T:C	1.35121e-17	-2.95827e-10	-0.161469	0.00017825	-2.95827e-10	-0.219698
35079251	chr17:35079251:T:C	3.33018e-18	-2.95827e-10	-1.56203	4.97299e-05	-2.95827e-10	-1.49628
35079267	chr17:35079267:A:G	5.93232e-18	-2.95827e-10	-0.984639	8.69677e-05	-2.95827e-10	-0.937346
35079469	chr17:35079469:T:C	6.64201e-19	-1.89781	-1.27641	1.07746e-05	-1.74166	-1.28403
35079696	chr17:35079696:G:C	1.05123e-18	-1.11354	-1.60155	1.15539e-05	-1.36339	-1.59248
35080576	chr17:35080576:A:T	3.73687e-18	-2.95827e-10	-1.4468	6.01057e-05	-2.95827e-10	-1.30678
35080621	chr17:35080621:T:C	2.07159e-18	-2.03674	-5.92657e-10	2.89737e-05	-2.0365	-5.92657e-10
35080689	chr17:35080689:T:C	3.30618e-18	-2.95827e-10	-1.56926	4.69449e-05	-2.95827e-10	-1.55391
35081262	chr17:35081262:A:G	3.19707e-18	-2.95827e-10	-1.60282	4.53042e-05	-2.95827e-10	-1.58948
35081318	chr17:35081318:A:G	1.28551e-17	-2.95827e-10	-0.211314	0.000168783	-2.95827e-10	-0.274271
35081658	chr17:35081658:A:G	3.3939e-18	-2.95827e-10	-1.54307	4.74238e-05	-2.95827e-10	-1.54376
35081930	chr17:35081930:A:G	3.3354e-18	-2.95827e-10	-1.56046	4.80448e-05	-2.95827e-10	-1.53075
35081997	chr17:35081997:TC:T	3.20112e-18	-2.95827e-10	-1.60155	4.48069e-05	-2.95827e-10	-1.60052
35082758	chr17:35082758:C:T	3.4854e-18	-2.95827e-10	-1.51647	4.73982e-05	-2.95827e-10	-1.5443
35083149	chr17:35083149:C:T	3.19807e-18	-2.95827e-10	-1.60251	4.47472e-05	-2.95827e-10	-1.60186
35083831	chr17:35083831:T:G	1.13119e-18	-1.83565	-0.806139	1.80922e-05	-1.66384	-0.843559
35083969	chr17:35083969:T:C	1.06077e-16	-2.95827e-10	1.89911	0.00189394	-2.95827e-10	2.14353
35084013	chr17:35084013:T:C	9.92713e-19	-1.17571	-1.59666	1.08647e-05	-1.41484	-1.60252
35084044	chr17:35084044:T:G	1.30131e-18	-0.914133	-1.58755	1.37803e-05	-1.18083	-1.59882
35084409	chr17:35084409:T:C	1.89782e-18	-1.55975	-0.564602	3.20483e-05	-1.63831	-0.297326
35084531	chr17:35084531:T:C	4.21527e-18	-1.69595	0.36961	4.67284e-05	-1.75445	0.195917
35084660	chr17:35084660:C:T	3.19702e-18	-2.95827e-10	-1.60284	4.48247e-05	-2.95827e-10	-1.60012
35084665	chr17:35084665:A:G	1.29968e-18	-1.57952	-0.923417	2.20359e-05	-1.65883	-0.651379
35084975	chr17:35084975:A:G	5.71418e-19	-1.75078	-1.57391	1.00882e-05	-1.48868	-1.60284
35085164	chr17:35085164:TG:T	6.36592e-19	-1.93486	-1.28182	1.01538e-05	-1.79576	-1.28927
35085436	chr17:35085436:T:C	8.54059e-17	-2.95827e-10	1.68236	0.00158825	-2.95827e-10	1.96751
35085483	chr17:35085483:G:A	3.19732e-18	-2.95827e-10	-1.60274	4.47099e-05	-2.95827e-10	-1.60269
35085591	chr17:35085591:G:A	3.87537e-18	-2.95827e-10	-1.41041	6.42362e-05	-2.95827e-10	-1.24032
35086118	chr17:35086118:T:C	5.60163e-18	-2.95827e-10	-1.042	8.3877e-05	-2.95827e-10	-0.973532
35086149	chr17:35086149:T:C	3.21574e-18	-2.95827e-10	-1.597	4.52413e-05	-2.95827e-10	-1.59087
35086794	chr17:35086794:A:C	3.19802e-18	-2.95827e-10	-1.60252	4.49045e-05	-2.95827e-10	-1.59835
35086937	chr17:35086937:G:A	3.44406e-18	-2.95827e-10	-1.5284	5.3e-05	-2.95827e-10	-1.43259
35087960	chr17:35087960:C:G	3.19733e-18	-2.95827e-10	-1.60274	4.48636e-05	-2.95827e-10	-1.59926
35088950	chr17:35088950:C:T	3.26589e-18	-2.95827e-10	-1.58152	4.51758e-05	-2.95827e-10	-1.59232
35089761	chr17:35089761:C:G	1.27078e-17	-2.95827e-10	-0.222839	0.000165593	-2.95827e-10	-0.29335
35089947	chr17:35089947:G:A	1.03687e-18	-1.38627	-1.34258	1.10386e-05	-1.60732	-1.39417
35089995	chr17:35089995:C:T	2.22708e-18	-1.96436	-5.92657e-10	2.97238e-05	-2.01094	-5.92657e-10
35090301	chr17:35090301:G:A	1.01057e-18	-1.30684	-1.4477	1.03239e-05	-1.56064	-1.50779
35090326	chr17:35090326:A:G	1.09164e-18	-1.35591	-1.32147	1.155e-05	-1.5811	-1.3751
35090363	chr17:35090363:C:T	2.1867e-18	-1.98266	-5.92657e-10	3.02166e-05	-1.99449	-5.92657e-10
35090436	chr17:35090436:C:A	3.9745e-18	-2.95827e-10	-1.38515	5.47191e-05	-2.95827e-10	-1.40067
35090534	chr17:35090534:C:T	6.92764e-18	-2.95827e-10	-0.829534	0.000104576	-2.95827e-10	-0.752968
35090555	chr17:35090555:G:A	1.42642e-16	-2.95827e-10	2.19528	0.0025844	-2.95827e-10	2.45437
35090795	chr17:35090795:T:A	3.84652e-18	-1.41789	-5.92657e-10	4.75481e-05	-1.54114	-5.92657e-10
35090803	chr17:35090803:G:A	1.00779e-18	-1.34961	-1.40768	1.02861e-05	-1.59596	-1.47613
35091184	chr17:35091184:G:A	6.36665e-18	-2.95827e-10	-0.91398	9.71843e-05	-2.95827e-10	-0.826273
35091251	chr17:35091251:G:T	1.16449e-17	-0.310189	-5.92657e-10	0.000326735	0.386267	-5.92657e-10
35091252	chr17:35091252:G:C	4.55309e-18	-2.95827e-10	-1.24925	7.73584e-05	-2.95827e-10	-1.05443
35092456	chr17:35092456:C:A	7.53997e-18	-2.95827e-10	-0.744836	0.000122118	-2.95827e-10	-0.597895
35093196	chr17:35093196:A:G	5.82283e-18	-2.95827e-10	-1.00327	7.62939e-05	-2.95827e-10	-1.06829
35093616	chr17:35093616:C:A	9.29043e-18	-2.95827e-10	-0.536069	0.000110967	-2.95827e-10	-0.693648
35093871	chr17:35093871:C:T	3.5938e-18	-2.95827e-10	-1.48584	4.94851e-05	-2.95827e-10	-1.50121
35094064	chr17:35094064:T:C	3.32178e-18	-2.95827e-10	-1.56455	4.5641e-05	-2.95827e-10	-1.58208
35094156	chr17:35094156:C:T	2.1779e-18	-1.98669	-5.92657e-10	2.88793e-05	-2.03976	-5.92657e-10
35094404	chr17:35094404:C:T	6.72517e-19	-1.59505	-1.56673	7.99569e-06	-1.80275	-1.52123
35094417	chr17:35094417:T:C	3.41436e-18	-2.95827e-10	-1.53706	4.70512e-05	-2.95827e-10	-1.55165
35094551	chr17:35094551:C:T	6.64215e-18	-2.95827e-10	-0.871617	8.19629e-05	-2.95827e-10	-0.996616
35094812	chr17:35094812:C:A	5.13476e-18	-2.95827e-10	-1.12902	6.65161e-05	-2.95827e-10	-1.20544
35095196	chr17:35095196:T:A	6.33937e-19	-1.63336	-1.5875	7.48938e-06	-1.8356	-1.5538
35095427	chr17:35095427:C:A	7.40765e-18	-2.95827e-10	-0.76254	9.79459e-05	-2.95827e-10	-0.818468
35095753	chr17:35095753:C:T	1.12563e-17	-1.99724	1.65312	0.00012345	-2.01527	1.42823
35097182	chr17:35097182:C:A	1.11728e-16	-2.95827e-10	1.95101	0.00192591	-2.95827e-10	2.16027
35097196	chr17:35097196:T:C	5.42397e-19	-1.91585	-1.46096	9.443e-06	-1.71948	-1.43813
35097519	chr17:35097519:A:G	5.91891e-19	-2.03988	-1.24961	9.41253e-06	-2.03943	-1.12141
35097521	chr17:35097521:A:G	4.72667e-18	-2.95827e-10	-1.21183	7.50121e-05	-2.95827e-10	-1.08523
35097602	chr17:35097602:AG:A	4.72208e-18	-2.95827e-10	-1.2128	7.498e-05	-2.95827e-10	-1.08566
35097668	chr17:35097668:T:A	3.19979e-18	-2.95827e-10	-1.60197	4.48875e-05	-2.95827e-10	-1.59872
35098097	chr17:35098097:G:A	2.80824e-17	-2.95827e-10	0.570088	0.000407514	-2.95827e-10	0.607193
35098392	chr17:35098392:G:A	8.50633e-18	-2.95827e-10	-0.624243	0.000138473	-2.95827e-10	-0.47221
35098430	chr17:35098430:C:T	3.70895e-18	-2.95827e-10	-1.4543	5.08184e-05	-2.95827e-10	-1.47462
35099202	chr17:35099202:T:C	5.10184e-18	-2.95827e-10	-1.13545	6.64515e-05	-2.95827e-10	-1.20641
35099510	chr17:35099510:C:T	1.18395e-17	-2.95827e-10	-0.293613	0.000175376	-2.95827e-10	-0.235949
35100243	chr17:35100243:C:T	1.15363e-17	-2.95827e-10	-0.319553	0.000159577	-2.95827e-10	-0.330354
35100580	chr17:35100580:C:T	2.15723e-18	-1.99623	-5.92657e-10	2.97099e-05	-2.0114	-5.92657e-10
35100587	chr17:35100587:G:A	4.99299e-18	-2.95827e-10	-1.15702	7.95529e-05	-2.95827e-10	-1.02646
35101140	chr17:35101140:T:C	7.80807e-17	-2.95827e-10	1.59269	0.00139837	-2.95827e-10	1.84018
35101148	chr17:35101148:G:A	2.40558e-18	-1.88726	-5.92657e-10	3.65347e-05	-1.80462	-5.92657e-10
35101231	chr17:35101231:G:A	8.54718e-18	-2.95827e-10	-0.619453	0.000139126	-2.95827e-10	-0.467506
35101468	chr17:35101468:A:G	4.49973e-19	-1.97314	-1.59048	7.31434e-06	-1.82603	-1.58702
35101600	chr17:35101600:C:T	4.94985e-18	-1.1657	-5.92657e-10	5.89209e-05	-1.32669	-5.92657e-10
35102181	chr17:35102181:GGTTT:G	4.48707e-18	-2.95827e-10	-1.26385	6.0406e-05	-2.95827e-10	-1.30179
35102262	chr17:35102262:C:T	4.80565e-18	-2.95827e-10	-1.19526	6.04835e-05	-2.95827e-10	-1.30051
35102530	chr17:35102530:T:C	8.54596e-18	-2.95827e-10	-0.619595	0.000139126	-2.95827e-10	-0.467502
35102746	chr17:35102746:A:G	4.58849e-19	-2.00251	-1.54158	7.30338e-06	-1.87627	-1.53828
35102939	chr17:35102939:G:T	5.10096e-18	-2.95827e-10	-1.13563	6.64391e-05	-2.95827e-10	-1.2066
35103123	chr17:35103123:C:A	4.43333e-18	-2.95827e-10	-1.2759	5.95975e-05	-2.95827e-10	-1.31527
35103294	chr17:35103294:T:C	2.34505e-18	-1.91275	-5.92657e-10	3.66163e-05	-1.80239	-5.92657e-10
35103297	chr17:35103297:C:T	3.86193e-18	-2.95827e-10	-1.41389	5.32191e-05	-2.95827e-10	-1.42846
35103755	chr17:35103755:A:G	1.25859e-17	-0.232481	-5.92657e-10	0.000229669	0.0337552	-5.92657e-10
35104057	chr17:35104057:G:A	4.64884e-18	-2.95827e-10	-1.22844	6.10818e-05	-2.95827e-10	-1.29067
35104541	chr17:35104541:A:G	5.41914e-18	-2.95827e-10	-1.07512	6.64524e-05	-2.95827e-10	-1.2064
35105725	chr17:35105725:G:A	3.48481e-17	-2.95827e-10	0.785945	0.000397766	-2.95827e-10	0.582981
35105752	chr17:35105752:G:A	5.07579e-19	-1.91597	-1.52718	8.53709e-06	-1.73438	-1.52408
35106468	chr17:35106468:C:T	5.81755e-19	-1.8077	-1.49906	9.95396e-06	-1.59432	-1.51059
35106625	chr17:35106625:A:G	3.24239e-18	-2.95827e-10	-1.58874	4.60193e-05	-2.95827e-10	-1.57382
35106686	chr17:35106686:T:C	1.40098e-18	-0.842992	-1.58489	3.04428e-05	-0.431664	-1.55537
35106801	chr17:35106801:A:G	6.44906e-19	-1.62557	-1.57813	1.27808e-05	-1.31555	-1.53938
35106830	chr17:35106830:G:T	4.62128e-17	1.78105	-0.712842	0.000689784	1.62911	-0.495618
35106913	chr17:35106913:A:C	3.26195e-18	-2.95827e-10	-1.58273	4.63608e-05	-2.95827e-10	-1.56643
35107903	chr17:35107903:C:T	4.35141e-18	-2.95827e-10	-1.29455	6.77736e-05	-2.95827e-10	-1.18671
35108071	chr17:35108071:C:T	5.30948e-19	-1.95544	-1.44271	8.99944e-06	-1.79812	-1.4076
35108089	chr17:35108089:G:A	3.21396e-18	-2.95827e-10	-1.59755	4.53483e-05	-2.95827e-10	-1.58851
35108931	chr17:35108931:A:G	6.03658e-18	-2.95827e-10	-0.967216	0.00011853	-2.95827e-10	-0.627718
35109025	chr17:35109025:C:T	6.98195e-18	-2.95827e-10	-0.821725	0.000112241	-2.95827e-10	-0.682238
35109591	chr17:35109591:T:G	5.91186e-18	-2.95827e-10	-0.988092	0.000115334	-2.95827e-10	-0.655046
35109688	chr17:35109688:A:T	6.03006e-18	-2.95827e-10	-0.968298	0.000118213	-2.95827e-10	-0.630399
35109944	chr17:35109944:G:A	2.14628e-18	-2.00132	-5.92657e-10	2.96899e-05	-2.01207	-5.92657e-10
35110069	chr17:35110069:AG:A	6.41935e-18	-2.95827e-10	-0.905737	0.000101832	-2.95827e-10	-0.779555
35110578	chr17:35110578:TGTATAAG:T	6.04207e-18	-2.95827e-10	-0.966307	0.000118497	-2.95827e-10	-0.627995
35110742	chr17:35110742:C:T	5.81099e-18	-2.95827e-10	-1.0053	9.23473e-05	-2.95827e-10	-0.877326
35110776	chr17:35110776:A:G	6.54208e-19	-2.04118	-1.1482	9.33448e-06	-2.00124	-1.16793
35110834	chr17:35110834:C:T	8.10679e-18	-2.95827e-10	-0.672352	0.000145001	-2.95827e-10	-0.426141
35111447	chr17:35111447:C:T	3.27517e-18	-2.95827e-10	-1.57869	4.49718e-05	-2.95827e-10	-1.59685
35111556	chr17:35111556:ACT:A	6.73796e-18	-2.95827e-10	-0.857296	0.000108172	-2.95827e-10	-0.719159
35111698	chr17:35111698:T:G	1.42248e-17	-2.95827e-10	-0.11007	0.000205946	-2.95827e-10	-0.075267
35111892	chr17:35111892:T:C	6.02914e-18	-2.95827e-10	-0.96845	0.000116977	-2.95827e-10	-0.640905
35112822	chr17:35112822:T:G	3.86248e-18	-2.95827e-10	-1.41374	5.76309e-05	-2.95827e-10	-1.34882
35113147	chr17:35113147:T:C	1.05367e-18	-1.28777	-1.42501	2.00237e-05	-0.918264	-1.4877
35113196	chr17:35113196:C:A	1.63017e-17	-2.95827e-10	0.0262179	0.00027211	-2.95827e-10	0.203324
35113309	chr17:35113309:A:G	1.06023e-18	-1.32074	-1.38583	1.97865e-05	-0.959613	-1.45827
35113393	chr17:35113393:C:T	8.25644e-18	-2.95827e-10	-0.65406	9.97035e-05	-2.95827e-10	-0.800682
35113769	chr17:35113769:A:G	7.49777e-19	-2.02246	-1.03057	1.04811e-05	-2.0334	-1.01991
35113953	chr17:35113953:A:G	1.42107e-17	-2.95827e-10	-0.111061	0.000205816	-2.95827e-10	-0.0759012
35114079	chr17:35114079:C:T	6.25679e-18	-2.95827e-10	-0.931386	0.000123556	-2.95827e-10	-0.586189
35114140	chr17:35114140:C:T	3.30515e-18	-2.95827e-10	-1.56957	4.65664e-05	-2.95827e-10	-1.562
35114533	chr17:35114533:T:A	8.2819e-19	-1.3508	-1.60276	8.58427e-06	-1.65117	-1.60178
35114631	chr17:35114631:A:G	3.25658e-18	-2.95827e-10	-1.58438	4.53087e-05	-2.95827e-10	-1.58938
35114654	chr17:35114654:T:C	5.48544e-18	-2.95827e-10	-1.06296	0.000105037	-2.95827e-10	-0.748571
35114816	chr17:35114816:T:C	3.39465e-18	-2.95827e-10	-1.54285	4.6187e-05	-2.95827e-10	-1.57018
35115203	chr17:35115203:C:T	3.43791e-18	-2.95827e-10	-1.53019	4.96129e-05	-2.95827e-10	-1.49863
35115641	chr17:35115641:G:A	5.59562e-18	-2.95827e-10	-1.04307	0.000109578	-2.95827e-10	-0.706245
35116196	chr17:35116196:A:G	4.30451e-19	-2.0323	-1.57567	6.09575e-06	-2.01186	-1.58343
35116565	chr17:35116565:G:A	3.56269e-18	-2.95827e-10	-1.49454	4.72275e-05	-2.95827e-10	-1.54791
35116581	chr17:35116581:G:A	8.8353e-19	-1.91815	-0.970735	1.15531e-05	-2.02647	-0.929457
35116646	chr17:35116646:C:T	5.68329e-18	-2.95827e-10	-1.02752	0.000111726	-2.95827e-10	-0.68683
35116685	chr17:35116685:G:A	1.25476e-17	-2.95827e-10	-0.235526	0.000147945	-2.95827e-10	-0.406044
35116751	chr17:35116751:C:T	4.27068e-18	-2.95827e-10	-1.31328	6.37272e-05	-2.95827e-10	-1.24827
35118530	chr17:35118530:G:A	4.16612e-19	-2.03787	-1.60278	6.06142e-06	-1.99845	-1.60249
35118977	chr17:35118977:T:C	6.6452e-18	-2.95827e-10	-0.871158	0.000106753	-2.95827e-10	-0.732368
35119777	chr17:35119777:C:T	6.6245e-18	-2.95827e-10	-0.874278	0.000106601	-2.95827e-10	-0.733789
35120008	chr17:35120008:C:T	1.19484e-17	-2.95827e-10	-0.284457	0.000240813	-2.95827e-10	0.0811386
35120594	chr17:35120594:TTTTTA:T	3.19767e-18	-2.95827e-10	-1.60263	4.52376e-05	-2.95827e-10	-1.59095
35120929	chr17:35120929:C:T	4.21686e-18	-2.95827e-10	-1.32596	6.19999e-05	-2.95827e-10	-1.27575
35121799	chr17:35121799:T:C	1.24231e-18	-1.79793	-0.750149	1.93398e-05	-1.67811	-0.762607
35122517	chr17:35122517:A:G	6.25318e-18	-2.95827e-10	-0.931963	8.38382e-05	-2.95827e-10	-0.973994
35122619	chr17:35122619:C:T	5.8305e-18	-2.95827e-10	-1.00195	8.94785e-05	-2.95827e-10	-0.908885
35123080	chr17:35123080:A:G	2.86456e-18	-1.75115	0.038506	4.19562e-05	-1.62114	-0.0451167
35123320	chr17:35123320:G:T	6.138e-18	-0.950555	-5.92657e-10	0.000112622	-0.678849	-5.92657e-10
35123676	chr17:35123676:C:T	1.23435e-18	-1.79859	-0.75592	1.91009e-05	-1.67812	-0.775029
35123765	chr17:35123765:A:C	7.56809e-18	-2.95827e-10	-0.741112	9.13588e-05	-2.95827e-10	-0.888088
35124322	chr17:35124322:G:A	5.04807e-18	-1.14605	-5.92657e-10	6.80686e-05	-1.18237	-5.92657e-10
35124485	chr17:35124485:C:G	3.26402e-18	-2.95827e-10	-1.58209	4.60467e-05	-2.95827e-10	-1.57323
35124560	chr17:35124560:T:C	2.37641e-17	-2.95827e-10	0.403123	0.000404649	-2.95827e-10	0.600138
35124595	chr17:35124595:AGAGT:A	4.36171e-18	-2.95827e-10	-1.29219	6.03332e-05	-2.95827e-10	-1.303
35124648	chr17:35124648:A:G	2.06211e-18	-2.04133	-5.92657e-10	2.97137e-05	-2.01127	-5.92657e-10
35124661	chr17:35124661:C:T	8.25597e-19	-1.35815	-1.59855	1.0977e-05	-1.40741	-1.59967
35124762	chr17:35124762:G:A	6.00274e-18	-2.95827e-10	-0.972837	9.21242e-05	-2.95827e-10	-0.879745
35124979	chr17:35124979:C:T	6.04556e-18	-0.96573	-5.92657e-10	6.90479e-05	-1.16808	-5.92657e-10
35125348	chr17:35125348:C:T	8.53756e-17	1.68201	-5.92657e-10	0.00216312	2.27643	-5.92657e-10
35125552	chr17:35125552:G:T	1.02084e-17	-2.95827e-10	-0.441846	0.000118489	-2.95827e-10	-0.628066
35125739	chr17:35125739:G:C	2.63644e-17	-2.95827e-10	0.506961	0.000451182	-2.95827e-10	0.708988
35126200	chr17:35126200:G:A	3.84033e-18	-2.95827e-10	-1.4195	5.28443e-05	-2.95827e-10	-1.43553
35126393	chr17:35126393:T:C	2.42315e-17	0.4226	-5.92657e-10	0.000243126	0.0906954	-5.92657e-10
35126499	chr17:35126499:T:A	4.11727e-18	-2.95827e-10	-1.34986	6.17945e-05	-2.95827e-10	-1.27907
35126608	chr17:35126608:T:TTC	2.23019e-18	-1.96297	-5.92657e-10	3.01925e-05	-1.99529	-5.92657e-10
35126652	chr17:35126652:A:G	4.35173e-19	-2.0232	-1.57386	6.03998e-06	-2.01754	-1.58694
35127211	chr17:35127211:G:A	6.83036e-18	-2.95827e-10	-0.843676	9.10537e-05	-2.95827e-10	-0.891433
35127868	chr17:35127868:G:A	6.5228e-18	-2.95827e-10	-0.88975	8.70264e-05	-2.95827e-10	-0.936671
35127875	chr17:35127875:GC:G	6.49979e-18	-2.95827e-10	-0.893285	8.67297e-05	-2.95827e-10	-0.940087
35128989	chr17:35128989:G:A	1.28339e-18	-1.82478	-0.690773	1.97793e-05	-1.71013	-0.708117
35129038	chr17:35129038:C:T	4.49814e-17	-2.95827e-10	1.04119	0.000671451	-2.95827e-10	1.10656
35129089	chr17:35129089:C:T	3.02899e-17	-2.95827e-10	0.645762	0.000522279	-2.95827e-10	0.855319
35129612	chr17:35129612:G:A	3.22221e-18	-2.95827e-10	-1.59499	4.58721e-05	-2.95827e-10	-1.57703
35130009	chr17:35130009:G:A	6.37611e-19	-1.80106	-1.41402	7.59685e-06	-1.86613	-1.50902
35130543	chr17:35130543:T:C	5.60551e-18	-2.95827e-10	-1.0413	7.55586e-05	-2.95827e-10	-1.07797
35130678	chr17:35130678:T:C	6.01195e-18	-2.95827e-10	-0.971305	8.07742e-05	-2.95827e-10	-1.01122
35130823	chr17:35130823:G:A	5.85106e-18	-2.95827e-10	-0.99843	7.8683e-05	-2.95827e-10	-1.03746
35130914	chr17:35130914:C:G	4.06985e-18	-2.95827e-10	-1.36145	5.73854e-05	-2.95827e-10	-1.35309
35131070	chr17:35131070:G:GCT	6.09738e-18	-2.95827e-10	-0.957195	8.21179e-05	-2.95827e-10	-0.994727
35131197	chr17:35131197:C:T	4.09359e-18	-2.95827e-10	-1.35563	5.75668e-05	-2.95827e-10	-1.34994
35131200	chr17:35131200:C:T	4.09359e-18	-2.95827e-10	-1.35563	5.75668e-05	-2.95827e-10	-1.34994
35131449	chr17:35131449:G:C	7.50022e-17	1.55246	-5.92657e-10	0.00193038	2.16259	-5.92657e-10
35131656	chr17:35131656:C:G	3.5944e-17	-2.95827e-10	0.816909	0.000622713	-2.95827e-10	1.0312
35131705	chr17:35131705:A:G	4.06985e-18	-2.95827e-10	-1.36145	5.73854e-05	-2.95827e-10	-1.35309
35131916	chr17:35131916:A:G	4.07898e-18	-2.95827e-10	-1.35921	5.75216e-05	-2.95827e-10	-1.35072
35132077	chr17:35132077:C:T	4.06985e-18	-2.95827e-10	-1.36145	5.73854e-05	-2.95827e-10	-1.35309
35132919	chr17:35132919:C:T	4.07379e-18	-2.95827e-10	-1.36048	5.74471e-05	-2.95827e-10	-1.35202
35133141	chr17:35133141:T:C	4.06985e-18	-2.95827e-10	-1.36145	5.73854e-05	-2.95827e-10	-1.35309
35133156	chr17:35133156:T:C	4.09388e-18	-2.95827e-10	-1.35556	5.75723e-05	-2.95827e-10	-1.34984
35133412	chr17:35133412:C:T	4.06985e-18	-2.95827e-10	-1.36145	5.73854e-05	-2.95827e-10	-1.35309
35133497	chr17:35133497:A:G	4.06528e-18	-2.95827e-10	-1.36257	5.73189e-05	-2.95827e-10	-1.35425
35134436	chr17:35134436:G:A	4.09705e-18	-2.95827e-10	-1.35479	5.76182e-05	-2.95827e-10	-1.34904
35134651	chr17:35134651:T:C	4.08566e-18	-2.95827e-10	-1.35757	5.74549e-05	-2.95827e-10	-1.35188
35134723	chr17:35134723:C:T	6.31763e-18	-2.95827e-10	-0.92171	7.7722e-05	-2.95827e-10	-1.04974
35134728	chr17:35134728:T:C	8.13262e-18	-2.95827e-10	-0.66917	0.000142024	-2.95827e-10	-0.446889
35135043	chr17:35135043:C:CA	2.99378e-17	-2.95827e-10	0.634068	0.000512867	-2.95827e-10	0.837134
35136234	chr17:35136234:G:A	3.45946e-18	-2.95827e-10	-1.52394	4.6594e-05	-2.95827e-10	-1.56141
35136371	chr17:35136371:G:T	3.41667e-18	-2.95827e-10	-1.53639	4.61156e-05	-2.95827e-10	-1.57173
35136549	chr17:35136549:C:T	5.74197e-19	-1.71908	-1.60076	8.42413e-06	-1.67342	-1.59836
35136723	chr17:35136723:T:A	3.3741e-17	-2.95827e-10	0.753661	0.000584901	-2.95827e-10	0.968559
35136751	chr17:35136751:C:G	3.57208e-17	-2.95827e-10	0.810679	0.000620167	-2.95827e-10	1.02711
35137242	chr17:35137242:G:C	3.3741e-17	-2.95827e-10	0.753661	0.000584901	-2.95827e-10	0.968559
35137472	chr17:35137472:GC:G	3.2915e-18	-2.95827e-10	-1.57371	4.54769e-05	-2.95827e-10	-1.58568
35137845	chr17:35137845:C:T	9.80664e-19	-1.99629	-0.788289	1.37864e-05	-1.96292	-0.816283
35137956	chr17:35137956:C:A	4.14471e-18	-1.34322	-5.92657e-10	6.50143e-05	-1.22828	-5.92657e-10
35138529	chr17:35138529:C:T	3.42849e-18	-2.95827e-10	-1.53294	4.67839e-05	-2.95827e-10	-1.55734
35138530	chr17:35138530:G:A	2.99827e-17	-2.95827e-10	0.635566	0.000512366	-2.95827e-10	0.836156
35139053	chr17:35139053:C:T	8.12576e-18	-2.95827e-10	-0.670015	0.00014454	-2.95827e-10	-0.429327
35139154	chr17:35139154:C:G	3.29542e-18	-2.95827e-10	-1.57252	4.47285e-05	-2.95827e-10	-1.60227
35139366	chr17:35139366:T:C	3.629e-18	-1.4761	-5.92657e-10	4.70629e-05	-1.5514	-5.92657e-10
35139387	chr17:35139387:T:C	1.17242e-17	-2.95827e-10	-0.303395	0.000152532	-2.95827e-10	-0.375512
35139414	chr17:35139414:G:A	3.49447e-17	-2.95827e-10	0.788714	0.000603454	-2.95827e-10	0.999787
35139716	chr17:35139716:G:A	2.43285e-17	-2.95827e-10	0.426595	0.000453024	-2.95827e-10	0.713063
35140298	chr17:35140298:T:C	6.62476e-19	-1.58456	-1.59227	1.16249e-05	-1.3474	-1.60233
35140653	chr17:35140653:A:C	3.6931e-17	-2.95827e-10	0.843997	0.000642201	-2.95827e-10	1.06202
35140902	chr17:35140902:T:C	6.39078e-18	-2.95827e-10	-0.910197	0.000107003	-2.95827e-10	-0.730024
35140921	chr17:35140921:G:C	5.96465e-19	-1.95133	-1.33046	8.43543e-06	-1.8779	-1.39254
35140987	chr17:35140987:A:G	6.29131e-18	-2.95827e-10	-0.925884	8.13554e-05	-2.95827e-10	-1.00406
35141606	chr17:35141606:G:A	3.76205e-18	-2.95827e-10	-1.44009	4.91704e-05	-2.95827e-10	-1.50759
35141842	chr17:35141842:T:C	3.39686e-18	-2.95827e-10	-1.5422	4.97918e-05	-2.95827e-10	-1.49503
35142283	chr17:35142283:C:G	2.25938e-17	-2.95827e-10	0.352622	0.000483939	-2.95827e-10	0.779075
35142427	chr17:35142427:T:A	4.09408e-18	-2.95827e-10	-1.35551	6.12089e-05	-2.95827e-10	-1.28859
35142539	chr17:35142539:A:C	5.30536e-19	-1.87356	-1.52536	7.38628e-06	-1.90542	-1.49784
35142960	chr17:35142960:G:A	3.43692e-18	-2.95827e-10	-1.53048	4.68681e-05	-2.95827e-10	-1.55554
35143301	chr17:35143301:C:G	9.30955e-18	-2.95827e-10	-0.534013	0.000130426	-2.95827e-10	-0.532076
35144089	chr17:35144089:ATTC:A	3.61924e-18	-2.95827e-10	-1.47879	6.39976e-05	-2.95827e-10	-1.24404
35144379	chr17:35144379:G:A	5.89038e-18	-2.95827e-10	-0.991733	7.16566e-05	-2.95827e-10	-1.131
35144773	chr17:35144773:C:T	1.24518e-17	-2.95827e-10	-0.243188	0.000206849	-2.95827e-10	-0.0708929
35145147	chr17:35145147:C:T	4.33064e-18	-2.95827e-10	-1.29934	5.90907e-05	-2.95827e-10	-1.32381
35145148	chr17:35145148:G:A	2.06034e-17	-2.95827e-10	0.260403	0.000280661	-2.95827e-10	0.234265
35145267	chr17:35145267:G:A	3.52956e-18	-2.95827e-10	-1.50388	6.0834e-05	-2.95827e-10	-1.29473
35145726	chr17:35145726:C:T	3.56223e-18	-2.95827e-10	-1.49467	4.69836e-05	-2.95827e-10	-1.55308
35145898	chr17:35145898:C:T	3.5962e-18	-2.95827e-10	-1.48517	5.39301e-05	-2.95827e-10	-1.41519
35145906	chr17:35145906:G:A	9.98004e-19	-1.20559	-1.56146	2.30276e-05	-0.737778	-1.52841
35146202	chr17:35146202:A:G	5.93272e-18	-2.95827e-10	-0.98457	7.20955e-05	-2.95827e-10	-1.12489
35146299	chr17:35146299:T:C	7.95203e-18	-2.95827e-10	-0.691627	0.000184319	-2.95827e-10	-0.186215
35146515	chr17:35146515:G:T	3.37905e-18	-1.54746	-5.92657e-10	3.59185e-05	-1.82163	-5.92657e-10
35146622	chr17:35146622:T:C	1.6809e-17	-2.95827e-10	0.0568624	0.000363964	-2.95827e-10	0.494172
35146648	chr17:35146648:T:G	8.63268e-19	-1.87951	-1.03258	1.26702e-05	-1.92812	-0.935512
35146683	chr17:35146683:C:A	3.51729e-18	-1.50736	-5.92657e-10	3.68483e-05	-1.79607	-5.92657e-10
35146753	chr17:35146753:T:C	8.98301e-17	1.73287	-5.92657e-10	0.00233899	2.35459	-5.92657e-10
35146763	chr17:35146763:AG:A	6.71823e-19	-1.61175	-1.55107	9.09637e-06	-1.61261	-1.58239
35146774	chr17:35146774:A:G	5.48269e-18	-2.95827e-10	-1.06346	6.77516e-05	-2.95827e-10	-1.18703
35146786	chr17:35146786:C:T	3.83429e-17	-0.443449	1.32497	0.000363842	-0.911514	1.40535
35146798	chr17:35146798:A:G	6.1654e-18	-2.95827e-10	-0.946102	8.05851e-05	-2.95827e-10	-1.01357
35146936	chr17:35146936:A:G	8.08461e-18	-2.95827e-10	-0.675091	0.00018926	-2.95827e-10	-0.159761
35146967	chr17:35146967:A:T	3.53437e-18	-2.95827e-10	-1.50252	5.27688e-05	-2.95827e-10	-1.43696
35147357	chr17:35147357:C:T	1.14586e-16	-2.95827e-10	1.97627	0.00135822	-2.95827e-10	1.81105
35148293	chr17:35148293:G:A	4.17841e-18	-2.95827e-10	-1.33512	6.17986e-05	-2.95827e-10	-1.279
35148407	chr17:35148407:C:T	3.48754e-18	-2.95827e-10	-1.51586	5.18621e-05	-2.95827e-10	-1.45429
35148592	chr17:35148592:G:A	4.1208e-18	-2.95827e-10	-1.34901	6.08613e-05	-2.95827e-10	-1.29429
35148625	chr17:35148625:C:T	3.3009e-18	-2.95827e-10	-1.57086	4.73796e-05	-2.95827e-10	-1.54469
35148982	chr17:35148982:G:A	4.99512e-17	1.14599	-5.92657e-10	0.000622164	1.03032	-5.92657e-10
35149301	chr17:35149301:T:C	3.79225e-18	-2.95827e-10	-1.43209	5.8131e-05	-2.95827e-10	-1.34018
35149370	chr17:35149370:G:A	8.92121e-18	0.754475	-1.3311	0.000200868	1.19288	-1.29311
35149487	chr17:35149487:A:G	5.03716e-18	-2.95827e-10	-1.14821	6.68693e-05	-2.95827e-10	-1.20014
35149539	chr17:35149539:T:C	5.04333e-18	-2.95827e-10	-1.14699	6.69486e-05	-2.95827e-10	-1.19896
35149891	chr17:35149891:A:G	4.44778e-18	-2.95827e-10	-1.27265	5.9623e-05	-2.95827e-10	-1.31484
35150223	chr17:35150223:G:A	5.90615e-18	-0.616697	-0.372363	5.25428e-05	-1.23761	-0.203643
35150546	chr17:35150546:T:C	4.10292e-18	-2.95827e-10	-1.35335	5.61981e-05	-2.95827e-10	-1.374
35150665	chr17:35150665:T:C	3.06597e-18	-0.676936	-0.967753	7.40369e-05	-0.130761	-0.967558
35150896	chr17:35150896:A:T	1.14297e-16	-2.95827e-10	1.97375	0.00135522	-2.95827e-10	1.80884
35151166	chr17:35151166:C:G	3.65072e-18	-2.02153	0.551399	6.00045e-05	-1.94969	0.641228
35151712	chr17:35151712:C:T	2.07841e-18	-2.03345	-5.92657e-10	2.89274e-05	-2.03809	-5.92657e-10
35152090	chr17:35152090:A:T	5.25374e-18	0.448622	-1.55474	0.000113173	0.873708	-1.54767
35152237	chr17:35152237:C:T	2.06288e-18	-2.04095	-5.92657e-10	2.97722e-05	-2.00931	-5.92657e-10
35152556	chr17:35152556:C:A	4.40102e-18	-1.28322	-5.92657e-10	7.97362e-05	-1.02416	-5.92657e-10
35152756	chr17:35152756:G:A	4.62546e-18	-2.95827e-10	-1.23348	6.18509e-05	-2.95827e-10	-1.27816
35152804	chr17:35152804:A:AC	5.05375e-18	-2.95827e-10	-1.14492	6.70765e-05	-2.95827e-10	-1.19705
35152848	chr17:35152848:G:A	2.09532e-18	-2.02535	-5.92657e-10	2.88191e-05	-2.04184	-5.92657e-10
35153065	chr17:35153065:C:T	4.73225e-18	-2.95827e-10	-1.21065	6.31901e-05	-2.95827e-10	-1.25674
35153610	chr17:35153610:C:T	3.21769e-18	-2.95827e-10	-1.59639	4.47125e-05	-2.95827e-10	-1.60263
35154368	chr17:35154368:A:C	3.57336e-18	-2.95827e-10	-1.49155	4.92848e-05	-2.95827e-10	-1.50527
35154531	chr17:35154531:G:A	3.7584e-18	-2.95827e-10	-1.44106	5.57399e-05	-2.95827e-10	-1.38219
35154698	chr17:35154698:C:T	1.06366e-17	-2.95827e-10	-0.400757	0.000263147	-2.95827e-10	0.169831
35155044	chr17:35155044:G:A	2.31539e-18	-0.946351	-0.979124	4.97505e-05	-0.462216	-1.03365
35155212	chr17:35155212:A:G	7.00703e-18	-2.95827e-10	-0.81814	0.000112657	-2.95827e-10	-0.678539
35155226	chr17:35155226:C:T	3.36944e-18	-2.95827e-10	-1.55031	4.95723e-05	-2.95827e-10	-1.49945
35155468	chr17:35155468:G:C	5.87476e-18	-2.95827e-10	-0.994389	7.801e-05	-2.95827e-10	-1.04605
35155503	chr17:35155503:G:A	3.76723e-18	-1.91434	0.47563	7.0164e-05	-1.79528	0.643237
35155690	chr17:35155690:C:T	4.21143e-18	-2.95827e-10	-1.32725	6.30865e-05	-2.95827e-10	-1.25838
35155725	chr17:35155725:A:G	3.02083e-18	-2.04114	0.381615	4.78124e-05	-2.00561	0.470012
35155790	chr17:35155790:A:C	3.21407e-18	-2.95827e-10	-1.59751	4.90606e-05	-2.95827e-10	-1.50983
35155860	chr17:35155860:A:G	4.69351e-18	-2.95827e-10	-1.21887	6.25387e-05	-2.95827e-10	-1.2671
35156096	chr17:35156096:C:T	3.21403e-17	0.0687789	0.636279	0.00041145	-0.0629689	0.679774
35156343	chr17:35156343:T:A	3.22467e-18	-2.95827e-10	-1.59422	4.49198e-05	-2.95827e-10	-1.598
35156394	chr17:35156394:G:A	4.65294e-19	-1.98367	-1.54647	7.11788e-06	-1.88066	-1.55961
35156727	chr17:35156727:G:A	7.5022e-18	-2.95827e-10	-0.749857	9.1975e-05	-2.95827e-10	-0.881366
35157072	chr17:35157072:AC:A	1.3907e-18	-1.61837	-0.816879	2.10918e-05	-1.44699	-0.907012
35157282	chr17:35157282:C:T	4.70288e-18	-2.95827e-10	-1.21688	6.26589e-05	-2.95827e-10	-1.26518
35157315	chr17:35157315:T:C	4.66679e-18	-2.95827e-10	-1.22458	6.21988e-05	-2.95827e-10	-1.27255
35157364	chr17:35157364:G:A	3.19747e-18	-2.95827e-10	-1.60269	4.47243e-05	-2.95827e-10	-1.60237
35157390	chr17:35157390:C:T	3.44229e-18	-2.95827e-10	-1.52892	5.09736e-05	-2.95827e-10	-1.47157
35158159	chr17:35158159:T:C	3.52005e-18	-2.95827e-10	-1.50658	4.85993e-05	-2.95827e-10	-1.51927
35158350	chr17:35158350:T:C	5.58935e-18	-1.04419	-5.92657e-10	0.000129716	-0.537534	-5.92657e-10
35158909	chr17:35158909:C:A	3.89088e-17	0.0270249	0.869141	0.000501879	-0.0967231	0.912199
35159008	chr17:35159008:C:T	9.90033e-19	-1.68697	-1.0881	1.46716e-05	-1.6984	-1.01857
35159172	chr17:35159172:G:A	7.90885e-18	-1.70792	1.01085	0.000195216	-1.53466	1.40588
35159289	chr17:35159289:A:G	3.21187e-18	-2.95827e-10	-1.5982	4.55884e-05	-2.95827e-10	-1.58323
35159581	chr17:35159581:CT:C	8.74367e-18	-2.95827e-10	-0.596724	0.000105317	-2.95827e-10	-0.74591
35160183	chr17:35160183:G:A	3.21212e-18	-2.95827e-10	-1.59812	4.55957e-05	-2.95827e-10	-1.58307
35160226	chr17:35160226:T:C	5.31699e-18	-2.95827e-10	-1.09415	6.98715e-05	-2.95827e-10	-1.15623
35160600	chr17:35160600:G:A	1.56484e-17	-0.0146865	-5.92657e-10	0.000151893	-0.379708	-5.92657e-10
35160794	chr17:35160794:C:T	4.63728e-18	-2.95827e-10	-1.23093	6.30672e-05	-2.95827e-10	-1.25868
35161168	chr17:35161168:A:G	3.61695e-18	-2.95827e-10	-1.47942	4.98526e-05	-2.95827e-10	-1.49381
35161606	chr17:35161606:C:G	3.34701e-18	-2.95827e-10	-1.55699	4.9127e-05	-2.95827e-10	-1.50847
35161815	chr17:35161815:C:T	4.19235e-18	-2.95827e-10	-1.33179	5.63848e-05	-2.95827e-10	-1.37068
35162539	chr17:35162539:C:T	3.80885e-18	-2.95827e-10	-1.42773	6.91299e-05	-2.95827e-10	-1.16689
35162612	chr17:35162612:A:G	6.70326e-19	-1.58473	-1.58031	9.22985e-06	-1.60537	-1.57507
35162870	chr17:35162870:T:C	8.74573e-19	-1.99199	-0.907086	1.20261e-05	-2.01862	-0.897182
35162907	chr17:35162907:T:A	3.81555e-18	-2.95827e-10	-1.42597	6.93304e-05	-2.95827e-10	-1.164
35163484	chr17:35163484:A:C	1.56197e-18	-1.57868	-0.740431	2.39196e-05	-1.39381	-0.834375
35163489	chr17:35163489:G:A	1.52903e-18	-1.59408	-0.74634	2.33496e-05	-1.41228	-0.840029
35163690	chr17:35163690:G:A	2.22981e-18	-1.96314	-5.92657e-10	3.30599e-05	-1.90456	-5.92657e-10
35163698	chr17:35163698:T:C	6.11868e-18	-2.95827e-10	-0.953708	8.81505e-05	-2.95827e-10	-0.923837
35163811	chr17:35163811:G:A	4.62857e-18	-2.95827e-10	-1.23281	6.17733e-05	-2.95827e-10	-1.27941
35163815	chr17:35163815:G:C	8.91944e-19	-1.58033	-1.29908	1.19064e-05	-1.65272	-1.27309
35163972	chr17:35163972:G:A	1.3982e-18	-1.23128	-1.19859	1.99435e-05	-1.27203	-1.13796
35164114	chr17:35164114:C:T	4.41246e-18	-2.95827e-10	-1.28062	6.01952e-05	-2.95827e-10	-1.30529
35164324	chr17:35164324:A:G	3.41183e-18	-2.95827e-10	-1.5378	5.0464e-05	-2.95827e-10	-1.48162
35164452	chr17:35164452:G:A	4.66718e-18	-2.95827e-10	-1.2245	6.22568e-05	-2.95827e-10	-1.27161
35164547	chr17:35164547:C:A	2.25684e-18	-0.426316	-1.52477	2.85823e-05	-0.484884	-1.56521
35164610	chr17:35164610:C:T	1.64121e-17	-2.95827e-10	0.0329658	0.000288534	-2.95827e-10	0.261928
35164611	chr17:35164611:G:A	3.49461e-18	-2.95827e-10	-1.51383	5.21272e-05	-2.95827e-10	-1.4492
35164767	chr17:35164767:G:A	6.36585e-18	-2.95827e-10	-0.914106	0.000101372	-2.95827e-10	-0.784087
35164896	chr17:35164896:T:A	4.24106e-18	-2.95827e-10	-1.32024	5.72396e-05	-2.95827e-10	-1.35564
35164912	chr17:35164912:G:A	3.48928e-18	-2.95827e-10	-1.51536	5.83897e-05	-2.95827e-10	-1.33574
35165164	chr17:35165164:A:G	3.19737e-18	-2.95827e-10	-1.60273	4.50133e-05	-2.95827e-10	-1.59592
35165383	chr17:35165383:G:A	2.56885e-18	-0.372612	-1.44898	3.28429e-05	-0.429587	-1.48156
35165970	chr17:35165970:G:A	4.68007e-18	-2.95827e-10	-1.22174	6.40653e-05	-2.95827e-10	-1.24298
35166438	chr17:35166438:T:A	3.19738e-18	-2.95827e-10	-1.60272	4.47047e-05	-2.95827e-10	-1.6028
35166740	chr17:35166740:G:T	6.16399e-18	-1.93087	0.984537	9.39337e-05	-1.89191	1.03162
35166878	chr17:35166878:C:T	1.57625e-18	-1.50905	-0.800957	2.4526e-05	-1.31163	-0.891522
35166986	chr17:35166986:C:T	6.36585e-18	-2.95827e-10	-0.914106	0.000101372	-2.95827e-10	-0.784087
35167517	chr17:35167517:G:A	2.19857e-18	-0.644693	-1.33255	2.8384e-05	-0.707148	-1.34991
35167659	chr17:35167659:C:T	5.27119e-18	-2.95827e-10	-1.1028	6.55774e-05	-2.95827e-10	-1.21965
35167795	chr17:35167795:A:G	6.02007e-18	-2.95827e-10	-0.969955	9.59459e-05	-2.95827e-10	-0.839099
35168322	chr17:35168322:G:A	2.18552e-18	-1.9832	-5.92657e-10	3.40418e-05	-1.87529	-5.92657e-10
35168665	chr17:35168665:T:G	4.66718e-18	-2.95827e-10	-1.2245	6.22568e-05	-2.95827e-10	-1.27161
35168792	chr17:35168792:C:T	6.43991e-18	-2.95827e-10	-0.90254	8.98751e-05	-2.95827e-10	-0.904462
35168896	chr17:35168896:G:A	5.19695e-18	-2.95827e-10	-1.11698	9.83747e-05	-2.95827e-10	-0.814099
35169108	chr17:35169108:C:T	7.36467e-18	0.501682	-1.27004	0.000166176	0.937431	-1.22727
35169242	chr17:35169242:G:A	4.03615e-18	-2.95827e-10	-1.36976	5.46407e-05	-2.95827e-10	-1.4021
35169662	chr17:35169662:GTA:G	1.77231e-17	-2.95827e-10	0.109814	0.000249146	-2.95827e-10	0.115156
35169738	chr17:35169738:G:A	3.35758e-18	-2.95827e-10	-1.55383	4.92995e-05	-2.95827e-10	-1.50497
35169851	chr17:35169851:C:T	3.62297e-18	-2.95827e-10	-1.47776	6.36398e-05	-2.95827e-10	-1.24964
35169953	chr17:35169953:G:C	9.63575e-18	-2.95827e-10	-0.499574	0.000151057	-2.95827e-10	-0.385224
35170312	chr17:35170312:A:G	9.45917e-18	1.07684	-1.59491	0.000188095	1.42965	-1.59559
35170452	chr17:35170452:G:T	4.7547e-18	-2.95827e-10	-1.20592	7.70001e-05	-2.95827e-10	-1.05908
35170482	chr17:35170482:T:A	5.10441e-18	-2.95827e-10	-1.13495	8.32804e-05	-2.95827e-10	-0.98067
35170599	chr17:35170599:G:A	3.36425e-18	-2.95827e-10	-1.55185	4.66163e-05	-2.95827e-10	-1.56093
35170770	chr17:35170770:G:A	3.81761e-18	-2.95827e-10	-1.42543	5.42973e-05	-2.95827e-10	-1.40841
35170945	chr17:35170945:C:T	6.74272e-19	-1.68486	-1.47432	9.44397e-06	-1.70929	-1.44822
35171420	chr17:35171420:C:T	5.76592e-19	-1.84017	-1.4755	8.36175e-06	-1.89322	-1.38599
35171784	chr17:35171784:A:G	5.00596e-18	-1.15443	-5.92657e-10	0.000112995	-0.67554	-5.92657e-10
35171788	chr17:35171788:C:T	3.7397e-18	-2.95827e-10	-1.44605	6.70905e-05	-2.95827e-10	-1.19684
35171983	chr17:35171983:TC:T	6.50665e-19	-1.62461	-1.5702	8.50325e-06	-1.694	-1.56843
35172085	chr17:35172085:A:G	6.36585e-18	-2.95827e-10	-0.914106	0.000101372	-2.95827e-10	-0.784087
35172922	chr17:35172922:A:G	1.26583e-17	-2.95827e-10	-0.226741	0.000220022	-2.95827e-10	-0.00915523
35173190	chr17:35173190:A:G	5.62076e-19	-1.834	-1.50718	9.02449e-06	-1.67492	-1.52802
35173282	chr17:35173282:T:C	7.66332e-19	-1.52829	-1.5029	9.85742e-06	-1.58362	-1.53104
35173960	chr17:35173960:C:T	8.40982e-19	-1.43597	-1.50227	1.45084e-05	-1.20517	-1.52298
35173969	chr17:35173969:G:A	9.05014e-19	-1.32612	-1.53874	1.15888e-05	-1.3923	-1.56055
35173972	chr17:35173972:T:C	7.62534e-18	-2.95827e-10	-0.733577	9.24728e-05	-2.95827e-10	-0.875968
35174012	chr17:35174012:C:T	6.47583e-18	-2.95827e-10	-0.896977	0.000101666	-2.95827e-10	-0.781187
35174035	chr17:35174035:TCTC:T	1.64387e-17	-2.95827e-10	0.0345854	0.000265555	-2.95827e-10	0.17894
35174413	chr17:35174413:C:T	7.24742e-19	-1.73147	-1.35552	1.03031e-05	-1.60872	-1.46171
35174414	chr17:35174414:G:A	1.31756e-17	-2.95827e-10	-0.186688	0.000223771	-2.95827e-10	0.0077404
35174556	chr17:35174556:A:C	4.41656e-18	-2.95827e-10	-1.27969	5.92427e-05	-2.95827e-10	-1.32124
35174625	chr17:35174625:G:C	2.95253e-18	-0.297594	-1.3848	3.06833e-05	-0.543928	-1.43524
35174869	chr17:35174869:G:A	6.91273e-18	-2.95827e-10	-0.831689	0.000111129	-2.95827e-10	-0.692195
35175247	chr17:35175247:C:T	2.20029e-18	-1.97646	-5.92657e-10	2.92857e-05	-2.02578	-5.92657e-10
35175373	chr17:35175373:A:G	8.32922e-19	-1.36111	-1.58675	1.42269e-05	-1.18343	-1.56432
35175537	chr17:35175537:A:G	3.2949e-18	-2.95827e-10	-1.57268	4.63247e-05	-2.95827e-10	-1.56721
35175633	chr17:35175633:G:A	3.207e-18	-2.95827e-10	-1.59972	4.47032e-05	-2.95827e-10	-1.60284
35175859	chr17:35175859:C:T	1.01758e-18	-1.14862	-1.59901	1.30497e-05	-1.23139	-1.60273
35175888	chr17:35175888:G:A	6.46302e-18	-2.95827e-10	-0.898958	0.000103137	-2.95827e-10	-0.76682
35175918	chr17:35175918:G:A	1.41558e-18	-1.44146	-0.976049	1.80722e-05	-1.50685	-1.00166
35176100	chr17:35176100:T:C	1.817e-17	0.134719	-5.92657e-10	0.000241463	0.0838342	-5.92657e-10
35176322	chr17:35176322:C:T	8.40942e-19	-1.33667	-1.60161	1.4123e-05	-1.15608	-1.59899
35176345	chr17:35176345:A:T	2.42428e-18	-1.87952	-5.92657e-10	3.40626e-05	-1.87468	-5.92657e-10
35176620	chr17:35176620:C:A	8.72181e-19	-1.42391	-1.47791	1.51203e-05	-1.18906	-1.49778
35176631	chr17:35176631:G:C	3.80483e-18	-2.95827e-10	-1.42878	6.78918e-05	-2.95827e-10	-1.18497
35176903	chr17:35176903:G:A	2.48811e-18	-1.18108	-0.672452	5.29325e-05	-0.749046	-0.68482
35177175	chr17:35177175:T:C	8.6014e-19	-1.44334	-1.47237	1.48517e-05	-1.21206	-1.49271
35177446	chr17:35177446:C:T	2.28095e-18	-1.17342	-0.767041	4.86106e-05	-0.739114	-0.779927
35177544	chr17:35177544:A:C	1.48125e-17	-2.95827e-10	-0.0695857	0.000268968	-2.95827e-10	0.191709
35177697	chr17:35177697:T:C	8.67579e-19	-1.44683	-1.46027	1.50219e-05	-1.2123	-1.48108
35177790	chr17:35177790:C:T	8.05558e-19	-1.39717	-1.5841	1.37205e-05	-1.22383	-1.56016
35177842	chr17:35177842:CT:C	9.09604e-19	-1.38953	-1.47027	1.58943e-05	-1.14625	-1.49067
35178014	chr17:35178014:C:A	2.06317e-18	-2.04081	-5.92657e-10	3.00272e-05	-2.00078	-5.92657e-10
35178167	chr17:35178167:T:C	7.87201e-18	-2.95827e-10	-0.701741	9.52184e-05	-2.95827e-10	-0.846709
35178440	chr17:35178440:C:T	1.69374e-18	-0.648764	-1.58935	1.87003e-05	-0.874372	-1.59997
35178731	chr17:35178731:G:A	8.21272e-18	-2.95827e-10	-0.659369	9.90474e-05	-2.95827e-10	-0.807284
35178805	chr17:35178805:T:C	1.40654e-18	-1.44068	-0.983239	1.79591e-05	-1.50587	-1.00892
35179723	chr17:35179723:G:A	8.10531e-18	-2.95827e-10	-0.672534	9.78243e-05	-2.95827e-10	-0.81971
35179761	chr17:35179761:G:C	8.97546e-19	-1.40738	-1.46577	1.55997e-05	-1.16904	-1.48659
35179796	chr17:35179796:A:C	5.44996e-18	-2.95827e-10	-1.06944	7.29273e-05	-2.95827e-10	-1.11342
35179870	chr17:35179870:G:A	1.39099e-17	-2.95827e-10	-0.132456	0.000251398	-2.95827e-10	0.124153
35180377	chr17:35180377:T:C	6.50298e-18	-2.95827e-10	-0.892794	0.000103839	-2.95827e-10	-0.760046
35181169	chr17:35181169:A:T	3.2441e-18	-2.95827e-10	-1.58822	4.67403e-05	-2.95827e-10	-1.55828
35181224	chr17:35181224:C:T	1.18457e-17	-2.95827e-10	-0.293089	0.000210988	-2.95827e-10	-0.0510829
35181407	chr17:35181407:C:T	3.25739e-18	-2.95827e-10	-1.58413	4.57127e-05	-2.95827e-10	-1.58051
35181428	chr17:35181428:C:T	4.40265e-19	-2.04199	-1.54344	6.1128e-06	-2.02024	-1.57226
35181588	chr17:35181588:C:T	4.57232e-18	-2.95827e-10	-1.24503	7.23126e-05	-2.95827e-10	-1.12188
35181589	chr17:35181589:G:A	8.63948e-19	-1.43941	-1.47189	1.49169e-05	-1.20815	-1.49224
35181611	chr17:35181611:C:T	3.69687e-18	-2.95827e-10	-1.45757	5.02632e-05	-2.95827e-10	-1.48561
35181612	chr17:35181612:A:G	8.66063e-18	0.985483	-1.59175	0.000199024	1.48893	-1.59839
35181663	chr17:35181663:T:G	4.35532e-19	-1.99904	-1.5972	7.14288e-06	-1.90077	-1.536
35182030	chr17:35182030:A:T	8.81523e-19	-1.42735	-1.46381	1.5232e-05	-1.19417	-1.48532
35182194	chr17:35182194:A:C	2.17673e-17	-2.95827e-10	0.315356	0.000391572	-2.95827e-10	0.567286
35182234	chr17:35182234:C:T	3.2182e-18	-2.95827e-10	-1.59623	4.55614e-05	-2.95827e-10	-1.58382
35182236	chr17:35182236:C:T	3.95895e-18	-2.95827e-10	-1.38907	7.21464e-05	-2.95827e-10	-1.12419
35182454	chr17:35182454:C:T	3.55179e-18	-1.46866	-0.0289412	4.45e-05	-1.53908	-0.068311
35183216	chr17:35183216:G:A	5.85819e-19	-1.91864	-1.38116	7.99491e-06	-1.89186	-1.43222
35183385	chr17:35183385:T:C	3.3072e-18	-1.56895	-5.92657e-10	3.92979e-05	-1.73171	-5.92657e-10
35183637	chr17:35183637:A:G	1.34902e-18	-1.92604	-0.539633	1.79385e-05	-1.83346	-0.682474
35183809	chr17:35183809:G:A	4.65025e-18	-2.95827e-10	-1.22813	5.84561e-05	-2.95827e-10	-1.33461
35184386	chr17:35184386:A:G	7.66417e-19	-1.92966	-1.10142	1.06318e-05	-1.83146	-1.20757
35184464	chr17:35184464:T:C	3.23219e-18	-2.95827e-10	-1.59189	4.4934e-05	-2.95827e-10	-1.59769
35184495	chr17:35184495:G:A	7.88712e-19	-1.92711	-1.07529	1.09281e-05	-1.82867	-1.18287
35184518	chr17:35184518:C:T	6.0812e-17	0.518212	0.824522	0.000665383	0.197511	0.899968
35184646	chr17:35184646:C:T	1.07446e-18	-1.27903	-1.4142	1.96897e-05	-0.997569	-1.42522
35184731	chr17:35184731:CT:C	1.04519e-17	-2.95827e-10	-0.418273	0.000105205	-2.95827e-10	-0.746971
35184939	chr17:35184939:C:T	2.08495e-17	-2.95827e-10	0.272276	0.00038913	-2.95827e-10	0.561031
35184991	chr17:35184991:T:C	1.25452e-18	-1.64143	-0.896876	1.71672e-05	-1.83755	-0.722326
35185010	chr17:35185010:G:A	4.26329e-17	2.01882	-1.03124	0.000468489	1.64516	-0.898529
35185496	chr17:35185496:G:A	4.96685e-19	-1.87535	-1.5895	7.06516e-06	-1.84961	-1.5981
35185553	chr17:35185553:G:A	1.77047e-17	-2.95827e-10	0.108779	0.000311972	-2.95827e-10	0.340029
35185745	chr17:35185745:GA:G	2.94099e-17	-2.95827e-10	0.616277	0.000518635	-2.95827e-10	0.848318
35185974	chr17:35185974:G:A	1.96133e-18	-1.01653	-1.07491	4.61872e-05	-0.457634	-1.11255
35186004	chr17:35186004:A:T	2.84681e-17	2.1633	-1.57957	0.000288899	1.82662	-1.56342
35186162	chr17:35186162:A:G	1.39297e-17	-2.95827e-10	-0.131033	0.000239874	-2.95827e-10	0.07723
35186318	chr17:35186318:T:A	1.40379e-18	-1.99156	-0.434316	1.67473e-05	-2.0076	-0.577049
35186630	chr17:35186630:A:G	8.49255e-19	-1.64687	-1.28158	1.08987e-05	-1.84078	-1.17345
35187452	chr17:35187452:A:C	3.6094e-18	-2.95827e-10	-1.48151	4.73724e-05	-2.95827e-10	-1.54484
35187666	chr17:35187666:T:C	4.36575e-17	-2.95827e-10	1.01132	0.000791368	-2.95827e-10	1.27088
35187739	chr17:35187739:T:C	1.36485e-17	-2.95827e-10	-0.151422	0.000234766	-2.95827e-10	0.0557062
35189186	chr17:35189186:G:C	1.84838e-17	-2.95827e-10	0.151843	0.000326953	-2.95827e-10	0.386933
35189336	chr17:35189336:C:T	1.3158e-17	-2.95827e-10	-0.188021	0.000225243	-2.95827e-10	0.0142956
35189575	chr17:35189575:C:T	1.17332e-18	-1.67481	-0.930403	1.61953e-05	-1.86121	-0.756952
35189623	chr17:35189623:T:C	1.56713e-17	-2.95827e-10	-0.013223	0.000273316	-2.95827e-10	0.207747
35189896	chr17:35189896:A:C	2.65836e-17	2.10304	-1.5878	0.00027006	1.77101	-1.57525
35190068	chr17:35190068:C:T	2.76409e-18	-1.74834	-5.92657e-10	5.27252e-05	-1.43779	-5.92657e-10
35190077	chr17:35190077:T:C	1.68873e-17	-2.95827e-10	0.0615058	0.000296368	-2.95827e-10	0.288721
35190143	chr17:35190143:A:G	7.61361e-19	-1.70539	-1.33231	9.43236e-06	-1.88068	-1.27806
35190343	chr17:35190343:C:T	2.44452e-18	-1.447	-0.424202	3.1972e-05	-1.64837	-0.28965
35190603	chr17:35190603:C:T	5.25707e-17	-2.95827e-10	1.1971	0.000914612	-2.95827e-10	1.41562
35190625	chr17:35190625:C:T	4.69295e-19	-2.03752	-1.48406	6.2316e-06	-2.00627	-1.56698
35190632	chr17:35190632:C:T	5.55712e-18	-1.04997	-5.92657e-10	9.28062e-05	-0.872369	-5.92657e-10
35191098	chr17:35191098:C:T	5.75419e-18	-2.95827e-10	-1.01513	6.54974e-05	-2.95827e-10	-1.22087
35191890	chr17:35191890:T:C	3.42459e-18	-2.95827e-10	-1.53407	4.48893e-05	-2.95827e-10	-1.59868
35192008	chr17:35192008:G:A	3.41473e-18	-2.95827e-10	-1.53696	5.05325e-05	-2.95827e-10	-1.48027
35192029	chr17:35192029:TTCTC:T	7.37478e-19	-1.96299	-1.10658	9.84229e-06	-1.7558	-1.3604
35192314	chr17:35192314:A:G	5.64258e-18	-2.95827e-10	-1.03471	7.89892e-05	-2.95827e-10	-1.03357
35192316	chr17:35192316:T:C	1.2271e-17	-2.95827e-10	-0.257811	0.000158264	-2.95827e-10	-0.338615
35192879	chr17:35192879:C:T	4.97618e-19	-2.03613	-1.42685	6.82272e-06	-1.95545	-1.52718
35193052	chr17:35193052:C:T	5.22182e-18	-2.95827e-10	-1.11221	5.88724e-05	-2.95827e-10	-1.32751
35193098	chr17:35193098:C:T	5.31362e-19	-2.00002	-1.39735	7.14574e-06	-1.98455	-1.45182
35193244	chr17:35193244:T:C	4.50036e-19	-2.00476	-1.55872	6.2425e-06	-1.98987	-1.58164
35193644	chr17:35193644:C:T	1.22199e-17	-2.95827e-10	-0.261991	0.000136031	-2.95827e-10	-0.49
35193885	chr17:35193885:G:A	3.19989e-18	-2.95827e-10	-1.60194	4.54325e-05	-2.95827e-10	-1.58665
35195164	chr17:35195164:C:T	3.568e-18	-2.95827e-10	-1.49305	4.65552e-05	-2.95827e-10	-1.56224
35195379	chr17:35195379:C:T	8.49668e-18	-2.95827e-10	-0.625378	0.000100585	-2.95827e-10	-0.791882
35195633	chr17:35195633:A:G	2.24062e-17	-2.95827e-10	0.344282	0.000409286	-2.95827e-10	0.611531
35195757	chr17:35195757:A:T	2.86366e-17	2.16504	-1.57541	0.000285744	1.81415	-1.56194
35195777	chr17:35195777:C:T	1.92069e-17	-2.95827e-10	0.190216	0.00034237	-2.95827e-10	0.433011
35196042	chr17:35196042:G:A	5.20351e-18	-2.95827e-10	-1.11572	7.08647e-05	-2.95827e-10	-1.14211
35196103	chr17:35196103:T:C	3.56604e-18	-2.95827e-10	-1.4936	4.83489e-05	-2.95827e-10	-1.52444
35196475	chr17:35196475:T:C	4.4857e-19	-2.00667	-1.56007	6.14385e-06	-2.00511	-1.58232
35196603	chr17:35196603:A:T	5.09963e-18	-2.95827e-10	-1.13589	6.32904e-05	-2.95827e-10	-1.25515
35196611	chr17:35196611:C:T	9.62233e-19	-1.41748	-1.38607	1.91988e-05	-1.05894	-1.3891
35197140	chr17:35197140:G:A	1.26115e-17	-2.95827e-10	-0.230441	0.000140494	-2.95827e-10	-0.457718
35197541	chr17:35197541:T:C	3.70545e-18	-2.95827e-10	-1.45525	5.2406e-05	-2.95827e-10	-1.44386
35197616	chr17:35197616:C:G	2.26787e-17	-2.95827e-10	0.356371	0.000409413	-2.95827e-10	0.61184
35197807	chr17:35197807:G:C	7.37227e-18	-2.95827e-10	-0.767328	0.000122771	-2.95827e-10	-0.592563
35197824	chr17:35197824:G:A	4.54846e-19	-2.0353	-1.51755	6.16217e-06	-2.03386	-1.55059
35197884	chr17:35197884:G:A	2.02223e-17	-2.95827e-10	0.241731	0.000364365	-2.95827e-10	0.495273
35197977	chr17:35197977:G:A	3.62598e-18	-2.95827e-10	-1.47693	4.89928e-05	-2.95827e-10	-1.51121
35197998	chr17:35197998:G:C	5.05832e-18	-2.95827e-10	-1.14402	5.90889e-05	-2.95827e-10	-1.32384
35198336	chr17:35198336:T:C	3.83805e-18	-2.95827e-10	-1.42009	5.01389e-05	-2.95827e-10	-1.48808
35198489	chr17:35198489:T:C	2.19042e-17	-2.95827e-10	0.321625	0.000395206	-2.95827e-10	0.576524
35198678	chr17:35198678:C:G	4.53071e-19	-1.99959	-1.55717	6.20118e-06	-1.99793	-1.58021
35198819	chr17:35198819:G:A	3.55037e-18	-2.95827e-10	-1.498	4.82258e-05	-2.95827e-10	-1.52699
35199006	chr17:35199006:G:A	7.83132e-18	-2.95827e-10	-0.706922	0.000130175	-2.95827e-10	-0.534004
35199075	chr17:35199075:A:G	3.55536e-18	-2.95827e-10	-1.4966	4.82809e-05	-2.95827e-10	-1.52585
35199216	chr17:35199216:T:C	3.53435e-18	-2.95827e-10	-1.50253	4.64331e-05	-2.95827e-10	-1.56487
35199275	chr17:35199275:C:T	8.40997e-18	-2.95827e-10	-0.635635	0.000141364	-2.95827e-10	-0.451545
35199314	chr17:35199314:C:A	1.7488e-17	-2.95827e-10	0.0964601	0.000308599	-2.95827e-10	0.32916
35199377	chr17:35199377:G:A	9.29164e-18	-2.95827e-10	-0.535938	9.50297e-05	-2.95827e-10	-0.848693
35199428	chr17:35199428:C:T	3.91865e-18	-1.39931	-5.92657e-10	7.2985e-05	-1.11263	-5.92657e-10
35199591	chr17:35199591:A:G	2.19007e-17	-2.95827e-10	0.321464	0.00039513	-2.95827e-10	0.576333
35199651	chr17:35199651:G:A	8.11706e-18	-2.95827e-10	-0.671086	0.000135725	-2.95827e-10	-0.492253
35199706	chr17:35199706:T:A	4.40028e-19	-2.00261	-1.58336	6.08459e-06	-2.00021	-1.59691
35199896	chr17:35199896:C:T	3.28477e-18	-2.95827e-10	-1.57576	4.5398e-05	-2.95827e-10	-1.58741
35199897	chr17:35199897:G:A	8.34099e-18	-2.95827e-10	-0.643872	0.000140114	-2.95827e-10	-0.460428
35199948	chr17:35199948:G:A	8.33892e-18	-2.95827e-10	-0.64412	0.000140251	-2.95827e-10	-0.459452
35200239	chr17:35200239:G:A	1.97479e-17	-2.95827e-10	0.217994	0.000345187	-2.95827e-10	0.441203
35200355	chr17:35200355:G:A	2.4822e-17	2.02314	-1.57646	0.000249074	1.6781	-1.56324
35200429	chr17:35200429:A:G	5.04985e-18	-2.95827e-10	-1.1457	5.91096e-05	-2.95827e-10	-1.32349
35200432	chr17:35200432:A:G	4.36835e-19	-2.00727	-1.58598	6.04711e-06	-2.00499	-1.59832
35200546	chr17:35200546:T:C	2.83585e-18	-1.72271	-5.92657e-10	5.48329e-05	-1.39859	-5.92657e-10
35200587	chr17:35200587:G:A	5.00491e-18	-2.95827e-10	-1.15463	5.86286e-05	-2.95827e-10	-1.33166
35200725	chr17:35200725:G:T	7.85998e-18	-2.95827e-10	-0.70327	0.000131842	-2.95827e-10	-0.521275
35201126	chr17:35201126:T:C	1.26829e-17	-2.95827e-10	-0.224796	0.000141427	-2.95827e-10	-0.451101
35201174	chr17:35201174:A:G	3.26227e-18	-2.95827e-10	-1.58263	4.82531e-05	-2.95827e-10	-1.52642
35201202	chr17:35201202:A:G	3.19762e-18	-2.95827e-10	-1.60265	4.52473e-05	-2.95827e-10	-1.59074
35201436	chr17:35201436:A:G	2.03713e-18	-1.68075	-0.372764	2.23027e-05	-1.76366	-0.534514
35201689	chr17:35201689:A:C	2.42166e-17	1.99345	-1.57147	0.000243834	1.6507	-1.5571
35201974	chr17:35201974:A:T	2.81399e-18	-1.73045	-5.92657e-10	5.42127e-05	-1.40997	-5.92657e-10
35201985	chr17:35201985:T:C	3.2297e-18	-2.95827e-10	-1.59266	4.47956e-05	-2.95827e-10	-1.60077
35202082	chr17:35202082:C:G	6.98195e-19	-1.63743	-1.48688	8.07851e-06	-1.8021	-1.51158
35202096	chr17:35202096:T:A	3.64406e-18	-2.95827e-10	-1.47195	4.91923e-05	-2.95827e-10	-1.50714
35202116	chr17:35202116:C:T	1.55196e-18	-1.28921	-1.03632	1.61508e-05	-1.70133	-0.919581
35202278	chr17:35202278:G:A	3.63941e-18	-2.95827e-10	-1.47323	4.73124e-05	-2.95827e-10	-1.54611
35202527	chr17:35202527:A:G	1.2626e-17	-2.95827e-10	-0.229297	0.00014061	-2.95827e-10	-0.456893
35202776	chr17:35202776:TG:T	1.32966e-17	-2.95827e-10	-0.177544	0.000235364	-2.95827e-10	0.0582516
35203045	chr17:35203045:T:G	7.66556e-18	-2.95827e-10	-0.728316	0.000128066	-2.95827e-10	-0.550338
35203052	chr17:35203052:T:C	4.63733e-18	-2.95827e-10	-1.23091	5.81994e-05	-2.95827e-10	-1.33901
35203162	chr17:35203162:A:G	2.37648e-18	-1.66722	-0.232215	2.57372e-05	-1.74979	-0.405153
35203541	chr17:35203541:C:T	3.19706e-18	-2.95827e-10	-1.60282	4.5274e-05	-2.95827e-10	-1.59015
35203567	chr17:35203567:T:C	4.84146e-18	-2.95827e-10	-1.18784	5.70837e-05	-2.95827e-10	-1.35836
35203648	chr17:35203648:G:T	4.51668e-19	-2.00432	-1.55554	6.17809e-06	-2.00276	-1.57911
35203710	chr17:35203710:G:T	3.44813e-18	-2.95827e-10	-1.52722	4.6027e-05	-2.95827e-10	-1.57366
35204197	chr17:35204197:C:T	8.33892e-18	-2.95827e-10	-0.64412	0.000140251	-2.95827e-10	-0.459452
35204287	chr17:35204287:G:A	4.82795e-19	-1.98071	-1.51251	6.52928e-06	-1.97903	-1.54755
35204411	chr17:35204411:G:T	2.05732e-18	-1.97954	-0.0641098	2.0021e-05	-2.04166	-0.364435
35204478	chr17:35204478:G:A	3.20043e-18	-2.95827e-10	-1.60177	4.54569e-05	-2.95827e-10	-1.58612
35204519	chr17:35204519:C:T	2.42167e-18	-1.88059	-5.92657e-10	3.78479e-05	-1.76931	-5.92657e-10
35204638	chr17:35204638:C:T	2.3344e-17	1.51209	-1.1268	0.000235119	1.16985	-1.11264
35204784	chr17:35204784:C:T	1.90254e-17	1.76088	-1.58016	0.000193643	1.43116	-1.56803
35204796	chr17:35204796:G:A	4.50034e-19	-2.04212	-1.52136	6.08796e-06	-2.04142	-1.55515
35204855	chr17:35204855:G:A	3.75628e-18	-2.95827e-10	-1.44162	4.91213e-05	-2.95827e-10	-1.50859
35204910	chr17:35204910:G:A	4.94388e-18	-1.67554	0.508633	5.26334e-05	-1.7587	0.319166
35204933	chr17:35204933:A:G	5.55756e-18	-2.95827e-10	-1.0499	7.56812e-05	-2.95827e-10	-1.07635
35205026	chr17:35205026:C:T	1.25388e-18	-1.18342	-1.3554	3.29893e-05	-0.684191	-1.22251
35205331	chr17:35205331:A:G	9.19431e-19	-1.48186	-1.36719	1.79405e-05	-1.14342	-1.3724
35205461	chr17:35205461:T:C	2.8137e-18	-1.73055	-5.92657e-10	5.42491e-05	-1.4093	-5.92657e-10
35205472	chr17:35205472:A:G	2.3163e-17	-2.95827e-10	0.377504	0.000420849	-2.95827e-10	0.639391
35205842	chr17:35205842:C:T	1.31595e-17	-2.95827e-10	-0.187909	0.00014593	-2.95827e-10	-0.419758
35206091	chr17:35206091:T:C	8.31294e-18	-2.95827e-10	-0.64724	0.00013979	-2.95827e-10	-0.462739
35206100	chr17:35206100:A:G	2.44109e-18	-1.67777	-0.194846	2.63309e-05	-1.75854	-0.373596
35206522	chr17:35206522:AT:A	3.54403e-18	-2.95827e-10	-1.49979	4.65138e-05	-2.95827e-10	-1.56313
35206862	chr17:35206862:T:A	4.87079e-18	-2.95827e-10	-1.1818	5.74702e-05	-2.95827e-10	-1.35162
35206975	chr17:35206975:C:T	3.55091e-18	-2.95827e-10	-1.49785	4.81943e-05	-2.95827e-10	-1.52764
35206999	chr17:35206999:T:C	8.3318e-18	-2.95827e-10	-0.644974	0.000140153	-2.95827e-10	-0.460149
35207134	chr17:35207134:A:G	8.3315e-18	-2.95827e-10	-0.64501	0.000140118	-2.95827e-10	-0.460397
35207632	chr17:35207632:G:A	2.75968e-17	1.63958	-1.08694	0.000275638	1.28915	-1.07294
35207690	chr17:35207690:A:G	1.74238e-17	-2.95827e-10	0.092786	0.000307384	-2.95827e-10	0.325216
35207802	chr17:35207802:A:T	2.19603e-17	-2.95827e-10	0.324182	0.000398755	-2.95827e-10	0.585464
35207881	chr17:35207881:A:G	4.93237e-18	-2.95827e-10	-1.16923	5.80377e-05	-2.95827e-10	-1.34179
35207936	chr17:35207936:A:G	1.22677e-17	-2.95827e-10	-0.258083	0.000136963	-2.95827e-10	-0.483173
35208420	chr17:35208420:A:C	2.23554e-17	1.91403	-1.57201	0.000225848	1.57474	-1.55776
35208592	chr17:35208592:C:T	4.84175e-18	-2.95827e-10	-1.18778	5.72494e-05	-2.95827e-10	-1.35546
35208640	chr17:35208640:A:AAAACAAG	4.93103e-18	-2.95827e-10	-1.16951	5.80255e-05	-2.95827e-10	-1.342
35208770	chr17:35208770:G:A	1.04343e-18	-1.45319	-1.26935	2.04406e-05	-1.10625	-1.27911
35209151	chr17:35209151:G:A	2.53381e-18	-1.62778	-0.20755	2.71181e-05	-1.71515	-0.387529
35209487	chr17:35209487:C:A	2.51145e-17	2.05213	-1.59374	0.00024915	1.70154	-1.58637
35209546	chr17:35209546:T:G	7.45281e-18	-0.756462	-5.92657e-10	7.73205e-05	-1.05492	-5.92657e-10
35209827	chr17:35209827:AC:A	5.17785e-18	-2.95827e-10	-1.12066	6.0285e-05	-2.95827e-10	-1.3038
35210181	chr17:35210181:A:G	8.29801e-18	-2.95827e-10	-0.649038	0.000139499	-2.95827e-10	-0.464827
35210641	chr17:35210641:T:C	2.38541e-17	1.61746	-1.21056	0.000286982	1.46242	-1.20589
35211028	chr17:35211028:C:G	2.33795e-17	1.59891	-1.21211	0.000281228	1.44343	-1.20715
35211199	chr17:35211199:A:T	1.83208e-17	-2.95827e-10	0.142982	0.00032364	-2.95827e-10	0.376748
35211457	chr17:35211457:C:T	6.95817e-19	-1.94473	-1.18299	1.01415e-05	-1.93662	-1.14963
35211507	chr17:35211507:G:A	3.24301e-18	-2.95827e-10	-1.58855	4.77289e-05	-2.95827e-10	-1.53735
35211513	chr17:35211513:G:A	3.19738e-18	-2.95827e-10	-1.60272	4.5033e-05	-2.95827e-10	-1.59549
35211614	chr17:35211614:G:A	1.30761e-17	-2.95827e-10	-0.194267	0.000145295	-2.95827e-10	-0.424118
35211658	chr17:35211658:A:G	1.95385e-18	-1.98253	-0.112721	1.91166e-05	-2.04191	-0.41042
35211894	chr17:35211894:A:G	2.73936e-18	-1.75733	-5.92657e-10	5.21325e-05	-1.44909	-5.92657e-10
35211902	chr17:35211902:C:T	4.34798e-19	-2.00424	-1.59368	6.04565e-06	-2.00184	-1.60171
35211908	chr17:35211908:C:T	2.74844e-18	-1.75402	-5.92657e-10	5.23848e-05	-1.44427	-5.92657e-10
35212161	chr17:35212161:C:A	8.35722e-18	-2.95827e-10	-0.641927	0.000140579	-2.95827e-10	-0.457115
35212192	chr17:35212192:A:G	8.33892e-18	-2.95827e-10	-0.64412	0.000140251	-2.95827e-10	-0.459452
35212396	chr17:35212396:CTCAA:C	2.09069e-18	-1.98643	-0.0411344	2.03576e-05	-2.04211	-0.347322
35212418	chr17:35212418:A:G	4.33425e-19	-2.01836	-1.58273	5.98503e-06	-2.01694	-1.59668
35212806	chr17:35212806:T:C	7.22462e-19	-1.48732	-1.60283	8.59393e-06	-1.6509	-1.60093
35212918	chr17:35212918:G:A	3.20185e-18	-2.95827e-10	-1.60132	4.55312e-05	-2.95827e-10	-1.58449
35213151	chr17:35213151:G:A	2.06217e-18	-1.9087	-0.13259	1.91214e-05	-2.02752	-0.424562
35213560	chr17:35213560:G:A	3.91233e-18	-2.95827e-10	-1.40092	5.06832e-05	-2.95827e-10	-1.47729
35213640	chr17:35213640:C:T	3.22233e-18	-2.95827e-10	-1.59495	4.47034e-05	-2.95827e-10	-1.60283
35214019	chr17:35214019:T:C	4.20687e-17	0.974251	-5.92657e-10	0.00101078	1.51559	-5.92657e-10
35214053	chr17:35214053:A:G	1.72931e-18	-1.49741	-0.719919	4.07453e-05	-1.18336	-0.512185
35214159	chr17:35214159:C:T	3.45519e-18	-2.95827e-10	-1.52518	4.71325e-05	-2.95827e-10	-1.54992
35214213	chr17:35214213:T:C	1.31388e-18	-1.3267	-1.16537	2.55412e-05	-0.945304	-1.21729
35214214	chr17:35214214:G:C	2.5136e-18	-1.84334	-5.92657e-10	4.18961e-05	-1.66769	-5.92657e-10
35215057	chr17:35215057:C:T	4.38062e-19	-2.00832	-1.58213	6.05146e-06	-2.00625	-1.59633
35215478	chr17:35215478:T:C	3.22867e-18	-2.95827e-10	-1.59298	4.50877e-05	-2.95827e-10	-1.59427
35215712	chr17:35215712:G:A	7.57259e-18	-2.95827e-10	-0.740519	0.000126552	-2.95827e-10	-0.562228
35215784	chr17:35215784:G:A	2.93538e-17	2.18864	-1.57427	0.000359289	2.06006	-1.57882
35215991	chr17:35215991:C:A	1.67898e-18	-1.9961	-0.250763	1.71019e-05	-2.0419	-0.521796
35216007	chr17:35216007:C:T	1.08439e-17	1.21757	-1.59902	0.000134788	1.10365	-1.60283
35216451	chr17:35216451:G:T	2.31368e-17	-2.95827e-10	0.376369	0.000404272	-2.95827e-10	0.599204
35216529	chr17:35216529:T:A	1.13556e-17	1.14001	-1.47536	0.000133487	0.945542	-1.45442
35216815	chr17:35216815:A:G	1.05789e-17	1.19665	-1.60283	0.000132403	1.08265	-1.59968
35217002	chr17:35217002:A:G	8.10933e-18	-2.95827e-10	-0.672038	0.000135379	-2.95827e-10	-0.494801
35217204	chr17:35217204:A:G	1.44573e-18	-1.1901	-1.20634	2.88212e-05	-0.786307	-1.25546
35217531	chr17:35217531:A:G	4.90984e-18	-2.95827e-10	-1.17381	5.78089e-05	-2.95827e-10	-1.34574
35217747	chr17:35217747:AC:A	4.26006e-19	-2.04207	-1.57628	5.86162e-06	-2.04193	-1.59252
35217960	chr17:35217960:C:T	3.55736e-17	0.806551	-5.92657e-10	0.000855244	1.3485	-5.92657e-10
35217973	chr17:35217973:G:A	4.30941e-18	-2.95827e-10	-1.30425	5.54286e-05	-2.95827e-10	-1.38779
35217985	chr17:35217985:T:A	2.5021e-18	-1.84792	-5.92657e-10	3.43477e-05	-1.86635	-5.92657e-10
35218155	chr17:35218155:G:C	3.54528e-18	-2.95827e-10	-1.49944	4.704e-05	-2.95827e-10	-1.55188
35218206	chr17:35218206:C:T	3.44297e-18	-2.95827e-10	-1.52872	5.01653e-05	-2.95827e-10	-1.48756
35218217	chr17:35218217:C:T	1.10684e-18	-1.16585	-1.4977	2.51885e-05	-0.760654	-1.41584
35218636	chr17:35218636:C:T	3.2129e-18	-2.95827e-10	-1.59788	4.49357e-05	-2.95827e-10	-1.59765
35219125	chr17:35219125:GC:G	8.48521e-18	-2.95827e-10	-0.626729	0.000141604	-2.95827e-10	-0.449847
35219179	chr17:35219179:A:T	3.2067e-18	-2.95827e-10	-1.59981	4.48349e-05	-2.95827e-10	-1.5999
35219357	chr17:35219357:C:T	4.96719e-19	-1.97438	-1.49041	7.94139e-06	-1.9059	-1.4249
35219450	chr17:35219450:T:C	4.38138e-19	-1.99207	-1.5982	6.05247e-06	-2.0212	-1.58122
35219650	chr17:35219650:T:C	8.53134e-18	-2.95827e-10	-0.621307	0.000100017	-2.95827e-10	-0.797543
35219749	chr17:35219749:A:G	5.26775e-18	-2.95827e-10	-1.10345	6.1022e-05	-2.95827e-10	-1.29165
35219913	chr17:35219913:T:C	1.17003e-18	-1.37625	-1.23177	2.48377e-05	-0.966316	-1.22421
35220142	chr17:35220142:C:T	3.36257e-18	-2.95827e-10	-1.55235	4.6251e-05	-2.95827e-10	-1.5688
35220346	chr17:35220346:A:G	4.49411e-18	-2.95827e-10	-1.26229	5.73835e-05	-2.95827e-10	-1.35313
35220848	chr17:35220848:G:C	8.88102e-18	1.02134	-1.60248	0.000101634	0.815565	-1.59707
35220995	chr17:35220995:C:T	3.25801e-18	-2.95827e-10	-1.58394	4.63569e-05	-2.95827e-10	-1.56651
35221043	chr17:35221043:C:T	4.64046e-19	-2.04173	-1.49109	6.27086e-06	-2.03996	-1.52701
35221229	chr17:35221229:C:T	1.98528e-18	-1.96291	-0.116385	1.89827e-05	-2.04141	-0.417946
35221489	chr17:35221489:G:A	9.7038e-18	1.10906	-1.6016	0.00011103	0.901255	-1.59434
35221842	chr17:35221842:TA:T	1.75705e-17	-2.95827e-10	0.101165	0.000317676	-2.95827e-10	0.35815
35221909	chr17:35221909:G:A	3.23291e-18	-2.95827e-10	-1.59167	4.47151e-05	-2.95827e-10	-1.60257
35222330	chr17:35222330:TCAGGAGGCTGAGG:T	1.33799e-18	-1.96693	-0.506961	1.33564e-05	-2.04148	-0.769402
35222520	chr17:35222520:C:T	8.42157e-18	-2.95827e-10	-0.634258	0.000140666	-2.95827e-10	-0.456495
35222853	chr17:35222853:A:G	2.39273e-17	1.98385	-1.57389	0.000263076	1.74853	-1.57897
35222953	chr17:35222953:C:T	9.05047e-18	1.04032	-1.60255	0.000103627	0.835307	-1.59739
35222985	chr17:35222985:C:T	9.0354e-18	1.03857	-1.60248	0.000103474	0.833507	-1.59707
35223145	chr17:35223145:G:A	8.49282e-18	-2.95827e-10	-0.625832	9.96516e-05	-2.95827e-10	-0.801202
35223173	chr17:35223173:C:T	1.60104e-17	-2.95827e-10	0.0081831	0.000287474	-2.95827e-10	0.258249
35223249	chr17:35223249:G:A	4.20957e-18	-2.95827e-10	-1.32769	5.43427e-05	-2.95827e-10	-1.40757
35223466	chr17:35223466:G:A	9.25703e-18	-2.95827e-10	-0.539671	0.000107736	-2.95827e-10	-0.723195
35223500	chr17:35223500:C:A	3.64549e-18	-1.07059	-0.400977	4.16826e-05	-1.42811	-0.244685
35223509	chr17:35223509:C:T	3.21815e-18	-2.95827e-10	-1.59625	4.61402e-05	-2.95827e-10	-1.5712
35223633	chr17:35223633:T:C	1.56844e-17	-2.95827e-10	-0.012389	0.000281202	-2.95827e-10	0.236191
35224035	chr17:35224035:T:C	4.57963e-19	-2.04219	-1.50383	6.19807e-06	-2.04136	-1.53729
35224278	chr17:35224278:G:A	3.28273e-17	2.00341	-1.2772	0.000366041	1.77593	-1.27607
35224514	chr17:35224514:G:A	3.11413e-18	-1.6291	-5.92657e-10	5.24491e-05	-1.44304	-5.92657e-10
35224598	chr17:35224598:C:T	1.3363e-18	-2.03173	-0.44342	1.43476e-05	-2.02562	-0.713681
35224852	chr17:35224852:A:G	4.94695e-18	-2.95827e-10	-1.16628	5.8106e-05	-2.95827e-10	-1.34061
35224936	chr17:35224936:T:C	5.51654e-18	-2.95827e-10	-1.0573	7.48815e-05	-2.95827e-10	-1.08698
35225225	chr17:35225225:T:C	4.1979e-18	-1.33047	-5.92657e-10	5.05901e-05	-1.47913	-5.92657e-10
35225256	chr17:35225256:T:C	3.78209e-17	0.867809	-5.92657e-10	0.000896201	1.39528	-5.92657e-10
35225325	chr17:35225325:TC:T	8.50054e-18	-2.95827e-10	-0.624924	0.000141874	-2.95827e-10	-0.447945
35225366	chr17:35225366:G:A	3.22897e-18	-2.95827e-10	-1.59289	4.47484e-05	-2.95827e-10	-1.60183
35225942	chr17:35225942:C:T	2.17156e-18	-1.89342	-0.0961867	2.56173e-05	-1.90923	-0.250387
35225996	chr17:35225996:G:A	3.58425e-18	-2.95827e-10	-1.48851	4.78556e-05	-2.95827e-10	-1.53469
35226062	chr17:35226062:C:T	1.38284e-18	-1.99289	-0.448019	1.40811e-05	-2.04151	-0.716536
35226306	chr17:35226306:T:C	6.56797e-19	-1.8166	-1.36884	8.67004e-06	-1.83093	-1.41208
35226439	chr17:35226439:C:T	1.2547e-18	-2.03871	-0.499444	1.38192e-05	-2.01244	-0.76438
35227128	chr17:35227128:G:A	1.19272e-18	-2.03925	-0.549565	1.32877e-05	-2.00994	-0.806106
35227356	chr17:35227356:G:A	8.16618e-18	-2.95827e-10	-0.665052	0.000136071	-2.95827e-10	-0.489705
35227364	chr17:35227364:C:T	1.26016e-18	-2.03578	-0.498035	1.38198e-05	-2.01941	-0.757367
35227423	chr17:35227423:G:A	3.96461e-18	-2.95827e-10	-1.38765	5.63444e-05	-2.95827e-10	-1.3714
35228648	chr17:35228648:G:A	9.99875e-18	-0.462594	-5.92657e-10	0.000206677	-0.0717241	-5.92657e-10
35228671	chr17:35228671:G:A	3.29272e-18	-2.95827e-10	-1.57334	4.69784e-05	-2.95827e-10	-1.5532
35229005	chr17:35229005:G:T	3.38841e-18	-2.95827e-10	-1.54469	4.94849e-05	-2.95827e-10	-1.50122
35229013	chr17:35229013:C:G	1.31376e-18	-2.032	-0.460157	1.42564e-05	-2.02332	-0.722353
35229305	chr17:35229305:G:A	2.5767e-18	-1.81854	-5.92657e-10	4.75868e-05	-1.54033	-5.92657e-10
35229419	chr17:35229419:A:G	3.28691e-18	-2.95827e-10	-1.57511	4.68785e-05	-2.95827e-10	-1.55532
35229481	chr17:35229481:A:T	2.68179e-18	-1.77857	-5.92657e-10	4.19604e-05	-1.66616	-5.92657e-10
35229565	chr17:35229565:A:G	5.54051e-18	-2.95827e-10	-1.05297	7.53817e-05	-2.95827e-10	-1.08032
35230527	chr17:35230527:G:A	6.23437e-18	-2.95827e-10	-0.934976	7.57901e-05	-2.95827e-10	-1.07492
35230579	chr17:35230579:A:T	1.52471e-17	-2.95827e-10	-0.0406642	0.000272977	-2.95827e-10	0.206503
35230660	chr17:35230660:ACATAGGTAAAC:A	3.20735e-18	-2.95827e-10	-1.59961	4.48536e-05	-2.95827e-10	-1.59948
35230673	chr17:35230673:TGTG:T	3.20709e-18	-2.95827e-10	-1.59969	4.485e-05	-2.95827e-10	-1.59956
35230677	chr17:35230677:T:TC	3.20684e-18	-2.95827e-10	-1.59977	4.48461e-05	-2.95827e-10	-1.59965
35230695	chr17:35230695:C:T	4.03937e-18	-1.36896	-5.92657e-10	7.57448e-05	-1.07551	-5.92657e-10
35231658	chr17:35231658:C:T	1.27875e-18	-2.02678	-0.49239	1.37445e-05	-2.03069	-0.751552
35231959	chr17:35231959:C:T	2.53714e-18	-0.808988	-1.02503	6.11544e-05	-0.291705	-0.997776
35232383	chr17:35232383:C:T	9.53311e-18	-2.95827e-10	-0.510283	0.00011268	-2.95827e-10	-0.67833
35232453	chr17:35232453:C:T	1.15775e-18	-1.45368	-1.16489	2.41136e-05	-1.06527	-1.15484
35232968	chr17:35232968:C:T	1.09254e-18	-1.19564	-1.48091	3.26724e-05	-0.537144	-1.37921
35233218	chr17:35233218:T:C	3.43549e-18	-2.95827e-10	-1.53089	4.58311e-05	-2.95827e-10	-1.57792
35233663	chr17:35233663:T:C	3.85484e-18	-0.877957	-0.537769	8.90717e-05	-0.375241	-0.5382
35233924	chr17:35233924:T:G	1.30564e-17	-0.195775	-5.92657e-10	0.000154648	-0.36173	-5.92657e-10
35234052	chr17:35234052:C:T	3.75967e-18	-0.873675	-0.567047	8.6714e-05	-0.373496	-0.566772
35234302	chr17:35234302:T:C	4.42061e-18	-2.95827e-10	-1.27878	5.33317e-05	-2.95827e-10	-1.42635
35234585	chr17:35234585:T:C	3.20917e-18	-2.95827e-10	-1.59904	4.54707e-05	-2.95827e-10	-1.58582
35234675	chr17:35234675:T:C	9.28557e-18	-2.95827e-10	-0.536592	0.000123	-2.95827e-10	-0.5907
35234888	chr17:35234888:A:G	3.3805e-18	-2.95827e-10	-1.54703	4.62913e-05	-2.95827e-10	-1.56793
35235090	chr17:35235090:A:G	8.89653e-19	-1.65239	-1.22958	1.96862e-05	-1.30933	-1.11364
35235102	chr17:35235102:T:C	8.09334e-18	-2.95827e-10	-0.674012	9.80702e-05	-2.95827e-10	-0.817199
35235516	chr17:35235516:T:G	9.32535e-18	-2.95827e-10	-0.532317	0.000165873	-2.95827e-10	-0.29166
35235757	chr17:35235757:C:T	5.9429e-19	-2.03706	-1.24838	7.70438e-06	-2.0409	-1.32019
35235861	chr17:35235861:A:C	5.96684e-19	-2.03825	-1.24317	7.74721e-06	-2.04021	-1.31534
35236100	chr17:35236100:A:T	5.45781e-19	-2.03796	-1.33263	7.1551e-06	-2.04035	-1.39471
35236129	chr17:35236129:T:C	5.78147e-19	-2.03615	-1.27683	7.50768e-06	-2.04131	-1.34565
35236250	chr17:35236250:C:T	6.01154e-19	-2.03735	-1.23661	7.79195e-06	-2.04072	-1.30907
35236283	chr17:35236283:T:C	6.1408e-19	-2.03923	-1.21345	7.96082e-06	-2.0394	-1.28895
35236390	chr17:35236390:G:A	1.58074e-17	-2.95827e-10	-0.00457671	0.000278866	-2.95827e-10	0.227849
35236690	chr17:35236690:G:A	6.1086e-19	-2.03738	-1.22056	7.90747e-06	-2.04072	-1.29436
35236737	chr17:35236737:C:T	6.16163e-19	-2.03631	-1.21299	7.96093e-06	-2.04099	-1.28735
35236756	chr17:35236756:C:T	8.7338e-18	-2.95827e-10	-0.597853	0.000104486	-2.95827e-10	-0.753828
35236775	chr17:35236775:T:C	1.538e-18	-1.10042	-1.23415	3.52345e-05	-0.65893	-1.18193
35236821	chr17:35236821:A:G	1.49511e-18	-1.07737	-1.28549	3.4523e-05	-0.628033	-1.23322
35236846	chr17:35236846:C:A	6.13453e-19	-2.03656	-1.21715	7.92839e-06	-2.04114	-1.29129
35236862	chr17:35236862:A:G	6.08423e-19	-2.0366	-1.22534	7.87176e-06	-2.04112	-1.29848
35236924	chr17:35236924:G:A	3.30147e-18	-2.95827e-10	-1.57069	4.54678e-05	-2.95827e-10	-1.58588
35236926	chr17:35236926:A:G	6.64e-18	-2.95827e-10	-0.871942	7.97246e-05	-2.95827e-10	-1.0243
35237002	chr17:35237002:G:T	6.09024e-19	-2.03481	-1.22614	7.86139e-06	-2.04171	-1.29921
35237165	chr17:35237165:T:TC	1.39957e-18	-2.01758	-0.411312	1.4993e-05	-2.03695	-0.658352
35237172	chr17:35237172:A:C	6.21071e-19	-2.03961	-1.20176	8.07173e-06	-2.03895	-1.27557
35237390	chr17:35237390:C:T	1.36028e-18	-1.46214	-0.995224	3.0097e-05	-1.06069	-0.937765
35237945	chr17:35237945:G:A	8.4748e-18	-2.95827e-10	-0.627956	0.000139718	-2.95827e-10	-0.46326
35237995	chr17:35237995:A:G	8.28537e-18	-2.95827e-10	-0.650563	0.000136329	-2.95827e-10	-0.487814
35238285	chr17:35238285:G:A	1.44197e-18	-0.796397	-1.60265	1.89616e-05	-0.86394	-1.59653
35238330	chr17:35238330:A:G	6.13192e-19	-2.03613	-1.21801	7.92082e-06	-2.04133	-1.29206
35238360	chr17:35238360:T:C	6.0372e-19	-2.03859	-1.23111	7.84356e-06	-2.03994	-1.30325
35238633	chr17:35238633:T:C	1.67297e-18	-0.985876	-1.26457	3.94576e-05	-0.517321	-1.21034
35238820	chr17:35238820:T:C	1.9682e-17	1.36643	-1.15178	0.000213498	1.15084	-1.19009
35238947	chr17:35238947:A:G	5.18754e-19	-1.95032	-1.47105	6.96077e-06	-1.95516	-1.50743
35238993	chr17:35238993:C:G	8.93145e-18	-0.703291	0.127816	0.000229314	-0.168281	0.20049
35239134	chr17:35239134:C:A	6.23135e-19	-1.74621	-1.49184	1.20701e-05	-1.43652	-1.47563
35239244	chr17:35239244:G:A	8.80508e-18	-2.95827e-10	-0.589725	0.000105261	-2.95827e-10	-0.746437
35239732	chr17:35239732:T:C	8.73876e-19	-1.61961	-1.28026	1.94407e-05	-1.26126	-1.17425
35239956	chr17:35239956:C:T	1.49134e-18	-1.25245	-1.11293	1.51726e-05	-1.68416	-0.999234
35239977	chr17:35239977:G:A	1.04556e-17	-0.417911	-5.92657e-10	0.000125336	-0.571885	-5.92657e-10
35240320	chr17:35240320:G:T	1.20111e-18	-2.02733	-0.554477	1.33002e-05	-2.0306	-0.78451
35240322	chr17:35240322:C:A	3.11474e-18	-1.26094	-0.367963	6.16962e-05	-0.868484	-0.412176
35240438	chr17:35240438:T:C	3.2678e-18	-1.11159	-0.469349	3.8259e-05	-1.45286	-0.305641
35240625	chr17:35240625:A:T	2.07487e-17	1.43014	-1.16271	0.000224437	1.21389	-1.20318
35240803	chr17:35240803:T:C	3.2672e-18	-1.07636	-0.504761	3.79041e-05	-1.42458	-0.343246
35240850	chr17:35240850:C:T	3.36045e-18	-2.95827e-10	-1.55298	4.61387e-05	-2.95827e-10	-1.57123
35241233	chr17:35241233:G:A	9.61186e-18	-0.771037	0.26898	0.000242623	-0.249586	0.33821
35241252	chr17:35241252:T:C	1.44106e-18	-1.46418	-0.935495	3.20501e-05	-1.05401	-0.881572
35241270	chr17:35241270:C:T	1.20058e-18	-2.01984	-0.562417	1.31306e-05	-2.03584	-0.792105
35241405	chr17:35241405:G:A	3.76666e-18	-2.95827e-10	-1.43887	4.96417e-05	-2.95827e-10	-1.49805
35241948	chr17:35241948:G:A	1.81036e-18	-1.85185	-0.319681	2.06674e-05	-1.89098	-0.483349
35242095	chr17:35242095:T:C	1.22442e-18	-1.64196	-0.920623	2.84985e-05	-1.29013	-0.762903
35242147	chr17:35242147:G:A	6.64689e-18	-2.95827e-10	-0.870904	7.9705e-05	-2.95827e-10	-1.02455
35242343	chr17:35242343:AAC:A	8.35642e-18	-2.95827e-10	-0.642024	0.000137834	-2.95827e-10	-0.476831
35243422	chr17:35243422:C:A	8.66082e-19	-1.8019	-1.10693	1.8625e-05	-1.49957	-0.97881
35243449	chr17:35243449:T:C	1.10707e-18	-1.18539	-1.47795	2.34468e-05	-0.777766	-1.47038
35243635	chr17:35243635:C:T	1.01149e-18	-2.03587	-0.717756	1.20102e-05	-2.02498	-0.892147
35243648	chr17:35243648:C:A	2.58995e-18	-1.81341	-5.92657e-10	4.79794e-05	-1.53211	-5.92657e-10
35243880	chr17:35243880:C:A	3.4341e-18	-2.95827e-10	-1.5313	4.68995e-05	-2.95827e-10	-1.55488
35244189	chr17:35244189:T:G	3.19712e-18	-2.95827e-10	-1.6028	4.47266e-05	-2.95827e-10	-1.60232
35244217	chr17:35244217:C:A	7.9065e-18	-0.697369	-5.92657e-10	7.00749e-05	-1.15332	-5.92657e-10
35244527	chr17:35244527:G:A	1.0785e-18	-1.71721	-0.972266	2.78045e-05	-1.28614	-0.791547
35244845	chr17:35244845:G:A	8.9906e-18	-2.95827e-10	-0.568874	0.000154132	-2.95827e-10	-0.365076
35244884	chr17:35244884:A:G	3.34467e-18	-2.95827e-10	-1.55769	4.59219e-05	-2.95827e-10	-1.57594
35245155	chr17:35245155:G:A	5.63329e-18	-2.95827e-10	-1.03636	6.88647e-05	-2.95827e-10	-1.17074
35246079	chr17:35246079:C:T	3.18281e-18	-1.60729	-5.92657e-10	6.4639e-05	-1.23406	-5.92657e-10
35246149	chr17:35246149:T:A	5.66648e-17	2.01075	-0.738651	0.000585779	1.74877	-0.778711
35246673	chr17:35246673:G:A	8.66266e-18	-2.95827e-10	-0.606032	0.000103889	-2.95827e-10	-0.759562
35246811	chr17:35246811:A:G	9.65234e-19	-1.53766	-1.26278	1.43823e-05	-1.44107	-1.29581
35246909	chr17:35246909:G:C	3.21378e-17	-2.95827e-10	0.70498	0.0007004	-2.95827e-10	1.14877
35247057	chr17:35247057:C:CA	1.08846e-18	-1.47734	-1.20296	1.63196e-05	-1.37309	-1.23743
35247234	chr17:35247234:C:T	6.87904e-19	-2.04009	-1.09907	1.12999e-05	-2.04219	-0.935894
35247351	chr17:35247351:C:T	3.23432e-18	-2.95827e-10	-1.59123	4.48941e-05	-2.95827e-10	-1.59858
35247671	chr17:35247671:CTT:C	3.37727e-18	-2.95827e-10	-1.54799	4.56718e-05	-2.95827e-10	-1.5814
35247932	chr17:35247932:C:T	3.21277e-18	-2.95827e-10	-1.59792	4.62476e-05	-2.95827e-10	-1.56887
35248010	chr17:35248010:C:T	1.91769e-18	-2.02235	-0.0915823	2.28724e-05	-2.03214	-0.240817
35248069	chr17:35248069:C:G	9.04262e-18	-2.95827e-10	-0.563105	0.000127297	-2.95827e-10	-0.55636
35248161	chr17:35248161:A:G	2.65795e-18	-1.7875	-5.92657e-10	3.08389e-05	-1.9741	-5.92657e-10
35248204	chr17:35248204:T:G	7.57735e-17	-0.0328377	1.59553	0.00318475	0.657663	2.00558
35248688	chr17:35248688:T:C	3.32741e-18	-2.95827e-10	-1.56286	4.58673e-05	-2.95827e-10	-1.57713
35248723	chr17:35248723:GCTGA:G	3.32295e-18	-2.95827e-10	-1.5642	4.5819e-05	-2.95827e-10	-1.57818
35248770	chr17:35248770:T:C	1.05461e-18	-1.51264	-1.19924	1.57482e-05	-1.41074	-1.23541
35249811	chr17:35249811:A:G	1.05964e-18	-1.51428	-1.19284	1.59107e-05	-1.40657	-1.22931
35249875	chr17:35249875:T:A	3.32201e-17	0.0977189	0.640384	0.00123718	0.817295	0.90041
35250003	chr17:35250003:G:C	2.85054e-18	-1.71755	-5.92657e-10	5.49696e-05	-1.3961	-5.92657e-10
35250046	chr17:35250046:C:A	4.82543e-19	-1.92448	-1.56926	7.83446e-06	-1.81006	-1.53429
35250061	chr17:35250061:A:T	8.79726e-18	-2.95827e-10	-0.590614	0.000106056	-2.95827e-10	-0.73892
35250331	chr17:35250331:T:C	9.39496e-19	-1.51294	-1.31452	1.42187e-05	-1.40023	-1.34809
35250467	chr17:35250467:T:C	3.1343e-18	-1.62265	-5.92657e-10	6.31861e-05	-1.2568	-5.92657e-10
35250810	chr17:35250810:G:A	8.34386e-19	-1.57944	-1.36668	1.24622e-05	-1.47909	-1.40109
35251077	chr17:35251077:A:G	8.02233e-19	-1.61446	-1.37095	1.23485e-05	-1.42986	-1.45948
35251222	chr17:35251222:C:A	1.15823e-18	-2.03915	-0.579009	1.30893e-05	-1.9814	-0.849691
35251887	chr17:35251887:T:G	5.40973e-18	-2.95827e-10	-1.07686	7.0143e-05	-2.95827e-10	-1.15235
35252298	chr17:35252298:G:T	1.2189e-18	-2.00863	-0.558472	1.46204e-05	-1.90196	-0.818511
35252682	chr17:35252682:A:AT	5.29998e-18	-2.95827e-10	-1.09735	8.23404e-05	-2.95827e-10	-0.992021
35253090	chr17:35253090:A:G	3.28063e-18	-2.95827e-10	-1.57702	4.61685e-05	-2.95827e-10	-1.57058
35253103	chr17:35253103:A:T	3.24018e-18	-2.95827e-10	-1.58943	4.64627e-05	-2.95827e-10	-1.56423
35253261	chr17:35253261:G:T	5.57648e-19	-1.76648	-1.5826	7.14236e-06	-1.93281	-1.50403
35253402	chr17:35253402:C:A	2.79564e-18	-0.826497	-0.910495	4.61456e-05	-0.642513	-0.928567
35253403	chr17:35253403:C:A	2.00791e-18	-1.87025	-0.197708	3.83083e-05	-1.76488	0.00766488
35253820	chr17:35253820:C:T	4.85116e-19	-1.90667	-1.58175	8.81404e-06	-1.64606	-1.58048
35253853	chr17:35253853:T:A	2.51467e-18	-0.420198	-1.42272	5.56316e-05	-0.0733657	-1.31077
35254111	chr17:35254111:T:G	6.00581e-19	-1.70255	-1.57236	1.08671e-05	-1.46331	-1.55383
35254241	chr17:35254241:C:T	3.32647e-18	-2.95827e-10	-1.56314	4.80531e-05	-2.95827e-10	-1.53058
35254337	chr17:35254337:G:A	2.09837e-18	-2.02389	-5.92657e-10	2.92885e-05	-2.02569	-5.92657e-10
35254485	chr17:35254485:A:G	1.82787e-18	-0.580226	-1.58168	3.18472e-05	-0.35672	-1.58521
35254532	chr17:35254532:C:G	3.45472e-18	-2.95827e-10	-1.52531	4.76843e-05	-2.95827e-10	-1.53828
35254722	chr17:35254722:AT:A	6.00165e-19	-1.97589	-1.29971	1.05221e-05	-1.76586	-1.28355
35254920	chr17:35254920:G:A	3.40147e-18	-2.95827e-10	-1.54085	4.6475e-05	-2.95827e-10	-1.56397
35255040	chr17:35255040:A:C	3.41404e-18	-2.95827e-10	-1.53716	4.62158e-05	-2.95827e-10	-1.56956
35255353	chr17:35255353:A:G	1.48883e-18	-0.791104	-1.57596	2.52413e-05	-0.591815	-1.58259
35255734	chr17:35255734:T:C	3.46338e-18	-2.95827e-10	-1.52281	4.80279e-05	-2.95827e-10	-1.5311
35255762	chr17:35255762:C:T	1.07486e-17	-2.95827e-10	-0.390276	0.000126582	-2.95827e-10	-0.561991
35255996	chr17:35255996:G:A	3.45337e-18	-2.95827e-10	-1.5257	4.7668e-05	-2.95827e-10	-1.53862
35256323	chr17:35256323:C:T	3.02425e-17	0.644193	-5.92657e-10	0.000426952	0.653788	-5.92657e-10
35256346	chr17:35256346:G:A	1.18289e-18	-1.93008	-0.667008	2.12512e-05	-1.67908	-0.66739
35256583	chr17:35256583:G:A	1.56433e-18	-0.724267	-1.59333	2.95621e-05	-0.4431	-1.57329
35256683	chr17:35256683:C:T	1.88009e-18	-0.737033	-1.3967	3.22562e-05	-0.536355	-1.39282
35256975	chr17:35256975:A:G	1.22614e-18	-1.03689	-1.52429	2.09135e-05	-0.784911	-1.57757
35257065	chr17:35257065:A:G	3.56698e-18	-2.95827e-10	-1.49334	5.004e-05	-2.95827e-10	-1.49006
35257215	chr17:35257215:T:G	1.42495e-18	-0.809234	-1.60168	2.66303e-05	-0.530576	-1.59026
35257434	chr17:35257434:T:C	2.30582e-18	-0.839967	-1.08965	3.88554e-05	-0.641939	-1.1011
35257449	chr17:35257449:C:G	3.31022e-18	-2.95827e-10	-1.56804	4.56752e-05	-2.95827e-10	-1.58133
35257913	chr17:35257913:A:C	1.59726e-18	-0.825398	-1.47137	2.69465e-05	-0.627851	-1.48118
35257975	chr17:35257975:C:T	3.47817e-18	-2.95827e-10	-1.51855	4.73663e-05	-2.95827e-10	-1.54497
35258141	chr17:35258141:A:C	1.81354e-18	-0.700054	-1.46972	3.09498e-05	-0.490798	-1.47972
35258393	chr17:35258393:G:A	5.73524e-18	-2.95827e-10	-1.01842	8.34802e-05	-2.95827e-10	-0.978273
35258866	chr17:35258866:A:G	3.19951e-18	-2.95827e-10	-1.60206	4.47148e-05	-2.95827e-10	-1.60258
35259519	chr17:35259519:G:A	2.58047e-17	-2.95827e-10	0.485503	0.000268478	-2.95827e-10	0.189886
35259709	chr17:35259709:G:A	5.85374e-18	-2.95827e-10	-0.997973	9.02679e-05	-2.95827e-10	-0.900101
35259824	chr17:35259824:G:T	1.51738e-18	-1.52869	-0.819377	3.28749e-05	-1.24054	-0.669639
35259862	chr17:35259862:G:A	3.19897e-18	-2.95827e-10	-1.60222	4.47112e-05	-2.95827e-10	-1.60266
35260400	chr17:35260400:A:G	4.01375e-17	-2.95827e-10	0.927258	0.0011158	-2.95827e-10	1.61445
35260492	chr17:35260492:A:AG	7.60539e-18	-2.95827e-10	-0.736197	9.46164e-05	-2.95827e-10	-0.853052
35260496	chr17:35260496:G:A	3.19703e-18	-2.95827e-10	-1.60283	4.47039e-05	-2.95827e-10	-1.60282
35260500	chr17:35260500:A:G	7.35641e-18	-2.95827e-10	-0.769482	0.000106272	-2.95827e-10	-0.736882
35260609	chr17:35260609:C:T	3.3463e-18	-2.95827e-10	-1.5572	4.68183e-05	-2.95827e-10	-1.55661
35261322	chr17:35261322:C:T	5.64478e-19	-1.79055	-1.54636	1.13081e-05	-1.54838	-1.42898
35262103	chr17:35262103:A:G	1.2391e-18	-0.981518	-1.56915	2.33079e-05	-0.721862	-1.53223
35262253	chr17:35262253:G:A	3.67114e-18	-2.95827e-10	-1.46455	5.06872e-05	-2.95827e-10	-1.47721
35262311	chr17:35262311:C:T	3.35576e-18	-2.95827e-10	-1.55437	4.60754e-05	-2.95827e-10	-1.5726
35262312	chr17:35262312:G:A	3.47685e-18	-2.95827e-10	-1.51893	4.6882e-05	-2.95827e-10	-1.55525
35262397	chr17:35262397:A:G	4.09822e-18	-2.95827e-10	-1.3545	5.27227e-05	-2.95827e-10	-1.43784
35262546	chr17:35262546:A:G	3.41912e-18	-2.95827e-10	-1.53567	5.26713e-05	-2.95827e-10	-1.43881
35262767	chr17:35262767:G:A	3.56153e-18	-2.95827e-10	-1.49486	5.47637e-05	-2.95827e-10	-1.39986
35263052	chr17:35263052:T:C	3.4379e-18	-2.95827e-10	-1.53019	4.69779e-05	-2.95827e-10	-1.55321
35263072	chr17:35263072:G:A	3.21569e-18	-2.95827e-10	-1.59701	4.47854e-05	-2.95827e-10	-1.601
35263143	chr17:35263143:T:A	3.17958e-17	-2.95827e-10	0.694281	0.000858885	-2.95827e-10	1.35275
35263551	chr17:35263551:G:A	2.56457e-17	-2.95827e-10	0.479321	0.000266983	-2.95827e-10	0.184304
35263609	chr17:35263609:G:A	4.90981e-18	-1.17382	-5.92657e-10	8.16929e-05	-0.999916	-5.92657e-10
35263873	chr17:35263873:GT:G	5.9298e-19	-1.88596	-1.40169	1.12799e-05	-1.59985	-1.38001
35263894	chr17:35263894:T:G	9.8369e-18	-2.95827e-10	-0.478914	0.000165712	-2.95827e-10	-0.292634
35264081	chr17:35264081:T:C	4.28672e-18	-2.95827e-10	-1.30953	6.60942e-05	-2.95827e-10	-1.2118
35264173	chr17:35264173:C:T	4.55059e-18	-2.95827e-10	-1.2498	7.63725e-05	-2.95827e-10	-1.06726
35264527	chr17:35264527:T:C	1.2235e-17	-2.95827e-10	-0.260754	0.000156258	-2.95827e-10	-0.351377
35264968	chr17:35264968:T:G	2.44128e-18	-0.703712	-1.16882	4.13764e-05	-0.497719	-1.18245
35265027	chr17:35265027:CT:C	6.01533e-19	-1.90349	-1.36983	1.13231e-05	-1.62843	-1.34761
35265041	chr17:35265041:T:C	2.04832e-17	-2.95827e-10	0.254553	0.000217753	-2.95827e-10	-0.0195199
35265319	chr17:35265319:T:C	3.21564e-18	-2.95827e-10	-1.59703	4.53252e-05	-2.95827e-10	-1.58902
35265472	chr17:35265472:G:C	1.2235e-17	-2.95827e-10	-0.260754	0.000156258	-2.95827e-10	-0.351377
35265572	chr17:35265572:C:T	1.94544e-18	-0.678917	-1.42065	3.36231e-05	-0.470599	-1.41707
35265602	chr17:35265602:C:T	6.1233e-19	-1.92203	-1.33351	1.14569e-05	-1.66095	-1.30334
35266005	chr17:35266005:T:C	1.6169e-18	-1.9136	-0.370945	2.21373e-05	-1.82478	-0.480841
35266042	chr17:35266042:C:T	3.48288e-18	-2.95827e-10	-1.51719	5.27654e-05	-2.95827e-10	-1.43703
35266302	chr17:35266302:A:G	4.01597e-17	-2.95827e-10	0.92781	0.00112123	-2.95827e-10	1.6193
35266523	chr17:35266523:T:G	7.1929e-19	-1.5824	-1.51214	1.40276e-05	-1.28145	-1.4804
35267304	chr17:35267304:A:G	4.09268e-18	-2.95827e-10	-1.35585	5.72695e-05	-2.95827e-10	-1.35511
35267382	chr17:35267382:T:G	6.29503e-19	-1.63452	-1.59336	1.34218e-05	-1.23245	-1.57356
35267600	chr17:35267600:G:T	5.37358e-19	-1.92344	-1.4627	9.89493e-06	-1.66131	-1.44955
35267665	chr17:35267665:A:C	3.26804e-18	-2.95827e-10	-1.58086	4.57278e-05	-2.95827e-10	-1.58018
35267872	chr17:35267872:G:A	1.98765e-18	-0.751795	-1.3263	3.53381e-05	-0.547285	-1.29064
35267939	chr17:35267939:A:G	1.96349e-18	-1.00509	-1.08524	2.11789e-05	-1.15522	-1.19466
35267980	chr17:35267980:C:T	3.53476e-18	-2.95827e-10	-1.50241	5.64284e-05	-2.95827e-10	-1.36991
35268532	chr17:35268532:C:T	3.91669e-18	-2.95827e-10	-1.39981	5.52789e-05	-2.95827e-10	-1.39049
35268823	chr17:35268823:T:G	9.68621e-19	-1.6768	-1.12013	1.4307e-05	-1.71342	-1.02872
35268879	chr17:35268879:G:A	7.59358e-19	-1.51705	-1.52328	1.48182e-05	-1.21418	-1.49284
35269138	chr17:35269138:C:T	9.75639e-19	-1.62453	-1.16519	1.43988e-05	-1.66381	-1.07192
35269164	chr17:35269164:C:T	2.10655e-18	-0.758129	-1.26188	3.79409e-05	-0.54787	-1.21898
35269230	chr17:35269230:A:G	5.65351e-18	-2.95827e-10	-1.03278	7.18326e-05	-2.95827e-10	-1.12854
35269878	chr17:35269878:G:A	1.76805e-18	-0.879137	-1.31604	3.00313e-05	-0.680788	-1.31986
35270663	chr17:35270663:C:T	1.32435e-18	-0.900089	-1.58404	4.20757e-05	-0.139511	-1.5239
35271204	chr17:35271204:A:G	3.52636e-18	-2.95827e-10	-1.50479	4.76706e-05	-2.95827e-10	-1.53857
35271859	chr17:35271859:G:A	4.56227e-18	-2.95827e-10	-1.24723	6.02318e-05	-2.95827e-10	-1.30468
35271971	chr17:35271971:G:A	3.4101e-18	-2.95827e-10	-1.53831	4.80911e-05	-2.95827e-10	-1.52979
35272265	chr17:35272265:A:G	8.70176e-19	-1.30544	-1.59868	1.64486e-05	-1.00035	-1.60229
35272486	chr17:35272486:C:T	2.16157e-18	-1.99422	-5.92657e-10	2.88447e-05	-2.04096	-5.92657e-10
35272730	chr17:35272730:G:A	3.20405e-18	-2.95827e-10	-1.60064	4.48121e-05	-2.95827e-10	-1.6004
35272941	chr17:35272941:T:C	3.27628e-18	-2.95827e-10	-1.57834	4.49021e-05	-2.95827e-10	-1.5984
35273048	chr17:35273048:A:G	3.21474e-18	-2.95827e-10	-1.59731	4.52729e-05	-2.95827e-10	-1.59017
35273104	chr17:35273104:C:G	3.25648e-18	-2.95827e-10	-1.58441	4.48162e-05	-2.95827e-10	-1.60031
35273194	chr17:35273194:A:G	8.6487e-19	-1.31512	-1.59511	1.60312e-05	-1.03402	-1.59433
35273831	chr17:35273831:A:C	8.75493e-19	-1.29893	-1.59909	1.65671e-05	-0.993106	-1.60236
35273840	chr17:35273840:T:C	6.20078e-19	-1.87804	-1.36492	1.25961e-05	-1.63254	-1.23696
35273933	chr17:35273933:G:A	8.47165e-19	-1.39247	-1.53844	1.32426e-05	-1.30975	-1.50969
35274155	chr17:35274155:T:G	3.4152e-18	-2.95827e-10	-1.53682	4.81668e-05	-2.95827e-10	-1.52821
35274192	chr17:35274192:A:G	3.19747e-18	-2.95827e-10	-1.60269	4.47365e-05	-2.95827e-10	-1.60209
35274495	chr17:35274495:A:T	4.28138e-18	-2.95827e-10	-1.31078	5.46313e-05	-2.95827e-10	-1.40228
35274497	chr17:35274497:C:T	9.0582e-19	-1.26397	-1.6	1.72523e-05	-0.952243	-1.6027
35274498	chr17:35274498:G:A	3.3385e-18	-2.95827e-10	-1.55953	4.5683e-05	-2.95827e-10	-1.58116
35274533	chr17:35274533:G:A	4.54763e-19	-1.95525	-1.59778	6.87583e-06	-1.89283	-1.58204
35274743	chr17:35274743:G:A	3.21652e-18	-2.95827e-10	-1.59675	4.47386e-05	-2.95827e-10	-1.60205
35274826	chr17:35274826:T:C	5.80341e-19	-1.95022	-1.35897	1.13812e-05	-1.7432	-1.22772
35274946	chr17:35274946:C:G	3.41968e-18	-2.95827e-10	-1.53551	4.63468e-05	-2.95827e-10	-1.56673
35275122	chr17:35275122:C:T	4.53938e-17	-2.95827e-10	1.05032	0.000533707	-2.95827e-10	0.876964
35275274	chr17:35275274:A:G	3.96409e-18	-2.95827e-10	-1.38778	5.43075e-05	-2.95827e-10	-1.40822
35275446	chr17:35275446:G:A	4.55758e-19	-1.95682	-1.59403	6.35241e-06	-1.95128	-1.60277
35275823	chr17:35275823:G:A	9.08468e-19	-1.26032	-1.60073	1.69448e-05	-0.970166	-1.60276
35275877	chr17:35275877:C:A	5.99667e-19	-1.69709	-1.57935	1.12536e-05	-1.38806	-1.59413
35275891	chr17:35275891:C:T	6.4667e-18	-0.898388	-5.92657e-10	0.000161245	-0.319955	-5.92657e-10
35275895	chr17:35275895:T:G	3.60874e-18	-2.95827e-10	-1.48169	5.1916e-05	-2.95827e-10	-1.45326
35276083	chr17:35276083:C:G	3.82523e-18	-2.95827e-10	-1.42344	5.16114e-05	-2.95827e-10	-1.45914
35276151	chr17:35276151:TG:T	3.68988e-18	-2.95827e-10	-1.45946	4.99845e-05	-2.95827e-10	-1.49117
35276210	chr17:35276210:A:T	8.95259e-19	-1.27618	-1.59951	1.6986e-05	-0.967924	-1.60257
35276575	chr17:35276575:A:G	1.11254e-18	-1.05656	-1.60185	3.08769e-05	-0.370101	-1.60277
35276754	chr17:35276754:C:A	3.20163e-18	-2.95827e-10	-1.60139	4.50999e-05	-2.95827e-10	-1.594
35276853	chr17:35276853:C:A	3.32859e-18	-2.95827e-10	-1.56251	4.75184e-05	-2.95827e-10	-1.54177
35276998	chr17:35276998:G:T	3.71928e-18	-2.95827e-10	-1.45152	5.13006e-05	-2.95827e-10	-1.46518
35277022	chr17:35277022:C:T	9.1494e-19	-1.38824	-1.46571	1.63307e-05	-1.10462	-1.50521
35277161	chr17:35277161:G:A	3.33164e-18	-2.95827e-10	-1.56159	4.56251e-05	-2.95827e-10	-1.58243
35277254	chr17:35277254:T:C	5.24178e-19	-1.84078	-1.5702	9.63953e-06	-1.57968	-1.55734
35277298	chr17:35277298:A:G	3.20518e-18	-2.95827e-10	-1.60029	4.47056e-05	-2.95827e-10	-1.60278
35277321	chr17:35277321:G:T	2.20579e-18	-1.97397	-5.92657e-10	3.23699e-05	-1.92565	-5.92657e-10
35277921	chr17:35277921:T:C	3.65033e-18	-2.95827e-10	-1.47024	4.95128e-05	-2.95827e-10	-1.50065
35277985	chr17:35277985:C:G	3.1983e-18	-2.95827e-10	-1.60243	4.47584e-05	-2.95827e-10	-1.6016
35278089	chr17:35278089:A:G	3.44888e-18	-2.95827e-10	-1.527	4.66391e-05	-2.95827e-10	-1.56044
35278110	chr17:35278110:T:C	5.6905e-19	-1.82938	-1.49946	1.01435e-05	-1.57193	-1.51412
35278190	chr17:35278190:A:G	3.29006e-18	-2.95827e-10	-1.57415	4.71887e-05	-2.95827e-10	-1.54873
35278344	chr17:35278344:T:A	3.48943e-18	-2.95827e-10	-1.51531	4.76191e-05	-2.95827e-10	-1.53965
35278610	chr17:35278610:G:A	7.8212e-18	-0.708215	-5.92657e-10	0.000119596	-0.618764	-5.92657e-10
35278745	chr17:35278745:A:AC	8.66391e-19	-1.30925	-1.59922	1.63363e-05	-1.00706	-1.60243
35279342	chr17:35279342:C:A	2.14472e-18	-2.00204	-5.92657e-10	2.88178e-05	-2.04189	-5.92657e-10
35279604	chr17:35279604:C:A	1.31946e-18	-0.988914	-1.49892	2.90091e-05	-0.456408	-1.57887
35279755	chr17:35279755:C:T	7.96847e-19	-1.39192	-1.60023	1.02046e-05	-1.48172	-1.59833
35279787	chr17:35279787:G:A	9.37927e-19	-1.22772	-1.60141	1.79767e-05	-0.910973	-1.60283
35280021	chr17:35280021:C:T	3.48175e-18	-2.95827e-10	-1.51752	4.58149e-05	-2.95827e-10	-1.57827
35280213	chr17:35280213:A:G	5.08998e-19	-1.85445	-1.58592	9.31812e-06	-1.59766	-1.57326
35280365	chr17:35280365:T:G	5.31831e-18	-2.95827e-10	-1.0939	6.07576e-05	-2.95827e-10	-1.29599
35280466	chr17:35280466:T:C	3.20018e-18	-2.95827e-10	-1.60185	4.51909e-05	-2.95827e-10	-1.59199
35280744	chr17:35280744:G:A	6.49601e-19	-1.86622	-1.33023	1.34131e-05	-1.61296	-1.19369
35280809	chr17:35280809:C:T	4.5487e-19	-1.98466	-1.56814	6.54277e-06	-1.93291	-1.59161
35280987	chr17:35280987:A:G	1.07688e-18	-1.09101	-1.59997	2.95398e-05	-0.415263	-1.60188
35280988	chr17:35280988:A:G	3.41891e-18	-2.95827e-10	-1.53573	4.82226e-05	-2.95827e-10	-1.52706
35281022	chr17:35281022:A:G	8.38246e-19	-1.34043	-1.60107	1.57246e-05	-1.04482	-1.60283
35281153	chr17:35281153:A:G	1.09037e-18	-1.41389	-1.26465	1.884e-05	-1.13682	-1.33008
35281293	chr17:35281293:C:T	1.15992e-18	-1.36501	-1.25169	2.02284e-05	-1.07778	-1.31801
35281709	chr17:35281709:C:T	8.68328e-19	-1.30562	-1.60061	1.63485e-05	-1.00605	-1.6027
35281866	chr17:35281866:T:C	5.85084e-18	-2.95827e-10	-0.998469	6.67629e-05	-2.95827e-10	-1.20173
35282345	chr17:35282345:C:T	1.26247e-18	-1.13807	-1.39392	2.56652e-05	-0.655085	-1.50266
35282614	chr17:35282614:G:A	3.53692e-18	-2.95827e-10	-1.5018	4.62183e-05	-2.95827e-10	-1.56951
35282785	chr17:35282785:T:G	2.95221e-17	0.620084	-5.92657e-10	0.000667653	1.10089	-5.92657e-10
35283156	chr17:35283156:G:A	3.20141e-18	-2.95827e-10	-1.60146	4.47997e-05	-2.95827e-10	-1.60068
35283363	chr17:35283363:C:A	3.19969e-18	-2.95827e-10	-1.602	4.4833e-05	-2.95827e-10	-1.59994
35283440	chr17:35283440:G:A	3.36569e-18	-2.95827e-10	-1.55142	4.50378e-05	-2.95827e-10	-1.59538
35283654	chr17:35283654:G:A	8.89318e-19	-1.28987	-1.59249	1.64855e-05	-1.00865	-1.59176
35283823	chr17:35283823:G:T	3.1991e-18	-2.95827e-10	-1.60218	4.48561e-05	-2.95827e-10	-1.59942
35284880	chr17:35284880:C:T	6.41517e-19	-1.88879	-1.32019	1.31276e-05	-1.6488	-1.17937
35285219	chr17:35285219:C:A	3.22941e-18	-2.95827e-10	-1.59276	4.47078e-05	-2.95827e-10	-1.60273
35285353	chr17:35285353:T:C	3.5696e-18	-2.95827e-10	-1.4926	4.72585e-05	-2.95827e-10	-1.54725
35285623	chr17:35285623:T:A	1.93256e-18	-0.734265	-1.37194	2.06251e-05	-1.01853	-1.35784
35285942	chr17:35285942:T:C	7.52185e-19	-1.48659	-1.56324	1.10786e-05	-1.42393	-1.57394
35285947	chr17:35285947:A:G	1.41252e-17	-0.117092	-5.92657e-10	0.00030886	0.330005	-5.92657e-10
35286060	chr17:35286060:T:G	4.68345e-18	-2.95827e-10	-1.22102	5.75985e-05	-2.95827e-10	-1.34939
35286064	chr17:35286064:C:T	3.37768e-18	-2.95827e-10	-1.54787	4.76171e-05	-2.95827e-10	-1.53969
35286343	chr17:35286343:C:A	3.21584e-18	-2.95827e-10	-1.59697	4.5841e-05	-2.95827e-10	-1.5777
35286658	chr17:35286658:G:A	9.52166e-19	-1.27247	-1.5416	1.84915e-05	-0.967228	-1.51834
35286724	chr17:35286724:G:T	3.35491e-18	-2.95827e-10	-1.55463	4.72714e-05	-2.95827e-10	-1.54698
35287235	chr17:35287235:T:C	2.06353e-18	-2.04063	-5.92657e-10	2.88154e-05	-2.04197	-5.92657e-10
35287291	chr17:35287291:A:G	7.85716e-19	-1.40574	-1.60047	1.46417e-05	-1.11624	-1.60277
35287433	chr17:35287433:T:C	7.8518e-19	-1.58641	-1.42048	1.20454e-05	-1.48282	-1.43137
35287883	chr17:35287883:G:A	4.15706e-18	-1.34024	-5.92657e-10	5.96409e-05	-1.31454	-5.92657e-10
35287950	chr17:35287950:C:T	1.20563e-17	-2.95827e-10	-0.275467	0.000148685	-2.95827e-10	-0.401051
35288058	chr17:35288058:C:A	3.64678e-18	-2.95827e-10	-1.47121	4.98044e-05	-2.95827e-10	-1.49478
35288154	chr17:35288154:C:T	2.1137e-18	-2.01661	-5.92657e-10	2.92832e-05	-2.02587	-5.92657e-10
35288260	chr17:35288260:C:T	5.44991e-18	-2.95827e-10	-1.06946	7.22293e-05	-2.95827e-10	-1.12304
35288263	chr17:35288263:C:T	1.11979e-17	-2.95827e-10	-0.349328	0.000160207	-2.95827e-10	-0.326416
35288976	chr17:35288976:A:T	2.51431e-18	-1.84306	-5.92657e-10	4.37364e-05	-1.6247	-5.92657e-10
35289204	chr17:35289204:G:A	4.39459e-18	-2.95827e-10	-1.28468	6.09487e-05	-2.95827e-10	-1.29285
35289714	chr17:35289714:C:T	6.0022e-18	-0.972927	-5.92657e-10	4.1206e-05	-1.6843	-5.92657e-10
35290100	chr17:35290100:A:G	1.09881e-17	-2.95827e-10	-0.368245	0.000159267	-2.95827e-10	-0.332304
35290262	chr17:35290262:A:G	3.36261e-18	-2.95827e-10	-1.55234	4.51306e-05	-2.95827e-10	-1.59332
35290637	chr17:35290637:A:G	9.06545e-19	-1.60801	-1.25516	1.0887e-05	-1.57383	-1.44149
35290783	chr17:35290783:G:A	2.29181e-18	-2.03923	0.103523	3.91685e-05	-2.04117	0.306164
35290802	chr17:35290802:G:A	2.13659e-18	-2.00584	-5.92657e-10	2.89102e-05	-2.03869	-5.92657e-10
35290987	chr17:35290987:T:C	1.08317e-17	-2.95827e-10	-0.382577	0.000156397	-2.95827e-10	-0.350483
35291110	chr17:35291110:G:A	2.33247e-18	-1.91813	-5.92657e-10	3.90602e-05	-1.73778	-5.92657e-10
35291471	chr17:35291471:A:G	3.34998e-18	-2.95827e-10	-1.5561	4.68838e-05	-2.95827e-10	-1.55521
35291587	chr17:35291587:G:C	4.7967e-19	-2.04219	-1.45752	7.01243e-06	-2.03642	-1.41878
35291711	chr17:35291711:A:G	3.56783e-18	-2.95827e-10	-1.4931	4.92491e-05	-2.95827e-10	-1.50599
35291725	chr17:35291725:G:A	5.52618e-19	-2.01894	-1.3392	8.11333e-06	-2.0366	-1.27277
35291951	chr17:35291951:A:C	5.72714e-19	-1.78054	-1.54188	7.2138e-06	-1.84304	-1.58385
35292334	chr17:35292334:G:T	3.21605e-18	-2.95827e-10	-1.5969	4.48192e-05	-2.95827e-10	-1.60025
35292410	chr17:35292410:A:G	1.59816e-18	-1.35434	-0.941865	1.78203e-05	-1.29504	-1.22751
35292433	chr17:35292433:T:C	3.41094e-18	-2.95827e-10	-1.53807	4.53789e-05	-2.95827e-10	-1.58783
35292861	chr17:35292861:T:C	2.06174e-18	-2.0415	-5.92657e-10	2.94511e-05	-2.02015	-5.92657e-10
35292914	chr17:35292914:T:A	4.51714e-18	-2.95827e-10	-1.25717	4.77847e-05	-2.95827e-10	-1.53618
35293019	chr17:35293019:G:A	1.31374e-18	-1.13743	-1.35475	2.68892e-05	-0.652543	-1.45861
35293618	chr17:35293618:A:G	1.15198e-17	-2.95827e-10	-0.320985	0.000147749	-2.95827e-10	-0.40737
35294337	chr17:35294337:G:A	2.53721e-18	-1.83399	-5.92657e-10	4.53627e-05	-1.58819	-5.92657e-10
35294411	chr17:35294411:C:G	3.63937e-18	-2.95827e-10	-1.47324	4.77867e-05	-2.95827e-10	-1.53614
35294506	chr17:35294506:G:A	3.85328e-18	-2.95827e-10	-1.41613	5.65716e-05	-2.95827e-10	-1.36738
35294828	chr17:35294828:G:A	1.79574e-18	-1.40675	-0.772887	1.93731e-05	-1.33675	-1.10225
35295086	chr17:35295086:T:G	1.91878e-18	-1.33858	-0.774781	2.08192e-05	-1.26311	-1.10389
35295088	chr17:35295088:C:G	1.83199e-18	-1.35515	-0.804503	1.99847e-05	-1.28154	-1.12638
35296008	chr17:35296008:G:T	3.58706e-18	-2.95827e-10	-1.48772	4.66284e-05	-2.95827e-10	-1.56067
35296257	chr17:35296257:T:C	4.41569e-19	-2.04215	-1.54032	6.43121e-06	-2.03381	-1.50791
35296308	chr17:35296308:T:C	3.97198e-18	-2.95827e-10	-1.38579	5.85638e-05	-2.95827e-10	-1.33277
35297151	chr17:35297151:T:A	1.93667e-18	-1.32013	-0.783958	2.08394e-05	-1.24646	-1.11958
35297744	chr17:35297744:G:A	3.30294e-18	-2.95827e-10	-1.57024	4.53517e-05	-2.95827e-10	-1.58844
35297940	chr17:35297940:C:T	3.89649e-18	-2.95827e-10	-1.40498	5.43733e-05	-2.95827e-10	-1.40701
35298060	chr17:35298060:T:C	4.77282e-18	-2.95827e-10	-1.20212	6.73699e-05	-2.95827e-10	-1.19268
35298231	chr17:35298231:G:A	2.44417e-18	-1.26143	-0.609922	2.52405e-05	-1.18559	-0.988847
35298484	chr17:35298484:G:A	2.09453e-18	-2.02572	-5.92657e-10	3.53339e-05	-1.83804	-5.92657e-10
35298779	chr17:35298779:T:C	2.33998e-18	-1.3141	-0.60081	2.40042e-05	-1.24172	-0.982932
35298935	chr17:35298935:C:T	4.81064e-18	-2.95827e-10	-1.19422	6.81044e-05	-2.95827e-10	-1.18184
35299193	chr17:35299193:G:A	2.39153e-18	-1.39063	-0.502495	2.42245e-05	-1.32007	-0.895451
35299317	chr17:35299317:C:T	4.4177e-18	-1.27944	-5.92657e-10	5.80639e-05	-1.34134	-5.92657e-10
35299561	chr17:35299561:C:T	2.95796e-18	-1.35946	-0.321096	2.82284e-05	-1.28638	-0.776181
35299737	chr17:35299737:G:A	2.31877e-18	-1.92402	-5.92657e-10	3.2496e-05	-1.92176	-5.92657e-10
35299932	chr17:35299932:C:A	2.60209e-18	-1.80874	-5.92657e-10	4.59004e-05	-1.57641	-5.92657e-10
35300239	chr17:35300239:G:T	2.73335e-18	-1.75953	-5.92657e-10	3.85844e-05	-1.75004	-5.92657e-10
35300403	chr17:35300403:A:C	2.39286e-18	-1.89257	-5.92657e-10	3.17778e-05	-1.94412	-5.92657e-10
35300446	chr17:35300446:C:T	4.16608e-19	-2.04218	-1.59848	5.85919e-06	-2.03203	-1.60284
35300469	chr17:35300469:A:G	4.77297e-18	-2.95827e-10	-1.20208	5.93396e-05	-2.95827e-10	-1.31961
35300489	chr17:35300489:G:A	1.04855e-18	-1.90249	-0.815154	1.68126e-05	-1.93099	-0.649762
35300518	chr17:35300518:A:C	9.20528e-19	-1.89844	-0.949419	1.02064e-05	-1.93396	-1.14591
35300632	chr17:35300632:A:T	1.0842e-17	-2.95827e-10	-0.381627	0.000139237	-2.95827e-10	-0.466705
35300644	chr17:35300644:C:T	3.68981e-18	-2.95827e-10	-1.45948	5.22277e-05	-2.95827e-10	-1.44727
35300690	chr17:35300690:A:AG	4.56719e-18	-2.95827e-10	-1.24615	5.16775e-05	-2.95827e-10	-1.45786
35300786	chr17:35300786:G:A	4.16033e-19	-2.04213	-1.59992	5.84676e-06	-2.03432	-1.60267
35300871	chr17:35300871:T:C	7.58965e-18	-2.95827e-10	-0.738269	7.9186e-05	-2.95827e-10	-1.03108
35300994	chr17:35300994:G:A	4.781e-18	-2.95827e-10	-1.2004	6.76828e-05	-2.95827e-10	-1.18805
35301078	chr17:35301078:G:A	1.15272e-17	-2.95827e-10	-0.320348	0.000147831	-2.95827e-10	-0.406816
35301606	chr17:35301606:A:G	1.52848e-18	-1.39597	-0.944805	1.73722e-05	-1.32517	-1.22285
35301841	chr17:35301841:G:A	6.97704e-18	-2.95827e-10	-0.82243	9.61437e-05	-2.95827e-10	-0.837039
35302403	chr17:35302403:T:C	1.3291e-18	-1.37622	-1.10433	1.54689e-05	-1.30929	-1.35476
35302845	chr17:35302845:A:G	1.14044e-17	-2.95827e-10	-0.331055	0.000146171	-2.95827e-10	-0.418104
35302874	chr17:35302874:G:T	3.79559e-18	-2.95827e-10	-1.43121	4.78233e-05	-2.95827e-10	-1.53537
35302879	chr17:35302879:G:A	2.29342e-18	-1.33271	-0.602305	2.39069e-05	-1.25783	-0.970891
35302980	chr17:35302980:G:A	1.05266e-18	-1.21256	-1.50117	2.13997e-05	-0.781064	-1.55844
35303181	chr17:35303181:C:T	5.01036e-18	-2.95827e-10	-1.15355	7.09298e-05	-2.95827e-10	-1.14119
35303278	chr17:35303278:G:T	2.38242e-18	-1.89694	-5.92657e-10	2.95011e-05	-2.01845	-5.92657e-10
35303339	chr17:35303339:T:C	4.2798e-18	-1.31115	-5.92657e-10	5.44533e-05	-1.40554	-5.92657e-10
35303793	chr17:35303793:G:A	3.67292e-18	-2.95827e-10	-1.46407	4.68297e-05	-2.95827e-10	-1.55637
35304310	chr17:35304310:C:T	9.4514e-19	-1.59379	-1.22768	1.16299e-05	-1.62605	-1.32325
35304822	chr17:35304822:G:A	1.74247e-18	-1.34001	-0.869738	1.96171e-05	-1.2648	-1.16168
35305151	chr17:35305151:G:A	2.06073e-18	-2.04199	-5.92657e-10	2.88252e-05	-2.04163	-5.92657e-10
35305493	chr17:35305493:C:G	1.11922e-17	-2.95827e-10	-0.349839	0.000162104	-2.95827e-10	-0.314648
35305592	chr17:35305592:G:A	9.82979e-19	-1.56436	-1.21786	1.20646e-05	-1.59795	-1.31466
35305956	chr17:35305956:T:A	2.18082e-17	-2.95827e-10	0.317231	0.000282689	-2.95827e-10	0.241464
35306281	chr17:35306281:A:C	2.16432e-18	-1.99295	-5.92657e-10	3.41797e-05	-1.87125	-5.92657e-10
35306440	chr17:35306440:G:T	3.34651e-18	-2.95827e-10	-1.55713	4.52067e-05	-2.95827e-10	-1.59164
35306560	chr17:35306560:A:T	5.82968e-18	-1.00209	-5.92657e-10	0.000135282	-0.49552	-5.92657e-10
35306813	chr17:35306813:T:C	3.50169e-18	-2.95827e-10	-1.51181	4.69761e-05	-2.95827e-10	-1.55324
35307179	chr17:35307179:G:C	2.23155e-18	-1.96236	-5.92657e-10	3.60886e-05	-1.81691	-5.92657e-10
35307304	chr17:35307304:T:G	6.59608e-19	-1.92271	-1.25845	1.03975e-05	-1.74517	-1.31615
35307305	chr17:35307305:T:C	4.55196e-19	-2.03486	-1.51722	6.11701e-06	-2.04046	-1.55135
35307501	chr17:35307501:G:A	2.21991e-18	-1.96759	-5.92657e-10	3.5761e-05	-1.82602	-5.92657e-10
35308420	chr17:35308420:G:A	7.89676e-19	-1.60189	-1.39929	1.05228e-05	-1.63233	-1.41701
35308434	chr17:35308434:T:C	7.83721e-19	-1.60294	-1.40582	1.04634e-05	-1.63237	-1.42263
35308621	chr17:35308621:A:T	3.39052e-18	-1.54407	-5.92657e-10	5.77311e-05	-1.34709	-5.92657e-10
35309264	chr17:35309264:C:A	2.1534e-18	-1.99801	-5.92657e-10	3.38688e-05	-1.88039	-5.92657e-10
35309341	chr17:35309341:A:G	4.46825e-18	-2.95827e-10	-1.26806	6.33484e-05	-2.95827e-10	-1.25423
35309410	chr17:35309410:G:C	6.32151e-18	-2.95827e-10	-0.921095	7.66821e-05	-2.95827e-10	-1.06321
35309520	chr17:35309520:G:A	3.74603e-18	-2.95827e-10	-1.44436	4.80832e-05	-2.95827e-10	-1.52995
35309763	chr17:35309763:G:A	2.69459e-18	-2.01524	0.241434	3.71038e-05	-1.90383	0.114665
35310027	chr17:35310027:T:C	3.27199e-18	-2.95827e-10	-1.57966	4.52917e-05	-2.95827e-10	-1.58976
35310114	chr17:35310114:T:C	8.50365e-19	-1.38888	-1.53826	1.00517e-05	-1.59666	-1.49848
35310383	chr17:35310383:T:C	1.51834e-18	-1.89288	-0.454562	1.71301e-05	-1.91297	-0.649074
35310540	chr17:35310540:G:A	2.16288e-18	-1.99361	-5.92657e-10	3.4167e-05	-1.87162	-5.92657e-10
35310664	chr17:35310664:A:G	4.17268e-19	-2.037	-1.60208	5.81248e-06	-2.04115	-1.60172
35310682	chr17:35310682:T:C	1.00616e-18	-1.57055	-1.18836	1.22681e-05	-1.60617	-1.28971
35310984	chr17:35310984:G:A	6.32871e-18	-2.95827e-10	-0.919957	7.67561e-05	-2.95827e-10	-1.06225
35310987	chr17:35310987:C:T	1.17195e-17	-2.95827e-10	-0.303798	0.000150094	-2.95827e-10	-0.391621
35311089	chr17:35311089:T:A	9.62241e-19	-1.57739	-1.22616	1.18383e-05	-1.61321	-1.31834
35311096	chr17:35311096:G:A	4.33405e-19	-2.00485	-1.59629	6.80153e-06	-1.88893	-1.59681
35311642	chr17:35311642:C:T	4.66582e-18	-2.95827e-10	-1.22479	6.47711e-05	-2.95827e-10	-1.23202
35311990	chr17:35311990:T:C	6.93605e-19	-1.62261	-1.5083	8.51541e-06	-1.74469	-1.51631
35311996	chr17:35311996:T:C	7.46404e-19	-1.64886	-1.40868	9.04024e-06	-1.76736	-1.43384
35312068	chr17:35312068:TTTGTC:T	7.15563e-19	-1.66981	-1.42993	8.69985e-06	-1.78535	-1.45423
35312613	chr17:35312613:T:C	4.46458e-19	-2.00216	-1.56931	6.61167e-06	-1.95496	-1.55909
35312784	chr17:35312784:A:G	5.2654e-19	-2.0413	-1.36519	7.80705e-06	-2.02418	-1.32368
35312927	chr17:35312927:G:T	1.32047e-18	-1.9866	-0.500473	1.23578e-05	-2.01425	-0.87435
35312977	chr17:35312977:G:A	2.13598e-18	-2.00613	-5.92657e-10	3.33348e-05	-1.89628	-5.92657e-10
35314004	chr17:35314004:G:A	3.98459e-18	-2.95827e-10	-1.38262	5.24849e-05	-2.95827e-10	-1.44236
35314298	chr17:35314298:C:T	4.5768e-19	-1.99451	-1.55212	6.95026e-06	-1.92829	-1.53581
35314356	chr17:35314356:A:T	3.81011e-18	-2.95827e-10	-1.4274	5.78679e-05	-2.95827e-10	-1.34472
35314384	chr17:35314384:G:A	2.37053e-18	-1.90194	-5.92657e-10	3.43456e-05	-1.86641	-5.92657e-10
35314931	chr17:35314931:C:T	5.75875e-19	-1.98823	-1.32869	8.77573e-06	-2.00232	-1.22857
35314994	chr17:35314994:T:C	4.76295e-19	-2.02826	-1.47851	7.48271e-06	-2.01321	-1.37707
35315401	chr17:35315401:G:T	8.81795e-18	-0.588264	-5.92657e-10	9.48276e-05	-0.850822	-5.92657e-10
35315542	chr17:35315542:C:T	5.04912e-19	-1.90266	-1.54577	7.77736e-06	-1.80042	-1.55125
35316022	chr17:35316022:C:A	6.73136e-18	-2.95827e-10	-0.858276	0.000101737	-2.95827e-10	-0.780494
35316144	chr17:35316144:T:C	5.0382e-19	-1.91045	-1.54014	8.0971e-06	-1.72587	-1.58551
35316173	chr17:35316173:A:G	3.63736e-18	-1.4738	-5.92657e-10	4.70742e-05	-1.55116	-5.92657e-10
35316174	chr17:35316174:T:C	6.70916e-18	-2.95827e-10	-0.86158	0.000101569	-2.95827e-10	-0.782146
35316436	chr17:35316436:T:C	6.85184e-18	-2.95827e-10	-0.840536	0.000103909	-2.95827e-10	-0.759367
35316438	chr17:35316438:T:C	6.44039e-18	-2.95827e-10	-0.902465	9.72861e-05	-2.95827e-10	-0.825227
35316605	chr17:35316605:T:C	4.92547e-19	-1.95299	-1.52023	7.45312e-06	-1.86978	-1.52447
35316905	chr17:35316905:G:A	1.35109e-18	-1.36272	-1.10142	2.1581e-05	-1.32803	-1.00303
35316947	chr17:35316947:T:C	3.99718e-18	-2.95827e-10	-1.37947	6.00442e-05	-2.95827e-10	-1.3078
35317010	chr17:35317010:T:A	1.27904e-18	-1.32544	-1.1935	2.02241e-05	-1.28965	-1.10636
35317069	chr17:35317069:A:G	2.12398e-18	-2.01176	-5.92657e-10	3.27204e-05	-1.91488	-5.92657e-10
35317536	chr17:35317536:C:A	1.03473e-17	-2.95827e-10	-0.428329	0.000147077	-2.95827e-10	-0.411927
35317691	chr17:35317691:G:A	3.31718e-18	-2.95827e-10	-1.56594	4.74723e-05	-2.95827e-10	-1.54274
35317854	chr17:35317854:C:T	3.25266e-18	-2.95827e-10	-1.58558	4.47109e-05	-2.95827e-10	-1.60266
35318156	chr17:35318156:C:T	4.85699e-19	-1.99817	-1.48905	7.21577e-06	-1.94284	-1.48378
35318367	chr17:35318367:T:G	4.73091e-19	-2.04211	-1.47141	7.25082e-06	-2.01617	-1.4056
35318970	chr17:35318970:CAT:C	6.46639e-19	-1.83374	-1.36728	1.12789e-05	-1.63592	-1.34403
35319382	chr17:35319382:A:G	3.2055e-18	-2.95827e-10	-1.60019	4.47127e-05	-2.95827e-10	-1.60263
35319426	chr17:35319426:C:G	5.4554e-19	-1.81292	-1.55812	7.775e-06	-1.81924	-1.53273
35319612	chr17:35319612:A:C	4.68198e-19	-2.01601	-1.50791	6.86886e-06	-1.97203	-1.50385
35319651	chr17:35319651:A:G	6.21226e-19	-1.9201	-1.32101	8.6388e-06	-1.99577	-1.25085
35319970	chr17:35319970:T:G	6.2929e-19	-1.93689	-1.29133	8.88305e-06	-2.00425	-1.21449
35320343	chr17:35320343:C:T	8.07714e-19	-1.9333	-1.0453	1.19418e-05	-2.00256	-0.920283
35320465	chr17:35320465:C:A	5.35901e-19	-1.83094	-1.55792	7.63525e-06	-1.83799	-1.53212
35320589	chr17:35320589:G:A	4.01815e-18	-2.95827e-10	-1.37423	5.56462e-05	-2.95827e-10	-1.38387
35320631	chr17:35320631:C:G	2.36091e-18	-1.90601	-5.92657e-10	3.19203e-05	-1.93964	-5.92657e-10
35320675	chr17:35320675:A:G	5.47873e-19	-1.80388	-1.56288	7.78208e-06	-1.81253	-1.53853
35320698	chr17:35320698:C:T	1.0646e-17	-2.95827e-10	-0.399865	0.000152081	-2.95827e-10	-0.378472
35320714	chr17:35320714:C:T	5.89761e-19	-1.92269	-1.37041	8.14227e-06	-1.99564	-1.31017
35320816	chr17:35320816:C:T	4.09004e-18	-2.95827e-10	-1.3565	6.16606e-05	-2.95827e-10	-1.28124
35320837	chr17:35320837:G:A	5.25024e-19	-1.84062	-1.56874	7.46372e-06	-1.84756	-1.54527
35321456	chr17:35321456:G:A	1.01355e-17	-2.95827e-10	-0.449013	0.000144479	-2.95827e-10	-0.429747
35321591	chr17:35321591:T:G	3.89484e-18	-2.95827e-10	-1.4054	6.59291e-05	-2.95827e-10	-1.2143
35321836	chr17:35321836:G:A	3.3722e-18	-2.95827e-10	-1.54949	4.49466e-05	-2.95827e-10	-1.59741
35322260	chr17:35322260:A:G	5.46328e-19	-1.79712	-1.57247	7.7154e-06	-1.80398	-1.55568
35322415	chr17:35322415:A:G	3.91135e-18	-2.95827e-10	-1.40117	4.5952e-05	-2.95827e-10	-1.57529
35322554	chr17:35322554:C:T	6.10256e-19	-1.94133	-1.3176	8.59106e-06	-2.007	-1.24516
35322896	chr17:35322896:A:C	6.01589e-19	-1.95308	-1.32015	8.50818e-06	-2.01365	-1.24821
35322932	chr17:35322932:C:T	2.05197e-17	-2.95827e-10	0.256332	0.000302222	-2.95827e-10	0.30828
35322933	chr17:35322933:G:A	3.50508e-18	-2.95827e-10	-1.51084	5.16431e-05	-2.95827e-10	-1.45853
35322964	chr17:35322964:T:C	1.10583e-17	-2.95827e-10	-0.361872	0.000157746	-2.95827e-10	-0.341894
35323549	chr17:35323549:T:G	1.09806e-17	-2.95827e-10	-0.368927	0.000156635	-2.95827e-10	-0.348962
35323684	chr17:35323684:A:G	5.94135e-19	-1.95873	-1.32697	8.41778e-06	-2.01697	-1.25556
35323697	chr17:35323697:A:T	6.11752e-19	-1.9485	-1.30798	8.64623e-06	-2.01116	-1.2346
35323707	chr17:35323707:A:G	3.40463e-18	-2.95827e-10	-1.53992	4.50934e-05	-2.95827e-10	-1.59415
35323713	chr17:35323713:G:A	9.92264e-18	-2.95827e-10	-0.470235	0.000141332	-2.95827e-10	-0.451769
35323727	chr17:35323727:A:G	6.08134e-19	-1.95536	-1.30705	8.62459e-06	-2.01493	-1.23334
35323790	chr17:35323790:G:A	5.88742e-19	-1.95492	-1.3399	8.31202e-06	-2.01483	-1.27035
35323874	chr17:35323874:G:C	1.51547e-18	-1.16573	-1.1836	1.95677e-05	-1.18869	-1.24032
35324025	chr17:35324025:C:T	8.69056e-19	-1.93151	-0.973893	1.28863e-05	-2.00132	-0.845395
35324114	chr17:35324114:C:A	3.31874e-18	-2.95827e-10	-1.56547	4.75004e-05	-2.95827e-10	-1.54215
35324198	chr17:35324198:C:T	6.00599e-19	-1.95066	-1.32423	8.47437e-06	-2.01245	-1.25339
35324335	chr17:35324335:T:G	6.12037e-19	-1.94593	-1.31009	8.64791e-06	-2.00966	-1.2359
35324390	chr17:35324390:T:C	3.77281e-18	-2.95827e-10	-1.43723	6.14078e-05	-2.95827e-10	-1.28535
35324449	chr17:35324449:T:C	6.11935e-19	-1.96436	-1.29182	8.72937e-06	-2.01976	-1.21642
35324538	chr17:35324538:G:A	3.23673e-18	-2.95827e-10	-1.59049	4.47039e-05	-2.95827e-10	-1.60282
35324554	chr17:35324554:A:G	2.44333e-18	-1.24292	-0.628778	3.22297e-05	-1.24692	-0.683075
35324760	chr17:35324760:T:A	8.56428e-19	-1.93366	-0.986375	1.24727e-05	-2.00283	-0.87651
35324874	chr17:35324874:A:G	6.1047e-19	-1.9437	-1.31488	8.60056e-06	-2.00795	-1.2431
35324921	chr17:35324921:G:C	3.2542e-18	-2.95827e-10	-1.58511	4.70194e-05	-2.95827e-10	-1.55232
35325065	chr17:35325065:T:G	5.9573e-19	-1.76241	-1.52061	8.5125e-06	-1.76962	-1.49173
35325072	chr17:35325072:A:G	9.70319e-19	-1.91518	-0.880004	1.43022e-05	-1.99131	-0.751165
35325160	chr17:35325160:G:C	1.89023e-17	-2.95827e-10	0.174232	0.00024753	-2.95827e-10	0.108647
35325314	chr17:35325314:C:A	3.26152e-18	-2.95827e-10	-1.58286	4.72085e-05	-2.95827e-10	-1.54831
35325595	chr17:35325595:T:TG	6.56747e-19	-1.92503	-1.26048	9.18126e-06	-1.99733	-1.18838
35325665	chr17:35325665:G:A	1.1617e-18	-1.9353	-0.679873	1.72383e-05	-2.00428	-0.551474
35325777	chr17:35325777:C:T	7.53488e-19	-1.94406	-1.10404	1.06313e-05	-2.00899	-1.03008
35325924	chr17:35325924:T:C	4.40041e-19	-2.02736	-1.55858	6.39114e-06	-1.99532	-1.55265
35325966	chr17:35325966:C:T	7.5884e-19	-1.95374	-1.08728	1.07688e-05	-2.01443	-1.0118
35326002	chr17:35326002:G:A	4.35236e-18	-2.95827e-10	-1.29434	6.70689e-05	-2.95827e-10	-1.19716
35326173	chr17:35326173:GT:G	9.50631e-18	-2.95827e-10	-0.513098	0.000135168	-2.95827e-10	-0.496363
35326211	chr17:35326211:A:G	4.55955e-19	-2.03185	-1.51857	6.62393e-06	-2.00374	-1.50845
35326225	chr17:35326225:G:A	3.21376e-18	-2.95827e-10	-1.59761	4.47572e-05	-2.95827e-10	-1.60163
35326448	chr17:35326448:A:G	7.35351e-19	-1.96051	-1.11195	1.04423e-05	-2.01821	-1.03881
35326533	chr17:35326533:T:C	3.64561e-18	-2.95827e-10	-1.47153	5.87073e-05	-2.95827e-10	-1.33032
35326782	chr17:35326782:C:T	1.19135e-18	-1.94141	-0.64856	1.77499e-05	-2.00762	-0.518878
35326884	chr17:35326884:G:T	1.11629e-18	-1.93998	-0.715061	1.65599e-05	-2.0069	-0.589
35326942	chr17:35326942:C:T	3.21613e-18	-2.95827e-10	-1.59687	4.47492e-05	-2.95827e-10	-1.60181
35327393	chr17:35327393:T:C	4.52085e-19	-2.02549	-1.53345	6.59319e-06	-1.99216	-1.52469
35327605	chr17:35327605:T:C	4.0503e-18	-2.95827e-10	-1.36626	5.46789e-05	-2.95827e-10	-1.40141
35327835	chr17:35327835:A:C	4.43118e-19	-2.02734	-1.55163	6.4405e-06	-1.99516	-1.54512
35327848	chr17:35327848:T:G	4.51093e-19	-2.02747	-1.53366	6.56168e-06	-1.99541	-1.52623
35327961	chr17:35327961:G:T	3.42377e-18	-2.95827e-10	-1.53431	4.47047e-05	-2.95827e-10	-1.6028
35328532	chr17:35328532:T:G	3.45915e-18	-2.95827e-10	-1.52403	5.0162e-05	-2.95827e-10	-1.48762
35328814	chr17:35328814:G:C	3.23997e-18	-2.95827e-10	-1.58949	4.62077e-05	-2.95827e-10	-1.56974
35329167	chr17:35329167:T:C	4.29913e-18	-2.95827e-10	-1.30664	6.62064e-05	-2.95827e-10	-1.21011
35329368	chr17:35329368:A:G	7.48474e-19	-1.96519	-1.08959	1.06535e-05	-2.02076	-1.01624
35329639	chr17:35329639:C:T	7.55252e-19	-1.95317	-1.09258	1.06852e-05	-2.01426	-1.01976
35329667	chr17:35329667:G:C	3.37249e-18	-2.95827e-10	-1.5494	4.47676e-05	-2.95827e-10	-1.6014
35329695	chr17:35329695:T:C	4.64565e-19	-1.99914	-1.53257	6.90169e-06	-2.00766	-1.46345
35329708	chr17:35329708:C:T	7.44475e-19	-1.95399	-1.10614	1.05333e-05	-2.01441	-1.03394
35329868	chr17:35329868:C:T	7.14639e-18	-2.95827e-10	-0.798446	0.000102873	-2.95827e-10	-0.769389
35330170	chr17:35330170:G:C	3.73058e-18	-2.95827e-10	-1.44849	5.33004e-05	-2.95827e-10	-1.42694
35330174	chr17:35330174:T:C	4.17188e-19	-2.03814	-1.60113	6.10013e-06	-2.00209	-1.59248
35330252	chr17:35330252:A:T	3.43324e-18	-1.53155	-5.92657e-10	3.73513e-05	-1.78252	-5.92657e-10
35330325	chr17:35330325:C:T	7.29505e-19	-1.96017	-1.12027	1.03427e-05	-2.01798	-1.04862
35330382	chr17:35330382:C:T	4.34405e-18	-2.95827e-10	-1.29625	6.72028e-05	-2.95827e-10	-1.19517
35330451	chr17:35330451:T:A	3.25258e-18	-2.95827e-10	-1.58561	4.69824e-05	-2.95827e-10	-1.55311
35330590	chr17:35330590:T:G	5.77729e-18	-1.01112	-5.92657e-10	0.000130701	-0.529969	-5.92657e-10
35331121	chr17:35331121:G:T	8.28621e-18	-2.95827e-10	-0.650461	0.000101502	-2.95827e-10	-0.782808
35331203	chr17:35331203:T:C	3.29664e-18	-2.95827e-10	-1.57215	4.52918e-05	-2.95827e-10	-1.58976
35331475	chr17:35331475:C:T	6.47577e-18	-2.95827e-10	-0.896986	6.20509e-05	-2.95827e-10	-1.27493
35332183	chr17:35332183:T:C	4.50025e-19	-2.03338	-1.53013	6.51668e-06	-2.00619	-1.52233
35332302	chr17:35332302:A:G	4.49737e-19	-2.02744	-1.53671	6.55415e-06	-1.99492	-1.52787
35332372	chr17:35332372:T:C	7.40892e-19	-1.95703	-1.10792	1.05016e-05	-2.01624	-1.03512
35332498	chr17:35332498:C:T	4.41203e-18	-2.95827e-10	-1.28072	5.26945e-05	-2.95827e-10	-1.43837
35332791	chr17:35332791:T:C	6.6557e-18	-2.95827e-10	-0.869579	9.56625e-05	-2.95827e-10	-0.842057
35332922	chr17:35332922:G:A	3.23458e-18	-2.95827e-10	-1.59115	4.47777e-05	-2.95827e-10	-1.60117
35333098	chr17:35333098:T:G	2.62114e-18	-1.80145	-5.92657e-10	3.58339e-05	-1.82399	-5.92657e-10
35333327	chr17:35333327:T:C	7.50648e-19	-1.96685	-1.08503	1.0702e-05	-2.02158	-1.01087
35333366	chr17:35333366:G:A	1.05516e-18	-1.94144	-0.769912	1.56194e-05	-2.00758	-0.64679
35333723	chr17:35333723:G:A	7.45156e-19	-1.96535	-1.09386	1.06123e-05	-2.02123	-1.01964
35333746	chr17:35333746:C:T	7.33139e-19	-1.9574	-1.11807	1.03829e-05	-2.01647	-1.04626
35333889	chr17:35333889:A:G	2.25669e-18	-1.95116	-5.92657e-10	3.63936e-05	-1.80849	-5.92657e-10
35334085	chr17:35334085:G:A	2.26597e-18	-1.94705	-5.92657e-10	2.9675e-05	-2.01258	-5.92657e-10
35334238	chr17:35334238:C:T	4.31733e-19	-2.04013	-1.56488	6.24033e-06	-2.00528	-1.56657
35334802	chr17:35334802:G:A	5.80878e-19	-1.89291	-1.41536	8.30966e-06	-1.90548	-1.37999
35334956	chr17:35334956:A:G	6.77766e-18	-2.95827e-10	-0.851421	9.72369e-05	-2.95827e-10	-0.825733
35335038	chr17:35335038:A:G	1.0834e-18	-1.94869	-0.736258	1.61129e-05	-2.01181	-0.61145
35335541	chr17:35335541:C:T	4.47428e-18	-2.95827e-10	-1.26671	6.54574e-05	-2.95827e-10	-1.22148
35336031	chr17:35336031:T:G	4.102e-18	-2.95827e-10	-1.35358	5.53455e-05	-2.95827e-10	-1.38929
35336346	chr17:35336346:G:A	3.22402e-18	-2.95827e-10	-1.59442	4.79512e-05	-2.95827e-10	-1.5327
35336428	chr17:35336428:T:C	1.01185e-17	-0.450687	-5.92657e-10	0.000194634	-0.131759	-5.92657e-10
35336511	chr17:35336511:C:T	1.00537e-17	-2.95827e-10	-0.457112	0.000143461	-2.95827e-10	-0.436817
35336601	chr17:35336601:C:T	1.05297e-17	-2.95827e-10	-0.410852	0.000150137	-2.95827e-10	-0.391333
35337001	chr17:35337001:A:G	2.23485e-18	-1.96088	-5.92657e-10	3.57989e-05	-1.82497	-5.92657e-10
35337025	chr17:35337025:A:G	5.55235e-19	-1.90743	-1.44599	7.90814e-06	-1.9194	-1.41559
35337223	chr17:35337223:G:A	3.2552e-18	-2.95827e-10	-1.5848	4.70372e-05	-2.95827e-10	-1.55194
35337359	chr17:35337359:T:C	8.23371e-18	-2.95827e-10	-0.656817	0.000100898	-2.95827e-10	-0.788773
35337799	chr17:35337799:G:A	8.47182e-19	-1.66017	-1.27072	1.53417e-05	-1.38565	-1.28666
35337860	chr17:35337860:C:A	5.83661e-19	-1.87709	-1.4264	8.3615e-06	-1.88707	-1.39217
35338024	chr17:35338024:C:T	5.36153e-19	-1.997	-1.39139	8.50099e-06	-2.00532	-1.25738
35338310	chr17:35338310:A:G	2.06091e-18	-2.04191	-5.92657e-10	2.88795e-05	-2.03975	-5.92657e-10
35338387	chr17:35338387:G:A	3.27066e-18	-2.95827e-10	-1.58006	4.96063e-05	-2.95827e-10	-1.49876
35338447	chr17:35338447:T:C	8.55412e-18	-0.61864	-5.92657e-10	0.000111405	-0.68971	-5.92657e-10
35338802	chr17:35338802:A:C	3.74457e-18	-2.95827e-10	-1.44475	5.09312e-05	-2.95827e-10	-1.47241
35338807	chr17:35338807:T:C	3.20908e-18	-2.95827e-10	-1.59907	4.61753e-05	-2.95827e-10	-1.57044
35338931	chr17:35338931:A:G	4.06366e-18	-2.95827e-10	-1.36297	5.11937e-05	-2.95827e-10	-1.46727
35339018	chr17:35339018:A:G	8.42411e-18	-2.95827e-10	-0.633956	0.00011989	-2.95827e-10	-0.616312
35339259	chr17:35339259:T:C	5.22855e-19	-1.92832	-1.48519	7.4728e-06	-1.96297	-1.42865
35339444	chr17:35339444:G:T	5.25863e-19	-1.99748	-1.41029	8.3012e-06	-2.0055	-1.28099
35339643	chr17:35339643:T:C	3.25082e-18	-2.95827e-10	-1.58615	4.69218e-05	-2.95827e-10	-1.5544
35339863	chr17:35339863:T:G	4.27944e-19	-2.03449	-1.57933	6.17742e-06	-2.00933	-1.57265
35339961	chr17:35339961:A:C	4.27637e-19	-2.03338	-1.58115	6.17921e-06	-2.00695	-1.57475
35340134	chr17:35340134:T:TA	4.30054e-19	-2.03345	-1.57545	6.21966e-06	-2.00693	-1.56823
35340219	chr17:35340219:C:T	4.09092e-18	-2.95827e-10	-1.35628	6.17465e-05	-2.95827e-10	-1.27985
35340473	chr17:35340473:T:G	4.33898e-19	-2.03692	-1.56308	6.31955e-06	-1.99436	-1.56488
35340655	chr17:35340655:T:C	4.29693e-19	-2.03091	-1.57882	6.22523e-06	-2.0022	-1.57207
35341239	chr17:35341239:C:T	3.88109e-17	-0.782197	1.67585	0.000627409	-0.866013	1.90473
35341240	chr17:35341240:G:A	4.51284e-18	-2.95827e-10	-1.25813	4.94929e-05	-2.95827e-10	-1.50105
35341362	chr17:35341362:A:C	6.66266e-18	-0.868535	-5.92657e-10	0.000117134	-0.639561	-5.92657e-10
35341569	chr17:35341569:A:G	1.16626e-18	-1.95708	-0.654176	1.74975e-05	-2.01624	-0.524588
35341677	chr17:35341677:A:G	9.437e-18	-2.95827e-10	-0.520416	0.000134183	-2.95827e-10	-0.503679
35341776	chr17:35341776:C:T	9.19964e-19	-1.93238	-0.916091	1.32343e-05	-2.00162	-0.818447
35341777	chr17:35341777:G:A	1.12551e-18	-1.88975	-0.757065	1.10903e-05	-2.02193	-0.974889
35341842	chr17:35341842:T:G	8.22042e-18	-0.658432	-5.92657e-10	0.00010721	-0.728094	-5.92657e-10
35342025	chr17:35342025:CA:C	9.43871e-18	-2.95827e-10	-0.520235	0.000134213	-2.95827e-10	-0.503455
35342087	chr17:35342087:C:T	3.63237e-18	-2.95827e-10	-1.47517	4.72747e-05	-2.95827e-10	-1.54691
35342310	chr17:35342310:C:T	4.84285e-19	-2.00025	-1.48988	6.40694e-06	-2.00687	-1.53863
35342473	chr17:35342473:T:C	3.22423e-18	-2.95827e-10	-1.59436	4.63107e-05	-2.95827e-10	-1.56751
35342626	chr17:35342626:G:A	5.87727e-19	-1.85108	-1.44547	8.14882e-06	-1.8636	-1.44141
35342739	chr17:35342739:C:T	4.37213e-19	-2.02383	-1.56856	6.04404e-06	-2.03135	-1.57246
35342740	chr17:35342740:G:A	4.49242e-19	-2.03775	-1.5275	6.56116e-06	-2.01559	-1.50613
35342853	chr17:35342853:C:T	4.42193e-19	-2.00693	-1.57413	6.51109e-06	-1.95083	-1.57855
35343066	chr17:35343066:G:A	4.23837e-18	-2.95827e-10	-1.32087	6.49316e-05	-2.95827e-10	-1.22955
35343139	chr17:35343139:C:T	7.03183e-18	-2.95827e-10	-0.814607	8.73362e-05	-2.95827e-10	-0.933118
35343152	chr17:35343152:G:C	9.12959e-18	-2.95827e-10	-0.553532	0.000129779	-2.95827e-10	-0.537052
35343216	chr17:35343216:A:T	3.40652e-18	-2.95827e-10	-1.53936	4.7406e-05	-2.95827e-10	-1.54413
35343427	chr17:35343427:C:T	5.5845e-19	-1.75343	-1.59422	9.95752e-06	-1.53589	-1.56866
35343447	chr17:35343447:T:G	4.51833e-19	-2.03177	-1.52773	6.22238e-06	-2.03727	-1.53746
35343512	chr17:35343512:C:A	4.53146e-19	-2.02543	-1.53117	6.23048e-06	-2.03265	-1.54078
35343629	chr17:35343629:G:A	3.23042e-18	-2.95827e-10	-1.59244	4.6529e-05	-2.95827e-10	-1.56281
35343689	chr17:35343689:C:T	4.54196e-19	-2.03057	-1.52371	6.25366e-06	-2.03638	-1.53334
35343743	chr17:35343743:G:C	5.29488e-19	-1.81431	-1.58659	9.21398e-06	-1.62793	-1.55424
35343750	chr17:35343750:G:T	4.54035e-19	-2.02839	-1.52625	6.24717e-06	-2.03478	-1.53597
35343784	chr17:35343784:T:C	4.53289e-19	-2.02911	-1.52717	6.23802e-06	-2.03533	-1.53689
35343790	chr17:35343790:C:T	8.10587e-18	-0.672465	-5.92657e-10	0.000105811	-0.74123	-5.92657e-10
35344137	chr17:35344137:T:C	5.46873e-19	-2.0311	-1.3375	7.545e-06	-2.03691	-1.34509
35344447	chr17:35344447:C:T	6.20104e-19	-2.03073	-1.21219	8.52709e-06	-2.03666	-1.22297
35344868	chr17:35344868:A:T	5.77696e-18	-2.95827e-10	-1.01118	8.55262e-05	-2.95827e-10	-0.95406
35345026	chr17:35345026:C:T	6.27641e-18	-2.95827e-10	-0.928256	5.80817e-05	-2.95827e-10	-1.34103
35345270	chr17:35345270:T:G	3.19846e-18	-2.95827e-10	-1.60238	4.47205e-05	-2.95827e-10	-1.60245
35345277	chr17:35345277:A:G	4.80003e-19	-2.00773	-1.49129	7.27004e-06	-2.01526	-1.40386
35345687	chr17:35345687:G:C	4.7475e-19	-2.00481	-1.50521	7.14286e-06	-2.01293	-1.42384
35345706	chr17:35345706:A:G	4.88258e-19	-1.99349	-1.48847	7.38161e-06	-2.00265	-1.40125
35345707	chr17:35345707:G:A	4.84659e-19	-1.99262	-1.49674	7.30675e-06	-2.00195	-1.41213
35345820	chr17:35345820:T:G	4.89423e-19	-2.00233	-1.47725	7.43554e-06	-2.01079	-1.38583
35345986	chr17:35345986:G:T	3.24801e-18	-2.95827e-10	-1.58701	4.5618e-05	-2.95827e-10	-1.58258
35346253	chr17:35346253:C:T	5.01991e-19	-1.92325	-1.53098	7.53277e-06	-1.93823	-1.44539
35346409	chr17:35346409:C:T	6.04941e-19	-1.94493	-1.32275	9.93839e-06	-1.95744	-1.14904
35346610	chr17:35346610:G:T	5.4087e-18	-2.95827e-10	-1.07705	6.64456e-05	-2.95827e-10	-1.2065
35346755	chr17:35346755:C:T	1.03483e-18	-1.94216	-0.788657	1.7656e-05	-1.97374	-0.558061
35346837	chr17:35346837:A:T	3.20792e-18	-2.95827e-10	-1.59943	4.5854e-05	-2.95827e-10	-1.57742
35347406	chr17:35347406:T:G	3.23413e-18	-2.95827e-10	-1.59129	4.66934e-05	-2.95827e-10	-1.55928
35347575	chr17:35347575:C:T	3.17968e-18	-1.60827	-5.92657e-10	3.40967e-05	-1.87368	-5.92657e-10
35347862	chr17:35347862:CAT:C	2.07985e-18	-2.03276	-5.92657e-10	3.12052e-05	-1.9623	-5.92657e-10
35348032	chr17:35348032:G:A	1.07787e-17	-2.95827e-10	-0.38748	0.000178019	-2.95827e-10	-0.220991
35348033	chr17:35348033:TA:T	1.08126e-17	-2.95827e-10	-0.384344	0.000178714	-2.95827e-10	-0.217096
35348037	chr17:35348037:A:G	1.09465e-17	-2.95827e-10	-0.372031	0.000181016	-2.95827e-10	-0.204299
35348214	chr17:35348214:T:C	4.78738e-19	-2.02809	-1.47357	6.73237e-06	-2.01338	-1.48258
35348398	chr17:35348398:A:G	4.21961e-19	-2.03768	-1.59022	6.0624e-06	-2.03019	-1.57059
35349097	chr17:35349097:C:T	3.1182e-18	-1.6278	-5.92657e-10	3.36946e-05	-1.88555	-5.92657e-10
35349113	chr17:35349113:C:T	5.81495e-18	-1.00462	-5.92657e-10	6.56688e-05	-1.21826	-5.92657e-10
35349114	chr17:35349114:A:G	4.13897e-18	-1.12353	-0.221074	8.01658e-05	-1.06946	0.0506702
35349148	chr17:35349148:G:A	3.46204e-18	-2.95827e-10	-1.52319	4.79183e-05	-2.95827e-10	-1.53339
35349522	chr17:35349522:C:T	2.56512e-18	-0.759968	-1.06308	3.54011e-05	-0.698837	-1.1373
35349567	chr17:35349567:A:G	6.10871e-19	-1.84131	-1.41661	1.02388e-05	-1.67979	-1.39691
35349583	chr17:35349583:G:A	3.78694e-18	-2.95827e-10	-1.4335	4.52126e-05	-2.95827e-10	-1.59151
35349603	chr17:35349603:A:T	7.34605e-19	-1.62496	-1.44852	1.03284e-05	-1.68517	-1.38282
35350022	chr17:35350022:C:T	6.16195e-18	-0.834479	-0.112181	5.65148e-05	-0.879688	-0.488692
35350098	chr17:35350098:C:T	4.24726e-19	-2.02477	-1.59659	6.1694e-06	-1.98901	-1.59427
35350104	chr17:35350104:C:T	2.31048e-18	-1.9276	-5.92657e-10	2.88528e-05	-2.04068	-5.92657e-10
35350128	chr17:35350128:G:A	2.33637e-18	-1.91645	-5.92657e-10	3.53452e-05	-1.83772	-5.92657e-10
35350285	chr17:35350285:G:A	6.71397e-18	-0.860864	-5.92657e-10	8.79365e-05	-0.926268	-5.92657e-10
35350476	chr17:35350476:A:G	5.68475e-19	-1.78089	-1.54897	8.54912e-06	-1.71487	-1.54219
35351788	chr17:35351788:C:T	3.30275e-18	-2.95827e-10	-1.5703	4.4812e-05	-2.95827e-10	-1.60041
35351808	chr17:35351808:A:G	1.43232e-18	-1.60027	-0.805485	1.0752e-05	-2.00497	-1.02282
35352185	chr17:35352185:G:GA	3.21432e-18	-2.95827e-10	-1.59744	4.62287e-05	-2.95827e-10	-1.56928
35352200	chr17:35352200:G:A	3.39129e-18	-2.95827e-10	-1.54384	5.25406e-05	-2.95827e-10	-1.4413
35352421	chr17:35352421:C:T	2.08479e-18	-2.03039	-5.92657e-10	3.14238e-05	-1.95532	-5.92657e-10
35352924	chr17:35352924:C:T	4.37926e-19	-1.99929	-1.59147	6.38264e-06	-1.95062	-1.59868
35353488	chr17:35353488:G:T	2.17556e-18	-1.98777	-5.92657e-10	2.91479e-05	-2.0305	-5.92657e-10
35353489	chr17:35353489:C:T	2.06176e-18	-2.0415	-5.92657e-10	2.95866e-05	-2.01556	-5.92657e-10
35353581	chr17:35353581:G:A	1.10511e-17	-2.95827e-10	-0.362525	0.000105276	-2.95827e-10	-0.746299
35353793	chr17:35353793:G:A	6.02154e-19	-1.97892	-1.29338	7.45189e-06	-1.99406	-1.40035
35354210	chr17:35354210:G:A	3.28584e-18	-2.95827e-10	-1.57543	4.53204e-05	-2.95827e-10	-1.58913
35354769	chr17:35354769:A:T	1.15936e-18	-2.02661	-0.590581	1.76407e-05	-1.95956	-0.57312
35355055	chr17:35355055:T:A	3.19744e-18	-2.95827e-10	-1.6027	4.48125e-05	-2.95827e-10	-1.6004
35355393	chr17:35355393:C:T	6.48138e-18	-2.95827e-10	-0.89612	7.0612e-05	-2.95827e-10	-1.14568
35355715	chr17:35355715:C:T	1.09157e-17	-0.374856	-5.92657e-10	0.000140825	-0.455365	-5.92657e-10
35355760	chr17:35355760:G:A	1.17455e-18	-2.03205	-0.572117	1.77421e-05	-1.97249	-0.554459
35356259	chr17:35356259:G:A	2.06312e-18	-2.04083	-5.92657e-10	2.90543e-05	-2.03372	-5.92657e-10
35356266	chr17:35356266:A:C	4.66978e-18	-0.212638	-1.0113	8.04102e-05	-0.104435	-0.911307
35356532	chr17:35356532:C:T	3.39642e-18	-2.95827e-10	-1.54233	4.87964e-05	-2.95827e-10	-1.51523
35356756	chr17:35356756:G:A	3.19923e-18	-2.95827e-10	-1.60214	4.47245e-05	-2.95827e-10	-1.60236
35357016	chr17:35357016:C:T	5.27225e-19	-2.04214	-1.36304	6.79206e-06	-2.04047	-1.44666
35357088	chr17:35357088:A:G	5.15679e-19	-1.94294	-1.48439	6.42945e-06	-1.94601	-1.59599
35357819	chr17:35357819:A:C	5.06707e-18	-2.95827e-10	-1.14229	6.09655e-05	-2.95827e-10	-1.29257
35358286	chr17:35358286:A:G	2.05672e-17	-2.95827e-10	0.258645	0.000175585	-2.95827e-10	-0.234758
35358628	chr17:35358628:T:C	4.33771e-19	-2.01884	-1.58145	6.14673e-06	-2.00737	-1.57959
35359594	chr17:35359594:G:A	5.54211e-18	-2.95827e-10	-1.05268	6.57438e-05	-2.95827e-10	-1.21712
35360397	chr17:35360397:C:T	6.73939e-19	-1.7872	-1.37247	7.31849e-06	-1.84173	-1.57074
35360511	chr17:35360511:T:C	1.0341e-18	-2.02602	-0.705499	1.58041e-05	-1.95591	-0.686696
35360704	chr17:35360704:G:A	1.21888e-18	-2.03936	-0.527764	1.81042e-05	-1.99526	-0.51148
35361413	chr17:35361413:C:A	1.61472e-17	0.0166913	-5.92657e-10	0.000110595	-0.697008	-5.92657e-10
35361958	chr17:35361958:A:T	2.06252e-18	-2.04112	-5.92657e-10	2.99529e-05	-2.00326	-5.92657e-10
35362113	chr17:35362113:C:T	4.41026e-18	-2.95827e-10	-1.28112	5.11513e-05	-2.95827e-10	-1.46809
35362157	chr17:35362157:C:A	4.34884e-19	-2.02633	-1.5714	6.7821e-06	-2.04165	-1.44694
35362179	chr17:35362179:A:G	5.12552e-19	-1.88952	-1.54389	7.93819e-06	-1.7489	-1.5823
35362293	chr17:35362293:G:A	4.77713e-19	-1.92566	-1.57814	6.41078e-06	-1.95114	-1.59376
35362356	chr17:35362356:A:T	4.25386e-19	-2.03384	-1.58597	6.54322e-06	-2.04205	-1.4824
35362548	chr17:35362548:G:A	3.38376e-18	-2.95827e-10	-1.54607	4.55994e-05	-2.95827e-10	-1.58299
35362907	chr17:35362907:T:C	5.38747e-19	-1.87401	-1.50956	8.27122e-06	-1.7274	-1.5627
35363447	chr17:35363447:C:A	4.39533e-19	-2.02612	-1.56098	7.13796e-06	-2.02891	-1.40855
35363600	chr17:35363600:G:T	4.30118e-18	-1.99478	0.68861	4.09595e-05	-2.04077	0.350475
35363844	chr17:35363844:G:T	3.28385e-18	-2.95827e-10	-1.57604	4.81431e-05	-2.95827e-10	-1.52871
35364390	chr17:35364390:A:G	1.05537e-18	-2.03875	-0.672409	2.19148e-05	-2.01711	-0.29861
35364513	chr17:35364513:T:C	4.15929e-19	-2.04098	-1.60131	5.82423e-06	-2.03803	-1.60282
35364765	chr17:35364765:T:A	5.13518e-19	-1.89076	-1.54076	7.94282e-06	-1.75031	-1.5803
35365707	chr17:35365707:A:G	2.16343e-18	-1.99336	-5.92657e-10	2.88758e-05	-2.03988	-5.92657e-10
35365912	chr17:35365912:C:CA	3.25608e-18	-2.95827e-10	-1.58453	4.77345e-05	-2.95827e-10	-1.53723
35366124	chr17:35366124:G:A	3.71004e-18	-0.89846	-0.55555	4.43586e-05	-1.56155	-0.0490285
35366172	chr17:35366172:T:C	1.00139e-17	-2.95827e-10	-0.461075	0.000118564	-2.95827e-10	-0.627431
35366397	chr17:35366397:A:G	3.20652e-18	-2.95827e-10	-1.59987	4.5941e-05	-2.95827e-10	-1.57552
35367255	chr17:35367255:T:C	1.11104e-18	-2.01676	-0.642998	2.34586e-05	-2.03947	-0.208177
35367831	chr17:35367831:G:A	6.33476e-18	-2.95827e-10	-0.919002	7.36028e-05	-2.95827e-10	-1.1042
35368091	chr17:35368091:A:T	3.48463e-18	-2.95827e-10	-1.51669	4.47042e-05	-2.95827e-10	-1.60282
35368730	chr17:35368730:A:T	9.07169e-17	3.30862	-1.56593	0.00115779	3.24249	-1.59111
35368933	chr17:35368933:C:A	4.97732e-19	-2.04113	-1.42162	1.00754e-05	-1.88316	-1.20963
35369077	chr17:35369077:C:T	4.45906e-19	-2.03947	-1.53323	8.75185e-06	-1.88894	-1.34468
35369377	chr17:35369377:G:A	1.17012e-17	-2.95827e-10	-0.305363	0.000125709	-2.95827e-10	-0.568916
35369486	chr17:35369486:T:C	5.37018e-18	-2.95827e-10	-1.08419	8.20853e-05	-2.95827e-10	-0.995124
35369832	chr17:35369832:G:A	5.06864e-19	-2.03047	-1.41409	6.15512e-06	-1.99098	-1.59462
35370071	chr17:35370071:C:A	4.14455e-18	-2.95827e-10	-1.34326	4.94044e-05	-2.95827e-10	-1.50284
35370139	chr17:35370139:A:G	1.47165e-18	-1.00034	-1.37832	3.03037e-05	-0.61775	-1.37386
35370177	chr17:35370177:G:A	2.53397e-18	-1.83526	-5.92657e-10	3.7082e-05	-1.78975	-5.92657e-10
35370661	chr17:35370661:T:C	5.32879e-18	-2.95827e-10	-1.09193	8.13612e-05	-2.95827e-10	-1.00398
35371578	chr17:35371578:A:T	2.13391e-18	-0.481803	-1.5253	1.88111e-05	-0.970965	-1.49747
35371732	chr17:35371732:C:A	5.56394e-18	-2.95827e-10	-1.04875	8.52073e-05	-2.95827e-10	-0.957796
35371812	chr17:35371812:G:A	7.13399e-18	-2.95827e-10	-0.800183	0.000106639	-2.95827e-10	-0.733437
35372065	chr17:35372065:C:A	4.51762e-19	-1.98253	-1.57712	6.06856e-06	-2.00557	-1.59419
35372251	chr17:35372251:A:G	1.43186e-17	-2.95827e-10	-0.103496	0.000123941	-2.95827e-10	-0.583076
35372331	chr17:35372331:G:A	8.30461e-17	1.26173	0.392609	0.000722498	1.48949	-0.309658
35372368	chr17:35372368:T:TAGAA	5.30804e-18	-2.95827e-10	-1.09583	8.10442e-05	-2.95827e-10	-1.00789
35372642	chr17:35372642:T:C	5.02414e-18	-2.95827e-10	-1.1508	9.4452e-05	-2.95827e-10	-0.854791
35372699	chr17:35372699:T:C	3.41209e-18	-2.95827e-10	-1.53773	4.56662e-05	-2.95827e-10	-1.58152
35372717	chr17:35372717:C:T	2.2741e-18	-0.350271	-1.5932	1.90074e-05	-0.859849	-1.5982
35372753	chr17:35372753:C:T	4.45588e-19	-2.03877	-1.53465	8.68589e-06	-1.89269	-1.34849
35372814	chr17:35372814:G:A	1.16011e-17	-2.95827e-10	-0.313955	0.000106387	-2.95827e-10	-0.735803
35373143	chr17:35373143:G:C	2.63779e-18	-0.301504	-1.49361	2.22286e-05	-0.856608	-1.44489
35373167	chr17:35373167:G:A	3.49646e-18	-2.95827e-10	-1.5133	4.57023e-05	-2.95827e-10	-1.58073
35373224	chr17:35373224:ACAGGT:A	3.88053e-18	-1.40908	-5.92657e-10	3.7228e-05	-1.78582	-5.92657e-10
35373385	chr17:35373385:C:T	6.51956e-17	1.25897	0.153369	0.000598013	1.48918	-0.498448
35373451	chr17:35373451:A:C	1.09179e-17	-2.95827e-10	-0.374647	7.87634e-05	-2.95827e-10	-1.03643
35373599	chr17:35373599:T:G	2.17865e-17	-2.95827e-10	0.316235	0.000147333	-2.95827e-10	-0.41019
35373712	chr17:35373712:G:A	3.26619e-18	-2.95827e-10	-1.58143	4.47061e-05	-2.95827e-10	-1.60277
35373768	chr17:35373768:T:C	1.39916e-17	-2.95827e-10	-0.126596	0.000107026	-2.95827e-10	-0.729815
35374000	chr17:35374000:T:G	8.96285e-18	-2.95827e-10	-0.571966	7.80277e-05	-2.95827e-10	-1.04582
35374105	chr17:35374105:C:T	3.33895e-18	-2.95827e-10	-1.5594	4.48322e-05	-2.95827e-10	-1.59996
35374271	chr17:35374271:G:A	6.01489e-18	-2.95827e-10	-0.970815	8.97872e-05	-2.95827e-10	-0.905441
35374471	chr17:35374471:T:C	1.11194e-18	-1.21901	-1.43994	1.15938e-05	-1.54545	-1.40697
35374655	chr17:35374655:C:T	9.81728e-18	-2.95827e-10	-0.480909	8.94089e-05	-2.95827e-10	-0.909663
35374990	chr17:35374990:C:G	4.92958e-19	-1.88375	-1.58864	6.59718e-06	-1.91345	-1.60279
35375096	chr17:35375096:T:C	5.05203e-19	-1.86628	-1.58157	6.70256e-06	-1.89845	-1.60194
35375512	chr17:35375512:G:A	2.36935e-17	-2.95827e-10	0.400148	0.000212336	-2.95827e-10	-0.0447139
35375532	chr17:35375532:A:C	3.23487e-18	-2.95827e-10	-1.59106	4.77107e-05	-2.95827e-10	-1.53773
35375603	chr17:35375603:G:A	3.21278e-18	-2.95827e-10	-1.59792	4.61224e-05	-2.95827e-10	-1.57158
35375738	chr17:35375738:GT:G	2.26579e-17	0.355457	-5.92657e-10	0.000261809	0.164732	-5.92657e-10
35375946	chr17:35375946:G:C	1.08887e-17	-2.95827e-10	-0.377331	0.00023933	-2.95827e-10	0.0749606
35376201	chr17:35376201:T:C	4.60624e-18	-2.95827e-10	-1.23764	4.84736e-05	-2.95827e-10	-1.52186
35376378	chr17:35376378:C:T	2.11706e-17	-2.95827e-10	0.287559	0.000192587	-2.95827e-10	-0.142335
35376781	chr17:35376781:C:T	3.35551e-18	-2.95827e-10	-1.55445	4.48331e-05	-2.95827e-10	-1.59994
35377169	chr17:35377169:C:T	2.07824e-18	-2.03353	-5.92657e-10	3.01958e-05	-1.99518	-5.92657e-10
35377265	chr17:35377265:C:T	9.69088e-18	-2.95827e-10	-0.493868	8.73641e-05	-2.95827e-10	-0.932799
35377361	chr17:35377361:A:T	3.21934e-18	-2.95827e-10	-1.59588	4.6334e-05	-2.95827e-10	-1.56701
35377387	chr17:35377387:T:A	1.05686e-17	-2.95827e-10	-0.407165	0.000243778	-2.95827e-10	0.0933744
35377388	chr17:35377388:C:T	3.20357e-18	-2.95827e-10	-1.60079	4.57329e-05	-2.95827e-10	-1.58007
35377417	chr17:35377417:C:G	3.20005e-18	-2.95827e-10	-1.60189	4.55597e-05	-2.95827e-10	-1.58386
35377564	chr17:35377564:A:G	6.05392e-19	-1.74683	-1.5201	8.19396e-06	-1.76454	-1.53494
35377719	chr17:35377719:G:A	1.95121e-17	-2.95827e-10	0.205983	0.000179558	-2.95827e-10	-0.212383
35378254	chr17:35378254:C:A	1.09889e-17	-2.95827e-10	-0.368167	9.63286e-05	-2.95827e-10	-0.835117
35378323	chr17:35378323:G:A	3.29583e-18	-2.95827e-10	-1.5724	4.63147e-05	-2.95827e-10	-1.56742
35378339	chr17:35378339:C:T	1.03189e-17	-2.95827e-10	-0.431075	9.17545e-05	-2.95827e-10	-0.883767
35378345	chr17:35378345:T:C	3.43949e-18	-2.95827e-10	-1.52973	4.91277e-05	-2.95827e-10	-1.50846
35378379	chr17:35378379:C:T	3.47611e-18	-2.95827e-10	-1.51914	4.52229e-05	-2.95827e-10	-1.59128
35378614	chr17:35378614:A:G	5.85962e-18	-0.996969	-5.92657e-10	4.88772e-05	-1.51357	-5.92657e-10
35378740	chr17:35378740:T:C	3.76541e-18	-2.95827e-10	-1.4392	4.6513e-05	-2.95827e-10	-1.56315
35378982	chr17:35378982:T:A	3.96786e-18	-2.95827e-10	-1.38683	5.02061e-05	-2.95827e-10	-1.48675
35379633	chr17:35379633:A:G	5.39583e-18	-2.95827e-10	-1.07943	5.57605e-05	-2.95827e-10	-1.38182
35379744	chr17:35379744:T:C	3.45114e-18	-2.95827e-10	-1.52635	5.34303e-05	-2.95827e-10	-1.4245
35379791	chr17:35379791:G:A	3.47435e-18	-2.95827e-10	-1.51965	4.99624e-05	-2.95827e-10	-1.49161
35379808	chr17:35379808:T:A	5.18028e-18	-2.95827e-10	-1.1202	5.43079e-05	-2.95827e-10	-1.40821
35379971	chr17:35379971:A:G	5.27745e-18	-2.95827e-10	-1.10161	5.49682e-05	-2.95827e-10	-1.39613
35380614	chr17:35380614:T:C	4.57116e-18	-2.95827e-10	-1.24529	4.89274e-05	-2.95827e-10	-1.51255
35380729	chr17:35380729:T:G	9.89335e-19	-1.86509	-0.910691	8.83451e-06	-1.96535	-1.25887
35380902	chr17:35380902:A:G	4.3943e-18	-2.95827e-10	-1.28475	6.8065e-05	-2.95827e-10	-1.18242
35381082	chr17:35381082:A:G	2.11921e-17	-2.95827e-10	0.288575	0.000192746	-2.95827e-10	-0.141507
35381115	chr17:35381115:A:G	3.41466e-18	-2.95827e-10	-1.53697	4.87764e-05	-2.95827e-10	-1.51564
35381611	chr17:35381611:G:GT	3.62055e-18	-2.95827e-10	-1.47843	5.24379e-05	-2.95827e-10	-1.44325
35381803	chr17:35381803:G:A	3.38723e-18	-2.95827e-10	-1.54504	4.82558e-05	-2.95827e-10	-1.52637
35382202	chr17:35382202:T:C	1.11753e-17	-2.95827e-10	-0.351346	0.000175592	-2.95827e-10	-0.234718
35382350	chr17:35382350:G:A	3.44227e-18	-2.95827e-10	-1.52892	5.32675e-05	-2.95827e-10	-1.42756
35382427	chr17:35382427:A:C	3.56836e-18	-2.95827e-10	-1.49295	4.48495e-05	-2.95827e-10	-1.59957
35382428	chr17:35382428:G:A	3.36009e-18	-2.95827e-10	-1.55309	4.48451e-05	-2.95827e-10	-1.59967
35382502	chr17:35382502:A:G	3.61647e-18	-2.95827e-10	-1.47955	5.23699e-05	-2.95827e-10	-1.44455
35382527	chr17:35382527:C:T	3.39768e-18	-2.95827e-10	-1.54196	4.8437e-05	-2.95827e-10	-1.52262
35382532	chr17:35382532:A:G	1.13326e-18	-1.51893	-1.12102	1.45843e-05	-1.93163	-0.791308
35382584	chr17:35382584:CTG:C	8.18342e-19	-1.38529	-1.58023	8.96414e-06	-1.64558	-1.56407
35382667	chr17:35382667:T:C	7.85377e-19	-1.98343	-1.02322	9.00232e-06	-1.95808	-1.24732
35382710	chr17:35382710:G:A	5.71278e-18	-1.02235	-5.92657e-10	4.79828e-05	-1.53204	-5.92657e-10
35382808	chr17:35382808:T:C	5.02374e-18	-2.95827e-10	-1.15088	5.31609e-05	-2.95827e-10	-1.42956
35382987	chr17:35382987:A:G	1.08903e-17	-2.95827e-10	-0.377181	0.000171169	-2.95827e-10	-0.26023
35383088	chr17:35383088:T:C	1.18818e-18	-1.82189	-0.770746	2.23464e-05	-2.03932	-0.256896
35383130	chr17:35383130:G:A	4.29595e-18	-2.95827e-10	-1.30738	4.76511e-05	-2.95827e-10	-1.53898
35383338	chr17:35383338:C:G	9.9498e-18	-2.95827e-10	-0.467501	8.9102e-05	-2.95827e-10	-0.913101
35383836	chr17:35383836:G:A	1.24671e-17	-2.95827e-10	-0.241963	0.000195403	-2.95827e-10	-0.12782
35384670	chr17:35384670:G:T	4.68628e-18	-2.95827e-10	-1.22041	5.86269e-05	-2.95827e-10	-1.33169
35384774	chr17:35384774:C:T	9.70334e-18	-2.95827e-10	-0.492583	0.000220839	-2.95827e-10	-0.00545004
35385228	chr17:35385228:A:G	4.47381e-18	-2.95827e-10	-1.26681	4.85724e-05	-2.95827e-10	-1.51983
35386006	chr17:35386006:G:A	3.43552e-18	-2.95827e-10	-1.53088	4.9027e-05	-2.95827e-10	-1.51051
35386134	chr17:35386134:C:T	4.13102e-17	-2.95827e-10	0.956056	0.000628807	-2.95827e-10	1.04094
35386227	chr17:35386227:T:C	1.11344e-17	-2.95827e-10	-0.355018	9.79546e-05	-2.95827e-10	-0.818379
35386247	chr17:35386247:C:G	3.40879e-18	-2.95827e-10	-1.5387	4.85949e-05	-2.95827e-10	-1.51937
35386662	chr17:35386662:T:C	6.89432e-18	-2.95827e-10	-0.834355	9.07453e-05	-2.95827e-10	-0.894826
35387281	chr17:35387281:T:C	3.43628e-18	-2.95827e-10	-1.53066	4.91295e-05	-2.95827e-10	-1.50842
35387392	chr17:35387392:A:T	2.3011e-18	-1.93166	-5.92657e-10	4.46206e-05	-1.60469	-5.92657e-10
35387433	chr17:35387433:G:A	1.38349e-18	-1.83426	-0.606188	1.65231e-05	-1.64478	-0.953343
35387495	chr17:35387495:A:T	4.3642e-18	-1.29162	-5.92657e-10	4.35587e-05	-1.62877	-5.92657e-10
35387543	chr17:35387543:G:A	1.36707e-17	-2.95827e-10	-0.149795	0.000111321	-2.95827e-10	-0.690465
35387817	chr17:35387817:T:A	3.93102e-18	-2.95827e-10	-1.39616	5.97188e-05	-2.95827e-10	-1.31324
35387937	chr17:35387937:C:T	5.51982e-19	-2.04058	-1.31871	7.75403e-06	-2.00811	-1.34656
35388046	chr17:35388046:T:G	1.40875e-17	-2.95827e-10	-0.119765	0.000207233	-2.95827e-10	-0.069038
35388297	chr17:35388297:A:G	1.06914e-18	-1.20854	-1.48966	9.95881e-06	-1.56564	-1.53878
35388368	chr17:35388368:T:G	1.26729e-18	-1.53814	-0.990028	1.68226e-05	-1.95379	-0.626374
35388537	chr17:35388537:C:T	6.56056e-19	-2.04104	-1.14552	6.73502e-06	-2.04058	-1.45498
35388683	chr17:35388683:CTAAG:C	3.31609e-18	-2.95827e-10	-1.56627	4.81176e-05	-2.95827e-10	-1.52923
35388997	chr17:35388997:G:A	1.55273e-17	-2.95827e-10	-0.022454	0.000266116	-2.95827e-10	0.18105
35389127	chr17:35389127:T:C	6.55856e-19	-2.03985	-1.14702	6.72703e-06	-2.03916	-1.45759
35389307	chr17:35389307:C:A	3.41964e-18	-2.95827e-10	-1.53552	4.8789e-05	-2.95827e-10	-1.51538
35389487	chr17:35389487:T:C	3.34941e-18	-2.95827e-10	-1.55627	5.16904e-05	-2.95827e-10	-1.45761
35390346	chr17:35390346:C:T	1.15641e-17	-2.95827e-10	-0.317149	0.000176026	-2.95827e-10	-0.232253
35390857	chr17:35390857:G:A	3.47277e-18	-2.95827e-10	-1.5201	4.93549e-05	-2.95827e-10	-1.50385
35390898	chr17:35390898:T:C	7.91574e-19	-2.0413	-0.957483	7.72112e-06	-2.04062	-1.31831
35391053	chr17:35391053:G:A	1.03802e-17	-2.95827e-10	-0.425152	0.000182979	-2.95827e-10	-0.193513
35391058	chr17:35391058:G:T	1.27338e-18	-1.77752	-0.745856	2.32293e-05	-2.03629	-0.221174
35391126	chr17:35391126:G:A	1.23971e-17	-2.95827e-10	-0.24759	0.00011804	-2.95827e-10	-0.631861
35391158	chr17:35391158:C:T	2.11458e-18	-0.617235	-1.39896	1.63889e-05	-1.14766	-1.45862
35391198	chr17:35391198:T:A	2.20359e-18	-0.564086	-1.41088	1.69143e-05	-1.10618	-1.46854
35391522	chr17:35391522:A:T	2.19612e-18	-0.583933	-1.39443	1.68877e-05	-1.12157	-1.45473
35391758	chr17:35391758:C:T	8.54342e-19	-2.04185	-0.880625	8.15597e-06	-2.04177	-1.26236
35391821	chr17:35391821:G:A	6.87167e-19	-1.5495	-1.59073	6.30392e-06	-2.00074	-1.56097
35391829	chr17:35391829:A:G	1.77542e-18	-0.612178	-1.57884	1.45803e-05	-1.15604	-1.56717
35391873	chr17:35391873:C:T	1.73488e-18	-0.648694	-1.56542	1.45519e-05	-1.17991	-1.54526
35391960	chr17:35391960:G:A	8.74547e-18	-2.95827e-10	-0.596518	8.82686e-05	-2.95827e-10	-0.922498
35392012	chr17:35392012:C:A	2.96511e-18	-1.67814	-5.92657e-10	3.87721e-05	-1.74518	-5.92657e-10
35392225	chr17:35392225:GT:G	8.56801e-19	-2.0416	-0.877999	8.17089e-06	-2.04148	-1.26082
35392284	chr17:35392284:T:C	2.12716e-18	-2.01026	-5.92657e-10	2.9391e-05	-2.0222	-5.92657e-10
35392318	chr17:35392318:T:C	1.11965e-17	-2.95827e-10	-0.349454	0.000177032	-2.95827e-10	-0.22655
35392392	chr17:35392392:G:A	3.38301e-18	-2.95827e-10	-1.54629	4.54673e-05	-2.95827e-10	-1.58589
35392408	chr17:35392408:T:G	8.24909e-19	-2.04218	-0.915356	7.95713e-06	-2.04215	-1.28666
35392581	chr17:35392581:G:A	7.45447e-19	-2.04134	-1.01748	7.20483e-06	-2.041	-1.38713
35392658	chr17:35392658:G:A	3.45828e-18	-2.95827e-10	-1.52428	5.48157e-05	-2.95827e-10	-1.39891
35392677	chr17:35392677:A:G	3.29968e-18	-2.95827e-10	-1.57123	4.6819e-05	-2.95827e-10	-1.55659
35392803	chr17:35392803:G:T	5.81558e-18	-2.95827e-10	-1.00451	5.51952e-05	-2.95827e-10	-1.39201
35393393	chr17:35393393:G:C	5.11738e-19	-1.85653	-1.57847	7.11852e-06	-1.87018	-1.57
35393416	chr17:35393416:C:T	8.58605e-19	-2.04216	-0.875338	7.95801e-06	-2.04219	-1.28651
35393499	chr17:35393499:C:G	4.37419e-18	-2.95827e-10	-1.28933	5.31414e-05	-2.95827e-10	-1.42993
35393777	chr17:35393777:T:C	1.16081e-17	-2.95827e-10	-0.313347	0.000222295	-2.95827e-10	0.00112044
35393806	chr17:35393806:A:C	9.08462e-19	-1.96952	-0.891539	1.34934e-05	-1.83911	-0.961567
35393942	chr17:35393942:G:A	3.58453e-18	-2.95827e-10	-1.48843	5.12966e-05	-2.95827e-10	-1.46526
35394085	chr17:35394085:G:A	1.16057e-17	-2.95827e-10	-0.313555	0.000176923	-2.95827e-10	-0.227171
35394160	chr17:35394160:G:A	3.33475e-18	-2.95827e-10	-1.56066	4.74051e-05	-2.95827e-10	-1.54415
35394260	chr17:35394260:G:A	4.95236e-18	-2.95827e-10	-1.16519	5.03486e-05	-2.95827e-10	-1.48391
35394390	chr17:35394390:T:G	3.33441e-18	-2.95827e-10	-1.56076	4.74062e-05	-2.95827e-10	-1.54413
35394517	chr17:35394517:A:G	4.4173e-18	-2.95827e-10	-1.27952	5.35267e-05	-2.95827e-10	-1.4227
35394812	chr17:35394812:T:C	4.64808e-18	-1.2286	-5.92657e-10	4.05533e-05	-1.70027	-5.92657e-10
35394915	chr17:35394915:C:T	1.15361e-18	-1.80811	-0.814048	2.13046e-05	-2.04001	-0.30395
35394919	chr17:35394919:G:C	4.9674e-19	-2.03168	-1.43306	7.21634e-06	-2.01426	-1.41228
35394950	chr17:35394950:G:A	1.49024e-18	-1.37465	-0.99146	1.44923e-05	-1.37043	-1.35883
35394990	chr17:35394990:C:T	8.97488e-19	-2.04212	-0.831086	8.50469e-06	-2.04174	-1.22053
35394991	chr17:35394991:A:G	8.71327e-19	-2.0371	-0.865689	1.1822e-05	-2.00235	-0.930568
35395003	chr17:35395003:C:A	3.31389e-18	-2.95827e-10	-1.56693	5.07673e-05	-2.95827e-10	-1.47563
35395169	chr17:35395169:G:A	1.74803e-18	-0.836026	-1.37054	1.63278e-05	-1.31586	-1.29415
35395205	chr17:35395205:G:A	3.32453e-18	-2.95827e-10	-1.56373	4.70852e-05	-2.95827e-10	-1.55092
35395269	chr17:35395269:A:G	3.61101e-18	-2.95827e-10	-1.48107	5.80163e-05	-2.95827e-10	-1.34216
35395462	chr17:35395462:C:T	8.97137e-19	-2.04187	-0.83173	8.42555e-06	-2.04194	-1.22967
35395592	chr17:35395592:G:T	7.92721e-19	-2.04076	-0.956579	7.74536e-06	-2.04099	-1.3148
35395795	chr17:35395795:T:C	8.56574e-19	-2.0375	-0.882371	8.23697e-06	-2.03052	-1.26373
35395817	chr17:35395817:C:T	3.42674e-18	-2.95827e-10	-1.53344	5.73209e-05	-2.95827e-10	-1.35422
35395869	chr17:35395869:G:A	1.00502e-17	-2.95827e-10	-0.457466	8.88796e-05	-2.95827e-10	-0.9156
35395939	chr17:35395939:T:G	3.36664e-18	-2.95827e-10	-1.55114	4.79502e-05	-2.95827e-10	-1.53272
35396120	chr17:35396120:G:A	8.17465e-19	-2.04093	-0.925671	1.13154e-05	-1.98699	-0.989729
35396365	chr17:35396365:T:C	5.2963e-18	-2.95827e-10	-1.09804	5.22986e-05	-2.95827e-10	-1.44591
35396426	chr17:35396426:A:G	4.10526e-18	-2.95827e-10	-1.35278	6.21841e-05	-2.95827e-10	-1.27278
35396648	chr17:35396648:G:A	8.39663e-18	-0.637223	-5.92657e-10	6.27611e-05	-1.26355	-5.92657e-10
35396668	chr17:35396668:T:A	8.23501e-19	-2.04211	-0.917136	7.95383e-06	-2.04214	-1.28709
35396750	chr17:35396750:A:G	2.10374e-18	-2.02134	-5.92657e-10	2.9029e-05	-2.03459	-5.92657e-10
35397118	chr17:35397118:G:A	3.71981e-18	-2.95827e-10	-1.45138	5.71624e-05	-2.95827e-10	-1.35699
35397328	chr17:35397328:C:A	5.75986e-18	-2.95827e-10	-1.01414	9.19942e-05	-2.95827e-10	-0.881157
35397439	chr17:35397439:T:G	1.5425e-17	-0.0290658	-5.92657e-10	0.000188984	-0.161223	-5.92657e-10
35397576	chr17:35397576:CA:C	3.30528e-18	-2.95827e-10	-1.56953	4.80161e-05	-2.95827e-10	-1.53135
35397582	chr17:35397582:G:T	3.30684e-18	-2.95827e-10	-1.56906	4.80493e-05	-2.95827e-10	-1.53065
35397640	chr17:35397640:T:C	5.0196e-18	-2.95827e-10	-1.1517	5.06689e-05	-2.95827e-10	-1.47757
35397765	chr17:35397765:T:G	7.81418e-18	-0.709114	-5.92657e-10	5.93721e-05	-1.31906	-5.92657e-10
35397907	chr17:35397907:C:T	1.05589e-17	-2.95827e-10	-0.408081	0.000103012	-2.95827e-10	-0.768034
35397911	chr17:35397911:T:C	7.96175e-19	-2.04163	-0.951362	7.78843e-06	-2.04148	-1.30876
35398296	chr17:35398296:T:C	8.32926e-19	-2.03094	-0.916927	8.04028e-06	-2.03143	-1.28699
35398298	chr17:35398298:C:A	7.98544e-19	-2.02868	-0.961335	7.8187e-06	-2.02921	-1.31715
35398335	chr17:35398335:A:C	8.57404e-19	-2.04137	-0.877532	8.17226e-06	-2.04151	-1.26063
35398479	chr17:35398479:C:T	1.32781e-18	-1.85225	-0.629274	2.6674e-05	-2.04219	-0.0770003
35398937	chr17:35398937:A:G	8.29245e-19	-2.04116	-0.911138	7.99102e-06	-2.04132	-1.28325
35399043	chr17:35399043:A:G	5.13096e-19	-1.87012	-1.56223	7.90482e-06	-1.89138	-1.44403
35399495	chr17:35399495:G:A	3.21162e-18	-2.95827e-10	-1.59828	4.72768e-05	-2.95827e-10	-1.54686
35399691	chr17:35399691:G:A	8.77309e-19	-2.04169	-0.854256	8.29606e-06	-2.04178	-1.24532
35399709	chr17:35399709:C:T	1.07567e-17	-2.95827e-10	-0.389524	0.000104298	-2.95827e-10	-0.755627
35400210	chr17:35400210:G:A	1.12157e-18	-1.84925	-0.801066	2.15786e-05	-2.04216	-0.289018
35400292	chr17:35400292:T:C	3.21618e-18	-2.95827e-10	-1.59686	4.62811e-05	-2.95827e-10	-1.56815
35401022	chr17:35401022:C:T	2.02516e-18	-0.789373	-1.27003	1.88733e-05	-1.2873	-1.17784
35401085	chr17:35401085:G:A	2.92803e-18	-1.69072	-5.92657e-10	3.91016e-05	-1.73672	-5.92657e-10
35401171	chr17:35401171:T:G	1.41782e-18	-1.04043	-1.37551	1.11222e-05	-1.47779	-1.51615
35401220	chr17:35401220:CT:C	5.79035e-19	-2.02137	-1.29007	8.52923e-06	-1.99841	-1.26097
35402044	chr17:35402044:T:C	2.07718e-18	-2.03404	-5.92657e-10	3.27789e-05	-1.9131	-5.92657e-10
35402050	chr17:35402050:AT:A	4.8478e-19	-2.00489	-1.48423	6.13175e-06	-2.00906	-1.58034
35402104	chr17:35402104:A:C	6.16609e-19	-2.02177	-1.2268	9.1132e-06	-1.9991	-1.19406
35402333	chr17:35402333:C:A	8.57884e-18	-2.95827e-10	-0.615755	0.00014996	-2.95827e-10	-0.392517
35402415	chr17:35402415:G:T	3.52919e-18	-2.95827e-10	-1.50399	5.4138e-05	-2.95827e-10	-1.41135
35402527	chr17:35402527:C:A	8.64252e-18	-2.95827e-10	-0.60836	0.000151165	-2.95827e-10	-0.384514
35402542	chr17:35402542:T:C	8.28657e-19	-2.04027	-0.912728	7.56145e-06	-2.04002	-1.3398
35402676	chr17:35402676:G:C	3.57525e-18	-2.95827e-10	-1.49102	6.56299e-05	-2.95827e-10	-1.21885
35403558	chr17:35403558:G:C	7.5934e-18	-0.737775	-5.92657e-10	5.74884e-05	-1.3513	-5.92657e-10
35403949	chr17:35403949:G:A	5.07887e-18	-2.95827e-10	-1.13997	9.96789e-05	-2.95827e-10	-0.800929
35404082	chr17:35404082:A:G	5.83462e-19	-2.03711	-1.26672	8.55546e-06	-2.02415	-1.23216
35404246	chr17:35404246:C:T	5.20184e-18	-2.95827e-10	-1.11604	6.3718e-05	-2.95827e-10	-1.24842
35404469	chr17:35404469:C:T	1.16458e-17	-2.95827e-10	-0.310108	0.000111694	-2.95827e-10	-0.687118
35404486	chr17:35404486:C:T	4.49078e-19	-2.00461	-1.561	6.00893e-06	-2.00698	-1.60266
35404654	chr17:35404654:C:T	9.72785e-18	-2.95827e-10	-0.49006	8.17076e-05	-2.95827e-10	-0.999735
35404876	chr17:35404876:T:C	8.01929e-19	-2.03971	-0.946084	7.71234e-06	-2.03946	-1.3206
35405311	chr17:35405311:C:T	1.8628e-18	-1.19492	-0.94806	2.04399e-05	-1.82969	-0.555703
35405469	chr17:35405469:G:A	9.54856e-18	-2.95827e-10	-0.508664	9.42696e-05	-2.95827e-10	-0.856724
35405529	chr17:35405529:C:A	4.35525e-19	-2.01349	-1.58277	5.98067e-06	-2.01491	-1.59944
35405548	chr17:35405548:A:T	3.23935e-18	-2.95827e-10	-1.58968	4.60626e-05	-2.95827e-10	-1.57288
35405581	chr17:35405581:C:T	1.15793e-18	-2.03367	-0.584746	1.9612e-05	-2.01904	-0.407695
35405711	chr17:35405711:C:A	7.86162e-19	-2.02636	-0.979286	7.65512e-06	-2.02606	-1.34145
35405913	chr17:35405913:C:T	8.59443e-19	-1.93345	-0.98307	1.44287e-05	-1.74104	-0.992618
35406414	chr17:35406414:T:C	9.97516e-18	-2.95827e-10	-0.464956	0.000110255	-2.95827e-10	-0.700088
35406594	chr17:35406594:A:G	3.46506e-18	-2.95827e-10	-1.52232	4.50171e-05	-2.95827e-10	-1.59584
35406723	chr17:35406723:A:G	4.64764e-19	-1.98142	-1.54985	6.88052e-06	-1.99297	-1.48121
35406758	chr17:35406758:G:A	4.57646e-19	-1.99505	-1.55166	6.77683e-06	-2.00517	-1.4842
35407023	chr17:35407023:A:AT	3.19732e-18	-2.95827e-10	-1.60274	4.50744e-05	-2.95827e-10	-1.59457
35407127	chr17:35407127:T:C	3.66615e-18	-2.95827e-10	-1.46591	6.27499e-05	-2.95827e-10	-1.26373
35407398	chr17:35407398:C:T	2.97008e-18	-0.834996	-0.841469	1.91621e-05	-1.6236	-0.826346
35408140	chr17:35408140:T:C	9.46475e-18	-0.517479	-5.92657e-10	6.67671e-05	-1.20167	-5.92657e-10
35408279	chr17:35408279:G:T	3.78333e-18	-0.26467	-1.16978	2.29724e-05	-1.11921	-1.14938
35408535	chr17:35408535:C:T	5.17642e-18	-2.95827e-10	-1.12094	0.000114513	-2.95827e-10	-0.662192
35408831	chr17:35408831:C:A	1.33932e-17	-2.95827e-10	-0.17031	0.000259291	-2.95827e-10	0.155068
35408882	chr17:35408882:G:A	1.48663e-18	-0.80448	-1.56406	2.49446e-05	-0.583676	-1.60255
35409210	chr17:35409210:C:A	1.37938e-18	-0.862136	-1.58128	2.33333e-05	-0.651228	-1.60177
35409511	chr17:35409511:T:A	3.37381e-18	-2.95827e-10	-1.54901	4.52695e-05	-2.95827e-10	-1.59025
35409561	chr17:35409561:T:C	3.98991e-17	0.921299	-5.92657e-10	0.000239115	0.0740612	-5.92657e-10
35409571	chr17:35409571:T:C	4.6228e-18	-2.95827e-10	-1.23405	6.26615e-05	-2.95827e-10	-1.26514
35409666	chr17:35409666:A:T	7.14283e-18	-2.95827e-10	-0.798945	5.94108e-05	-2.95827e-10	-1.31841
35409711	chr17:35409711:C:T	1.53941e-18	-0.80264	-1.53101	1.13916e-05	-1.49436	-1.47565
35409795	chr17:35409795:G:A	6.27342e-18	0.645598	-1.57433	0.000114182	0.935633	-1.60072
35410154	chr17:35410154:A:T	7.75905e-18	-2.95827e-10	-0.716193	8.01372e-05	-2.95827e-10	-1.01914
35410158	chr17:35410158:C:T	3.94585e-17	0.910196	-5.92657e-10	0.00023726	0.0662751	-5.92657e-10
35410413	chr17:35410413:A:T	7.72114e-18	-2.95827e-10	-0.721092	7.98159e-05	-2.95827e-10	-1.02316
35410576	chr17:35410576:C:T	7.36832e-18	-0.767864	-5.92657e-10	6.072e-05	-1.29661	-5.92657e-10
35410596	chr17:35410596:T:C	8.29098e-18	-2.95827e-10	-0.649886	8.45801e-05	-2.95827e-10	-0.965184
35410668	chr17:35410668:C:G	4.37619e-18	-1.28888	-5.92657e-10	4.09543e-05	-1.69043	-5.92657e-10
35410727	chr17:35410727:T:TA	4.08034e-18	-2.95827e-10	-1.35887	7.5106e-05	-2.95827e-10	-1.08398
35410750	chr17:35410750:T:A	4.15968e-19	-2.03951	-1.60269	6.46673e-06	-1.94537	-1.59084
35411733	chr17:35411733:A:G	4.99543e-18	-2.95827e-10	-1.15653	6.75557e-05	-2.95827e-10	-1.18993
35411921	chr17:35411921:G:A	3.40078e-18	-2.95827e-10	-1.54105	4.54453e-05	-2.95827e-10	-1.58637
35412427	chr17:35412427:T:C	8.25902e-18	0.877631	-1.53138	3.9847e-05	-0.217625	-1.50021
35412783	chr17:35412783:C:T	3.80046e-18	-2.95827e-10	-1.42993	4.47361e-05	-2.95827e-10	-1.6021
35412819	chr17:35412819:T:A	6.99927e-18	0.743404	-1.56265	0.000127121	1.04011	-1.59786
35412867	chr17:35412867:G:A	3.7925e-18	0.0452432	-1.47727	2.35362e-05	-0.842543	-1.4018
35412930	chr17:35412930:G:A	6.80644e-18	0.0341365	-0.881321	3.96706e-05	-1.06366	-0.658614
35412954	chr17:35412954:T:A	6.49458e-18	0.672556	-1.56664	0.000117735	0.963907	-1.59836
35413057	chr17:35413057:C:T	2.28207e-18	-1.27789	-0.662084	2.11233e-05	-1.35357	-0.99894
35413436	chr17:35413436:A:G	5.07179e-18	-2.95827e-10	-1.14136	6.85784e-05	-2.95827e-10	-1.17491
35413775	chr17:35413775:G:A	3.3032e-18	-2.95827e-10	-1.57016	4.78282e-05	-2.95827e-10	-1.53527
35413898	chr17:35413898:C:T	1.47582e-18	-1.56232	-0.813525	1.49872e-05	-1.59342	-1.10226
35414129	chr17:35414129:G:A	2.44986e-17	-2.95827e-10	0.433563	0.000448525	-2.95827e-10	0.703082
35414528	chr17:35414528:A:T	8.44346e-19	-2.04195	-0.892295	1.01058e-05	-2.0398	-1.04997
35414652	chr17:35414652:TA:T	3.39788e-18	-2.95827e-10	-1.5419	4.54245e-05	-2.95827e-10	-1.58683
35414848	chr17:35414848:T:G	7.10108e-18	-2.95827e-10	-0.804807	5.92668e-05	-2.95827e-10	-1.32083
35414964	chr17:35414964:A:T	3.4052e-18	-2.95827e-10	-1.53975	4.54755e-05	-2.95827e-10	-1.58571
35414993	chr17:35414993:C:T	3.34258e-18	-2.95827e-10	-1.55831	4.83922e-05	-2.95827e-10	-1.52354
35415003	chr17:35415003:G:GA	5.9986e-19	-1.74391	-1.5322	5.94245e-06	-2.04062	-1.58014
35415112	chr17:35415112:T:C	1.0983e-18	-2.03856	-0.632732	1.26149e-05	-2.04219	-0.825821
35415209	chr17:35415209:T:C	4.0076e-18	-2.95827e-10	-1.37686	6.01678e-05	-2.95827e-10	-1.30575
35415300	chr17:35415300:C:T	3.80478e-18	-2.95827e-10	-1.4288	6.78927e-05	-2.95827e-10	-1.18495
35415403	chr17:35415403:T:C	9.43019e-18	-2.95827e-10	-0.521137	0.000108028	-2.95827e-10	-0.720492
35415444	chr17:35415444:G:A	3.76366e-18	-0.196818	-1.24284	3.29254e-05	-1.04179	-0.866854
35415447	chr17:35415447:G:A	7.64528e-18	-0.730965	-5.92657e-10	6.24557e-05	-1.26843	-5.92657e-10
35415600	chr17:35415600:C:T	6.85369e-18	0.728693	-1.56896	0.000124943	1.02476	-1.59978
35415829	chr17:35415829:A:AT	3.22084e-18	-2.95827e-10	-1.59541	4.68734e-05	-2.95827e-10	-1.55543
35415941	chr17:35415941:T:A	6.80138e-18	0.721688	-1.56962	0.000124	1.01739	-1.59999
35416032	chr17:35416032:T:C	3.93521e-18	-2.95827e-10	-1.39509	8.23545e-05	-2.95827e-10	-0.99185
35416356	chr17:35416356:G:A	3.88573e-18	-2.95827e-10	-1.40774	7.59311e-05	-2.95827e-10	-1.07306
35416723	chr17:35416723:G:A	5.13518e-19	-1.89483	-1.53669	6.88299e-06	-1.96387	-1.50996
35417262	chr17:35417262:ACAT:A	7.70967e-18	-2.95827e-10	-0.722578	7.97302e-05	-2.95827e-10	-1.02423
35418202	chr17:35418202:AT:A	3.20333e-18	-0.00843732	-1.59243	1.85716e-05	-0.881185	-1.60007
35418429	chr17:35418429:C:T	1.18789e-18	-1.0097	-1.58317	9.2448e-06	-1.59657	-1.58225
35418435	chr17:35418435:G:A	2.43188e-18	-1.87639	-5.92657e-10	3.86103e-05	-1.74936	-5.92657e-10
35418568	chr17:35418568:G:GATAC	3.89242e-18	0.182458	-1.58848	6.93559e-05	0.407362	-1.57099
35418665	chr17:35418665:A:G	4.32921e-18	-1.29967	-5.92657e-10	4.07054e-05	-1.69652	-5.92657e-10
35418685	chr17:35418685:ACC:A	3.53693e-18	0.08478	-1.58658	6.27189e-05	0.304019	-1.56824
35419243	chr17:35419243:C:T	5.27067e-18	-2.95827e-10	-1.1029	5.88647e-05	-2.95827e-10	-1.32764
35419351	chr17:35419351:T:A	7.42618e-18	0.842787	-1.60283	3.68351e-05	-0.203565	-1.59287
35419358	chr17:35419358:G:A	8.86365e-18	0.21585	-0.798945	5.03244e-05	-0.919344	-0.565049
35419555	chr17:35419555:C:T	7.35045e-18	0.800499	-1.57079	0.000134925	1.1023	-1.60046
35419782	chr17:35419782:G:A	1.29005e-18	-0.933675	-1.5767	9.7602e-06	-1.54957	-1.575
35420655	chr17:35420655:G:A	8.0644e-18	-0.677594	-5.92657e-10	6.51578e-05	-1.22607	-5.92657e-10
35420945	chr17:35420945:C:T	3.07094e-17	-2.95827e-10	0.659515	0.000257642	-2.95827e-10	0.148687
35421696	chr17:35421696:C:T	7.10561e-18	0.708849	-1.51302	2.25647e-05	-0.776201	-1.51029
35421818	chr17:35421818:A:G	4.47167e-19	-2.00018	-1.56969	7.19976e-06	-1.88601	-1.54282
35421820	chr17:35421820:G:A	6.15148e-18	-2.95827e-10	-0.948361	9.55122e-05	-2.95827e-10	-0.843628
35421851	chr17:35421851:C:G	7.32587e-18	0.817866	-1.59151	3.3681e-05	-0.28647	-1.59948
35421920	chr17:35421920:G:A	6.17803e-18	-2.0411	1.09705	5.08933e-05	-1.98745	0.514299
35422195	chr17:35422195:C:T	3.20065e-18	-2.95827e-10	-1.6017	4.53816e-05	-2.95827e-10	-1.58778
35423170	chr17:35423170:T:C	4.06292e-18	-2.95827e-10	-1.36315	7.86694e-05	-2.95827e-10	-1.03763
35423184	chr17:35423184:G:A	6.85994e-18	-2.95827e-10	-0.839355	7.33472e-05	-2.95827e-10	-1.10768
35423226	chr17:35423226:G:A	3.98194e-18	-2.95827e-10	-1.38328	7.62431e-05	-2.95827e-10	-1.06896
35424054	chr17:35424054:T:C	3.846e-18	-2.95827e-10	-1.41802	4.89696e-05	-2.95827e-10	-1.51168
35424296	chr17:35424296:T:A	7.55349e-18	0.272666	-1.01571	4.19778e-05	-0.801863	-0.863878
35424353	chr17:35424353:A:T	4.41854e-18	-2.95827e-10	-1.27925	5.40489e-05	-2.95827e-10	-1.41299
35424370	chr17:35424370:TGTGTAACTTTTAAGTTAAGAAGTATGACTTAAGTTTAACTTTTTTAAAAGTGGAATTTAA:T	4.51963e-18	-2.95827e-10	-1.25662	4.69501e-05	-2.95827e-10	-1.5538
35424487	chr17:35424487:G:A	5.47153e-18	-1.0655	-5.92657e-10	7.09006e-05	-1.1416	-5.92657e-10
35424589	chr17:35424589:C:T	4.51044e-18	-2.95827e-10	-1.25866	4.69247e-05	-2.95827e-10	-1.55434
35424678	chr17:35424678:T:C	7.48558e-18	0.838831	-1.59091	3.25022e-05	-0.32142	-1.60016
35425161	chr17:35425161:G:A	1.9582e-17	1.81015	-1.60059	6.96414e-05	0.44319	-1.60271
35425397	chr17:35425397:A:G	4.44121e-18	-2.95827e-10	-1.27413	5.16008e-05	-2.95827e-10	-1.45935
35426038	chr17:35426038:T:C	3.533e-18	-1.50291	-5.92657e-10	6.89308e-05	-1.16978	-5.92657e-10
35426198	chr17:35426198:C:T	2.17049e-18	-1.9901	-5.92657e-10	3.05884e-05	-1.98226	-5.92657e-10
35426214	chr17:35426214:T:C	2.80532e-17	-2.95827e-10	0.569048	0.000366608	-2.95827e-10	0.50141
35426431	chr17:35426431:A:C	2.11937e-17	1.885	-1.59635	7.96057e-05	0.36742	-1.39322
35426455	chr17:35426455:G:A	4.69158e-18	-2.95827e-10	-1.21928	4.76339e-05	-2.95827e-10	-1.53934
35426509	chr17:35426509:A:G	1.9589e-17	1.80777	-1.59785	7.42762e-05	0.306457	-1.40155
35426611	chr17:35426611:A:G	2.1796e-17	1.91539	-1.59872	8.03438e-05	0.390424	-1.40699
35426661	chr17:35426661:T:C	9.9817e-19	-2.02396	-0.742922	2.97785e-05	-1.83222	-0.176876
35426789	chr17:35426789:T:C	1.93383e-17	1.79285	-1.59582	7.43515e-05	0.295385	-1.38946
35426975	chr17:35426975:A:G	3.76387e-18	-2.95827e-10	-1.43961	4.83222e-05	-2.95827e-10	-1.52499
35427014	chr17:35427014:TCTC:T	3.24398e-18	-2.95827e-10	-1.58825	4.50082e-05	-2.95827e-10	-1.59604
35427197	chr17:35427197:G:A	5.87747e-18	-0.993928	-5.92657e-10	8.69588e-05	-0.937449	-5.92657e-10
35427400	chr17:35427400:C:T	4.56903e-18	-2.95827e-10	-1.24575	0.000102515	-2.95827e-10	-0.772869
35427528	chr17:35427528:C:T	2.12205e-18	-2.01267	-5.92657e-10	3.30962e-05	-1.90346	-5.92657e-10
35427854	chr17:35427854:A:G	1.94421e-17	1.71141	-1.50902	5.86914e-05	0.211368	-1.54196
35428037	chr17:35428037:T:C	1.58716e-17	1.60113	-1.60165	6.13786e-05	0.146452	-1.43227
35428099	chr17:35428099:G:A	4.50616e-18	-1.25961	-5.92657e-10	3.91283e-05	-1.73604	-5.92657e-10
35428190	chr17:35428190:A:G	1.57254e-18	-2.03864	-0.273718	3.49582e-05	-1.90245	0.053715
35428373	chr17:35428373:A:G	2.58757e-18	-1.81433	-5.92657e-10	2.88091e-05	-2.04219	-5.92657e-10
35428375	chr17:35428375:C:T	1.47639e-17	1.0113	-1.08417	6.87759e-05	-0.261789	-0.910241
35428380	chr17:35428380:G:C	1.70396e-17	1.67053	-1.60004	6.58089e-05	0.199759	-1.41589
35429253	chr17:35429253:A:G	8.91315e-18	-2.95827e-10	-0.577526	7.05397e-05	-2.95827e-10	-1.14671
35429296	chr17:35429296:G:A	1.83887e-18	-2.01566	-0.140246	4.35086e-05	-1.82515	0.195225
35429591	chr17:35429591:T:C	3.8341e-18	-2.95827e-10	-1.42112	4.89823e-05	-2.95827e-10	-1.51142
35429737	chr17:35429737:T:G	1.70547e-18	-2.03968	-0.191534	3.87347e-05	-1.91054	0.164395
35429782	chr17:35429782:C:T	1.40258e-17	-2.95827e-10	-0.124157	0.000222177	-2.95827e-10	0.000590597
35429981	chr17:35429981:T:A	9.46555e-19	-1.72026	-1.09972	1.41165e-05	-1.83648	-0.919057
35430388	chr17:35430388:T:C	1.79625e-18	-2.03633	-0.143027	4.17323e-05	-1.89018	0.218574
35430482	chr17:35430482:G:C	1.90591e-18	-2.03978	-0.0803127	4.33773e-05	-1.91108	0.278133
35430692	chr17:35430692:G:C	9.10287e-18	-2.95827e-10	-0.556464	7.2886e-05	-2.95827e-10	-1.11399
35431016	chr17:35431016:A:G	9.83484e-18	-2.95827e-10	-0.479122	7.61335e-05	-2.95827e-10	-1.07039
35431170	chr17:35431170:A:G	4.52302e-18	-2.95827e-10	-1.25587	5.22223e-05	-2.95827e-10	-1.44737
35431599	chr17:35431599:C:T	1.34967e-18	-1.40312	-1.06207	1.81179e-05	-1.58112	-0.924868
35431619	chr17:35431619:T:C	1.25845e-17	1.36995	-1.60254	7.3475e-05	0.496896	-1.60283
35431739	chr17:35431739:C:T	4.45987e-18	-2.95827e-10	-1.26993	7.88151e-05	-2.95827e-10	-1.03578
35432017	chr17:35432017:G:C	1.11846e-18	-2.02462	-0.62848	2.60915e-05	-1.83501	-0.306261
35432042	chr17:35432042:C:T	1.15138e-18	-2.02667	-0.597418	2.48325e-05	-1.84379	-0.346943
35432073	chr17:35432073:C:T	3.06683e-17	-2.95827e-10	0.658176	0.000412667	-2.95827e-10	0.619758
35432666	chr17:35432666:T:G	4.25322e-19	-2.04073	-1.57923	7.85994e-06	-1.88011	-1.461
35433109	chr17:35433109:G:C	7.73711e-18	0.706781	-1.42581	3.99226e-05	-0.544423	-1.17152
35433147	chr17:35433147:C:T	2.95117e-18	-1.39654	-0.286311	3.74684e-05	-1.37281	-0.406573
35433192	chr17:35433192:C:T	2.42024e-17	-0.0906928	0.512091	0.000263794	-1.10239	1.27467
35433255	chr17:35433255:C:T	3.24665e-18	-2.95827e-10	-1.58743	4.59855e-05	-2.95827e-10	-1.57456
35433283	chr17:35433283:T:C	3.33603e-18	-2.95827e-10	-1.56027	4.49498e-05	-2.95827e-10	-1.59734
35433630	chr17:35433630:C:G	7.2947e-19	-1.78903	-1.29147	9.2858e-06	-2.02272	-1.15167
35433928	chr17:35433928:TTTC:T	3.30904e-18	-2.95827e-10	-1.56839	4.47127e-05	-2.95827e-10	-1.60262
35434008	chr17:35434008:G:A	4.68732e-18	-1.22019	-5.92657e-10	4.76774e-05	-1.53843	-5.92657e-10
35434149	chr17:35434149:A:T	2.51469e-17	1.9418	-1.48212	8.2889e-05	0.457876	-1.44326
35434222	chr17:35434222:G:A	8.83932e-18	-0.585844	-5.92657e-10	3.45991e-05	-1.85906	-5.92657e-10
35434319	chr17:35434319:A:G	6.11332e-19	-1.67829	-1.57888	7.62431e-06	-1.95834	-1.4132
35435112	chr17:35435112:T:C	3.4636e-18	-2.95827e-10	-1.52275	5.96663e-05	-2.95827e-10	-1.31412
35435201	chr17:35435201:C:T	2.46078e-18	-1.93273	0.0681582	2.10066e-05	-1.93628	-0.42177
35435312	chr17:35435312:G:A	7.49638e-18	-2.95827e-10	-0.750634	9.29713e-05	-2.95827e-10	-0.870592
35436120	chr17:35436120:T:C	4.8586e-18	-2.95827e-10	-1.1843	5.00023e-05	-2.95827e-10	-1.49081
35436219	chr17:35436219:TCTC:T	2.27111e-18	-2.00886	0.0640753	1.94136e-05	-2.00927	-0.427636
35436407	chr17:35436407:C:T	3.59855e-18	-2.95827e-10	-1.48452	6.41289e-05	-2.95827e-10	-1.24199
35436659	chr17:35436659:A:G	4.36078e-19	-2.04091	-1.55408	7.28248e-06	-2.01297	-1.40444
35436750	chr17:35436750:A:G	5.99992e-18	-2.95827e-10	-0.973307	8.93051e-05	-2.95827e-10	-0.910824
35437169	chr17:35437169:A:G	3.79911e-18	-2.95827e-10	-1.43029	7.03585e-05	-2.95827e-10	-1.14928
35437550	chr17:35437550:G:A	2.69323e-18	-1.77431	-5.92657e-10	2.90241e-05	-2.03476	-5.92657e-10
35437713	chr17:35437713:A:T	1.06887e-18	-1.27332	-1.42513	1.36598e-05	-1.4569	-1.33152
35437731	chr17:35437731:A:T	2.82474e-18	-1.72664	-5.92657e-10	2.8858e-05	-2.04049	-5.92657e-10
35437787	chr17:35437787:TGCTTGCA:T	1.03935e-18	-1.35922	-1.36724	1.38372e-05	-1.53429	-1.24123
35438894	chr17:35438894:T:A	2.21344e-18	-1.97051	-5.92657e-10	3.02449e-05	-1.99356	-5.92657e-10
35438937	chr17:35438937:T:C	6.92578e-18	-2.95827e-10	-0.829802	0.000110828	-2.95827e-10	-0.694902
35439303	chr17:35439303:G:A	6.42914e-18	-2.95827e-10	-0.904213	9.60008e-05	-2.95827e-10	-0.838526
35439408	chr17:35439408:T:G	5.07853e-19	-2.00458	-1.43804	9.38328e-06	-2.02775	-1.1362
35439541	chr17:35439541:G:C	3.20426e-18	-2.95827e-10	-1.60057	4.47777e-05	-2.95827e-10	-1.60117
35439766	chr17:35439766:C:T	1.6249e-17	-2.95827e-10	0.0229805	0.000214399	-2.95827e-10	-0.0350421
35439928	chr17:35439928:T:C	9.13463e-19	-1.33061	-1.52496	1.14757e-05	-1.52084	-1.44181
35440303	chr17:35440303:G:C	3.30681e-18	-2.95827e-10	-1.56907	4.47757e-05	-2.95827e-10	-1.60122
35441075	chr17:35441075:G:A	1.94219e-17	-2.95827e-10	0.20135	0.00024919	-2.95827e-10	0.115334
35441180	chr17:35441180:G:A	6.84718e-19	-1.57286	-1.57094	9.26809e-06	-1.66021	-1.51609
35441265	chr17:35441265:G:A	1.89832e-17	-2.95827e-10	0.178501	0.000244492	-2.95827e-10	0.0962995
35441335	chr17:35441335:C:T	6.70462e-19	-1.98844	-1.1764	1.34562e-05	-2.02376	-0.77968
35441362	chr17:35441362:T:C	2.13161e-18	-2.00818	-5.92657e-10	2.88516e-05	-2.04072	-5.92657e-10
35441364	chr17:35441364:T:A	8.25728e-18	0.572366	-1.22633	3.6795e-05	-0.398237	-1.39929
35441385	chr17:35441385:T:C	4.13442e-18	-2.95827e-10	-1.34571	4.53839e-05	-2.95827e-10	-1.58773
35441533	chr17:35441533:A:T	3.25233e-18	-2.95827e-10	-1.58568	4.55408e-05	-2.95827e-10	-1.58428
35441536	chr17:35441536:T:G	3.2984e-18	-2.95827e-10	-1.57162	4.49834e-05	-2.95827e-10	-1.59659
35442118	chr17:35442118:C:T	3.63215e-18	-2.95827e-10	-1.47523	4.47129e-05	-2.95827e-10	-1.60262
35442192	chr17:35442192:C:T	3.20195e-18	-2.95827e-10	-1.60129	4.60182e-05	-2.95827e-10	-1.57385
35442539	chr17:35442539:G:A	4.08509e-18	-2.95827e-10	-1.35771	4.94065e-05	-2.95827e-10	-1.5028
35442604	chr17:35442604:C:T	5.7646e-18	-2.95827e-10	-1.01332	0.000100229	-2.95827e-10	-0.79543
35442683	chr17:35442683:T:A	1.12332e-17	-2.95827e-10	-0.346178	0.000252318	-2.95827e-10	0.127808
35442864	chr17:35442864:G:A	1.11326e-17	0.626213	-0.981391	0.00064319	2.4593	-1.39574
35443396	chr17:35443396:C:G	2.39106e-17	0.409267	-5.92657e-10	0.00033945	0.424444	-5.92657e-10
35443420	chr17:35443420:G:A	9.14079e-18	-0.552307	-5.92657e-10	0.00013244	-0.51675	-5.92657e-10
35443582	chr17:35443582:T:C	2.2755e-18	-0.414506	-1.52835	0.000458598	1.79583	-1.07054
35443584	chr17:35443584:C:T	2.09456e-18	-0.617053	-1.40866	0.000372669	1.45869	-0.94088
35443687	chr17:35443687:G:A	2.14555e-18	-0.592608	-1.40905	0.000386356	1.49641	-0.942529
35443693	chr17:35443693:C:T	3.7544e-18	-2.95827e-10	-1.44213	4.65739e-05	-2.95827e-10	-1.56184
35443783	chr17:35443783:C:T	2.43856e-18	-0.51793	-1.35572	0.000235264	1.63678	-1.57896
35443967	chr17:35443967:G:A	3.22394e-18	-2.95827e-10	-1.59445	4.47046e-05	-2.95827e-10	-1.60281
35443987	chr17:35443987:A:G	3.19706e-18	-2.95827e-10	-1.60282	4.5527e-05	-2.95827e-10	-1.58458
35444326	chr17:35444326:C:A	3.26374e-18	-2.95827e-10	-1.58218	4.48018e-05	-2.95827e-10	-1.60063
35444832	chr17:35444832:A:G	3.40441e-17	-2.95827e-10	0.762604	0.000620241	-2.95827e-10	1.02722
35444937	chr17:35444937:T:C	3.39539e-17	-2.95827e-10	0.75995	0.00061848	-2.95827e-10	1.02438
35444977	chr17:35444977:G:A	2.39788e-18	-1.89047	-5.92657e-10	2.9039e-05	-2.03424	-5.92657e-10
35445144	chr17:35445144:T:C	3.40835e-17	-2.95827e-10	0.76376	0.000621138	-2.95827e-10	1.02867
35445310	chr17:35445310:T:C	7.14506e-18	-2.95827e-10	-0.798632	8.8372e-05	-2.95827e-10	-0.921328
35445531	chr17:35445531:C:T	1.22051e-18	-1.00251	-1.56328	7.51858e-06	-1.82636	-1.55914
35445533	chr17:35445533:C:T	3.26046e-18	-2.95827e-10	-1.58319	4.47048e-05	-2.95827e-10	-1.6028
35445630	chr17:35445630:C:T	4.08943e-17	-2.95827e-10	0.945936	0.000184862	-2.95827e-10	-0.183273
35445639	chr17:35445639:G:T	2.22929e-17	0.41444	-0.0752259	0.000278568	1.19803	-0.971254
35445670	chr17:35445670:T:C	4.91544e-19	-2.00771	-1.46755	6.11019e-06	-2.04166	-1.55127
35445777	chr17:35445777:C:T	1.45702e-17	0.979395	-1.06547	0.0010168	2.96916	-1.44763
35445823	chr17:35445823:A:G	3.19803e-18	-2.95827e-10	-1.60252	4.53923e-05	-2.95827e-10	-1.58754
35445935	chr17:35445935:G:A	3.36782e-18	-0.180986	-1.3698	0.000407288	2.19224	-1.58561
35446003	chr17:35446003:A:G	5.15816e-18	0.111232	-1.23571	0.00140201	2.57349	-0.730715
35446201	chr17:35446201:A:C	3.68322e-17	-2.95827e-10	0.841319	0.000177113	-2.95827e-10	-0.226094
35446420	chr17:35446420:G:A	3.20186e-18	-2.95827e-10	-1.60132	4.52214e-05	-2.95827e-10	-1.59131
35446487	chr17:35446487:A:G	3.8839e-18	-1.40821	-5.92657e-10	2.97539e-05	-2.00992	-5.92657e-10
35446699	chr17:35446699:GCAT:G	3.61211e-18	-2.95827e-10	-1.48076	5.28261e-05	-2.95827e-10	-1.43588
35447140	chr17:35447140:G:A	4.59521e-19	-2.04192	-1.5007	8.21074e-06	-1.91238	-1.38506
35447246	chr17:35447246:T:C	5.89307e-19	-2.02786	-1.266	9.33637e-06	-1.9794	-1.18957
35447633	chr17:35447633:C:T	2.08473e-18	-2.03042	-5.92657e-10	3.62056e-05	-1.81367	-5.92657e-10
35448215	chr17:35448215:C:G	2.13867e-18	-2.00487	-5.92657e-10	3.1393e-05	-1.9563	-5.92657e-10
35448437	chr17:35448437:C:T	3.21193e-18	-2.95827e-10	-1.59818	4.80262e-05	-2.95827e-10	-1.53114
35448494	chr17:35448494:G:A	2.96391e-17	1.34076	-0.71672	0.000528272	1.58291	-0.71618
35448585	chr17:35448585:T:TG	1.13522e-17	0.145435	-0.481076	0.00016528	0.88861	-1.18385
35448719	chr17:35448719:T:G	3.19885e-18	-2.95827e-10	-1.60226	4.67765e-05	-2.95827e-10	-1.5575
35448801	chr17:35448801:G:A	2.13178e-18	-2.0081	-5.92657e-10	3.16057e-05	-1.94955	-5.92657e-10
35448990	chr17:35448990:CT:C	2.24346e-17	1.07327	-0.727718	0.00041095	1.34794	-0.732356
35449195	chr17:35449195:G:A	5.99697e-18	-2.95827e-10	-0.973799	8.85575e-05	-2.95827e-10	-0.919231
35449337	chr17:35449337:C:A	6.02987e-18	0.413515	-1.38184	7.02791e-05	0.291814	-1.44222
35449922	chr17:35449922:C:A	3.42746e-18	-2.95827e-10	-1.53323	4.53891e-05	-2.95827e-10	-1.58761
35449984	chr17:35449984:A:G	1.90517e-17	0.75786	-0.575757	0.000278156	0.985672	-0.760374
35450000	chr17:35450000:CAA:C	3.22442e-18	-2.95827e-10	-1.5943	4.47037e-05	-2.95827e-10	-1.60283
35450452	chr17:35450452:A:T	9.47441e-18	-2.95827e-10	-0.516459	0.000153005	-2.95827e-10	-0.372415
35450518	chr17:35450518:G:A	3.20636e-18	-2.95827e-10	-1.59992	4.56157e-05	-2.95827e-10	-1.58263
35451282	chr17:35451282:G:A	3.58656e-18	-2.95827e-10	-1.48786	4.99143e-05	-2.95827e-10	-1.49258
35451371	chr17:35451371:T:C	9.1445e-19	-1.25467	-1.59981	1.90154e-05	-0.88248	-1.57515
35451629	chr17:35451629:C:T	1.00532e-17	-2.95827e-10	-0.457158	0.000118264	-2.95827e-10	-0.629967
35451830	chr17:35451830:C:T	3.3637e-18	-2.95827e-10	-1.55201	5.41675e-05	-2.95827e-10	-1.4108
35452484	chr17:35452484:G:A	1.23411e-17	1.10262	-1.35474	0.000136225	0.754697	-1.24327
35452945	chr17:35452945:T:G	4.4005e-18	-1.28334	-5.92657e-10	6.26761e-05	-1.2649	-5.92657e-10
35453071	chr17:35453071:T:C	1.36442e-17	-2.95827e-10	-0.151742	0.000249077	-2.95827e-10	0.114881
35453646	chr17:35453646:C:T	6.61894e-18	-0.875119	-5.92657e-10	0.00010727	-0.727538	-5.92657e-10
35453976	chr17:35453976:T:C	4.7157e-18	-1.21416	-5.92657e-10	7.70212e-05	-1.0588	-5.92657e-10
35453981	chr17:35453981:G:A	4.75442e-18	-2.95827e-10	-1.20598	4.93779e-05	-2.95827e-10	-1.50338
35454096	chr17:35454096:A:C	4.05691e-18	-2.95827e-10	-1.36463	6.52141e-05	-2.95827e-10	-1.22521
35454113	chr17:35454113:C:T	3.92585e-18	-2.95827e-10	-1.39747	6.55348e-05	-2.95827e-10	-1.2203
35454189	chr17:35454189:T:A	4.30245e-19	-2.02649	-1.58197	6.02803e-06	-2.00956	-1.5969
35454313	chr17:35454313:A:G	1.74443e-17	-2.95827e-10	0.0939583	8.10509e-05	-2.95827e-10	-1.0078
35454355	chr17:35454355:C:T	1.24918e-17	-0.239981	-5.92657e-10	7.40117e-05	-1.09866	-5.92657e-10
35454442	chr17:35454442:T:C	6.1152e-18	-2.95827e-10	-0.954277	7.39543e-05	-2.95827e-10	-1.09944
35454591	chr17:35454591:C:T	3.5713e-18	-2.95827e-10	-1.49212	4.47034e-05	-2.95827e-10	-1.60283
35454766	chr17:35454766:C:T	4.37278e-19	-2.02722	-1.56502	6.08348e-06	-2.01046	-1.58684
35454859	chr17:35454859:A:G	2.09589e-18	-2.02508	-5.92657e-10	2.88548e-05	-2.04061	-5.92657e-10
35454893	chr17:35454893:T:C	9.06322e-18	-2.95827e-10	-0.56083	5.7944e-05	-2.95827e-10	-1.34341
35455272	chr17:35455272:A:G	4.34211e-18	-2.95827e-10	-1.29669	6.12786e-05	-2.95827e-10	-1.28745
35455449	chr17:35455449:T:C	3.93471e-18	-2.95827e-10	-1.39522	4.50094e-05	-2.95827e-10	-1.59601
35455501	chr17:35455501:A:G	2.61809e-18	-1.80261	-5.92657e-10	2.98149e-05	-2.00787	-5.92657e-10
35455671	chr17:35455671:C:T	3.36454e-18	-2.95827e-10	-1.55176	5.43773e-05	-2.95827e-10	-1.40694
35455876	chr17:35455876:C:T	2.47412e-18	-1.85917	-5.92657e-10	3.13276e-05	-1.95838	-5.92657e-10
35455951	chr17:35455951:C:T	4.60526e-18	-2.95827e-10	-1.23786	7.40738e-05	-2.95827e-10	-1.09782
35456090	chr17:35456090:C:T	9.2926e-18	-2.95827e-10	-0.535835	0.000131036	-2.95827e-10	-0.527409
35456092	chr17:35456092:GA:G	9.33047e-18	-2.95827e-10	-0.531768	0.000131557	-2.95827e-10	-0.523443
35456116	chr17:35456116:G:A	5.27745e-18	-1.10161	-5.92657e-10	8.42496e-05	-0.969099	-5.92657e-10
35456193	chr17:35456193:T:C	3.50994e-18	-2.95827e-10	-1.50945	4.85976e-05	-2.95827e-10	-1.51931
35456310	chr17:35456310:A:G	5.24393e-18	-1.10798	-5.92657e-10	8.37908e-05	-0.974559	-5.92657e-10
35456445	chr17:35456445:G:A	1.78521e-17	1.62278	-1.50571	0.000177511	1.29964	-1.52349
35456635	chr17:35456635:C:G	7.58233e-19	-1.58686	-1.45495	1.59666e-05	-1.03103	-1.60135
35457438	chr17:35457438:T:C	1.19988e-17	-2.95827e-10	-0.280245	0.000166267	-2.95827e-10	-0.289288
35457648	chr17:35457648:C:T	1.00532e-17	-2.95827e-10	-0.457158	0.000118264	-2.95827e-10	-0.629967
35457686	chr17:35457686:A:G	4.30465e-19	-2.02062	-1.58733	6.07348e-06	-2.00048	-1.59847
35458588	chr17:35458588:G:C	3.19799e-18	-2.95827e-10	-1.60253	4.75821e-05	-2.95827e-10	-1.54043
35458604	chr17:35458604:G:C	1.46247e-18	-0.809717	-1.57521	1.38883e-05	-1.40484	-1.367
35458611	chr17:35458611:C:T	4.34271e-19	-2.02159	-1.57755	6.10569e-06	-2.0014	-1.59226
35458841	chr17:35458841:C:A	2.10301e-18	-2.02169	-5.92657e-10	2.88891e-05	-2.03942	-5.92657e-10
35458871	chr17:35458871:C:T	1.21842e-17	-2.95827e-10	-0.264915	0.000168776	-2.95827e-10	-0.27431
35458909	chr17:35458909:A:G	3.28246e-18	-2.95827e-10	-1.57646	5.16035e-05	-2.95827e-10	-1.45929
35459158	chr17:35459158:T:C	2.10527e-18	-2.02061	-5.92657e-10	3.56462e-05	-1.82924	-5.92657e-10
35459260	chr17:35459260:A:T	2.14687e-18	-2.00104	-5.92657e-10	3.12798e-05	-1.95991	-5.92657e-10
35459273	chr17:35459273:T:C	2.54609e-17	-2.95827e-10	0.47209	0.000247715	-2.95827e-10	0.109394
35459418	chr17:35459418:A:C	3.3753e-18	-2.95827e-10	-1.54857	5.47336e-05	-2.95827e-10	-1.4004
35459597	chr17:35459597:C:T	3.82101e-18	-2.95827e-10	-1.42454	4.48658e-05	-2.95827e-10	-1.59921
35459749	chr17:35459749:T:C	2.62128e-17	-2.95827e-10	0.501192	0.00025432	-2.95827e-10	0.135712
35460241	chr17:35460241:C:T	1.7192e-17	-2.95827e-10	0.0793913	0.000175294	-2.95827e-10	-0.236419
35460338	chr17:35460338:G:C	1.57846e-18	-0.705765	-1.60284	1.30409e-05	-1.32384	-1.51095
35460343	chr17:35460343:CACA:C	5.10824e-18	-2.95827e-10	-1.1342	7.15315e-05	-2.95827e-10	-1.13274
35460835	chr17:35460835:C:T	5.53683e-19	-1.83936	-1.51685	6.14381e-06	-2.04092	-1.54652
35460910	chr17:35460910:T:C	3.52541e-18	-2.95827e-10	-1.50506	4.47141e-05	-2.95827e-10	-1.60259
35461219	chr17:35461219:A:G	1.2689e-18	-0.929892	-1.59701	7.36219e-06	-1.90693	-1.49959
35461373	chr17:35461373:C:G	1.4099e-17	-0.118951	-5.92657e-10	8.21124e-05	-0.994793	-5.92657e-10
35461445	chr17:35461445:T:C	3.55325e-18	-2.95827e-10	-1.49719	4.91346e-05	-2.95827e-10	-1.50832
35461652	chr17:35461652:T:G	8.69835e-18	-1.1693	0.567378	9.6236e-05	-1.07691	0.240831
35461906	chr17:35461906:C:T	6.0342e-18	-2.95827e-10	-0.96761	9.56845e-05	-2.95827e-10	-0.841826
35462250	chr17:35462250:A:G	4.86912e-18	-1.18214	-5.92657e-10	7.67216e-05	-1.0627	-5.92657e-10
35462444	chr17:35462444:A:T	3.26158e-18	0.0199134	-1.60276	2.18322e-05	-0.804137	-1.51536
35462661	chr17:35462661:C:T	1.43027e-18	-0.816666	-1.59052	7.85647e-06	-1.86734	-1.47421
35462968	chr17:35462968:T:G	2.14626e-18	-2.00133	-5.92657e-10	2.91636e-05	-2.02996	-5.92657e-10
35463104	chr17:35463104:T:C	2.06268e-18	-2.04105	-5.92657e-10	2.9812e-05	-2.00797	-5.92657e-10
35463109	chr17:35463109:G:T	3.86824e-18	-2.95827e-10	-1.41225	4.89561e-05	-2.95827e-10	-1.51196
35463380	chr17:35463380:G:A	3.68775e-18	-2.95827e-10	-1.46004	4.73657e-05	-2.95827e-10	-1.54498
35463727	chr17:35463727:G:C	1.7223e-17	0.0811941	-5.92657e-10	0.000186749	-0.173119	-5.92657e-10
35463748	chr17:35463748:T:C	1.32912e-17	-2.95827e-10	-0.177955	0.000187871	-2.95827e-10	-0.167128
35463926	chr17:35463926:G:A	8.7075e-18	-0.600869	-5.92657e-10	5.65823e-05	-1.36719	-5.92657e-10
35463968	chr17:35463968:G:A	8.76035e-17	1.70777	-5.92657e-10	0.00237673	2.3706	-5.92657e-10
35464779	chr17:35464779:T:C	7.47782e-18	-2.95827e-10	-0.753112	9.02403e-05	-2.95827e-10	-0.900407
35464819	chr17:35464819:A:G	4.39392e-18	-2.95827e-10	-1.28483	4.82161e-05	-2.95827e-10	-1.52719
35465017	chr17:35465017:C:T	3.46289e-18	-2.95827e-10	-1.52295	4.47965e-05	-2.95827e-10	-1.60075
35465171	chr17:35465171:C:T	5.93832e-19	-1.83519	-1.45102	1.38997e-05	-1.26008	-1.51094
35465224	chr17:35465224:C:T	3.64195e-18	-2.95827e-10	-1.47253	4.55244e-05	-2.95827e-10	-1.58463
35465710	chr17:35465710:G:T	2.06898e-17	-2.95827e-10	0.264585	0.000285055	-2.95827e-10	0.2498
35465805	chr17:35465805:T:C	4.08136e-18	-2.95827e-10	-1.35862	4.66113e-05	-2.95827e-10	-1.56104
35466189	chr17:35466189:C:T	1.50725e-18	-1.33555	-1.01921	1.4626e-05	-1.25747	-1.46261
35466698	chr17:35466698:A:G	2.16556e-18	-1.99237	-5.92657e-10	3.08321e-05	-1.97433	-5.92657e-10
35467116	chr17:35467116:G:A	2.25139e-18	-0.461662	-1.49184	3.08567e-05	-0.416461	-1.55707
35467261	chr17:35467261:C:T	1.05961e-18	-1.92217	-0.784981	1.0611e-05	-1.83565	-1.20534
35467499	chr17:35467499:C:T	7.02488e-19	-1.51584	-1.60234	1.04707e-05	-1.49552	-1.55878
35467529	chr17:35467529:A:G	2.12195e-18	-2.01272	-5.92657e-10	2.97135e-05	-2.01128	-5.92657e-10
35467809	chr17:35467809:A:G	1.0274e-18	-1.95705	-0.780974	1.09073e-05	-1.83082	-1.18263
35467840	chr17:35467840:A:G	9.40904e-19	-1.24695	-1.57902	2.01632e-05	-0.864266	-1.53476
35467899	chr17:35467899:T:C	6.02982e-18	-0.968336	-5.92657e-10	9.68264e-05	-0.829963	-5.92657e-10
35468038	chr17:35468038:A:C	1.84556e-18	-1.69066	-0.461612	1.88839e-05	-1.45656	-1.00801
35468519	chr17:35468519:T:A	3.39305e-18	-2.95827e-10	-1.54332	4.70358e-05	-2.95827e-10	-1.55197
35468956	chr17:35468956:T:TA	1.24044e-17	-0.247004	-5.92657e-10	3.81484e-05	-1.7614	-5.92657e-10
35469050	chr17:35469050:C:T	3.93818e-18	-2.95827e-10	-1.39433	5.55068e-05	-2.95827e-10	-1.38638
35469241	chr17:35469241:T:C	1.31703e-16	3.6505	-1.53501	0.000563794	2.42147	-1.48967
35469286	chr17:35469286:TA:T	1.51055e-17	-0.0499967	-5.92657e-10	0.000164132	-0.30221	-5.92657e-10
35469507	chr17:35469507:T:G	1.01671e-18	-1.91453	-0.833945	2.05581e-05	-1.73144	-0.648191
35469604	chr17:35469604:C:T	6.6112e-18	-2.95827e-10	-0.876288	8.85888e-05	-2.95827e-10	-0.918878
35470096	chr17:35470096:A:G	4.97349e-18	-2.95827e-10	-1.16093	9.82772e-05	-2.95827e-10	-0.815091
35470244	chr17:35470244:A:G	3.26699e-18	-2.95827e-10	-1.58118	4.97185e-05	-2.95827e-10	-1.49651
35470352	chr17:35470352:G:T	2.05586e-16	2.22377	0.337039	0.000224707	0.522465	-0.510549
35470515	chr17:35470515:G:A	4.52435e-19	-2.01574	-1.54242	6.7498e-06	-1.89208	-1.60129
35470605	chr17:35470605:C:G	5.3062e-19	-1.96242	-1.43634	7.80398e-06	-1.78863	-1.55962
35470646	chr17:35470646:T:C	1.94455e-17	0.632688	-0.430126	4.02822e-05	-1.01885	-0.688125
35470720	chr17:35470720:G:A	7.73732e-19	-1.85486	-1.16672	1.53141e-05	-1.53048	-1.14363
35471029	chr17:35471029:T:C	2.10859e-18	-2.01903	-5.92657e-10	3.16562e-05	-1.94795	-5.92657e-10
35471250	chr17:35471250:T:A	5.5559e-19	-1.94916	-1.40362	8.12977e-06	-1.76542	-1.54193
35471298	chr17:35471298:A:G	8.98782e-19	-1.74061	-1.13116	1.24531e-05	-1.45176	-1.42916
35471426	chr17:35471426:C:T	4.05746e-18	-2.95827e-10	-1.3645	5.07187e-05	-2.95827e-10	-1.47659
35471427	chr17:35471427:G:A	3.21551e-18	-2.95827e-10	-1.59707	4.58946e-05	-2.95827e-10	-1.57654
35471581	chr17:35471581:C:T	2.81262e-18	-1.73094	-5.92657e-10	3.42232e-05	-1.86998	-5.92657e-10
35471838	chr17:35471838:G:A	3.51273e-18	-2.95827e-10	-1.50866	5.13395e-05	-2.95827e-10	-1.46442
35472369	chr17:35472369:G:A	5.37679e-19	-1.95503	-1.43052	7.9351e-06	-1.77537	-1.55621
35472770	chr17:35472770:T:C	5.24662e-19	-1.98267	-1.42739	7.56068e-06	-1.82513	-1.55479
35472955	chr17:35472955:C:T	1.97033e-18	-0.751557	-1.3353	2.36228e-05	-0.720371	-1.5203
35473026	chr17:35473026:G:T	3.52673e-18	-2.95827e-10	-1.50468	5.15894e-05	-2.95827e-10	-1.45957
35473051	chr17:35473051:G:A	2.32664e-18	-1.92063	-5.92657e-10	3.23051e-05	-1.92766	-5.92657e-10
35473230	chr17:35473230:A:G	1.78626e-18	-1.21856	-0.966365	2.82341e-05	-1.17514	-0.887211
35473676	chr17:35473676:T:C	1.87754e-18	-0.757792	-1.3773	2.29669e-05	-0.726028	-1.5428
35473704	chr17:35473704:T:C	2.01504e-17	-2.95827e-10	0.238169	0.000111325	-2.95827e-10	-0.690428
35473942	chr17:35473942:A:T	9.2805e-18	-0.537138	-5.92657e-10	0.000133911	-0.505709	-5.92657e-10
35473963	chr17:35473963:A:G	9.47608e-19	-1.75531	-1.06356	1.26504e-05	-1.4739	-1.3913
35474300	chr17:35474300:C:G	3.80391e-18	-2.95827e-10	-1.42902	5.82014e-05	-2.95827e-10	-1.33897
35474702	chr17:35474702:A:G	1.06411e-18	-1.76482	-0.938094	1.36507e-05	-1.47678	-1.31232
35474741	chr17:35474741:C:T	1.69373e-17	0.0644648	-5.92657e-10	0.000111569	-0.688238	-5.92657e-10
35474880	chr17:35474880:G:A	3.30392e-18	-2.95827e-10	-1.56994	4.57787e-05	-2.95827e-10	-1.57906
35475134	chr17:35475134:A:G	3.77599e-18	-2.95827e-10	-1.43639	5.33786e-05	-2.95827e-10	-1.42547
35475137	chr17:35475137:T:G	9.6744e-19	-1.74937	-1.04879	1.29751e-05	-1.46445	-1.3754
35475528	chr17:35475528:T:C	3.28892e-18	-2.95827e-10	-1.57449	4.47054e-05	-2.95827e-10	-1.60279
35475623	chr17:35475623:G:A	3.24581e-18	-2.95827e-10	-1.58769	4.86157e-05	-2.95827e-10	-1.51894
35475808	chr17:35475808:G:A	3.51916e-18	-2.95827e-10	-1.50683	5.88168e-05	-2.95827e-10	-1.32846
35475839	chr17:35475839:G:A	9.36101e-19	-1.71804	-1.11305	1.2953e-05	-1.42184	-1.41971
35475931	chr17:35475931:A:T	4.69836e-19	-2.00493	-1.51549	7.05289e-06	-1.85599	-1.59346
35476113	chr17:35476113:G:C	2.6294e-18	-1.7983	-5.92657e-10	3.25825e-05	-1.91911	-5.92657e-10
35476364	chr17:35476364:G:T	3.25195e-18	-2.95827e-10	-1.5858	4.883e-05	-2.95827e-10	-1.51454
35476573	chr17:35476573:G:A	5.54354e-17	0.798538	0.451626	0.000214802	0.0976628	-0.130828
35476793	chr17:35476793:A:T	3.44455e-18	-2.95827e-10	-1.52826	4.54006e-05	-2.95827e-10	-1.58736
35476879	chr17:35476879:G:C	2.63695e-18	-1.79543	-5.92657e-10	3.26486e-05	-1.91708	-5.92657e-10
35476894	chr17:35476894:T:C	1.47946e-18	-0.992731	-1.38064	1.88853e-05	-0.96426	-1.50024
35477091	chr17:35477091:T:A	9.2331e-19	-1.72336	-1.12148	1.27673e-05	-1.43047	-1.42553
35477267	chr17:35477267:T:C	1.43056e-18	-1.03827	-1.36872	1.81735e-05	-1.00955	-1.49337
35478131	chr17:35478131:T:C	9.91255e-19	-1.18199	-1.59185	6.30863e-06	-1.98886	-1.5721
35478146	chr17:35478146:G:A	2.62433e-18	-1.80023	-5.92657e-10	3.25378e-05	-1.92048	-5.92657e-10
35478153	chr17:35478153:A:G	2.61978e-18	-1.80196	-5.92657e-10	3.24923e-05	-1.92188	-5.92657e-10
35478161	chr17:35478161:G:C	9.62842e-19	-1.66294	-1.13998	1.36647e-05	-1.34964	-1.43842
35478755	chr17:35478755:C:T	9.47215e-19	-1.67863	-1.14065	1.33676e-05	-1.37098	-1.43907
35478775	chr17:35478775:C:T	4.58779e-19	-2.01448	-1.52976	6.79286e-06	-1.89056	-1.59645
35478868	chr17:35478868:T:C	2.20805e-17	-2.95827e-10	0.329639	0.000118763	-2.95827e-10	-0.625754
35478937	chr17:35478937:A:G	1.21339e-18	-1.18619	-1.38545	1.65239e-05	-1.1653	-1.43278
35479313	chr17:35479313:C:T	5.45738e-19	-1.95557	-1.4151	7.98464e-06	-1.77775	-1.54762
35479392	chr17:35479392:C:T	3.19721e-18	-2.95827e-10	-1.60277	4.8063e-05	-2.95827e-10	-1.53037
35479525	chr17:35479525:T:A	3.52718e-18	-2.95827e-10	-1.50455	5.15793e-05	-2.95827e-10	-1.45976
35479822	chr17:35479822:AG:A	1.68973e-18	-0.785385	-1.4551	2.14003e-05	-0.756862	-1.58262
35479844	chr17:35479844:G:A	5.27306e-17	1.17491	0.02523	0.000103293	-0.239366	-0.52595
35480011	chr17:35480011:A:T	4.35581e-18	-2.95827e-10	-1.29354	6.52723e-05	-2.95827e-10	-1.22432
35480231	chr17:35480231:T:A	9.78179e-19	-1.28114	-1.50597	6.07604e-06	-2.0042	-1.59433
35480478	chr17:35480478:A:G	4.8416e-18	-2.95827e-10	-1.18781	6.23895e-05	-2.95827e-10	-1.26949
35480613	chr17:35480613:A:C	7.4168e-19	-1.90389	-1.16	9.43388e-06	-1.70374	-1.45483
35481588	chr17:35481588:A:T	5.89193e-18	-0.99147	-5.92657e-10	0.000188155	-0.165614	-5.92657e-10
35481841	chr17:35481841:G:A	3.30811e-18	-2.95827e-10	-1.56868	4.74739e-05	-2.95827e-10	-1.5427
35481858	chr17:35481858:T:C	4.48328e-18	-2.95827e-10	-1.2647	6.65339e-05	-2.95827e-10	-1.20517
35481880	chr17:35481880:G:A	4.73394e-18	-1.58854	0.378244	1.62953e-05	-2.04075	-0.571256
35482257	chr17:35482257:A:G	2.38661e-18	-1.89518	-5.92657e-10	3.89774e-05	-1.7399	-5.92657e-10
35482834	chr17:35482834:G:A	5.32193e-19	-1.97932	-1.41649	6.19046e-06	-2.00472	-1.57516
35482880	chr17:35482880:G:A	3.416e-18	0.052539	-1.58912	1.05482e-05	-1.45105	-1.59587
35482925	chr17:35482925:A:G	4.26645e-18	-2.95827e-10	-1.31427	6.0123e-05	-2.95827e-10	-1.30649
35483071	chr17:35483071:G:A	3.51561e-18	-2.95827e-10	-1.50784	5.96068e-05	-2.95827e-10	-1.31511
35483085	chr17:35483085:A:C	1.78331e-18	-0.597562	-1.58902	7.79535e-06	-1.77323	-1.57613
35483305	chr17:35483305:T:C	7.66106e-18	-2.95827e-10	-0.728903	6.00995e-05	-2.95827e-10	-1.30688
35483313	chr17:35483313:A:G	3.19701e-18	-2.95827e-10	-1.60284	4.69895e-05	-2.95827e-10	-1.55296
35483628	chr17:35483628:A:C	5.11824e-18	-2.95827e-10	-1.13224	9.94106e-05	-2.95827e-10	-0.803624
35483692	chr17:35483692:A:G	9.63156e-19	-2.0193	-0.783291	1.81523e-05	-1.91384	-0.590246
35483864	chr17:35483864:A:G	6.6781e-19	-1.64598	-1.52283	5.91635e-06	-2.03523	-1.58994
35484182	chr17:35484182:C:T	5.33843e-17	1.21246	-5.92657e-10	0.000328691	0.392236	-5.92657e-10
35485268	chr17:35485268:C:T	5.24779e-19	-1.89131	-1.51853	6.84141e-06	-2.01409	-1.4658
35485432	chr17:35485432:T:C	3.19957e-18	-2.95827e-10	-1.60204	4.47426e-05	-2.95827e-10	-1.60196
35485677	chr17:35485677:T:C	3.51767e-18	-2.95827e-10	-1.50726	5.96909e-05	-2.95827e-10	-1.3137
35485685	chr17:35485685:G:A	3.19913e-18	-2.95827e-10	-1.60217	4.47821e-05	-2.95827e-10	-1.60107
35485963	chr17:35485963:T:G	3.19948e-18	-2.95827e-10	-1.60207	4.47748e-05	-2.95827e-10	-1.60124
35486164	chr17:35486164:G:A	1.83843e-18	-0.925706	-1.23044	7.04068e-06	-1.9077	-1.54348
35486273	chr17:35486273:C:T	5.29506e-19	-1.89125	-1.50961	6.924e-06	-2.01374	-1.45415
35486345	chr17:35486345:C:T	1.41415e-18	-0.894022	-1.5245	6.73572e-06	-1.8943	-1.60116
35486509	chr17:35486509:A:G	3.19702e-18	-2.95827e-10	-1.60283	4.79946e-05	-2.95827e-10	-1.5318
35486767	chr17:35486767:T:C	2.37845e-18	-1.8986	-5.92657e-10	2.97844e-05	-2.0089	-5.92657e-10
35487207	chr17:35487207:A:T	3.19702e-18	-2.95827e-10	-1.60284	4.79609e-05	-2.95827e-10	-1.5325
35487947	chr17:35487947:G:A	3.42582e-18	-2.95827e-10	-1.53371	5.69732e-05	-2.95827e-10	-1.3603
35488011	chr17:35488011:A:G	2.08796e-18	-2.02887	-5.92657e-10	3.2186e-05	-1.93135	-5.92657e-10
35488024	chr17:35488024:T:C	2.07129e-18	-2.03688	-5.92657e-10	3.8218e-05	-1.75958	-5.92657e-10
35488054	chr17:35488054:A:G	5.66507e-18	-2.95827e-10	-1.03073	8.33389e-05	-2.95827e-10	-0.979967
35488898	chr17:35488898:C:T	4.3775e-18	-2.95827e-10	-1.28857	6.57791e-05	-2.95827e-10	-1.21658
35489604	chr17:35489604:C:A	2.91019e-17	0.605749	-5.92657e-10	0.000255114	0.138829	-5.92657e-10
35489712	chr17:35489712:T:C	3.22968e-18	-2.95827e-10	-1.59267	4.87608e-05	-2.95827e-10	-1.51596
35490181	chr17:35490181:C:T	4.30985e-18	-0.904299	-0.399851	5.20102e-05	-1.07399	-0.377447
35490477	chr17:35490477:G:T	2.75275e-18	-1.75245	-5.92657e-10	3.69631e-05	-1.79296	-5.92657e-10
35490669	chr17:35490669:C:T	4.52013e-19	-2.0324	-1.52669	7.67287e-06	-1.85263	-1.51256
35491286	chr17:35491286:C:T	4.81444e-19	-1.89318	-1.60284	5.98489e-06	-2.01491	-1.59873
35491293	chr17:35491293:C:T	5.13271e-18	-2.95827e-10	-1.12942	8.21485e-05	-2.95827e-10	-0.994354
35491932	chr17:35491932:T:C	3.68318e-18	-2.95827e-10	-1.46128	5.40248e-05	-2.95827e-10	-1.41344
35492283	chr17:35492283:G:A	2.82913e-17	1.49649	-0.918985	0.000129871	0.761788	-1.29813
35492382	chr17:35492382:T:C	6.18096e-19	-1.6651	-1.58107	1.27903e-05	-1.30183	-1.55236
35493046	chr17:35493046:G:T	4.96801e-18	-2.95827e-10	-1.16203	9.58754e-05	-2.95827e-10	-0.839833
35493454	chr17:35493454:C:G	3.52344e-18	-2.95827e-10	-1.50561	5.65089e-05	-2.95827e-10	-1.36848
35493562	chr17:35493562:A:AT	2.29331e-18	-1.93506	-5.92657e-10	2.93799e-05	-2.02257	-5.92657e-10
35493748	chr17:35493748:A:G	3.06134e-18	-1.6462	-5.92657e-10	2.88153e-05	-2.04198	-5.92657e-10
35494109	chr17:35494109:C:T	3.45513e-18	-2.95827e-10	-1.5252	4.71023e-05	-2.95827e-10	-1.55056
35494301	chr17:35494301:A:G	2.31241e-18	-1.92676	-5.92657e-10	3.96673e-05	-1.72236	-5.92657e-10
35495053	chr17:35495053:C:G	6.22757e-19	-1.70576	-1.53289	9.81415e-06	-1.96479	-1.15427
35495261	chr17:35495261:G:C	4.39131e-18	-1.28543	-5.92657e-10	4.98359e-05	-1.49415	-5.92657e-10
35495341	chr17:35495341:G:A	5.85774e-18	-2.95827e-10	-0.997289	0.000113545	-2.95827e-10	-0.670683
35495516	chr17:35495516:G:A	6.48265e-18	-2.95827e-10	-0.895924	8.26489e-05	-2.95827e-10	-0.988281
35496235	chr17:35496235:A:T	1.02066e-18	-1.7245	-1.02011	2.18558e-05	-2.02628	-0.292137
35496319	chr17:35496319:A:G	3.91735e-18	-2.95827e-10	-1.39964	5.39633e-05	-2.95827e-10	-1.41458
35496372	chr17:35496372:T:C	1.33204e-18	-1.59728	-0.881068	8.49033e-06	-1.95605	-1.30791
35497084	chr17:35497084:C:T	2.11136e-18	-2.01772	-5.92657e-10	2.91923e-05	-2.02898	-5.92657e-10
35497147	chr17:35497147:T:C	1.79768e-18	-1.50832	-0.670232	8.29419e-06	-1.98116	-1.30617
35497171	chr17:35497171:A:G	4.42372e-18	-2.95827e-10	-1.27807	7.03578e-05	-2.95827e-10	-1.14929
35497884	chr17:35497884:A:G	1.97595e-18	-1.06756	-1.01644	6.98078e-06	-2.03953	-1.4202
35498044	chr17:35498044:G:A	4.76037e-19	-1.97869	-1.52862	7.56757e-06	-1.80891	-1.5701
35498071	chr17:35498071:C:T	2.21776e-18	-0.392049	-1.57651	2.31914e-05	-1.0768	-1.1823
35498203	chr17:35498203:G:A	4.70661e-18	-2.95827e-10	-1.21609	4.5453e-05	-2.95827e-10	-1.5862
35499325	chr17:35499325:T:C	1.69764e-18	-0.737036	-1.49878	9.13815e-06	-1.95629	-1.23414
35499635	chr17:35499635:A:G	2.28995e-18	-0.647767	-1.28876	1.07302e-05	-1.42698	-1.60284
35499701	chr17:35499701:G:A	1.96743e-18	-0.777569	-1.31076	9.96566e-06	-1.5012	-1.60253
35499766	chr17:35499766:T:C	2.09352e-17	1.19906	-0.92268	2.71341e-05	-1.59244	-0.509648
35500017	chr17:35500017:T:A	1.00666e-18	-2.03038	-0.728037	1.83191e-05	-1.92811	-0.566823
35500057	chr17:35500057:C:T	2.97762e-18	-1.00261	-0.67132	7.29017e-06	-2.04118	-1.37518
35500115	chr17:35500115:A:G	1.75789e-18	-1.74733	-0.453606	9.68391e-06	-2.02668	-1.10574
35500265	chr17:35500265:C:T	3.2447e-18	-2.95827e-10	-1.58803	5.13701e-05	-2.95827e-10	-1.46383
35500638	chr17:35500638:A:G	3.24496e-18	-2.95827e-10	-1.58795	4.64966e-05	-2.95827e-10	-1.5635
35500648	chr17:35500648:G:A	2.65725e-18	-1.07608	-0.711686	7.15697e-06	-2.03738	-1.39742
35501014	chr17:35501014:C:T	7.46558e-19	-1.45532	-1.60202	6.4124e-06	-2.02228	-1.52237
35501461	chr17:35501461:C:T	1.09663e-17	0.884318	-1.25454	1.6631e-05	-1.80949	-0.782127
35501610	chr17:35501610:T:A	3.20931e-18	-2.95827e-10	-1.599	4.83743e-05	-2.95827e-10	-1.52391
35502300	chr17:35502300:G:T	5.73949e-18	-2.95827e-10	-1.01768	6.39516e-05	-2.95827e-10	-1.24476
35502345	chr17:35502345:A:C	4.80607e-18	-2.95827e-10	-1.19518	0.000123776	-2.95827e-10	-0.584413
35502355	chr17:35502355:A:C	5.68929e-18	-2.95827e-10	-1.02647	0.000154921	-2.95827e-10	-0.359965
35502422	chr17:35502422:A:AC	5.44209e-18	-2.95827e-10	-1.07089	6.6695e-05	-2.95827e-10	-1.20275
35502627	chr17:35502627:C:A	1.88304e-18	-0.585052	-1.54712	1.96908e-05	-1.38318	-1.03955
35502640	chr17:35502640:G:T	5.7456e-18	-2.95827e-10	-1.01662	6.40606e-05	-2.95827e-10	-1.24305
35502703	chr17:35502703:C:T	2.08887e-18	-2.02843	-5.92657e-10	3.02213e-05	-1.99434	-5.92657e-10
35502768	chr17:35502768:C:T	9.57282e-18	0.803141	-1.30927	1.48959e-05	-1.83233	-0.869464
35503409	chr17:35503409:C:T	1.28254e-17	-2.95827e-10	-0.213627	0.000126707	-2.95827e-10	-0.561008
35504021	chr17:35504021:G:A	5.35947e-19	-1.78644	-1.60234	6.13717e-06	-2.02563	-1.56289
35504936	chr17:35504936:G:A	6.16093e-17	-2.95827e-10	1.35576	0.000102037	-2.95827e-10	-0.777545
35504976	chr17:35504976:G:A	5.32202e-18	-2.95827e-10	-1.0932	5.97975e-05	-2.95827e-10	-1.31192
35505289	chr17:35505289:G:A	5.15781e-19	-1.90341	-1.52372	6.35391e-06	-2.02043	-1.53338
35505309	chr17:35505309:C:G	1.40006e-17	-2.95827e-10	-0.125954	0.000136685	-2.95827e-10	-0.485201
35505346	chr17:35505346:G:A	7.20952e-19	-1.49105	-1.60119	6.39924e-06	-2.01627	-1.53044
35505572	chr17:35505572:T:G	1.24589e-15	5.74995	-1.3874	3.16584e-05	-0.624882	-1.323
35505589	chr17:35505589:C:T	5.28483e-18	-2.95827e-10	-1.10021	5.95537e-05	-2.95827e-10	-1.316
35505710	chr17:35505710:C:T	1.30014e-16	-2.95827e-10	2.10259	0.000497584	-2.95827e-10	0.806882
35505984	chr17:35505984:T:C	1.23581e-18	-1.8005	-0.752826	8.06806e-06	-2.03686	-1.27811
35507718	chr17:35507718:T:A	5.14349e-18	-2.95827e-10	-1.12732	4.55075e-05	-2.95827e-10	-1.58501
35507772	chr17:35507772:C:T	3.31527e-17	1.68218	-0.946109	2.94299e-05	-1.50939	-0.511482
35507987	chr17:35507987:GA:G	8.48355e-18	-2.95827e-10	-0.626925	4.55916e-05	-2.95827e-10	-1.58316
35508114	chr17:35508114:C:G	1.21602e-17	-0.266887	-5.92657e-10	8.86386e-05	-0.918316	-5.92657e-10
35508191	chr17:35508191:C:T	3.58394e-18	-2.95827e-10	-1.48859	5.10863e-05	-2.95827e-10	-1.46937
35508244	chr17:35508244:A:G	3.26361e-17	1.64093	-0.920565	2.98995e-05	-1.52743	-0.477607
35508374	chr17:35508374:T:C	5.20931e-18	-2.95827e-10	-1.11461	0.000117106	-2.95827e-10	-0.6398
35508568	chr17:35508568:T:A	2.06097e-18	-2.04188	-5.92657e-10	3.14904e-05	-1.9532	-5.92657e-10
35508584	chr17:35508584:G:A	1.97923e-18	-1.10174	-0.980609	8.41204e-06	-1.72133	-1.55189
35508857	chr17:35508857:G:C	3.32883e-18	-2.95827e-10	-1.56243	5.17254e-05	-2.95827e-10	-1.45693
35509243	chr17:35509243:G:T	6.20004e-18	-2.95827e-10	-0.940498	6.69304e-05	-2.95827e-10	-1.19923
35509374	chr17:35509374:A:G	2.06058e-18	-2.04206	-5.92657e-10	3.04942e-05	-1.98535	-5.92657e-10
35509512	chr17:35509512:G:A	3.10266e-17	0.66979	-5.92657e-10	3.42915e-05	-1.86799	-5.92657e-10
35509783	chr17:35509783:C:T	1.48064e-17	-2.95827e-10	-0.0699928	0.000103012	-2.95827e-10	-0.768041
35509989	chr17:35509989:G:A	3.71548e-18	-2.95827e-10	-1.45255	4.9665e-05	-2.95827e-10	-1.49758
35510236	chr17:35510236:G:T	1.40805e-18	-1.61573	-0.807113	8.0138e-06	-1.99036	-1.33136
35510670	chr17:35510670:C:T	1.63327e-17	-2.95827e-10	0.0281143	0.000125755	-2.95827e-10	-0.568546
35510884	chr17:35510884:A:C	1.06267e-18	-1.12771	-1.57656	5.9405e-06	-2.04043	-1.58066
35511111	chr17:35511111:A:G	5.98346e-18	-2.95827e-10	-0.976055	0.000119637	-2.95827e-10	-0.618421
35511722	chr17:35511722:C:T	1.03194e-18	-2.02005	-0.713567	1.33209e-05	-1.97393	-0.839618
35512347	chr17:35512347:A:T	5.31225e-19	-2.03757	-1.36005	7.2259e-06	-1.94034	-1.48487
35512523	chr17:35512523:G:A	4.51789e-17	0.66579	0.379786	0.000104187	-1.83285	1.07615
35512750	chr17:35512750:C:T	8.49458e-18	-2.95827e-10	-0.625625	0.000206539	-2.95827e-10	-0.0723912
35512807	chr17:35512807:A:T	9.05995e-18	-2.95827e-10	-0.56119	0.000219868	-2.95827e-10	-0.00985506
35512876	chr17:35512876:G:A	3.20109e-18	-2.95827e-10	-1.60156	4.59938e-05	-2.95827e-10	-1.57438
35512885	chr17:35512885:C:T	3.76369e-18	-2.95827e-10	-1.43966	4.92903e-05	-2.95827e-10	-1.50516
35513309	chr17:35513309:G:A	5.09339e-16	4.31247	-0.84441	3.20584e-05	-1.25358	-0.681742
35513605	chr17:35513605:G:C	3.83884e-18	-2.95827e-10	-1.41988	4.83681e-05	-2.95827e-10	-1.52404
35513619	chr17:35513619:T:C	4.25371e-18	-2.95827e-10	-1.31726	7.54976e-05	-2.95827e-10	-1.07878
35513664	chr17:35513664:T:C	2.41497e-18	-2.04207	0.158701	9.24967e-06	-2.01956	-1.15873
35513692	chr17:35513692:T:C	3.36817e-18	-2.95827e-10	-1.55068	5.43177e-05	-2.95827e-10	-1.40803
35514025	chr17:35514025:C:A	3.91955e-15	6.99542	-1.48674	3.97118e-05	-0.432207	-1.28903
35514399	chr17:35514399:C:T	2.20629e-18	-1.66383	-0.309908	9.36651e-06	-2.0072	-1.15854
35514493	chr17:35514493:G:A	3.46829e-18	-2.95827e-10	-1.52139	5.27891e-05	-2.95827e-10	-1.43658
35514508	chr17:35514508:AT:A	1.69385e-18	-0.635891	-1.60216	1.63415e-05	-1.28822	-1.32096
35514718	chr17:35514718:C:A	3.04553e-18	-1.03795	-0.613431	2.60248e-05	-1.93028	-0.213549
35514958	chr17:35514958:C:T	8.25247e-19	-2.03425	-0.92288	6.99664e-06	-1.9733	-1.48415
35515209	chr17:35515209:G:A	1.33527e-17	0.514331	-0.687666	4.73069e-05	-1.89053	0.344298
35515225	chr17:35515225:G:C	1.45607e-18	-1.60801	-0.781309	8.28841e-06	-1.98823	-1.29979
35515421	chr17:35515421:G:A	3.22106e-18	-2.95827e-10	-1.59534	4.51926e-05	-2.95827e-10	-1.59195
35515764	chr17:35515764:C:T	3.89151e-17	-2.95827e-10	0.896329	7.25366e-05	-2.95827e-10	-1.11879
35516100	chr17:35516100:A:G	3.3936e-18	-2.95827e-10	-1.54316	5.36386e-05	-2.95827e-10	-1.42061
35516133	chr17:35516133:A:G	5.6714e-19	-1.97022	-1.36199	5.85682e-06	-2.03294	-1.60233
35516266	chr17:35516266:T:C	1.63927e-17	-2.95827e-10	0.031784	5.4986e-05	-2.95827e-10	-1.3958
35516493	chr17:35516493:T:G	2.67198e-17	1.77961	-1.25926	1.63976e-05	-1.91729	-0.688455
35516898	chr17:35516898:C:T	3.99141e-17	2.5118	-1.59013	2.05769e-05	-1.62663	-0.752083
35517149	chr17:35517149:T:C	6.84088e-18	-2.95827e-10	-0.842137	0.000126522	-2.95827e-10	-0.562467
35518493	chr17:35518493:G:A	1.77545e-17	-2.95827e-10	0.111583	0.000224013	-2.95827e-10	0.00881941
35519055	chr17:35519055:G:A	5.52103e-18	-2.95827e-10	-1.05649	0.000147439	-2.95827e-10	-0.409467
35519261	chr17:35519261:A:T	2.09302e-18	-1.07028	-0.956168	8.59249e-06	-1.69437	-1.55763
35519585	chr17:35519585:G:A	3.74989e-17	2.3785	-1.51924	1.1999e-05	-1.67082	-1.24724
35519689	chr17:35519689:T:G	7.41047e-18	-2.95827e-10	-0.76216	0.000134974	-2.95827e-10	-0.497802
35520007	chr17:35520007:G:A	3.63085e-15	6.38521	-0.95304	3.21247e-05	-0.806959	-1.1263
35520295	chr17:35520295:A:G	1.21699e-18	-1.21621	-1.35247	7.51973e-06	-1.79017	-1.59519
35520321	chr17:35520321:C:T	7.31864e-15	6.10847	0.024661	0.000120785	-0.862793	0.253924
35520789	chr17:35520789:C:T	8.80452e-15	6.28797	0.0299936	0.000129598	-0.7988	0.260356
35521039	chr17:35521039:AT:A	2.09336e-18	-2.02628	-5.92657e-10	2.95825e-05	-2.0157	-5.92657e-10
35521427	chr17:35521427:A:T	3.44321e-18	-2.95827e-10	-1.52865	5.24542e-05	-2.95827e-10	-1.44294
35521659	chr17:35521659:G:C	1.25889e-18	-2.03889	-0.495937	7.3785e-06	-2.02913	-1.37518
35521700	chr17:35521700:A:G	7.82476e-15	6.19891	0.00108602	0.000122087	-0.831091	0.232942
35522499	chr17:35522499:G:C	4.18662e-18	-2.95827e-10	-1.33316	4.66726e-05	-2.95827e-10	-1.55972
35522527	chr17:35522527:C:T	1.32326e-17	-0.182373	-5.92657e-10	8.80125e-05	-0.925404	-5.92657e-10
35522581	chr17:35522581:A:G	4.41431e-18	-1.52034	0.240139	0.00032584	-1.40645	1.78997
35522582	chr17:35522582:A:G	4.44801e-18	-1.51389	0.241294	0.000329375	-1.39722	1.79154
35522627	chr17:35522627:A:G	7.93109e-15	6.33268	-0.119189	0.000128022	-0.674231	0.12355
35522683	chr17:35522683:C:T	6.10602e-19	-1.66653	-1.59183	1.35424e-05	-1.24467	-1.55239
35522687	chr17:35522687:A:G	6.38907e-19	-1.61971	-1.59334	1.34483e-05	-1.21566	-1.58837
35522850	chr17:35522850:T:C	1.72504e-15	4.67973	0.00822332	3.917e-05	-1.50061	-0.234363
35523076	chr17:35523076:T:A	3.22251e-18	-2.95827e-10	-1.59489	5.11074e-05	-2.95827e-10	-1.46895
35523492	chr17:35523492:G:A	3.4407e-18	-2.95827e-10	-1.52938	4.48919e-05	-2.95827e-10	-1.59863
35523508	chr17:35523508:T:C	8.60737e-18	-2.95827e-10	-0.612434	4.59661e-05	-2.95827e-10	-1.57498
35523685	chr17:35523685:T:C	6.71682e-18	-2.95827e-10	-0.86044	0.000128692	-2.95827e-10	-0.545462
35523824	chr17:35523824:C:G	7.80095e-18	-2.95827e-10	-0.710808	0.000156839	-2.95827e-10	-0.34766
35523916	chr17:35523916:C:T	7.11065e-19	-1.8443	-1.26175	5.00173e-05	-0.458352	-1.03216
35523947	chr17:35523947:A:T	3.26103e-18	-2.95827e-10	-1.58301	4.95544e-05	-2.95827e-10	-1.49981
35524393	chr17:35524393:T:A	3.331e-18	-2.95827e-10	-1.56178	9.78019e-05	-2.95827e-10	-0.819938
35524640	chr17:35524640:G:C	9.64045e-18	-2.95827e-10	-0.499086	4.69354e-05	-2.95827e-10	-1.55411
35524846	chr17:35524846:C:T	3.22156e-18	-2.95827e-10	-1.59519	5.99284e-05	-2.95827e-10	-1.30973
35525113	chr17:35525113:C:T	6.216e-19	-1.87397	-1.36654	4.39695e-05	-0.530112	-1.08927
35525271	chr17:35525271:T:C	1.00873e-18	-1.19052	-1.56584	0.000440776	1.65407	-0.96842
35525582	chr17:35525582:A:G	4.48724e-18	-2.95827e-10	-1.26382	8.52123e-05	-2.95827e-10	-0.957738
35525609	chr17:35525609:A:T	1.28474e-14	7.84966	-1.15382	4.23819e-05	-0.435097	-1.22106
35525725	chr17:35525725:A:G	4.25158e-18	-1.31776	-5.92657e-10	9.11306e-05	-0.890589	-5.92657e-10
35526059	chr17:35526059:T:C	7.02502e-18	-2.95827e-10	-0.815575	0.000138653	-2.95827e-10	-0.470906
35526073	chr17:35526073:A:G	3.44311e-18	-2.95827e-10	-1.52868	4.48995e-05	-2.95827e-10	-1.59846
35526091	chr17:35526091:G:A	2.72741e-14	6.96257	0.486068	3.67286e-05	-0.856647	-0.942679
35526309	chr17:35526309:A:G	4.87583e-19	-2.02787	-1.45548	8.99512e-06	-2.0047	-1.2015
35526515	chr17:35526515:T:A	1.35513e-13	10.4302	-1.3784	1.53633e-05	-1.32692	-1.34398
35527007	chr17:35527007:T:TA	3.34268e-17	-2.95827e-10	0.744304	0.000596807	-2.95827e-10	0.988711
35527051	chr17:35527051:G:A	5.54595e-15	7.38969	-1.53392	2.33571e-05	-0.662247	-1.58974
35527469	chr17:35527469:C:T	9.35614e-18	-2.95827e-10	-0.529021	4.66434e-05	-2.95827e-10	-1.56035
35527521	chr17:35527521:A:C	2.24716e-18	-1.95539	-5.92657e-10	3.13706e-05	-1.95701	-5.92657e-10
35527862	chr17:35527862:G:A	9.73888e-18	-0.488927	-5.92657e-10	2.90671e-05	-2.03328	-5.92657e-10
35528055	chr17:35528055:C:T	9.16545e-18	-2.95827e-10	-0.549613	4.64792e-05	-2.95827e-10	-1.56388
35528229	chr17:35528229:T:C	1.00385e-17	-2.95827e-10	-0.458626	4.71689e-05	-2.95827e-10	-1.54915
35528432	chr17:35528432:C:T	1.17094e-13	10.505	-1.59928	2.64809e-05	-1.28446	-0.841993
35528446	chr17:35528446:A:G	3.53148e-18	-2.95827e-10	-1.50334	5.88676e-05	-2.95827e-10	-1.32759
35528834	chr17:35528834:C:T	6.80301e-15	7.57844	-1.51837	2.50454e-05	-0.586814	-1.59538
35529156	chr17:35529156:T:C	7.527e-15	7.47235	-1.31116	2.37573e-05	-0.65123	-1.58376
35529420	chr17:35529420:C:A	3.36706e-17	-2.95827e-10	0.751571	0.000601483	-2.95827e-10	0.996516
35529582	chr17:35529582:A:T	7.25707e-18	-2.95827e-10	-0.783078	0.000144199	-2.95827e-10	-0.431686
35529878	chr17:35529878:C:A	2.21908e-18	-1.96796	-5.92657e-10	3.09825e-05	-1.96946	-5.92657e-10
35529934	chr17:35529934:ATAGAT:A	2.62619e-18	-1.79952	-5.92657e-10	3.54836e-05	-1.83381	-5.92657e-10
35530085	chr17:35530085:A:G	8.16665e-19	-1.66351	-1.30407	7.64488e-05	0.0338044	-1.10007
35530202	chr17:35530202:T:C	1.02158e-13	10.3598	-1.59059	2.82089e-05	-1.31321	-0.750037
35530229	chr17:35530229:C:T	3.34516e-18	-2.95827e-10	-1.55754	9.98701e-05	-2.95827e-10	-0.799013
35530589	chr17:35530589:A:G	7.6784e-18	-2.95827e-10	-0.726642	0.000153564	-2.95827e-10	-0.368765
35530842	chr17:35530842:G:A	2.21814e-18	-1.96839	-5.92657e-10	3.09884e-05	-1.96927	-5.92657e-10
35530911	chr17:35530911:C:G	1.15771e-13	10.4176	-1.52325	1.55736e-05	-1.31951	-1.3378
35531530	chr17:35531530:A:G	1.76726e-18	-0.645055	-1.55057	8.75935e-06	-1.88424	-1.34852
35531715	chr17:35531715:C:T	1.1193e-18	-1.08819	-1.56416	0.000404586	1.89882	-1.29884
35531886	chr17:35531886:C:T	5.61917e-18	-2.95827e-10	-1.03887	5.4916e-05	-2.95827e-10	-1.39708
35531950	chr17:35531950:A:G	3.18642e-17	-2.95827e-10	0.69643	0.000568722	-2.95827e-10	0.940509
35532486	chr17:35532486:A:C	5.25995e-19	-1.91431	-1.49321	6.83829e-06	-1.92079	-1.55956
35533207	chr17:35533207:C:T	1.14109e-17	1.26965	-1.60013	1.14233e-05	-1.96388	-1.00335
35533408	chr17:35533408:C:T	5.60802e-18	-2.95827e-10	-1.04086	5.48653e-05	-2.95827e-10	-1.398
35533586	chr17:35533586:A:G	3.19668e-17	-2.95827e-10	0.699645	0.000592793	-2.95827e-10	0.981962
35533809	chr17:35533809:C:T	3.3552e-18	-2.95827e-10	-1.55454	5.26219e-05	-2.95827e-10	-1.43975
35533838	chr17:35533838:T:A	2.8646e-17	-2.95827e-10	0.589958	0.000527833	-2.95827e-10	0.865897
35533897	chr17:35533897:A:G	4.55664e-19	-2.02785	-1.52321	8.12622e-06	-2.00271	-1.30508
35534248	chr17:35534248:G:A	1.20964e-18	-1.39545	-1.17928	2.32726e-05	-0.811955	-1.44365
35534864	chr17:35534864:T:A	3.32446e-18	-2.95827e-10	-1.56375	9.85693e-05	-2.95827e-10	-0.812123
35534954	chr17:35534954:TGTG:T	4.09376e-18	-2.95827e-10	-1.35559	5.21184e-05	-2.95827e-10	-1.44937
35535380	chr17:35535380:A:G	1.07808e-17	-2.95827e-10	-0.387284	9.57464e-05	-2.95827e-10	-0.84118
35536143	chr17:35536143:T:A	4.15677e-17	2.4022	-1.43993	4.4249e-05	-0.477481	-1.13557
35536382	chr17:35536382:T:C	3.8566e-18	-1.41527	-5.92657e-10	3.08669e-05	-1.9732	-5.92657e-10
35536498	chr17:35536498:T:C	3.16652e-17	-2.95827e-10	0.690165	0.000660835	-2.95827e-10	1.09062
35536644	chr17:35536644:A:G	1.29987e-14	8.30759	-1.60004	3.13852e-05	-0.383288	-1.57326
35536781	chr17:35536781:C:G	5.38854e-17	-2.95827e-10	1.22181	0.000946871	-2.95827e-10	1.45028
35537039	chr17:35537039:C:T	6.36175e-17	-2.95827e-10	1.38783	0.00111869	-2.95827e-10	1.61703
35537422	chr17:35537422:A:T	1.43828e-14	8.39379	-1.58506	3.1371e-05	-0.354172	-1.60283
35537505	chr17:35537505:C:T	3.27158e-18	-2.95827e-10	-1.57978	9.0411e-05	-2.95827e-10	-0.898517
35537613	chr17:35537613:A:G	1.21671e-16	2.86133	-0.825063	5.13148e-05	-0.394497	-1.07041
35537811	chr17:35537811:T:A	8.58368e-19	-1.38228	-1.5355	1.41506e-05	-1.22056	-1.53257
35538221	chr17:35538221:C:T	1.8203e-14	8.63395	-1.58966	3.38298e-05	-0.279235	-1.60231
35538683	chr17:35538683:A:G	1.3538e-17	-2.95827e-10	-0.159554	4.87032e-05	-2.95827e-10	-1.51714
35538801	chr17:35538801:C:A	8.388e-18	-2.95827e-10	-0.638252	7.17505e-05	-2.95827e-10	-1.12969
35539686	chr17:35539686:T:C	3.33689e-18	-2.95827e-10	-1.56001	6.41599e-05	-2.95827e-10	-1.2415
35539747	chr17:35539747:A:G	4.02468e-18	-1.37261	-5.92657e-10	3.85371e-05	-1.75126	-5.92657e-10
35539980	chr17:35539980:A:C	1.42549e-17	-2.95827e-10	-0.107952	0.000116208	-2.95827e-10	-0.647499
35540046	chr17:35540046:C:A	9.86469e-14	8.91855	-0.184301	9.18595e-05	-0.211896	-0.670727
35540095	chr17:35540095:T:C	1.4851e-13	8.70364	0.439719	0.000137199	-0.301657	-0.17979
35540327	chr17:35540327:G:A	1.40549e-13	8.29741	0.79085	0.00011407	-0.475193	-0.190882
35540350	chr17:35540350:A:C	7.49016e-18	0.293217	-1.04468	2.37337e-05	-0.870471	-1.36551
35540391	chr17:35540391:A:G	2.23672e-13	8.07498	1.47791	0.000173138	-0.565821	0.317026
35540659	chr17:35540659:C:T	2.37345e-18	-1.51262	-0.388086	1.94011e-05	-1.97512	-0.462435
35540839	chr17:35540839:C:A	1.0631e-17	-2.95827e-10	-0.401282	4.49833e-05	-2.95827e-10	-1.59659
35540987	chr17:35540987:C:T	3.22956e-13	9.92022	-5.92657e-10	0.000321709	0.370763	-5.92657e-10
35541013	chr17:35541013:A:AG	4.47661e-18	0.308557	-1.57474	0.00471936	4.52797	-1.47142
35541179	chr17:35541179:C:T	1.09697e-17	-2.95827e-10	-0.369914	8.00576e-05	-2.95827e-10	-1.02014
35541186	chr17:35541186:A:T	3.21928e-18	-2.95827e-10	-1.59589	4.54458e-05	-2.95827e-10	-1.58636
35541401	chr17:35541401:C:T	3.33045e-18	-2.95827e-10	-1.56195	6.61824e-05	-2.95827e-10	-1.21047
35541737	chr17:35541737:A:G	1.77222e-16	4.0027	-1.59035	0.000110681	-0.3027	-0.393528
35541778	chr17:35541778:A:T	1.44876e-13	9.9032	-0.784622	5.73606e-05	-0.364846	-0.988679
35541839	chr17:35541839:A:G	5.20233e-18	-1.38086	0.264909	1.00463e-05	-2.01284	-1.08284
35541890	chr17:35541890:A:G	2.82783e-18	-1.68666	-0.0388877	0.000134181	0.191143	-0.694835
35541973	chr17:35541973:G:A	2.47198e-17	-2.95827e-10	0.442551	0.000135842	-2.95827e-10	-0.491393
35542282	chr17:35542282:G:A	9.59357e-18	-2.95827e-10	-0.503961	4.47462e-05	-2.95827e-10	-1.60188
35542306	chr17:35542306:GAC:G	9.41757e-18	-2.95827e-10	-0.522477	4.47251e-05	-2.95827e-10	-1.60235
35542442	chr17:35542442:T:C	3.9175e-18	-2.95827e-10	-1.3996	4.91824e-05	-2.95827e-10	-1.50735
35543199	chr17:35543199:T:A	6.62479e-18	-2.95827e-10	-0.874234	5.75235e-05	-2.95827e-10	-1.35069
35543716	chr17:35543716:C:G	1.33073e-18	-1.32405	-1.15528	0.000298678	1.77204	-1.47556
35543851	chr17:35543851:G:A	1.44519e-17	-2.95827e-10	-0.0942266	0.00011665	-2.95827e-10	-0.643707
35544184	chr17:35544184:A:C	3.19702e-18	-2.95827e-10	-1.60284	8.52619e-05	-2.95827e-10	-0.957155
35544262	chr17:35544262:C:T	2.85243e-17	-0.674704	1.26041	5.26547e-05	-2.00685	0.567718
35544381	chr17:35544381:A:G	9.00864e-18	-2.95827e-10	-0.56687	4.47146e-05	-2.95827e-10	-1.60258
35545158	chr17:35545158:ATTC:A	1.97106e-17	0.216101	-5.92657e-10	3.00925e-05	-1.99861	-5.92657e-10
35545238	chr17:35545238:G:A	3.28661e-18	0.0274582	-1.60265	0.00987507	4.48606	-0.691175
35545388	chr17:35545388:G:A	9.8276e-18	-0.73625	0.256391	2.07857e-05	-2.0166	-0.352014
35545627	chr17:35545627:T:C	3.26621e-18	-2.95827e-10	-1.58142	4.66403e-05	-2.95827e-10	-1.56042
35545630	chr17:35545630:G:A	1.78207e-14	4.61969	2.40337	2.86475e-05	-0.445465	-1.60235
35545675	chr17:35545675:T:A	2.10322e-18	-1.08587	-0.935717	1.15764e-05	-2.0407	-0.913213
35545778	chr17:35545778:A:G	3.08715e-18	-0.0353813	-1.60242	0.0090379	4.38285	-0.676552
35545885	chr17:35545885:A:G	3.64497e-18	-2.95827e-10	-1.47171	6.23546e-05	-2.95827e-10	-1.27005
35546482	chr17:35546482:C:T	8.30959e-18	-0.761941	0.114298	1.85784e-05	-2.02005	-0.460831
35546753	chr17:35546753:A:G	6.7963e-13	7.2579	3.40635	4.29948e-05	-2.02412	0.382321
35546829	chr17:35546829:C:T	3.07454e-18	-2.01668	0.374783	7.18748e-05	-1.89388	0.765924
35547109	chr17:35547109:T:C	2.02367e-17	-2.95827e-10	0.242442	0.000112514	-2.95827e-10	-0.679803
35547293	chr17:35547293:T:A	4.10114e-18	-0.83447	-0.51932	0.000957026	3.06364	-1.60269
35547350	chr17:35547350:T:A	3.99831e-18	-0.851146	-0.528037	0.00092458	3.02923	-1.60277
35547629	chr17:35547629:T:C	1.20862e-17	-2.95827e-10	-0.27299	8.19254e-05	-2.95827e-10	-0.997073
35547659	chr17:35547659:T:C	1.21742e-18	-1.65451	-0.913814	1.14075e-05	-1.73932	-1.2293
35548001	chr17:35548001:G:A	1.26111e-17	-2.95827e-10	-0.23048	0.000100039	-2.95827e-10	-0.797327
35548243	chr17:35548243:T:A	2.24068e-17	0.597934	-0.253624	0.000442381	-0.773786	1.46307
35548265	chr17:35548265:G:A	1.60202e-12	10.493	1.02868	0.000392962	-0.179624	0.750453
35548669	chr17:35548669:T:A	9.54452e-18	-0.509087	-5.92657e-10	0.000354997	0.469226	-5.92657e-10
35549110	chr17:35549110:A:G	1.53515e-17	-0.0338391	-5.92657e-10	3.12566e-05	-1.96065	-5.92657e-10
35549840	chr17:35549840:G:T	5.55099e-14	8.15926	-5.92657e-10	6.34856e-05	-1.25207	-5.92657e-10
35550089	chr17:35550089:C:G	1.61415e-17	-2.95827e-10	0.0163407	9.87095e-05	-2.95827e-10	-0.810702
35550328	chr17:35550328:C:T	5.23124e-19	-1.81977	-1.59323	0.000125965	0.439243	-1.00612
35550541	chr17:35550541:G:A	2.2693e-16	-2.95827e-10	2.65959	0.00047149	-2.95827e-10	0.753014
35550622	chr17:35550622:T:C	1.59617e-17	0.00514069	-5.92657e-10	3.13502e-05	-1.95766	-5.92657e-10
35551205	chr17:35551205:C:T	3.58863e-15	3.15629	2.26418	2.32076e-05	-0.683751	-1.57465
35551349	chr17:35551349:A:G	2.14257e-17	1.89777	-1.59823	0.0022061	1.2176	1.07849
35551867	chr17:35551867:C:A	5.80072e-19	-1.99983	-1.30983	1.25097e-05	-2.02696	-0.849418
35551887	chr17:35551887:C:T	1.1028e-17	-2.95827e-10	-0.36462	9.41883e-05	-2.95827e-10	-0.857587
35552241	chr17:35552241:C:T	5.01063e-19	-1.86885	-1.58723	0.00011182	0.270596	-0.956587
35552251	chr17:35552251:C:T	8.01306e-18	0.845005	-1.52899	0.0363554	6.31913	-1.22091
35552306	chr17:35552306:A:G	3.54703e-18	0.00578844	-1.50473	7.28282e-06	-2.04177	-1.3756
35552762	chr17:35552762:A:G	1.07556e-17	-2.95827e-10	-0.389626	4.48019e-05	-2.95827e-10	-1.60063
35552795	chr17:35552795:C:T	1.107e-17	-2.95827e-10	-0.360816	5.76802e-05	-2.95827e-10	-1.34797
35552984	chr17:35552984:C:G	2.28526e-17	1.96671	-1.6027	0.00168277	1.19259	0.832728
35553051	chr17:35553051:C:T	3.85473e-18	-2.95827e-10	-1.41575	4.56008e-05	-2.95827e-10	-1.58296
35553286	chr17:35553286:T:C	2.63818e-14	7.41538	-5.92657e-10	7.66024e-05	-1.06425	-5.92657e-10
35553436	chr17:35553436:C:G	8.50709e-18	0.914326	-1.53848	0.041868	6.43749	-1.19809
35553617	chr17:35553617:A:G	1.04997e-18	-1.20607	-1.51023	5.85284e-05	-1.1424	-0.190969
35553657	chr17:35553657:G:T	6.11215e-19	-1.88942	-1.36794	7.61591e-06	-1.9582	-1.41444
35553672	chr17:35553672:G:A	7.93994e-18	0.840124	-1.53327	0.0362978	6.308	-1.21137
35553684	chr17:35553684:A:G	7.95737e-15	3.36385	2.85295	2.19077e-05	-0.776594	-1.53945
35553887	chr17:35553887:G:A	3.8532e-18	-2.95827e-10	-1.41615	0.000162728	-2.95827e-10	-0.3108
35553998	chr17:35553998:T:C	8.3149e-18	0.893328	-1.54033	0.0405956	6.40177	-1.19324
35554209	chr17:35554209:C:A	8.13575e-18	0.851111	-1.5199	0.036081	6.33004	-1.2394
35554407	chr17:35554407:T:C	4.65128e-17	-2.95827e-10	1.07467	0.000314576	-2.95827e-10	0.348342
35554612	chr17:35554612:T:C	4.6482e-19	-1.95768	-1.57348	8.54955e-05	-0.0709548	-0.883464
35554715	chr17:35554715:A:G	3.91268e-18	0.195351	-1.59618	1.04933e-05	-2.03763	-1.01451
35555046	chr17:35555046:TGG:T	2.51343e-18	-1.8434	-5.92657e-10	2.9555e-05	-2.01663	-5.92657e-10
35555225	chr17:35555225:A:C	4.06643e-18	0.237059	-1.59935	1.08396e-05	-2.03539	-0.984284
35555308	chr17:35555308:C:T	5.67568e-19	-1.80583	-1.52562	2.36662e-05	-0.638153	-1.60068
35555559	chr17:35555559:A:C	1.06518e-17	-2.95827e-10	-0.399325	5.91185e-05	-2.95827e-10	-1.32334
35555701	chr17:35555701:C:T	5.38386e-15	7.12934	-1.30323	1.25903e-05	-1.74978	-1.12018
35555998	chr17:35555998:T:A	3.23332e-18	-2.95827e-10	-1.59155	4.54031e-05	-2.95827e-10	-1.5873
35556007	chr17:35556007:A:G	2.32693e-18	-1.9205	-5.92657e-10	2.88663e-05	-2.04021	-5.92657e-10
35556651	chr17:35556651:G:C	7.22037e-19	-2.0422	-1.04854	4.09923e-05	-1.90533	0.215834
35556770	chr17:35556770:G:T	5.59306e-17	-2.95827e-10	1.25906	7.46916e-05	-2.95827e-10	-1.08952
35556987	chr17:35556987:C:T	2.16133e-17	-2.95827e-10	0.308255	0.000133369	-2.95827e-10	-0.50976
35557785	chr17:35557785:T:C	0.188087	27.3147	9.69592	6.47463e-06	-2.04114	-1.49385
35558412	chr17:35558412:G:A	4.73167e-16	3.25911	0.135289	1.8497e-05	-1.63648	-0.848797
35558448	chr17:35558448:T:C	4.26242e-15	2.72809	2.86445	4.82009e-05	-1.59753	0.0700201
35558628	chr17:35558628:A:G	1.54082e-15	2.02985	2.54517	8.0263e-06	-1.77599	-1.54417
35558653	chr17:35558653:C:T	2.02571e-17	1.37659	-1.13314	7.05733e-06	-1.91271	-1.5361
35558717	chr17:35558717:A:G	5.29538e-16	3.36889	0.138059	1.79492e-05	-1.66657	-0.848764
35558885	chr17:35558885:A:G	0.288977	27.4534	9.98667	5.98404e-06	-2.04108	-1.5727
35558887	chr17:35558887:A:G	3.37578e-17	-2.95827e-10	0.754159	0.000221755	-2.95827e-10	-0.00130846
35558987	chr17:35558987:G:A	1.24132e-15	1.76661	2.59227	8.67238e-06	-1.70448	-1.53826
35559017	chr17:35559017:G:A	1.58845e-17	0.000289041	-5.92657e-10	3.15539e-05	-1.95119	-5.92657e-10
35559396	chr17:35559396:A:G	4.38854e-18	-2.95827e-10	-1.28606	4.68601e-05	-2.95827e-10	-1.55572
35559398	chr17:35559398:T:A	2.59403e-16	2.79333	-5.92657e-10	3.07664e-05	-1.97646	-5.92657e-10
35559417	chr17:35559417:T:A	5.36162e-18	-2.95827e-10	-1.08579	4.99607e-05	-2.95827e-10	-1.49165
35559490	chr17:35559490:G:C	5.62266e-17	-2.95827e-10	1.26434	7.46671e-05	-2.95827e-10	-1.08984
35559745	chr17:35559745:C:T	3.92529e-17	0.904973	-5.92657e-10	0.188738	6.74523	-5.92657e-10
35559919	chr17:35559919:C:A	1.33343e-13	9.31633	-0.280701	5.82811e-06	-2.03902	-1.60117
35560074	chr17:35560074:T:C	7.37696e-18	-2.95827e-10	-0.766693	0.000159333	-2.95827e-10	-0.331886
35560078	chr17:35560078:TC:T	1.5681e-17	-0.0126021	-5.92657e-10	3.16425e-05	-1.94838	-5.92657e-10
35560351	chr17:35560351:G:C	1.49657e-17	-0.0592939	-5.92657e-10	3.19709e-05	-1.93806	-5.92657e-10
35560775	chr17:35560775:C:T	3.72552e-17	1.90403	-1.05129	7.50969e-06	-1.81615	-1.57054
35561210	chr17:35561210:T:C	3.00911e-15	2.59652	2.64783	4.07313e-05	-1.63701	-0.0588796
35561292	chr17:35561292:T:C	1.38007e-13	9.4723	-0.402298	5.8364e-06	-2.0361	-1.60266
35561437	chr17:35561437:A:G	2.96115e-17	-2.95827e-10	0.623108	5.12647e-05	-2.95827e-10	-1.46588
35561652	chr17:35561652:G:T	6.0818e-19	-1.98052	-1.28182	1.346e-05	-2.03472	-0.768434
35562151	chr17:35562151:G:A	1.30529e-17	-0.196045	-5.92657e-10	3.32514e-05	-1.89878	-5.92657e-10
35562205	chr17:35562205:C:T	6.10427e-17	1.34652	-5.92657e-10	3.56963e-05	-1.82783	-5.92657e-10
35562820	chr17:35562820:T:C	1.6686e-17	0.0495185	-5.92657e-10	3.11915e-05	-1.96274	-5.92657e-10
35562896	chr17:35562896:C:T	4.57195e-17	-2.95827e-10	1.05747	0.000264919	-2.95827e-10	0.176541
35562904	chr17:35562904:G:A	0.495024	27.9777	10.0006	5.98189e-06	-2.042	-1.57214
35563064	chr17:35563064:T:C	1.65548e-16	2.28659	0.0576206	0.000104057	0.215885	-0.97383
35563315	chr17:35563315:G:T	3.45232e-15	5.42997	-0.0482166	9.81854e-06	-1.72777	-1.39084
35563466	chr17:35563466:A:G	1.00056e-17	-2.95827e-10	-0.461907	0.000253875	-2.95827e-10	0.133958
35563498	chr17:35563498:A:G	8.25324e-18	-2.95827e-10	-0.654447	7.46916e-05	-2.95827e-10	-1.08951
35563761	chr17:35563761:G:A	1.80034e-16	2.42809	-5.92657e-10	3.22246e-05	-1.93015	-5.92657e-10
35564367	chr17:35564367:A:G	2.01813e-15	1.79304	3.05183	8.80354e-05	0.641064	-1.56621
35564518	chr17:35564518:G:A	1.00841e-17	-0.454094	-5.92657e-10	3.45773e-05	-1.85969	-5.92657e-10
35564602	chr17:35564602:T:A	1.1872e-13	9.19319	-0.273724	5.83298e-06	-2.03911	-1.60025
35564681	chr17:35564681:G:A	3.19705e-18	-2.95827e-10	-1.60282	9.3924e-05	-2.95827e-10	-0.860397
35565049	chr17:35565049:A:G	1.95411e-15	1.76941	3.04323	8.99281e-05	0.661557	-1.56543
35565068	chr17:35565068:G:T	1.07582e-14	2.81332	3.70504	1.05655e-05	-1.67545	-1.36984
35565446	chr17:35565446:G:A	4.06789e-18	-2.95827e-10	-1.36193	0.000194253	-2.95827e-10	-0.133722
35565470	chr17:35565470:C:G	4.46832e-18	-2.95827e-10	-1.26804	4.77666e-05	-2.95827e-10	-1.53656
35565519	chr17:35565519:T:C	6.6316e-17	-2.95827e-10	1.42938	8.07386e-05	-2.95827e-10	-1.01167
35565677	chr17:35565677:C:T	2.72099e-17	0.538529	-5.92657e-10	3.65042e-05	-1.80546	-5.92657e-10
35565856	chr17:35565856:G:A	4.70868e-18	-2.95827e-10	-1.21565	4.89937e-05	-2.95827e-10	-1.51119
35566189	chr17:35566189:T:C	3.33714e-15	6.68784	-1.34002	0.000219289	1.58641	-1.59891
35566554	chr17:35566554:T:C	2.34626e-17	-2.95827e-10	0.390356	4.86313e-05	-2.95827e-10	-1.51861
35566885	chr17:35566885:C:A	5.98072e-14	1.85266	6.38117	8.91724e-05	0.60488	-1.51719
35566889	chr17:35566889:C:A	1.81252e-15	4.75593	-0.0185073	0.000156837	0.671378	-1.01905
35566977	chr17:35566977:C:T	1.05442e-17	-0.409482	-5.92657e-10	3.40749e-05	-1.87432	-5.92657e-10
35567831	chr17:35567831:C:G	1.28878e-13	9.31205	-0.31048	5.81446e-06	-2.0403	-1.60223
35567844	chr17:35567844:A:G	5.91932e-19	-1.81246	-1.47696	0.000145571	0.0969255	-0.519146
35567872	chr17:35567872:G:A	4.07533e-18	-2.95827e-10	-1.3601	4.61727e-05	-2.95827e-10	-1.57049
35567996	chr17:35567996:G:C	2.13746e-15	1.81494	3.08738	8.58367e-05	0.619164	-1.5696
35568850	chr17:35568850:T:G	2.06749e-18	-2.03872	-5.92657e-10	3.27225e-05	-1.91482	-5.92657e-10
35568945	chr17:35568945:A:G	3.25334e-18	-2.95827e-10	-1.58537	0.000118895	-2.95827e-10	-0.62464
35569412	chr17:35569412:C:A	5.63263e-17	-2.95827e-10	1.26611	7.49729e-05	-2.95827e-10	-1.08576
35569944	chr17:35569944:C:A	4.28382e-18	-2.95827e-10	-1.31021	4.69586e-05	-2.95827e-10	-1.55362
35570058	chr17:35570058:A:C	3.20283e-18	-2.95827e-10	-1.60102	5.43024e-05	-2.95827e-10	-1.40832
35570122	chr17:35570122:T:G	6.36472e-17	1.3883	-5.92657e-10	3.46021e-05	-1.85897	-5.92657e-10
35570876	chr17:35570876:T:C	5.80079e-18	-2.95827e-10	-1.00706	5.18914e-05	-2.95827e-10	-1.45373
35571055	chr17:35571055:A:G	4.80349e-17	-2.95827e-10	1.10687	7.00381e-05	-2.95827e-10	-1.15384
35571071	chr17:35571071:G:A	5.25632e-17	-2.95827e-10	1.19696	7.27604e-05	-2.95827e-10	-1.11571
35571111	chr17:35571111:G:T	1.58561e-15	1.79007	2.8136	8.83139e-05	0.621772	-1.54376
35571121	chr17:35571121:G:C	3.25149e-18	-2.95827e-10	-1.58594	5.10794e-05	-2.95827e-10	-1.4695
35571176	chr17:35571176:G:C	5.59691e-18	-2.95827e-10	-1.04284	5.097e-05	-2.95827e-10	-1.47165
35571318	chr17:35571318:A:G	6.35323e-16	1.3849	2.30418	9.57728e-06	-1.59738	-1.54611
35571389	chr17:35571389:G:A	1.06337e-17	-0.40103	-5.92657e-10	3.39806e-05	-1.87709	-5.92657e-10
35571878	chr17:35571878:C:T	1.26822e-15	1.68586	2.69446	9.72867e-05	0.70463	-1.52985
35571914	chr17:35571914:G:A	1.28908e-15	1.5253	2.87133	0.00010963	0.845004	-1.55077
35572005	chr17:35572005:C:G	8.18695e-18	-0.662512	-5.92657e-10	3.00046e-05	-2.00153	-5.92657e-10
35572178	chr17:35572178:C:T	9.41911e-18	-2.95827e-10	-0.522313	8.28543e-05	-2.95827e-10	-0.985799
35572217	chr17:35572217:A:G	2.1488e-18	-2.00015	-5.92657e-10	2.88921e-05	-2.03932	-5.92657e-10
35572317	chr17:35572317:G:A	1.46319e-17	-2.95827e-10	-0.0818468	8.96692e-05	-2.95827e-10	-0.906756
35572531	chr17:35572531:C:T	2.43456e-15	6.4198	-1.38733	0.000183251	1.41057	-1.60259
35572653	chr17:35572653:A:G	3.65069e-18	-2.95827e-10	-1.47014	6.94613e-05	-2.95827e-10	-1.16211
35572827	chr17:35572827:CCT:C	3.44804e-17	0.775337	-5.92657e-10	0.148432	6.505	-5.92657e-10
35572955	chr17:35572955:G:A	4.46104e-18	-2.95827e-10	-1.26967	4.77926e-05	-2.95827e-10	-1.53601
35573232	chr17:35573232:C:T	9.13055e-18	-2.95827e-10	-0.553428	9.04911e-05	-2.95827e-10	-0.897631
35573676	chr17:35573676:A:G	3.24904e-18	-2.95827e-10	-1.58669	5.79975e-05	-2.95827e-10	-1.34248
35573812	chr17:35573812:T:C	3.94908e-18	-2.95827e-10	-1.39157	0.000175904	-2.95827e-10	-0.232946
35573912	chr17:35573912:G:C	3.73459e-18	-2.95827e-10	-1.44742	4.55108e-05	-2.95827e-10	-1.58493
35573943	chr17:35573943:C:T	5.64087e-17	-2.95827e-10	1.26757	7.49897e-05	-2.95827e-10	-1.08553
35573983	chr17:35573983:T:G	9.08014e-18	-2.95827e-10	-0.558964	8.04237e-05	-2.95827e-10	-1.01557
35574149	chr17:35574149:A:G	5.32489e-16	1.39144	2.12107	9.21703e-06	-1.59738	-1.58445
35574396	chr17:35574396:T:TA	1.54463e-15	1.52461	3.05287	0.000108156	0.845871	-1.56518
35574544	chr17:35574544:A:T	5.65737e-16	1.3912	2.18187	9.42213e-06	-1.59977	-1.56005
35574559	chr17:35574559:C:T	7.17741e-14	8.74467	-0.328448	5.80475e-06	-2.04217	-1.60204
35574791	chr17:35574791:A:G	9.41213e-18	-2.95827e-10	-0.523054	8.2804e-05	-2.95827e-10	-0.986406
35574946	chr17:35574946:C:G	1.22186e-15	1.50113	2.84195	0.000112946	0.871433	-1.5474
35575001	chr17:35575001:A:T	5.53431e-18	-2.95827e-10	-1.05409	0.000140473	-2.95827e-10	-0.457871
35575146	chr17:35575146:A:G	5.42498e-18	-2.95827e-10	-1.07404	5.02058e-05	-2.95827e-10	-1.48675
35575229	chr17:35575229:TAAC:T	1.04877e-17	-0.414853	-5.92657e-10	3.40981e-05	-1.87364	-5.92657e-10
35575485	chr17:35575485:A:G	5.59636e-18	-2.95827e-10	-1.04294	5.09946e-05	-2.95827e-10	-1.47116
35575616	chr17:35575616:G:T	0.0233028	25.0084	9.91395	6.35329e-06	-1.99405	-1.55986
35575995	chr17:35575995:G:A	1.25113e-17	-2.95827e-10	-0.238423	0.000339493	-2.95827e-10	0.424571
35576129	chr17:35576129:A:T	3.22153e-18	-2.95827e-10	-1.5952	7.3799e-05	-2.95827e-10	-1.10154
35576182	chr17:35576182:CTG:C	3.67877e-17	-2.95827e-10	0.840111	0.000222822	-2.95827e-10	0.00348956
35576513	chr17:35576513:TTAA:T	4.88218e-18	-2.95827e-10	-1.17946	5.07998e-05	-2.95827e-10	-1.47499
35576708	chr17:35576708:G:A	1.07015e-17	-2.95827e-10	-0.394666	9.06128e-05	-2.95827e-10	-0.896287
35576867	chr17:35576867:A:G	2.80628e-15	6.6137	-1.43914	0.000208059	1.53587	-1.60093
35576935	chr17:35576935:CTA:C	5.69349e-17	-2.95827e-10	1.27685	7.54141e-05	-2.95827e-10	-1.07989
35577773	chr17:35577773:T:G	1.03154e-17	-0.431415	-5.92657e-10	3.42714e-05	-1.86857	-5.92657e-10
35577813	chr17:35577813:G:A	9.05713e-17	1.74108	-5.92657e-10	0.000537189	0.883467	-5.92657e-10
35578555	chr17:35578555:G:A	7.41118e-16	1.63336	2.20975	8.50071e-06	-1.68552	-1.57722
35578726	chr17:35578726:C:T	2.1597e-16	2.15793	0.452159	1.04328e-05	-1.4871	-1.57083
35579713	chr17:35579713:G:A	1.02015e-17	-0.442517	-5.92657e-10	3.44027e-05	-1.86475	-5.92657e-10
35579828	chr17:35579828:TAAGTG:T	5.27563e-15	6.56281	-0.75701	0.000220868	1.49895	-1.50427
35580060	chr17:35580060:G:T	1.11456e-17	-2.95827e-10	-0.354009	9.42244e-05	-2.95827e-10	-0.857204
35580498	chr17:35580498:TGC:T	3.49478e-10	11.768	5.13889	5.97412e-06	-2.01647	-1.59898
35580630	chr17:35580630:G:A	0.00131035	24.8776	7.16645	6.07583e-06	-1.99779	-1.60077
35581178	chr17:35581178:C:G	1.01996e-14	2.70331	3.76173	1.09998e-05	-1.65292	-1.35208
35581555	chr17:35581555:T:A	3.37126e-18	-2.95827e-10	-1.54977	4.55488e-05	-2.95827e-10	-1.5841
35581630	chr17:35581630:C:T	8.85293e-16	1.44073	2.58014	9.66447e-06	-1.62714	-1.50728
35581689	chr17:35581689:C:T	4.578e-18	-2.95827e-10	-1.24379	4.73975e-05	-2.95827e-10	-1.54431
35582023	chr17:35582023:C:T	1.62859e-17	-2.95827e-10	0.0252442	4.6586e-05	-2.95827e-10	-1.56158
35582326	chr17:35582326:T:C	1.40965e-14	6.78863	-5.92657e-10	6.26527e-05	-1.26528	-5.92657e-10
35582569	chr17:35582569:G:A	8.97383e-16	5.62934	-1.59491	0.000127363	1.00222	-1.55806
35582743	chr17:35582743:G:T	4.04405e-17	-2.95827e-10	0.934778	6.60429e-05	-2.95827e-10	-1.21258
35583418	chr17:35583418:C:T	4.43521e-18	-2.95827e-10	-1.27548	0.00014385	-2.95827e-10	-0.43411
35583468	chr17:35583468:C:T	2.50613e-17	-2.95827e-10	0.456269	0.000218909	-2.95827e-10	-0.0142254
35583835	chr17:35583835:T:A	9.07339e-18	-0.559708	-5.92657e-10	3.57235e-05	-1.82707	-5.92657e-10
35584121	chr17:35584121:C:T	3.23991e-18	-2.95827e-10	-1.58951	0.000112604	-2.95827e-10	-0.679007
35584196	chr17:35584196:C:G	2.15641e-18	-1.99661	-5.92657e-10	2.88351e-05	-2.04129	-5.92657e-10
35584254	chr17:35584254:G:A	4.98559e-15	6.81672	-1.06747	1.33344e-05	-1.28737	-1.52517
35584283	chr17:35584283:C:T	1.96732e-15	1.78722	3.03215	8.24845e-05	0.592558	-1.58283
35584466	chr17:35584466:G:A	7.21181e-18	-2.95827e-10	-0.789334	5.84588e-05	-2.95827e-10	-1.33456
35584650	chr17:35584650:T:C	3.9317e-18	-2.95827e-10	-1.39598	4.6202e-05	-2.95827e-10	-1.56986
35585211	chr17:35585211:G:A	4.26958e-15	6.32526	-0.731047	0.000196886	1.36239	-1.48265
35585675	chr17:35585675:T:G	4.60145e-17	-2.95827e-10	1.0639	6.9382e-05	-2.95827e-10	-1.16326
35585685	chr17:35585685:C:T	3.33494e-18	-2.95827e-10	-1.5606	5.42547e-05	-2.95827e-10	-1.40919
35586035	chr17:35586035:C:A	3.98229e-14	8.62206	-0.794914	5.92022e-06	-2.04198	-1.58253
35586124	chr17:35586124:A:G	0.0015802	24.6931	7.5382	6.13816e-06	-1.99301	-1.59535
35586417	chr17:35586417:T:C	6.88143e-16	5.3508	-1.58185	0.000105609	0.836206	-1.57935
35586434	chr17:35586434:C:T	5.30599e-19	-1.83868	-1.56012	2.2667e-05	-0.679573	-1.6024
35586671	chr17:35586671:C:CA	3.63919e-14	8.50001	-0.762962	5.8974e-06	-2.04112	-1.58725
35586970	chr17:35586970:C:T	1.03685e-15	1.45496	2.72393	9.81682e-06	-1.6349	-1.48388
35587112	chr17:35587112:T:A	1.59812e-16	2.30895	-5.92657e-10	3.2505e-05	-1.92149	-5.92657e-10
35587154	chr17:35587154:A:G	1.6572e-14	6.95041	-5.92657e-10	6.57668e-05	-1.21677	-5.92657e-10
35588026	chr17:35588026:G:C	8.62799e-18	-0.610042	-5.92657e-10	3.64831e-05	-1.80603	-5.92657e-10
35588581	chr17:35588581:A:G	3.27875e-18	-2.95827e-10	-1.57759	5.35439e-05	-2.95827e-10	-1.42238
35589493	chr17:35589493:G:A	3.23277e-18	-2.95827e-10	-1.59171	7.02471e-05	-2.95827e-10	-1.15086
35589569	chr17:35589569:T:C	1.04139e-17	-2.95827e-10	-0.421908	0.000100681	-2.95827e-10	-0.790923
35589676	chr17:35589676:G:A	1.54549e-16	2.27546	-5.92657e-10	3.25487e-05	-1.92014	-5.92657e-10
35590171	chr17:35590171:G:A	4.4111e-15	6.37499	-0.748163	0.000197801	1.38425	-1.49988
35590235	chr17:35590235:C:T	5.44867e-17	-2.95827e-10	1.2329	7.47528e-05	-2.95827e-10	-1.0887
35590408	chr17:35590408:A:G	3.38103e-14	8.69205	-1.02859	6.27767e-06	-2.04219	-1.52369
35590935	chr17:35590935:G:A	4.06208e-16	2.42747	0.814339	9.14247e-06	-1.58713	-1.60282
35591057	chr17:35591057:C:T	0.000886476	24.2995	7.35376	6.21162e-06	-1.97758	-1.59888
35591255	chr17:35591255:G:A	7.81993e-18	-2.95827e-10	-0.708378	4.5215e-05	-2.95827e-10	-1.59145
35591292	chr17:35591292:A:G	1.87377e-15	6.26133	-1.49067	0.000172613	1.34089	-1.59272
35591761	chr17:35591761:A:G	6.11668e-17	-2.95827e-10	1.34855	7.84619e-05	-2.95827e-10	-1.04027
35592125	chr17:35592125:TTTTTC:T	1.25889e-15	1.38465	2.98828	1.04563e-05	-1.61645	-1.43923
35592307	chr17:35592307:T:TA	6.04136e-17	-2.95827e-10	1.33616	7.80105e-05	-2.95827e-10	-1.04604
35592773	chr17:35592773:C:T	3.89286e-16	2.43313	0.766132	9.12321e-06	-1.58937	-1.60269
35593601	chr17:35593601:A:C	2.59263e-14	8.44914	-1.05118	6.34206e-06	-2.04073	-1.51495
35593700	chr17:35593700:A:G	3.87183e-18	-2.95827e-10	-1.41133	4.55371e-05	-2.95827e-10	-1.58436
35594141	chr17:35594141:C:T	1.08652e-15	4.57559	-0.349908	0.00012377	0.547761	-1.13222
35594287	chr17:35594287:T:A	1.04139e-17	-2.95827e-10	-0.421908	0.000100681	-2.95827e-10	-0.790923
35594313	chr17:35594313:T:A	3.20067e-18	-2.95827e-10	-1.60169	4.60558e-05	-2.95827e-10	-1.57303
35594319	chr17:35594319:T:C	9.43229e-14	8.53294	0.156481	8.57123e-06	-2.04211	-1.21236
35594744	chr17:35594744:G:C	2.94307e-14	8.54865	-1.02391	6.27027e-06	-2.04165	-1.52541
35594838	chr17:35594838:G:T	1.37682e-15	1.60566	2.85682	9.41445e-05	0.721045	-1.5791
35595036	chr17:35595036:A:G	4.64396e-15	6.87993	-1.20166	1.44163e-05	-1.26799	-1.46653
35595130	chr17:35595130:G:A	4.92017e-15	6.49111	-0.755064	0.000212414	1.45874	-1.50308
35595377	chr17:35595377:C:T	3.75097e-16	2.29757	0.864562	9.4112e-06	-1.5586	-1.60238
35595409	chr17:35595409:C:T	2.3638e-15	6.47705	-1.47408	0.000197719	1.481	-1.59703
35595414	chr17:35595414:G:C	6.04043e-17	-2.95827e-10	1.33601	7.8033e-05	-2.95827e-10	-1.04575
35595723	chr17:35595723:T:C	1.83694e-14	2.94269	4.1107	1.19607e-05	-1.7378	-1.18345
35595725	chr17:35595725:T:G	3.93577e-18	-1.39495	-5.92657e-10	3.46357e-05	-1.858	-5.92657e-10
35595981	chr17:35595981:C:G	9.69125e-16	1.39277	2.71857	9.68671e-06	-1.6164	-1.51573
35596375	chr17:35596375:T:C	9.64899e-18	-2.95827e-10	-0.498201	8.45416e-05	-2.95827e-10	-0.965639
35596545	chr17:35596545:G:A	3.2939e-14	8.66867	-1.03131	6.28434e-06	-2.04217	-1.52265
35596725	chr17:35596725:C:T	5.51168e-19	-2.03993	-1.32084	1.2791e-05	-1.96407	-0.890069
35596810	chr17:35596810:C:T	6.07466e-17	-2.95827e-10	1.34166	7.82214e-05	-2.95827e-10	-1.04334
35596975	chr17:35596975:G:T	4.91601e-15	5.31129	0.423906	8.30496e-06	-1.73135	-1.55468
35597145	chr17:35597145:C:G	6.00616e-17	-2.95827e-10	1.33032	7.78425e-05	-2.95827e-10	-1.04819
35597147	chr17:35597147:A:G	1.95741e-14	7.11691	-5.92657e-10	6.90674e-05	-1.1678	-5.92657e-10
35597289	chr17:35597289:A:G	3.23153e-18	-2.95827e-10	-1.5921	7.04271e-05	-2.95827e-10	-1.14831
35597358	chr17:35597358:G:A	6.7795e-15	5.48093	0.575675	8.42014e-06	-1.6952	-1.57706
35597469	chr17:35597469:A:G	3.23277e-18	-2.95827e-10	-1.59171	7.02471e-05	-2.95827e-10	-1.15086
35597568	chr17:35597568:G:A	4.13428e-16	2.44561	0.813815	9.08687e-06	-1.59322	-1.60283
35597878	chr17:35597878:G:A	9.45296e-18	-0.518725	-5.92657e-10	3.51259e-05	-1.84395	-5.92657e-10
35598042	chr17:35598042:C:T	7.09501e-14	8.37198	0.0326966	8.10183e-06	-2.04104	-1.26976
35598503	chr17:35598503:C:T	7.98382e-18	-2.95827e-10	-0.687637	6.00431e-05	-2.95827e-10	-1.30782
35598736	chr17:35598736:A:G	2.78738e-16	1.93735	0.927866	6.93957e-05	0.358484	-1.52154
35598743	chr17:35598743:G:A	2.33708e-15	6.46046	-1.46885	0.000194861	1.46779	-1.59839
35598887	chr17:35598887:A:G	1.6289e-14	2.971	3.96219	1.15064e-05	-1.73402	-1.22596
35598900	chr17:35598900:A:G	1.22686e-18	-1.09499	-1.4656	6.1321e-06	-1.99467	-1.59468
35599364	chr17:35599364:G:A	4.05998e-18	0.234477	-1.59835	0.000157584	1.24952	-1.59245
35599670	chr17:35599670:G:A	1.1109e-17	-2.95827e-10	-0.357298	9.39958e-05	-2.95827e-10	-0.859632
35599779	chr17:35599779:A:C	5.39261e-18	-2.95827e-10	-1.08002	4.56888e-05	-2.95827e-10	-1.58103
35599965	chr17:35599965:A:G	1.59771e-14	6.91386	-5.92657e-10	6.50213e-05	-1.22817	-5.92657e-10
35600057	chr17:35600057:A:G	5.19932e-17	-2.95827e-10	1.18606	0.000296133	-2.95827e-10	0.287926
35600106	chr17:35600106:GA:G	2.48076e-16	-2.95827e-10	2.74868	5.18632e-05	-2.95827e-10	-1.45427
35600107	chr17:35600107:A:G	9.89634e-18	-0.00614991	-0.466739	0.000144331	1.05789	-1.48866
35600773	chr17:35600773:G:A	4.31374e-15	6.73815	-1.13365	1.3268e-05	-1.30997	-1.50756
35600821	chr17:35600821:TAA:T	5.35779e-19	-1.79827	-1.59082	5.32876e-05	0.0626683	-1.48985
35601002	chr17:35601002:G:A	1.66852e-17	-2.95827e-10	0.0494687	0.000480366	-2.95827e-10	0.771665
35601139	chr17:35601139:G:T	8.47725e-16	5.56245	-1.58495	0.00012067	0.965694	-1.57552
35601641	chr17:35601641:G:A	3.25995e-18	-2.95827e-10	-1.58334	0.000115851	-2.95827e-10	-0.65058
35601894	chr17:35601894:C:G	3.0974e-14	8.61851	-1.04266	6.32231e-06	-2.04197	-1.51683
35602272	chr17:35602272:G:A	8.25005e-16	5.53683	-1.5865	0.000119187	0.951341	-1.57353
35602490	chr17:35602490:C:A	1.04306e-17	-2.95827e-10	-0.420312	8.96252e-05	-2.95827e-10	-0.907246
35602563	chr17:35602563:A:G	4.03338e-05	22.6721	5.89106	6.50976e-06	-1.92686	-1.60272
35602812	chr17:35602812:T:G	3.11954e-16	-2.95827e-10	2.9778	6.4354e-05	-2.95827e-10	-1.23848
35602926	chr17:35602926:G:A	1.8625e-17	-2.95827e-10	0.159451	0.000105931	-2.95827e-10	-0.740095
35603002	chr17:35603002:A:G	2.12044e-14	8.40438	-1.20747	9.7147e-06	-2.03888	-1.09036
35603293	chr17:35603293:A:G	1.69725e-14	6.9743	-5.92657e-10	6.63364e-05	-1.20814	-5.92657e-10
35603439	chr17:35603439:G:A	8.57378e-16	5.57532	-1.5865	0.000122083	0.975347	-1.57353
35603574	chr17:35603574:A:G	2.45652e-18	-1.86631	-5.92657e-10	2.9035e-05	-2.03438	-5.92657e-10
35603592	chr17:35603592:C:T	6.98445e-18	-2.95827e-10	-0.821368	5.72639e-05	-2.95827e-10	-1.35521
35604065	chr17:35604065:G:C	6.76261e-19	-1.75231	-1.40392	8.94797e-05	0.681417	-1.59029
35604168	chr17:35604168:C:T	7.20657e-14	8.38309	0.0371928	8.11648e-06	-2.04121	-1.26777
35604196	chr17:35604196:A:G	6.02816e-17	-2.95827e-10	1.33397	7.79244e-05	-2.95827e-10	-1.04714
35604298	chr17:35604298:G:A	8.38036e-18	-2.95827e-10	-0.639162	6.32374e-05	-2.95827e-10	-1.25599
35604308	chr17:35604308:T:C	4.28982e-18	-2.95827e-10	-1.30881	4.47066e-05	-2.95827e-10	-1.60276
35604309	chr17:35604309:A:G	6.86331e-15	5.45253	0.61636	8.34234e-06	-1.70061	-1.58093
35604566	chr17:35604566:T:TGGCTAAC	1.47444e-14	2.85675	3.97682	1.19003e-05	-1.70529	-1.22102
35604772	chr17:35604772:G:A	3.24322e-18	-2.95827e-10	-1.58849	6.89474e-05	-2.95827e-10	-1.16954
35605038	chr17:35605038:A:G	3.90381e-18	-2.95827e-10	-1.4031	4.5659e-05	-2.95827e-10	-1.58168
35605129	chr17:35605129:C:T	2.32114e-17	-2.95827e-10	0.379589	0.00014268	-2.95827e-10	-0.442278
35605251	chr17:35605251:T:C	1.35994e-17	1.4422	-1.59723	1.0063e-05	-1.87734	-1.21668
35605306	chr17:35605306:T:C	2.31196e-17	-2.95827e-10	0.375626	4.87981e-05	-2.95827e-10	-1.51519
35605868	chr17:35605868:G:C	3.96305e-18	-2.95827e-10	-1.38804	4.59086e-05	-2.95827e-10	-1.57623
35606116	chr17:35606116:A:G	1.04325e-17	-2.95827e-10	-0.420132	8.96338e-05	-2.95827e-10	-0.90715
35606178	chr17:35606178:A:C	2.24757e-17	-2.95827e-10	0.34738	4.86591e-05	-2.95827e-10	-1.51804
35606214	chr17:35606214:A:G	6.05613e-17	-2.95827e-10	1.3386	7.81275e-05	-2.95827e-10	-1.04454
35606375	chr17:35606375:G:A	2.31786e-17	-2.95827e-10	0.378174	0.000114571	-2.95827e-10	-0.66169
35606572	chr17:35606572:A:G	7.34393e-17	-2.95827e-10	1.53141	8.51128e-05	-2.95827e-10	-0.958905
35606999	chr17:35606999:G:A	4.86965e-17	1.12055	-5.92657e-10	3.2727e-05	-1.91468	-5.92657e-10
35607220	chr17:35607220:AGTT:A	6.39484e-14	8.25706	0.0437157	8.124e-06	-2.03947	-1.26859
35607222	chr17:35607222:TTG:T	3.26981e-18	-2.95827e-10	-1.58032	7.0957e-05	-2.95827e-10	-1.14081
35607320	chr17:35607320:A:G	2.22611e-17	-2.95827e-10	0.337786	4.85631e-05	-2.95827e-10	-1.52002
35607476	chr17:35607476:T:C	1.54274e-16	-2.95827e-10	2.27368	4.79597e-05	-2.95827e-10	-1.53252
35607719	chr17:35607719:T:G	7.07224e-18	-2.95827e-10	-0.808876	0.000151463	-2.95827e-10	-0.382544
35607893	chr17:35607893:A:G	7.86302e-16	5.48878	-1.5865	0.000115527	0.920148	-1.57353
35608677	chr17:35608677:C:T	3.87314e-18	-2.95827e-10	-1.41099	4.5568e-05	-2.95827e-10	-1.58368
35609433	chr17:35609433:G:A	1.01343e-17	-0.449124	-5.92657e-10	3.43195e-05	-1.86717	-5.92657e-10
35609446	chr17:35609446:A:G	3.90744e-18	-2.95827e-10	-1.40217	4.56702e-05	-2.95827e-10	-1.58144
35609604	chr17:35609604:C:T	6.00647e-17	-2.95827e-10	1.33037	7.78428e-05	-2.95827e-10	-1.04819
35609636	chr17:35609636:C:T	1.44255e-14	2.83547	3.97622	1.18911e-05	-1.70825	-1.21884
35610213	chr17:35610213:C:T	7.12294e-19	-1.71666	-1.38766	0.000235891	0.349534	-0.289048
35610247	chr17:35610247:C:T	3.34917e-14	8.66568	-1.01168	6.23959e-06	-2.04216	-1.52981
35610251	chr17:35610251:TCTC:T	1.08626e-17	-0.379726	-5.92657e-10	2.94963e-05	-2.01862	-5.92657e-10
35610674	chr17:35610674:G:A	2.04081e-15	1.79018	3.06587	6.86937e-05	0.425425	-1.59865
35610764	chr17:35610764:G:A	9.96142e-18	-2.95827e-10	-0.466334	8.65314e-05	-2.95827e-10	-0.942376
35610855	chr17:35610855:C:T	1.37875e-15	1.47008	2.9938	1.01706e-05	-1.64588	-1.4375
35611021	chr17:35611021:G:A	3.93665e-18	-2.95827e-10	-1.39472	4.5796e-05	-2.95827e-10	-1.57869
35611482	chr17:35611482:C:T	2.43169e-18	-1.87647	-5.92657e-10	3.95531e-05	-1.72524	-5.92657e-10
35611487	chr17:35611487:G:A	1.16751e-15	1.5567	2.74087	9.13131e-06	-1.67659	-1.51458
35611585	chr17:35611585:G:A	2.75698e-14	8.52747	-1.06804	6.38123e-06	-2.04154	-1.50798
35611677	chr17:35611677:G:A	2.97569e-14	8.56435	-1.02859	6.28042e-06	-2.04176	-1.52369
35611878	chr17:35611878:T:C	2.60945e-17	-2.95827e-10	0.496672	0.000156103	-2.95827e-10	-0.352369
35611893	chr17:35611893:T:C	2.83199e-14	8.52068	-1.03442	6.29566e-06	-2.04152	-1.5215
35612289	chr17:35612289:C:G	5.47322e-19	-2.02711	-1.34066	1.2257e-05	-1.99938	-0.897402
35612642	chr17:35612642:C:T	1.33967e-15	1.57203	2.86309	9.67522e-05	0.748963	-1.57969
35612810	chr17:35612810:G:A	7.06609e-18	-2.95827e-10	-0.809746	0.00015129	-2.95827e-10	-0.383683
35613196	chr17:35613196:G:A	1.29605e-15	1.42136	2.98066	1.03247e-05	-1.62902	-1.43932
35613557	chr17:35613557:A:G	9.4351e-18	-0.520617	-5.92657e-10	3.51724e-05	-1.84262	-5.92657e-10
35614032	chr17:35614032:A:G	1.64669e-14	2.98343	3.96062	1.14545e-05	-1.73784	-1.22666
35614051	chr17:35614051:A:G	1.04401e-17	-2.95827e-10	-0.419403	8.96874e-05	-2.95827e-10	-0.906553
35614302	chr17:35614302:G:A	7.41477e-19	-1.71796	-1.34621	0.00025915	0.347668	-0.193144
35614944	chr17:35614944:A:G	1.57852e-15	5.58986	-0.990672	0.000125619	0.95692	-1.52655
35615218	chr17:35615218:A:G	7.28239e-18	-0.779594	-5.92657e-10	3.08098e-05	-1.97505	-5.92657e-10
35615374	chr17:35615374:G:A	1.01694e-17	-2.95827e-10	-0.445668	8.78983e-05	-2.95827e-10	-0.926703
35615521	chr17:35615521:T:C	1.87427e-15	5.76644	-0.995525	0.000140142	1.06803	-1.52826
35615568	chr17:35615568:T:C	6.00789e-17	-2.95827e-10	1.3306	7.78537e-05	-2.95827e-10	-1.04805
35616296	chr17:35616296:C:T	7.71419e-19	-1.70201	-1.32257	0.000284117	0.387692	-0.141188
35616746	chr17:35616746:AC:A	9.40858e-18	-0.523432	-5.92657e-10	3.51831e-05	-1.84232	-5.92657e-10
35616776	chr17:35616776:A:G	2.76724e-14	8.46437	-1.00123	6.22502e-06	-2.04085	-1.53346
35616789	chr17:35616789:C:T	2.91569e-14	8.53132	-1.01592	6.25285e-06	-2.0415	-1.52835
35617129	chr17:35617129:T:C	9.82363e-16	5.70667	-1.58177	0.000131728	1.05733	-1.57947
35617213	chr17:35617213:G:C	5.36482e-19	-1.78997	-1.59781	5.61059e-05	0.086642	-1.46228
35617298	chr17:35617298:C:T	6.47166e-18	-2.95827e-10	-0.897621	0.000130289	-2.95827e-10	-0.53313
35617564	chr17:35617564:C:CT	6.38226e-17	-2.95827e-10	1.39105	7.99211e-05	-2.95827e-10	-1.02184
35617571	chr17:35617571:T:A	1.3836e-15	1.63456	2.83283	9.18648e-05	0.69477	-1.57733
35617754	chr17:35617754:T:C	8.38024e-16	5.54435	-1.57836	0.000118498	0.954813	-1.5828
35617991	chr17:35617991:CT:C	7.82439e-14	8.34701	0.155523	8.57894e-06	-2.04077	-1.2128
35618100	chr17:35618100:A:G	5.97809e-17	-2.95827e-10	1.32563	7.76812e-05	-2.95827e-10	-1.05027
35618413	chr17:35618413:C:T	1.26262e-15	1.57245	2.80344	9.21288e-06	-1.67683	-1.50545
35619053	chr17:35619053:T:A	3.23028e-18	-2.95827e-10	-1.59249	4.99414e-05	-2.95827e-10	-1.49203
35619088	chr17:35619088:A:G	2.84496e-14	8.10329	-0.612453	1.29727e-05	-1.23982	-1.60022
35619095	chr17:35619095:T:G	6.29658e-17	-2.95827e-10	1.37754	7.94644e-05	-2.95827e-10	-1.02757
35619163	chr17:35619163:C:T	9.66922e-19	-1.72167	-1.07702	5.69413e-05	0.0530707	-1.41393
35619562	chr17:35619562:G:A	8.61746e-16	5.58555	-1.59164	0.000123648	0.98032	-1.56577
35619724	chr17:35619724:A:G	6.82192e-18	-2.95827e-10	-0.844913	5.64941e-05	-2.95827e-10	-1.36875
35619823	chr17:35619823:TG:T	3.7224e-18	-2.95827e-10	-1.45069	4.55038e-05	-2.95827e-10	-1.58509
35620048	chr17:35620048:A:C	3.01695e-14	8.57974	-1.03021	6.28373e-06	-2.04185	-1.52307
35620193	chr17:35620193:A:G	1.02116e-15	1.56541	2.59823	9.95812e-05	0.754208	-1.55612
35620346	chr17:35620346:G:T	7.0525e-18	-2.95827e-10	-0.811672	0.000150935	-2.95827e-10	-0.386033
35620390	chr17:35620390:C:T	2.62217e-18	-1.80105	-5.92657e-10	2.95066e-05	-2.01827	-5.92657e-10
35620400	chr17:35620400:A:G	2.60768e-14	8.43205	-1.0283	6.28732e-06	-2.0405	-1.52384
35620773	chr17:35620773:G:A	3.91708e-18	-2.95827e-10	-1.39971	6.90161e-05	-2.95827e-10	-1.16854
35621517	chr17:35621517:C:T	2.53599e-14	8.40365	-1.02778	6.28795e-06	-2.04033	-1.52392
35621726	chr17:35621726:A:G	1.32994e-16	2.12525	-5.92657e-10	4.46873e-05	-1.60319	-5.92657e-10
35622064	chr17:35622064:T:G	6.87717e-10	11.517	6.0668	6.16736e-06	-2.00974	-1.57387
35622193	chr17:35622193:A:G	2.5995e-14	8.42919	-1.02859	6.28862e-06	-2.04045	-1.52369
35622203	chr17:35622203:G:A	2.94443e-05	22.6655	5.58296	6.51901e-06	-1.92715	-1.60101
35622365	chr17:35622365:A:G	1.68542e-17	-2.95827e-10	0.0595473	9.8816e-05	-2.95827e-10	-0.809623
35622935	chr17:35622935:G:A	8.95113e-14	8.47949	0.157578	8.5762e-06	-2.04189	-1.212
35623718	chr17:35623718:G:A	4.85876e-15	5.25675	0.466734	8.16503e-06	-1.74234	-1.56068
35623799	chr17:35623799:T:C	1.01587e-17	-2.95827e-10	-0.446723	8.78314e-05	-2.95827e-10	-0.927464
35623958	chr17:35623958:A:G	8.97374e-18	-0.570752	-5.92657e-10	3.57843e-05	-1.82537	-5.92657e-10
35624731	chr17:35624731:T:A	6.3843e-14	8.32132	-0.0221929	7.91032e-06	-2.04048	-1.29424
35624737	chr17:35624737:A:T	3.27018e-18	-1.58021	-5.92657e-10	3.49995e-05	-1.84755	-5.92657e-10
35624800	chr17:35624800:G:A	7.4673e-19	-1.7127	-1.3444	0.000263544	0.362557	-0.191221
35625240	chr17:35625240:C:G	6.82192e-18	-2.95827e-10	-0.844913	5.64941e-05	-2.95827e-10	-1.36875
35625382	chr17:35625382:G:A	8.09424e-16	5.53262	-1.60135	0.000123258	0.947995	-1.5366
35626090	chr17:35626090:G:A	3.34706e-18	-1.55697	-5.92657e-10	3.16272e-05	-1.94886	-5.92657e-10
35626106	chr17:35626106:CATT:C	5.13041e-17	-2.95827e-10	1.17272	0.000292767	-2.95827e-10	0.276493
35626365	chr17:35626365:G:A	1.40494e-15	1.63072	2.85198	9.18243e-05	0.695949	-1.57895
35626473	chr17:35626473:A:G	7.3514e-17	-2.95827e-10	1.53242	0.000254516	-2.95827e-10	0.13648
35627108	chr17:35627108:G:C	4.93964e-17	-2.95827e-10	1.13482	0.000283785	-2.95827e-10	0.245336
35627508	chr17:35627508:C:G	1.24427e-15	1.3872	2.97405	1.04381e-05	-1.61725	-1.44017
35627542	chr17:35627542:A:G	2.28152e-18	-1.94021	-5.92657e-10	2.88461e-05	-2.04091	-5.92657e-10
35627991	chr17:35627991:C:T	3.88859e-18	-2.95827e-10	-1.40701	4.56042e-05	-2.95827e-10	-1.58288
35628036	chr17:35628036:A:G	4.00996e-18	-2.95827e-10	-1.37627	8.19482e-05	-2.95827e-10	-0.996795
35628358	chr17:35628358:T:A	2.30508e-05	22.2681	5.73559	6.70179e-06	-1.89798	-1.60253
35628392	chr17:35628392:A:G	9.06813e-18	-0.560288	-5.92657e-10	3.56643e-05	-1.82873	-5.92657e-10
35628737	chr17:35628737:C:T	8.42972e-16	5.55855	-1.58667	0.000120678	0.963535	-1.57329
35629141	chr17:35629141:G:T	1.30106e-15	1.44844	2.95744	1.01805e-05	-1.63889	-1.44351
35629355	chr17:35629355:G:A	4.69571e-17	-2.95827e-10	1.08418	0.000273321	-2.95827e-10	0.207765
35629402	chr17:35629402:A:T	1.43583e-14	6.80703	-5.92657e-10	6.29847e-05	-1.25999	-5.92657e-10
35629529	chr17:35629529:TATGA:T	1.39762e-17	-2.95827e-10	-0.127701	8.73103e-05	-2.95827e-10	-0.933415
35629606	chr17:35629606:G:A	9.3314e-16	5.67153	-1.59803	0.000132769	1.03375	-1.54802
35629864	chr17:35629864:C:T	1.46155e-15	4.53511	-0.0129097	0.000100522	0.321202	-1.11371
35630861	chr17:35630861:G:C	2.27326e-18	-1.94384	-5.92657e-10	3.6627e-05	-1.8021	-5.92657e-10
35631039	chr17:35631039:G:T	9.26383e-18	-0.538936	-5.92657e-10	3.53219e-05	-1.83838	-5.92657e-10
35631149	chr17:35631149:A:G	7.52135e-15	2.09326	4.06718	6.01198e-05	0.251195	-1.55774
35631327	chr17:35631327:T:C	2.05776e-17	-2.95827e-10	0.259148	4.7816e-05	-2.95827e-10	-1.53552
35631401	chr17:35631401:T:C	6.08282e-17	-2.95827e-10	1.343	7.82366e-05	-2.95827e-10	-1.04315
35631403	chr17:35631403:T:C	2.50064e-16	4.33514	-1.57848	0.000141455	1.00027	-1.45117
35631827	chr17:35631827:G:C	2.25834e-14	8.2883	-1.02838	6.30189e-06	-2.03831	-1.52373
35632137	chr17:35632137:T:C	2.10329e-18	-2.02155	-5.92657e-10	3.37649e-05	-1.88346	-5.92657e-10
35632168	chr17:35632168:T:A	3.20813e-18	-2.95827e-10	-1.59937	5.43888e-05	-2.95827e-10	-1.40672
35632226	chr17:35632226:C:T	5.14631e-17	-2.95827e-10	1.17581	0.000293506	-2.95827e-10	0.279016
35632228	chr17:35632228:G:A	0.000178223	23.1298	6.91916	6.78895e-06	-1.98429	-1.50329
35632485	chr17:35632485:T:G	3.27573e-18	-2.95827e-10	-1.57851	0.000121058	-2.95827e-10	-0.606615
35632512	chr17:35632512:T:C	8.63677e-16	5.58264	-1.5865	0.000122639	0.979894	-1.57353
35632678	chr17:35632678:A:G	4.21152e-15	1.80588	3.77464	7.36427e-05	0.478377	-1.58203
35632818	chr17:35632818:G:A	8.21434e-18	-0.659172	-5.92657e-10	4.82909e-05	-1.52564	-5.92657e-10
35632878	chr17:35632878:A:G	9.64336e-18	-2.95827e-10	-0.498784	8.42693e-05	-2.95827e-10	-0.968865
35634020	chr17:35634020:G:A	4.88952e-18	-2.95827e-10	-1.17796	5.22952e-05	-2.95827e-10	-1.44598
35634273	chr17:35634273:G:C	3.20315e-18	-2.95827e-10	-1.60092	5.36379e-05	-2.95827e-10	-1.42063
35634316	chr17:35634316:A:G	8.68799e-16	5.59563	-1.59358	0.000125068	0.987502	-1.56153
35634694	chr17:35634694:C:T	8.42935e-17	1.66925	-5.92657e-10	3.85999e-05	-1.74963	-5.92657e-10
35634953	chr17:35634953:C:T	7.13226e-16	5.39124	-1.5865	0.00010893	0.861351	-1.57353
35634990	chr17:35634990:C:T	1.42296e-17	-0.109728	-5.92657e-10	0.00046651	0.742397	-5.92657e-10
35635040	chr17:35635040:C:T	6.2883e-17	-2.95827e-10	1.37622	7.94236e-05	-2.95827e-10	-1.02809
35635146	chr17:35635146:C:T	2.99664e-14	8.49846	-0.955683	6.14545e-06	-2.04142	-1.54575
35635149	chr17:35635149:G:C	9.0148e-18	-2.95827e-10	-0.566186	6.40349e-05	-2.95827e-10	-1.24346
35635184	chr17:35635184:G:A	3.18341e-16	-2.95827e-10	2.99807	6.49666e-05	-2.95827e-10	-1.22901
35635262	chr17:35635262:C:T	0.000228939	23.1815	7.11793	6.94282e-06	-1.98636	-1.47882
35635574	chr17:35635574:G:A	1.17485e-15	1.54442	2.75942	9.25768e-06	-1.66837	-1.50906
35635726	chr17:35635726:C:T	9.12991e-18	-0.553498	-5.92657e-10	3.55829e-05	-1.83102	-5.92657e-10
35635877	chr17:35635877:C:T	4.85937e-18	-2.95827e-10	-1.18415	5.37275e-05	-2.95827e-10	-1.41896
35636679	chr17:35636679:A:G	3.80216e-18	-2.95827e-10	-1.42948	4.47932e-05	-2.95827e-10	-1.60083
35637017	chr17:35637017:A:C	1.50584e-17	-0.0531168	-5.92657e-10	0.000619157	1.02548	-5.92657e-10
35637209	chr17:35637209:T:C	6.05753e-16	5.22676	-1.58534	9.81099e-05	0.75823	-1.57503
35638564	chr17:35638564:G:A	4.66926e-17	-2.95827e-10	1.07853	0.000293798	-2.95827e-10	0.280009
35638720	chr17:35638720:C:T	8.38793e-17	-2.95827e-10	1.66433	0.00027409	-2.95827e-10	0.210572
35639205	chr17:35639205:A:C	6.21397e-16	5.25116	-1.58424	9.93582e-05	0.772368	-1.57652
35639362	chr17:35639362:A:G	1.20445e-16	-2.95827e-10	2.02614	5.77701e-05	-2.95827e-10	-1.34641
35639391	chr17:35639391:G:A	2.05134e-14	8.13918	-0.975397	6.20785e-06	-2.03483	-1.54224
35640028	chr17:35640028:T:C	7.89275e-05	22.1003	7.13418	7.44823e-06	-1.92341	-1.4715
35640251	chr17:35640251:T:A	1.99731e-17	-2.95827e-10	0.229335	0.000138627	-2.95827e-10	-0.471097
35640912	chr17:35640912:G:T	3.72679e-16	2.47259	0.683078	8.93971e-06	-1.6107	-1.60168
35640913	chr17:35640913:A:G	4.10585e-15	5.34615	0.208965	8.7081e-06	-1.72403	-1.51459
35641083	chr17:35641083:A:G	3.46592e-17	0.78051	-5.92657e-10	0.0698635	5.75142	-5.92657e-10
35641238	chr17:35641238:C:A	7.2414e-18	-2.95827e-10	-0.785239	4.56792e-05	-2.95827e-10	-1.58124
35641353	chr17:35641353:G:A	3.22094e-18	-2.95827e-10	-1.59538	4.95243e-05	-2.95827e-10	-1.50042
35641995	chr17:35641995:C:G	2.09657e-17	-2.95827e-10	0.277833	0.000114967	-2.95827e-10	-0.658234
35642308	chr17:35642308:AGTACCAT:A	5.04799e-15	1.87061	3.89108	7.05778e-05	0.427851	-1.57402
35642388	chr17:35642388:A:G	1.10499e-15	1.33894	2.90359	1.04873e-05	-1.60061	-1.45212
35642622	chr17:35642622:A:G	3.48516e-18	-2.95827e-10	-1.51654	7.12826e-05	-2.95827e-10	-1.13623
35642669	chr17:35642669:T:TA	1.04089e-17	-2.95827e-10	-0.422392	8.94737e-05	-2.95827e-10	-0.908938
35642674	chr17:35642674:T:C	4.25079e-18	-2.95827e-10	-1.31795	4.75784e-05	-2.95827e-10	-1.5405
35642817	chr17:35642817:C:T	9.38311e-16	5.4657	-1.38667	0.000230574	0.891716	-0.854029
35642892	chr17:35642892:T:C	4.46221e-16	2.4229	0.912862	9.15819e-06	-1.58662	-1.60161
35643089	chr17:35643089:C:T	3.76181e-18	-2.95827e-10	-1.44015	4.48466e-05	-2.95827e-10	-1.59964
35643688	chr17:35643688:C:T	5.8648e-14	8.17359	0.0406616	8.15459e-06	-2.03812	-1.26618
35643792	chr17:35643792:G:A	1.29184e-17	-2.95827e-10	-0.206403	8.30868e-05	-2.95827e-10	-0.982997
35643916	chr17:35643916:A:T	1.83952e-14	3.00358	4.05121	1.16747e-05	-1.74354	-1.20192
35644083	chr17:35644083:T:G	2.24281e-17	-2.95827e-10	0.345259	0.000111963	-2.95827e-10	-0.684716
35644640	chr17:35644640:C:T	9.90602e-18	-0.471911	-5.92657e-10	3.45658e-05	-1.86002	-5.92657e-10
35644744	chr17:35644744:A:G	8.77138e-18	-2.95827e-10	-0.593559	0.000216373	-2.95827e-10	-0.0258797
35644802	chr17:35644802:G:A	3.21229e-18	-2.95827e-10	-1.59807	5.49265e-05	-2.95827e-10	-1.39689
35644895	chr17:35644895:A:G	9.85542e-18	-0.477033	-5.92657e-10	3.47362e-05	-1.8551	-5.92657e-10
35645041	chr17:35645041:AAAAG:A	5.17586e-17	-2.95827e-10	1.18154	0.000295718	-2.95827e-10	0.286523
35645170	chr17:35645170:A:C	5.03616e-19	-1.90002	-1.55097	0.000101458	-0.156417	-0.626819
35645548	chr17:35645548:G:C	9.23598e-16	5.43617	-1.37294	0.000232433	0.874379	-0.828661
35645771	chr17:35645771:C:A	1.36747e-15	1.46689	2.98877	1.01772e-05	-1.64613	-1.4366
35646015	chr17:35646015:T:C	8.515e-16	5.57088	-1.58894	0.000122162	0.972496	-1.57003
35646292	chr17:35646292:G:A	4.96699e-15	1.90426	3.84126	6.84846e-05	0.401507	-1.57778
35646395	chr17:35646395:GT:G	8.31488e-16	5.54466	-1.5865	0.00012003	0.958387	-1.57353
35646443	chr17:35646443:C:T	5.16733e-17	-2.95827e-10	1.17989	0.000295191	-2.95827e-10	0.284738
35646643	chr17:35646643:T:C	2.9304e-15	1.16445	4.05339	1.18096e-05	-1.75021	-1.18375
35646732	chr17:35646732:A:G	4.27884e-17	-2.95827e-10	0.991214	0.000273337	-2.95827e-10	0.207822
35647151	chr17:35647151:C:T	9.11388e-16	5.51249	-1.46257	0.000199368	0.929206	-1.03694
35647195	chr17:35647195:A:G	7.32909e-16	5.43451	-1.60254	0.000120686	0.905055	-1.51474
35647462	chr17:35647462:G:A	1.23139e-05	23.523	3.85373	7.04813e-06	-2.02325	-1.42687
35647713	chr17:35647713:A:G	2.33539e-14	8.32045	-1.02698	6.31267e-06	-2.0392	-1.52112
35648121	chr17:35648121:T:C	5.05754e-17	-2.95827e-10	1.15841	0.000290049	-2.95827e-10	0.267166
35648386	chr17:35648386:C:T	1.80782e-17	-2.95827e-10	0.129653	0.000103862	-2.95827e-10	-0.759822
35649276	chr17:35649276:TC:T	5.14413e-18	-0.882444	-0.244753	1.75976e-05	-1.98446	-0.55066
35649516	chr17:35649516:C:T	3.11138e-16	2.38529	0.589891	9.21765e-06	-1.58381	-1.59795
35649554	chr17:35649554:G:A	6.70124e-17	-2.95827e-10	1.43982	4.49729e-05	-2.95827e-10	-1.59682
35649600	chr17:35649600:C:T	5.8205e-14	6.70917	1.4975	1.27496e-05	-1.94671	-0.910673
35649601	chr17:35649601:G:A	7.11232e-18	-2.95827e-10	-0.803225	0.000152504	-2.95827e-10	-0.375694
35649914	chr17:35649914:G:A	2.2654e-18	-1.9473	-5.92657e-10	6.94586e-05	-1.16215	-5.92657e-10
35650045	chr17:35650045:G:A	8.41883e-18	-2.95827e-10	-0.634583	0.000205171	-2.95827e-10	-0.0790394
35650142	chr17:35650142:G:A	4.77109e-18	-2.95827e-10	-1.20248	4.5036e-05	-2.95827e-10	-1.59542
35650519	chr17:35650519:C:G	2.55445e-14	8.488	-1.10488	6.45763e-06	-2.04133	-1.49629
35651079	chr17:35651079:T:C	3.33371e-18	-2.95827e-10	-1.56097	0.000129641	-2.95827e-10	-0.538111
35651204	chr17:35651204:T:C	5.35789e-17	-2.95827e-10	1.2161	0.000305324	-2.95827e-10	0.318489
35651635	chr17:35651635:G:A	2.33169e-18	-1.91846	-5.92657e-10	2.89143e-05	-2.03855	-5.92657e-10
35651871	chr17:35651871:AAACATGT:A	1.85039e-17	0.152929	-5.92657e-10	4.09548e-05	-1.69041	-5.92657e-10
35652120	chr17:35652120:A:T	4.2174e-18	-2.95827e-10	-1.32584	4.47288e-05	-2.95827e-10	-1.60227
35652129	chr17:35652129:C:T	2.73233e-15	6.01318	-0.865319	0.000175356	1.22743	-1.46349
35652285	chr17:35652285:G:A	7.74592e-18	-2.95827e-10	-0.717888	0.000185384	-2.95827e-10	-0.180451
35652781	chr17:35652781:A:G	3.29951e-18	-1.57128	-5.92657e-10	3.52079e-05	-1.84161	-5.92657e-10
35653547	chr17:35653547:C:T	2.1916e-15	5.79626	-0.868925	0.000152918	1.09177	-1.46476
35654359	chr17:35654359:C:T	2.82214e-18	-1.72756	-5.92657e-10	3.11682e-05	-1.96349	-5.92657e-10
35654364	chr17:35654364:G:GT	2.03421e-16	-2.95827e-10	2.55022	5.01681e-05	-2.95827e-10	-1.4875
35654876	chr17:35654876:TGC:T	4.85163e-17	-2.95827e-10	1.11685	0.000281286	-2.95827e-10	0.236489
35654988	chr17:35654988:C:T	2.89521e-18	-1.702	-5.92657e-10	3.02653e-05	-1.99288	-5.92657e-10
35654989	chr17:35654989:G:A	6.64263e-17	-2.95827e-10	1.43104	8.14601e-05	-2.95827e-10	-1.00277
35655462	chr17:35655462:G:A	2.37025e-14	8.36401	-1.05573	6.37653e-06	-2.03971	-1.51055
35656065	chr17:35656065:A:G	6.56794e-18	-2.95827e-10	-0.882854	5.88347e-05	-2.95827e-10	-1.32815
35656348	chr17:35656348:C:A	3.32792e-18	-2.95827e-10	-1.56271	6.32176e-05	-2.95827e-10	-1.2563
35656692	chr17:35656692:G:A	4.59683e-17	-2.95827e-10	1.0629	7.04163e-05	-2.95827e-10	-1.14846
35656706	chr17:35656706:A:AC	4.621e-18	-2.95827e-10	-1.23444	0.000214562	-2.95827e-10	-0.0342835
35656789	chr17:35656789:G:A	5.21843e-19	-1.85046	-1.56498	5.22134e-05	-0.0896146	-1.35793
35656822	chr17:35656822:T:C	3.22503e-18	-2.95827e-10	-1.59411	0.000106721	-2.95827e-10	-0.732664
35656972	chr17:35656972:A:G	1.49829e-16	2.24444	-5.92657e-10	0.00018881	-0.16214	-5.92657e-10
35657153	chr17:35657153:C:G	3.35221e-18	-2.95827e-10	-1.55543	6.45719e-05	-2.95827e-10	-1.2351
35657300	chr17:35657300:T:C	5.77888e-17	-2.95827e-10	1.29174	7.66596e-05	-2.95827e-10	-1.06351
35657487	chr17:35657487:C:G	2.02747e-17	0.244319	-5.92657e-10	0.000116562	-0.644456	-5.92657e-10
35657920	chr17:35657920:A:G	3.25796e-18	-2.95827e-10	-1.58395	5.59076e-05	-2.95827e-10	-1.37918
35658830	chr17:35658830:C:T	4.81056e-15	2.01337	3.70015	6.1982e-05	0.304161	-1.5802
35659315	chr17:35659315:G:C	1.15095e-15	5.27969	-0.996404	0.000107433	0.791538	-1.51755
35659889	chr17:35659889:A:G	9.84811e-18	-2.95827e-10	-0.477774	0.000235679	-2.95827e-10	0.0595872
35660015	chr17:35660015:T:C	2.70377e-14	8.42718	-0.987246	6.21192e-06	-2.04069	-1.53573
35660470	chr17:35660470:T:G	1.81749e-14	7.04274	-5.92657e-10	6.19318e-05	-1.27685	-5.92657e-10
35660545	chr17:35660545:G:GT	3.63689e-18	-2.95827e-10	-1.47393	6.52055e-05	-2.95827e-10	-1.22534
35661567	chr17:35661567:A:G	6.90169e-17	-2.95827e-10	1.4693	0.000244844	-2.95827e-10	0.097739
35662106	chr17:35662106:C:T	4.68433e-17	-2.95827e-10	1.08176	0.000272769	-2.95827e-10	0.205742
35662306	chr17:35662306:CTT:C	1.40461e-16	2.17988	-5.92657e-10	3.30621e-05	-1.90449	-5.92657e-10
35662389	chr17:35662389:A:T	1.14586e-17	-2.95827e-10	-0.326317	0.00010891	-2.95827e-10	-0.712359
35662500	chr17:35662500:C:T	3.21151e-18	-2.95827e-10	-1.59831	7.50711e-05	-2.95827e-10	-1.08445
35662611	chr17:35662611:G:A	6.5429e-17	-2.95827e-10	1.41591	0.000351307	-2.95827e-10	0.458778
35662676	chr17:35662676:A:G	5.90393e-19	-1.69838	-1.59364	3.14881e-05	-0.366869	-1.5864
35662740	chr17:35662740:G:A	1.04958e-15	5.76381	-1.57272	0.00013609	1.09721	-1.58678
35663023	chr17:35663023:T:C	4.50088e-18	0.270955	-1.53174	1.30002e-05	-1.2435	-1.59442
35663447	chr17:35663447:AC:A	3.70886e-17	2.1271	-1.27884	7.04708e-06	-1.88157	-1.5687
35664631	chr17:35664631:C:T	5.09072e-19	-1.87256	-1.56766	7.31939e-05	-0.156543	-0.953228
35664786	chr17:35664786:G:T	1.04325e-17	-2.95827e-10	-0.420132	8.96338e-05	-2.95827e-10	-0.90715
35665009	chr17:35665009:C:T	6.06839e-18	-0.961961	-5.92657e-10	4.03649e-05	-1.70492	-5.92657e-10
35665831	chr17:35665831:T:C	9.79162e-18	-0.483527	-5.92657e-10	3.46291e-05	-1.85819	-5.92657e-10
35666131	chr17:35666131:G:A	3.23289e-18	-2.95827e-10	-1.59168	5.01424e-05	-2.95827e-10	-1.48802
35666133	chr17:35666133:G:A	1.13596e-15	5.73791	-1.46774	0.000226565	1.07051	-1.05036
35666236	chr17:35666236:CCT:C	5.95043e-18	-2.95827e-10	-0.98159	5.80299e-05	-2.95827e-10	-1.34192
35666274	chr17:35666274:GAC:G	5.14455e-19	-1.86619	-1.56351	7.6419e-05	-0.136316	-0.930336
35666395	chr17:35666395:C:G	1.47129e-15	5.41878	-0.889932	0.000119953	0.85838	-1.47416
35666457	chr17:35666457:A:T	1.40083e-15	5.36995	-0.890181	0.000116191	0.826503	-1.47415
35666481	chr17:35666481:C:T	8.4198e-18	-2.95827e-10	-0.634468	0.000205211	-2.95827e-10	-0.0788436
35666696	chr17:35666696:A:G	1.04049e-17	-0.422775	-5.92657e-10	3.39227e-05	-1.8788	-5.92657e-10
35667017	chr17:35667017:A:G	3.34074e-18	-2.95827e-10	-1.55886	6.46867e-05	-2.95827e-10	-1.23333
35667547	chr17:35667547:C:T	1.65949e-14	2.97712	3.97468	1.17402e-05	-1.73266	-1.2072
35667896	chr17:35667896:C:T	8.17255e-18	-2.95827e-10	-0.664272	4.48266e-05	-2.95827e-10	-1.60008
35667961	chr17:35667961:G:A	6.24305e-14	9.20235	-0.925593	6.32579e-06	-2.04143	-1.51682
35668189	chr17:35668189:G:A	8.20431e-16	5.51632	-1.57154	0.000116386	0.941533	-1.5875
35668211	chr17:35668211:A:G	3.20768e-18	-2.95827e-10	-1.59951	9.74457e-05	-2.95827e-10	-0.823588
35668682	chr17:35668682:C:G	1.71819e-17	-2.95827e-10	0.0788023	0.00048985	-2.95827e-10	0.791216
35669083	chr17:35669083:G:A	7.00869e-16	5.35881	-1.57154	0.000105856	0.846698	-1.5875
35669448	chr17:35669448:G:A	1.4237e-16	2.19338	-5.92657e-10	3.29879e-05	-1.90674	-5.92657e-10
35669462	chr17:35669462:T:C	5.2755e-17	-2.95827e-10	1.2006	0.000301347	-2.95827e-10	0.305379
35669539	chr17:35669539:G:A	1.04507e-17	-0.418382	-5.92657e-10	3.38931e-05	-1.87967	-5.92657e-10
35669745	chr17:35669745:A:G	4.99873e-19	-1.86146	-1.597	6.55585e-05	-0.103789	-1.11615
35669757	chr17:35669757:G:A	8.0182e-16	5.4891	-1.56727	0.000114048	0.923991	-1.59026
35669831	chr17:35669831:A:G	7.03996e-16	5.38243	-1.59071	0.000108807	0.863235	-1.57654
35669955	chr17:35669955:T:A	1.04226e-17	-0.421081	-5.92657e-10	3.39228e-05	-1.8788	-5.92657e-10
35670188	chr17:35670188:T:C	2.074e-17	-2.95827e-10	0.267009	0.000615253	-2.95827e-10	1.01915
35670638	chr17:35670638:A:C	4.95757e-16	4.91078	-1.46975	0.000135056	0.558067	-1.05526
35670737	chr17:35670737:A:G	1.44905e-15	1.52598	2.98763	9.96903e-06	-1.66577	-1.43763
35670931	chr17:35670931:G:A	7.12293e-18	-2.95827e-10	-0.801735	0.000152762	-2.95827e-10	-0.374002
35671664	chr17:35671664:A:G	1.28715e-14	2.99162	3.7061	1.08444e-05	-1.7449	-1.27434
35671783	chr17:35671783:G:C	1.15658e-14	2.91861	3.67215	1.09445e-05	-1.72768	-1.28236
35671885	chr17:35671885:T:C	2.99809e-14	8.57938	-1.03612	6.31728e-06	-2.04196	-1.51764
35672145	chr17:35672145:T:C	5.41066e-17	-2.95827e-10	1.2259	0.000308415	-2.95827e-10	0.328562
35672348	chr17:35672348:A:G	4.35368e-14	7.69484	0.221468	8.44536e-06	-2.02464	-1.24462
35672387	chr17:35672387:T:C	1.23926e-17	-2.95827e-10	-0.247954	8.08844e-05	-2.95827e-10	-1.00986
35672416	chr17:35672416:G:A	7.23216e-16	5.38996	-1.5713	0.000107559	0.868723	-1.59357
35672498	chr17:35672498:C:T	6.83352e-16	5.35757	-1.59561	0.00010865	0.842871	-1.55762
35672837	chr17:35672837:G:A	7.78999e-17	-2.95827e-10	1.59037	8.7883e-05	-2.95827e-10	-0.926876
35673289	chr17:35673289:C:T	5.35532e-15	2.17107	3.64972	5.46506e-05	0.183967	-1.58589
35673377	chr17:35673377:C:T	2.20286e-17	-2.95827e-10	0.327287	5.01079e-05	-2.95827e-10	-1.4887
35673609	chr17:35673609:G:A	0.000234283	23.2391	7.08335	6.93011e-06	-1.99583	-1.47118
35674102	chr17:35674102:T:C	7.76732e-16	5.46819	-1.57815	0.000113603	0.912039	-1.58221
35674120	chr17:35674120:G:A	6.91356e-16	5.36413	-1.59053	0.000107601	0.852354	-1.57681
35674782	chr17:35674782:A:G	1.0301e-17	-0.432811	-5.92657e-10	3.4046e-05	-1.87517	-5.92657e-10
35674877	chr17:35674877:G:A	1.5183e-16	2.25771	-5.92657e-10	3.26098e-05	-1.91827	-5.92657e-10
35675273	chr17:35675273:G:A	3.34066e-18	-2.95827e-10	-1.55889	6.3896e-05	-2.95827e-10	-1.24563
35675343	chr17:35675343:A:G	6.43597e-16	5.16965	-1.46763	0.000159038	0.716403	-1.05014
35675811	chr17:35675811:C:T	6.50679e-10	11.2157	6.31273	6.41732e-06	-1.99478	-1.5491
35675823	chr17:35675823:CTA:C	1.05679e-17	-0.407228	-5.92657e-10	3.37537e-05	-1.88379	-5.92657e-10
35675902	chr17:35675902:GT:G	2.5236e-18	-1.83937	-5.92657e-10	2.91921e-05	-2.02899	-5.92657e-10
35676071	chr17:35676071:A:G	5.72973e-17	-2.95827e-10	1.2832	7.63805e-05	-2.95827e-10	-1.06716
35676379	chr17:35676379:C:T	8.2404e-17	1.64658	-5.92657e-10	3.52084e-05	-1.8416	-5.92657e-10
35676385	chr17:35676385:A:G	8.00326e-17	-2.95827e-10	1.61738	0.000272159	-2.95827e-10	0.203502
35676793	chr17:35676793:A:T	7.64302e-16	5.34515	-1.47124	0.000176068	0.8245	-1.05651
35676861	chr17:35676861:C:T	5.07376e-19	-1.85773	-1.58583	7.13749e-05	-0.0960405	-1.0389
35677053	chr17:35677053:A:G	3.21011e-18	-2.95827e-10	-1.59875	9.85593e-05	-2.95827e-10	-0.812224
35677624	chr17:35677624:T:A	5.20765e-17	-2.95827e-10	1.18766	7.32326e-05	-2.95827e-10	-1.10924
35677946	chr17:35677946:G:A	4.28174e-18	-2.95827e-10	-1.31069	4.76283e-05	-2.95827e-10	-1.53946
35678108	chr17:35678108:C:T	3.62866e-16	2.34084	0.78814	9.32862e-06	-1.56706	-1.60274
35678245	chr17:35678245:T:G	6.25038e-16	5.24858	-1.57582	9.89619e-05	0.776091	-1.58424
35678566	chr17:35678566:A:G	4.15734e-18	-1.34018	-5.92657e-10	3.6556e-05	-1.80404	-5.92657e-10
35678582	chr17:35678582:G:A	2.66632e-14	8.47306	-1.04707	6.34674e-06	-2.04118	-1.51376
35679092	chr17:35679092:T:C	5.86892e-16	5.11366	-1.50388	0.000142428	0.682267	-1.12631
35679231	chr17:35679231:C:T	6.10151e-17	-2.95827e-10	1.34607	7.83784e-05	-2.95827e-10	-1.04133
35679281	chr17:35679281:T:A	1.06592e-16	1.90396	-5.92657e-10	3.35821e-05	-1.88889	-5.92657e-10
35679549	chr17:35679549:C:A	3.2738e-18	-2.95827e-10	-1.5791	6.62107e-05	-2.95827e-10	-1.21004
35679742	chr17:35679742:CTG:C	4.78183e-17	-2.95827e-10	1.10236	0.000278007	-2.95827e-10	0.224765
35679896	chr17:35679896:T:C	1.09114e-18	-1.18295	-1.49489	4.10895e-05	-0.804739	-0.882391
35680046	chr17:35680046:A:G	4.7374e-16	4.87179	-1.47618	0.000131466	0.54155	-1.06568
35680543	chr17:35680543:A:G	1.13102e-17	-0.339349	-5.92657e-10	7.677e-05	-1.06207	-5.92657e-10
35680792	chr17:35680792:G:C	2.56646e-14	6.20412	1.18369	6.29129e-06	-1.96454	-1.59918
35681272	chr17:35681272:A:T	8.39997e-18	-2.95827e-10	-0.636825	0.000204607	-2.95827e-10	-0.0817903
35681623	chr17:35681623:G:A	3.31232e-18	-2.95827e-10	-1.5674	4.49264e-05	-2.95827e-10	-1.59786
35682010	chr17:35682010:T:C	3.08189e-16	2.36311	0.60255	9.30208e-06	-1.57246	-1.60019
35682073	chr17:35682073:G:A	2.25164e-14	3.24653	4.01042	1.10871e-05	-1.80199	-1.1951
35682229	chr17:35682229:C:T	6.08812e-17	-2.95827e-10	1.34387	7.81465e-05	-2.95827e-10	-1.0443
35682398	chr17:35682398:A:C	6.45926e-14	8.16206	0.148742	8.50985e-06	-2.0363	-1.22536
35682682	chr17:35682682:T:C	8.8967e-18	-0.579374	-5.92657e-10	2.95946e-05	-2.01529	-5.92657e-10
35683481	chr17:35683481:G:A	1.19556e-15	1.46888	2.85244	9.93033e-06	-1.6467	-1.46059
35683577	chr17:35683577:T:A	5.0283e-19	-1.86065	-1.59191	6.83551e-05	-0.101671	-1.0765
35684026	chr17:35684026:A:G	1.17595e-17	-2.95827e-10	-0.300391	0.000105812	-2.95827e-10	-0.741216
35684135	chr17:35684135:A:G	6.92158e-19	-1.7198	-1.41319	6.47681e-06	-1.9775	-1.55716
35684326	chr17:35684326:A:G	3.20707e-18	-2.95827e-10	-1.5997	9.71639e-05	-2.95827e-10	-0.826483
35684800	chr17:35684800:A:G	1.32396e-06	18.7472	6.39941	1.96646e-05	-1.44926	-0.974807
35685537	chr17:35685537:A:G	1.24392e-18	-1.16844	-1.37835	6.39498e-05	-0.781515	-0.463269
35685773	chr17:35685773:C:T	8.08092e-16	5.52727	-1.59765	0.000121643	0.948476	-1.55027
35685932	chr17:35685932:T:C	5.46083e-14	8.10466	0.0382249	8.14811e-06	-2.03762	-1.26748
35686813	chr17:35686813:A:C	1.05612e-17	-0.407872	-5.92657e-10	3.38042e-05	-1.8823	-5.92657e-10
35686852	chr17:35686852:G:A	5.76468e-15	5.14254	0.751917	7.90154e-06	-1.73943	-1.5964
35686925	chr17:35686925:T:C	7.2906e-16	5.28776	-1.46106	0.000173115	0.788008	-1.03694
35687540	chr17:35687540:A:G	6.88821e-17	-2.95827e-10	1.46734	0.000240081	-2.95827e-10	0.0780927
35688194	chr17:35688194:CT:C	2.35734e-18	-1.90752	-5.92657e-10	2.90881e-05	-2.03255	-5.92657e-10
35688513	chr17:35688513:T:C	6.83386e-16	5.17536	-1.41335	0.000176436	0.723356	-0.953278
35688659	chr17:35688659:A:G	3.35259e-18	-2.95827e-10	-1.55532	6.45954e-05	-2.95827e-10	-1.23474
35688857	chr17:35688857:A:G	7.86561e-16	5.47616	-1.57355	0.000113295	0.91464	-1.58753
35688929	chr17:35688929:A:G	7.04167e-18	-2.95827e-10	-0.813209	0.000165763	-2.95827e-10	-0.292323
35689082	chr17:35689082:G:T	2.47109e-18	-1.86039	-5.92657e-10	2.91935e-05	-2.02894	-5.92657e-10
35689107	chr17:35689107:C:T	1.78602e-06	18.9179	6.52802	2.08591e-05	-1.42505	-0.940042
35689183	chr17:35689183:G:A	9.14278e-17	-2.95827e-10	1.7505	0.000107921	-2.95827e-10	-0.721487
35689444	chr17:35689444:T:G	1.03547e-17	-0.427615	-5.92657e-10	3.40106e-05	-1.87621	-5.92657e-10
35689883	chr17:35689883:T:C	7.58163e-18	-2.95827e-10	-0.739325	7.00675e-05	-2.95827e-10	-1.15342
35689916	chr17:35689916:C:T	8.7153e-16	5.57409	-1.56889	0.000120588	0.978669	-1.58917
35689919	chr17:35689919:G:A	6.64799e-17	-2.95827e-10	1.43185	8.1273e-05	-2.95827e-10	-1.00507
35690037	chr17:35690037:T:C	3.22459e-18	-2.95827e-10	-1.59425	5.61675e-05	-2.95827e-10	-1.37454
35690208	chr17:35690208:A:G	3.33524e-18	-2.95827e-10	-1.56051	5.76128e-05	-2.95827e-10	-1.34914
35690250	chr17:35690250:T:G	4.62768e-18	-2.95827e-10	-1.233	5.20356e-05	-2.95827e-10	-1.45095
35690406	chr17:35690406:G:C	3.26402e-18	-2.95827e-10	-1.58209	0.000114681	-2.95827e-10	-0.660725
35690633	chr17:35690633:T:C	8.1974e-16	5.52605	-1.58212	0.000118888	0.953463	-1.57816
35691471	chr17:35691471:C:G	5.57266e-17	-2.95827e-10	1.2554	0.000319476	-2.95827e-10	0.363798
35691583	chr17:35691583:A:G	4.63083e-18	-2.95827e-10	-1.23232	5.06316e-05	-2.95827e-10	-1.47831
35691760	chr17:35691760:G:A	5.07666e-17	-2.95827e-10	1.16219	0.000291308	-2.95827e-10	0.271499
35691766	chr17:35691766:G:A	1.20881e-17	-2.95827e-10	-0.272836	0.000100466	-2.95827e-10	-0.79306
35692032	chr17:35692032:A:G	6.67235e-18	-0.867082	-5.92657e-10	2.88563e-05	-2.04055	-5.92657e-10
35692241	chr17:35692241:T:C	3.32705e-18	-2.95827e-10	-1.56297	5.72447e-05	-2.95827e-10	-1.35555
35692369	chr17:35692369:A:G	1.17031e-06	18.7251	6.29816	1.89277e-05	-1.45667	-1.00558
35692555	chr17:35692555:T:G	6.0911e-15	5.26861	0.68092	7.95603e-06	-1.73692	-1.59203
35692563	chr17:35692563:T:A	7.24625e-16	5.39214	-1.57154	0.000107801	0.864905	-1.5875
35693152	chr17:35693152:G:T	1.63778e-16	2.33346	-5.92657e-10	3.22244e-05	-1.93016	-5.92657e-10
35693589	chr17:35693589:C:T	5.122e-14	8.04031	0.0385205	8.16759e-06	-2.03561	-1.2671
35693760	chr17:35693760:ACTT:A	1.28527e-14	2.84925	3.847	1.16579e-05	-1.70835	-1.23854
35693929	chr17:35693929:C:T	8.4198e-18	-2.95827e-10	-0.634468	0.000205211	-2.95827e-10	-0.0788436
35694083	chr17:35694083:C:T	1.23406e-06	18.5245	6.55182	1.98442e-05	-1.48307	-0.931904
35694577	chr17:35694577:G:C	6.20147e-17	-2.95827e-10	1.36232	7.85965e-05	-2.95827e-10	-1.03856
35694958	chr17:35694958:C:T	8.44413e-18	-2.95827e-10	-0.631582	0.000205957	-2.95827e-10	-0.0752131
35694975	chr17:35694975:C:G	7.06091e-16	5.37851	-1.58382	0.000108108	0.856568	-1.57632
35695442	chr17:35695442:G:A	6.82076e-16	0.918792	2.84129	1.19698e-05	-1.45784	-1.46266
35696743	chr17:35696743:G:A	7.37683e-16	5.40338	-1.56492	0.000108037	0.875555	-1.59596
35696928	chr17:35696928:C:G	5.4248e-17	-2.95827e-10	1.22851	0.000306338	-2.95827e-10	0.321805
35697133	chr17:35697133:A:G	1.86154e-17	-2.95827e-10	0.158938	0.000157978	-2.95827e-10	-0.340428
35697565	chr17:35697565:C:T	3.70319e-16	2.44718	0.702132	9.05481e-06	-1.59709	-1.60249
35697687	chr17:35697687:G:A	1.31352e-14	2.99284	3.72515	1.09098e-05	-1.74269	-1.27053
35697688	chr17:35697688:C:A	1.25851e-14	2.99141	3.6838	1.08e-05	-1.74222	-1.28111
35697765	chr17:35697765:C:T	3.34793e-16	2.32999	0.718464	9.38743e-06	-1.56084	-1.60267
35697783	chr17:35697783:G:A	3.78619e-16	2.41226	0.759213	9.15026e-06	-1.58626	-1.60284
35697908	chr17:35697908:T:C	6.80586e-16	5.24475	-1.48685	0.000160661	0.767532	-1.09112
35698071	chr17:35698071:A:G	5.38021e-17	-2.95827e-10	1.22026	0.000304261	-2.95827e-10	0.315004
35698083	chr17:35698083:T:G	3.24986e-18	-2.95827e-10	-1.58644	0.000111804	-2.95827e-10	-0.686135
35698163	chr17:35698163:A:G	1.44706e-14	3.04854	3.76628	1.08902e-05	-1.75609	-1.25893
35698448	chr17:35698448:T:C	3.20082e-18	-2.95827e-10	-1.60165	5.32188e-05	-2.95827e-10	-1.42847
35698803	chr17:35698803:T:C	1.43878e-15	1.54117	2.96533	9.88036e-06	-1.67104	-1.44129
35699451	chr17:35699451:C:G	2.25213e-14	8.34298	-1.08582	6.46448e-06	-2.03961	-1.49695
35699578	chr17:35699578:C:T	2.88615e-16	2.17276	0.727282	9.71492e-06	-1.52647	-1.60275
35699669	chr17:35699669:T:C	1.25518e-17	-0.235189	-5.92657e-10	3.22318e-05	-1.92993	-5.92657e-10
35699698	chr17:35699698:A:G	7.07246e-16	5.21709	-1.42077	0.000185993	0.740466	-0.917641
35700586	chr17:35700586:G:T	8.89576e-19	-1.90969	-0.972375	3.87442e-05	-0.323668	-1.42223
35700588	chr17:35700588:C:G	7.63044e-16	5.44039	-1.56813	0.000110898	0.895468	-1.58974
35700634	chr17:35700634:T:C	2.75265e-18	-1.75249	-5.92657e-10	3.0443e-05	-1.98703	-5.92657e-10
35701527	chr17:35701527:A:G	1.2023e-17	-0.278229	-5.92657e-10	3.2609e-05	-1.91829	-5.92657e-10
35701602	chr17:35701602:G:T	4.63803e-18	-2.95827e-10	-1.23076	5.21091e-05	-2.95827e-10	-1.44954
35701882	chr17:35701882:A:G	2.80625e-16	2.30423	0.567734	9.33863e-06	-1.56986	-1.59886
35701940	chr17:35701940:CATT:C	5.29307e-17	-2.95827e-10	1.20393	0.000301549	-2.95827e-10	0.30605
35702305	chr17:35702305:T:C	2.23182e-14	8.32514	-1.07704	6.44164e-06	-2.03923	-1.50087
35702474	chr17:35702474:AAGG:A	2.47258e-18	-1.85979	-5.92657e-10	2.91993e-05	-2.02874	-5.92657e-10
35703001	chr17:35703001:G:A	6.673e-18	-2.95827e-10	-0.866984	4.47328e-05	-2.95827e-10	-1.60218
35703402	chr17:35703402:C:G	2.52606e-16	2.3451	0.421675	9.44959e-06	-1.5678	-1.58912
35703435	chr17:35703435:C:T	1.11706e-14	2.85364	3.70235	1.11357e-05	-1.70969	-1.28304
35704874	chr17:35704874:T:C	1.57053e-16	2.29153	-5.92657e-10	3.24492e-05	-1.92321	-5.92657e-10
35704929	chr17:35704929:G:C	7.1855e-18	-2.95827e-10	-0.792988	0.00016872	-2.95827e-10	-0.274644
35705577	chr17:35705577:A:G	6.74679e-17	-2.95827e-10	1.4466	8.17447e-05	-2.95827e-10	-0.999281
35705679	chr17:35705679:G:A	5.48632e-17	-2.95827e-10	1.23979	0.00031066	-2.95827e-10	0.335818
35705858	chr17:35705858:A:T	4.54021e-15	5.15676	0.498914	7.9126e-06	-1.75924	-1.57518
35706025	chr17:35706025:A:G	5.30378e-17	-2.95827e-10	1.20595	0.000302038	-2.95827e-10	0.30767
35706053	chr17:35706053:C:T	2.88771e-13	2.82399	6.98434	2.62797e-05	-1.70753	-0.426558
35706247	chr17:35706247:T:TA	2.60383e-14	8.48483	-1.08256	6.44476e-06	-2.04129	-1.49833
35706637	chr17:35706637:C:T	7.15224e-17	-2.95827e-10	1.50496	0.000249203	-2.95827e-10	0.115387
35706769	chr17:35706769:T:C	2.40708e-18	-1.88664	-5.92657e-10	2.88555e-05	-2.04058	-5.92657e-10
35706803	chr17:35706803:A:G	5.22146e-19	-1.81849	-1.59637	7.61706e-05	0.0356985	-1.10561
35706871	chr17:35706871:C:T	5.19311e-19	-1.82741	-1.5929	7.54444e-05	0.00332106	-1.08281
35707040	chr17:35707040:C:T	1.00183e-15	5.72767	-1.58313	0.000135224	1.08144	-1.5774
35707084	chr17:35707084:G:A	4.53064e-17	-2.95827e-10	1.04839	0.000286677	-2.95827e-10	0.255475
35707273	chr17:35707273:C:T	3.31703e-18	-2.95827e-10	-1.56598	6.25631e-05	-2.95827e-10	-1.26671
35707333	chr17:35707333:A:G	7.03349e-18	-2.95827e-10	-0.81437	0.000150754	-2.95827e-10	-0.387231
35707513	chr17:35707513:C:T	3.3323e-18	-2.95827e-10	-1.56139	6.5237e-05	-2.95827e-10	-1.22486
35707727	chr17:35707727:A:C	8.26458e-18	-2.95827e-10	-0.653075	0.000200289	-2.95827e-10	-0.103123
35707861	chr17:35707861:C:T	6.63155e-17	-2.95827e-10	1.42937	8.11853e-05	-2.95827e-10	-1.00615
35707893	chr17:35707893:C:G	3.96248e-17	0.914401	-5.92657e-10	0.00018142	-0.202066	-5.92657e-10
35708553	chr17:35708553:T:G	5.22792e-18	-2.95827e-10	-1.11104	0.00018175	-2.95827e-10	-0.200252
35708663	chr17:35708663:T:C	1.99662e-17	-2.95827e-10	0.228987	0.00011147	-2.95827e-10	-0.689124
35709109	chr17:35709109:C:T	6.64799e-17	-2.95827e-10	1.43185	8.1273e-05	-2.95827e-10	-1.00507
35709671	chr17:35709671:A:G	9.56097e-07	18.3429	6.47816	1.88389e-05	-1.512	-0.954961
35709786	chr17:35709786:CTCCCGATGTGCCTATTGACATTTCTCTCT:C	2.693e-17	-2.95827e-10	0.528186	0.000159391	-2.95827e-10	-0.331523
35709856	chr17:35709856:A:T	1.59788e-17	0.00621047	-5.92657e-10	0.000663634	1.09485	-5.92657e-10
35709959	chr17:35709959:C:T	3.25792e-18	-2.95827e-10	-1.58397	5.58778e-05	-2.95827e-10	-1.37971
35710401	chr17:35710401:C:A	6.81878e-17	1.45721	-5.92657e-10	3.8317e-05	-1.75699	-5.92657e-10
35710728	chr17:35710728:T:C	1.44293e-17	-2.95827e-10	-0.0957958	0.000414812	-2.95827e-10	0.624942
35711629	chr17:35711629:C:T	2.46349e-17	-2.95827e-10	0.43911	0.000119498	-2.95827e-10	-0.619584
35711714	chr17:35711714:G:A	3.32521e-18	-2.95827e-10	-1.56352	6.29933e-05	-2.95827e-10	-1.25985
35711994	chr17:35711994:A:T	4.26208e-18	-2.95827e-10	-1.3153	4.47127e-05	-2.95827e-10	-1.60263
35712068	chr17:35712068:C:A	6.64799e-17	-2.95827e-10	1.43185	8.1273e-05	-2.95827e-10	-1.00507
35712127	chr17:35712127:T:G	1.76138e-14	8.09347	-1.08208	6.48394e-06	-2.03491	-1.49864
35712622	chr17:35712622:C:G	1.66889e-17	-2.95827e-10	0.0496878	0.000125962	-2.95827e-10	-0.566899
35712668	chr17:35712668:G:A	6.49641e-14	8.27813	0.0384029	8.12947e-06	-2.04021	-1.26718
35713524	chr17:35713524:A:G	3.7821e-18	-2.95827e-10	-1.43478	0.000165849	-2.95827e-10	-0.291804
35713724	chr17:35713724:A:G	7.58754e-17	-2.95827e-10	1.56404	0.000263718	-2.95827e-10	0.171997
35713767	chr17:35713767:T:C	1.06279e-15	1.58682	2.61677	8.9263e-06	-1.68315	-1.53073
35715050	chr17:35715050:T:G	5.61981e-17	-2.95827e-10	1.26383	0.000321681	-2.95827e-10	0.370677
35715171	chr17:35715171:G:A	6.37799e-16	5.14764	-1.45467	0.000160628	0.702177	-1.02597
35715285	chr17:35715285:A:G	1.09728e-16	-2.95827e-10	1.93295	0.00107087	-2.95827e-10	1.57334
35715312	chr17:35715312:A:G	9.61207e-16	1.50691	2.59623	9.12857e-06	-1.65812	-1.53336
35715384	chr17:35715384:C:T	4.83853e-18	-1.18844	-5.92657e-10	3.92552e-05	-1.7328	-5.92657e-10
35715407	chr17:35715407:C:T	5.30378e-17	-2.95827e-10	1.20595	0.000302038	-2.95827e-10	0.30767
35715449	chr17:35715449:G:A	1.06287e-18	-1.21559	-1.48849	3.9861e-05	-0.849257	-0.868226
35715527	chr17:35715527:A:ATT	5.27748e-17	-2.95827e-10	1.20098	0.000300831	-2.95827e-10	0.303666
35715712	chr17:35715712:G:A	3.35173e-18	-2.95827e-10	-1.55558	5.49158e-05	-2.95827e-10	-1.39708
35715977	chr17:35715977:A:G	7.55053e-18	-2.95827e-10	-0.743436	0.000180079	-2.95827e-10	-0.209488
35716002	chr17:35716002:T:C	2.5942e-09	16.6708	2.2407	8.12544e-06	-1.72968	-1.5782
35716566	chr17:35716566:A:T	2.49825e-17	-2.95827e-10	0.45312	0.000121697	-2.95827e-10	-0.601345
35718070	chr17:35718070:T:A	7.56682e-16	5.43048	-1.56659	0.000109974	0.887851	-1.59049
35718176	chr17:35718176:ACT:A	5.6756e-16	0.992532	2.58376	1.08148e-05	-1.48724	-1.53473
35718201	chr17:35718201:G:A	7.86726e-17	-2.95827e-10	1.60024	0.000268248	-2.95827e-10	0.189031
35718601	chr17:35718601:T:A	3.20906e-18	-2.95827e-10	-1.59908	7.52553e-05	-2.95827e-10	-1.082
35718663	chr17:35718663:CAT:C	6.52594e-16	5.15205	-1.43614	0.000166891	0.70649	-0.992034
35719015	chr17:35719015:A:G	2.05414e-17	0.25739	-5.92657e-10	0.000892092	1.39069	-5.92657e-10
35719402	chr17:35719402:T:A	4.14169e-14	8.90066	-1.03427	6.31455e-06	-2.0409	-1.51913
35719628	chr17:35719628:CT:C	1.39133e-14	6.77555	-5.92657e-10	6.47451e-05	-1.23243	-5.92657e-10
35720018	chr17:35720018:A:G	3.21033e-18	-2.95827e-10	-1.59868	7.49377e-05	-2.95827e-10	-1.08623
35720210	chr17:35720210:A:G	1.05833e-16	-2.95827e-10	1.89681	0.00034021	-2.95827e-10	0.42668
35720332	chr17:35720332:T:A	3.30703e-18	-2.95827e-10	-1.569	6.19892e-05	-2.95827e-10	-1.27592
35720454	chr17:35720454:A:T	7.62162e-18	-2.95827e-10	-0.734065	0.000166437	-2.95827e-10	-0.288267
35720838	chr17:35720838:C:T	3.19836e-18	-2.95827e-10	-1.60241	5.27501e-05	-2.95827e-10	-1.43732
35721123	chr17:35721123:T:TA	5.12391e-19	-1.86241	-1.57132	7.5493e-05	-0.108197	-0.970646
35721175	chr17:35721175:G:C	4.80282e-17	-2.95827e-10	1.10674	0.000278351	-2.95827e-10	0.225999
35721243	chr17:35721243:C:T	3.42608e-18	-2.95827e-10	-1.53364	0.000102331	-2.95827e-10	-0.774667
35721597	chr17:35721597:G:A	3.2789e-18	-2.95827e-10	-1.57755	6.02619e-05	-2.95827e-10	-1.30418
35722494	chr17:35722494:G:A	8.69175e-18	-2.95827e-10	-0.602679	0.000213843	-2.95827e-10	-0.0376409
35722605	chr17:35722605:A:AC	1.08074e-14	2.75408	3.76886	1.15235e-05	-1.69956	-1.25894
35722614	chr17:35722614:C:G	3.92776e-18	-2.95827e-10	-1.39698	6.88305e-05	-2.95827e-10	-1.17124
35722681	chr17:35722681:G:T	8.66668e-18	-2.95827e-10	-0.605568	0.000213097	-2.95827e-10	-0.0411367
35722759	chr17:35722759:C:A	6.22958e-16	5.18208	-1.51265	0.000144993	0.726801	-1.153
35722764	chr17:35722764:A:G	5.21518e-19	-1.83367	-1.5824	7.85216e-05	-0.0163063	-1.0232
35722931	chr17:35722931:C:T	1.02233e-14	2.62829	3.83908	1.21599e-05	-1.66311	-1.24163
35723399	chr17:35723399:T:C	7.75937e-16	1.08394	2.80508	1.10993e-05	-1.53211	-1.46389
35723855	chr17:35723855:C:T	5.92883e-17	-2.95827e-10	1.31736	7.74851e-05	-2.95827e-10	-1.0528
35723915	chr17:35723915:C:T	8.92216e-16	5.59948	-1.57082	0.000122835	0.996139	-1.58818
35724105	chr17:35724105:T:G	1.68008e-16	2.35896	-5.92657e-10	0.000384171	0.548205	-5.92657e-10
35724157	chr17:35724157:A:G	6.30361e-07	18.0521	6.35238	1.76965e-05	-1.54188	-0.987635
35724473	chr17:35724473:C:T	5.92883e-17	-2.95827e-10	1.31736	7.74851e-05	-2.95827e-10	-1.0528
35724823	chr17:35724823:G:T	8.44605e-18	-2.95827e-10	-0.631354	0.000206306	-2.95827e-10	-0.0735203
35725138	chr17:35725138:G:A	9.75263e-18	-0.487516	-5.92657e-10	3.46767e-05	-1.85682	-5.92657e-10
35725489	chr17:35725489:C:T	4.84781e-18	-2.95827e-10	-1.18653	5.36802e-05	-2.95827e-10	-1.41984
35725494	chr17:35725494:C:T	9.98294e-16	5.54505	-1.40406	0.000258729	0.797758	-0.64486
35725855	chr17:35725855:T:G	5.18324e-19	-1.85182	-1.57039	7.80538e-05	-0.0753048	-0.970179
35725987	chr17:35725987:C:T	3.19726e-18	-2.95827e-10	-1.60276	5.21416e-05	-2.95827e-10	-1.44892
35726527	chr17:35726527:C:T	1.70779e-17	-2.95827e-10	0.0727307	4.73812e-05	-2.95827e-10	-1.54466
35726542	chr17:35726542:G:T	2.43134e-17	-2.95827e-10	0.425975	0.000118542	-2.95827e-10	-0.627616
35726551	chr17:35726551:A:G	1.32762e-17	-2.95827e-10	-0.17908	0.000376173	-2.95827e-10	0.527166
35726737	chr17:35726737:C:T	5.24439e-19	-1.82377	-1.58671	7.85518e-05	0.00903681	-1.04816
35726811	chr17:35726811:A:G	3.63383e-15	4.80118	0.631811	7.44269e-06	-1.80696	-1.58869
35726820	chr17:35726820:C:T	1.14119e-17	-0.330401	-5.92657e-10	3.29525e-05	-1.90782	-5.92657e-10
35726880	chr17:35726880:C:T	2.40008e-17	-2.95827e-10	0.413035	0.000117132	-2.95827e-10	-0.639585
35727119	chr17:35727119:C:A	5.14049e-17	-2.95827e-10	1.17468	0.000294963	-2.95827e-10	0.283968
35727412	chr17:35727412:A:G	4.02027e-18	-2.95827e-10	-1.3737	4.64361e-05	-2.95827e-10	-1.56481
35727638	chr17:35727638:G:C	1.22805e-17	-2.95827e-10	-0.257045	0.000110328	-2.95827e-10	-0.699425
35728572	chr17:35728572:T:C	1.15339e-17	-0.319767	-5.92657e-10	3.27136e-05	-1.91509	-5.92657e-10
35728582	chr17:35728582:C:G	5.38293e-18	-2.95827e-10	-1.08182	9.96887e-05	-2.95827e-10	-0.800831
35728688	chr17:35728688:G:A	3.26266e-18	-2.95827e-10	-1.58251	0.000113562	-2.95827e-10	-0.670533
35728885	chr17:35728885:G:A	3.20001e-17	0.700685	-5.92657e-10	2.88913e-05	-2.03934	-5.92657e-10
35728916	chr17:35728916:A:G	1.34205e-15	5.9867	-1.5498	0.000154505	1.23577	-1.59843
35729033	chr17:35729033:G:A	1.43042e-17	-2.95827e-10	-0.104498	4.61931e-05	-2.95827e-10	-1.57005
35729048	chr17:35729048:A:G	4.87642e-17	-2.95827e-10	1.12194	7.22769e-05	-2.95827e-10	-1.12238
35729195	chr17:35729195:C:T	8.95039e-18	-2.95827e-10	-0.573357	0.000587611	-2.95827e-10	0.973182
35729387	chr17:35729387:C:T	4.54006e-16	4.90718	-1.55413	0.000100707	0.80769	-1.59836
35729480	chr17:35729480:C:A	1.05353e-17	-2.95827e-10	-0.410323	4.48871e-05	-2.95827e-10	-1.59873
35729743	chr17:35729743:T:G	7.12509e-18	-2.95827e-10	-0.801431	0.00015369	-2.95827e-10	-0.367944
35730070	chr17:35730070:T:C	2.99402e-17	2.15516	-1.52101	1.10369e-05	-1.5288	-1.47284
35730273	chr17:35730273:C:T	7.6166e-18	-2.95827e-10	-0.734724	0.00016642	-2.95827e-10	-0.288367
35730322	chr17:35730322:T:C	4.90121e-18	-1.17557	-5.92657e-10	4.30031e-05	-1.64161	-5.92657e-10
35730394	chr17:35730394:A:G	2.08784e-18	-0.524056	-1.50487	9.86365e-06	-1.57697	-1.53705
35730880	chr17:35730880:A:C	1.37803e-18	-1.02849	-1.41591	6.09972e-06	-2.01568	-1.57896
35732574	chr17:35732574:A:G	8.58593e-18	-2.95827e-10	-0.614929	0.000191851	-2.95827e-10	-0.146166
35733016	chr17:35733016:A:G	6.24267e-18	-2.95827e-10	-0.933646	5.36156e-05	-2.95827e-10	-1.42104
35733096	chr17:35733096:G:A	2.20397e-16	4.00203	-1.37165	5.9491e-05	0.233166	-1.55022
35733177	chr17:35733177:T:C	3.05686e-16	4.06092	-1.10341	6.90792e-06	-1.89283	-1.57738
35733391	chr17:35733391:T:C	8.64398e-18	-2.95827e-10	-0.60819	0.000192528	-2.95827e-10	-0.142644
35733530	chr17:35733530:A:G	1.42673e-17	-2.95827e-10	-0.107083	0.00060761	-2.95827e-10	1.00665
35733552	chr17:35733552:T:C	4.13178e-18	-2.95827e-10	-1.34635	4.86485e-05	-2.95827e-10	-1.51826
35733582	chr17:35733582:C:T	5.41578e-18	-2.95827e-10	-1.07574	4.80256e-05	-2.95827e-10	-1.53115
35734467	chr17:35734467:G:A	3.64295e-18	-1.47226	-5.92657e-10	5.39092e-05	-1.41558	-5.92657e-10
35734610	chr17:35734610:T:C	1.69504e-16	3.4969	-1.12908	6.38698e-06	-1.96567	-1.58295
35734640	chr17:35734640:A:C	1.80527e-17	1.52688	-1.39864	4.72211e-05	-1.28631	-0.261734
35734970	chr17:35734970:A:G	1.76666e-17	1.46953	-1.36291	5.14592e-05	-1.28915	-0.172949
35735284	chr17:35735284:G:A	6.67958e-18	-2.95827e-10	-0.865999	0.00014012	-2.95827e-10	-0.460385
35735667	chr17:35735667:T:A	1.17259e-17	0.833911	-1.13716	2.38476e-05	-1.62072	-0.610482
35735919	chr17:35735919:A:G	1.08816e-17	-2.95827e-10	-0.377978	0.000122552	-2.95827e-10	-0.594344
35736197	chr17:35736197:TGAGAG:T	3.88739e-18	-2.95827e-10	-1.40732	6.50942e-05	-2.95827e-10	-1.22705
35736781	chr17:35736781:G:A	3.70602e-18	-2.95827e-10	-1.4551	6.47149e-05	-2.95827e-10	-1.23289
35737245	chr17:35737245:G:A	2.94651e-16	4.49608	-1.57535	9.08984e-05	0.696727	-1.58987
35737518	chr17:35737518:T:G	9.627e-18	-2.95827e-10	-0.500482	0.000196593	-2.95827e-10	-0.121746
35737566	chr17:35737566:G:GCTGGAAATGGCACTGCTGGATCACAATGC	1.6263e-17	0.0238411	-5.92657e-10	0.000568656	0.940393	-5.92657e-10
35737667	chr17:35737667:T:G	2.51254e-17	1.84466	-1.38583	8.80438e-06	-1.6248	-1.60284
35737925	chr17:35737925:C:T	6.83187e-18	-2.95827e-10	-0.843455	5.74494e-05	-2.95827e-10	-1.35198
35738676	chr17:35738676:C:T	6.68412e-19	-1.5678	-1.6001	8.09882e-06	-1.8289	-1.48227
35738884	chr17:35738884:T:C	2.12559e-16	3.30281	-0.708639	6.62106e-06	-1.92257	-1.59006
35739049	chr17:35739049:C:A	8.55732e-18	-2.95827e-10	-0.618266	4.52908e-05	-2.95827e-10	-1.58978
35739538	chr17:35739538:A:T	3.28355e-16	-2.95827e-10	3.02904	6.64022e-05	-2.95827e-10	-1.20715
35739852	chr17:35739852:G:A	1.69318e-16	3.73166	-1.36493	6.52639e-06	-1.93363	-1.5934
35740287	chr17:35740287:G:A	2.59884e-16	4.34298	-1.5478	8.96336e-05	0.637742	-1.5449
35740671	chr17:35740671:C:A	3.64719e-18	-2.95827e-10	-1.4711	6.30076e-05	-2.95827e-10	-1.25963
35740767	chr17:35740767:G:C	2.06128e-18	-2.04172	-5.92657e-10	3.16538e-05	-1.94803	-5.92657e-10
35740873	chr17:35740873:G:A	1.07097e-18	-1.42392	-1.27256	0.000183521	1.38418	-1.57474
35741915	chr17:35741915:G:A	1.61783e-17	-2.95827e-10	0.0186201	9.29169e-05	-2.95827e-10	-0.871178
35742132	chr17:35742132:C:T	3.79267e-18	-2.95827e-10	-1.43198	6.72148e-05	-2.95827e-10	-1.19499
35742413	chr17:35742413:C:T	9.65024e-18	-2.95827e-10	-0.498071	9.87886e-05	-2.95827e-10	-0.8099
35742485	chr17:35742485:C:T	4.41793e-17	1.0232	-5.92657e-10	4.24561e-05	-1.65441	-5.92657e-10
35742559	chr17:35742559:C:T	2.88435e-18	-1.70575	-5.92657e-10	6.0518e-05	-1.29994	-5.92657e-10
35742920	chr17:35742920:G:C	9.04407e-18	-2.95827e-10	-0.562944	9.32048e-05	-2.95827e-10	-0.868084
35743270	chr17:35743270:C:T	6.94188e-16	5.36611	-1.58842	1.0399e-05	-1.54124	-1.51993
35743280	chr17:35743280:G:A	7.16401e-16	5.39787	-1.58869	1.04733e-05	-1.5348	-1.51926
35743702	chr17:35743702:A:G	9.20016e-18	-2.95827e-10	-0.545833	0.000198994	-2.95827e-10	-0.109607
35744272	chr17:35744272:A:G	8.62052e-19	-1.90905	-1.00445	1.81145e-05	-0.973055	-1.53311
35744297	chr17:35744297:G:A	7.26377e-16	4.86063	-1.03761	1.03714e-05	-1.66187	-1.40196
35744440	chr17:35744440:C:T	3.20451e-18	-2.95827e-10	-1.6005	4.65469e-05	-2.95827e-10	-1.56242
35744525	chr17:35744525:A:T	4.14813e-18	-2.95827e-10	-1.3424	7.76121e-05	-2.95827e-10	-1.05116
35744628	chr17:35744628:C:T	2.61538e-18	-1.80364	-5.92657e-10	6.93845e-05	-1.16322	-5.92657e-10
35744906	chr17:35744906:G:A	9.44076e-18	-2.95827e-10	-0.520017	8.8425e-05	-2.95827e-10	-0.920728
35744949	chr17:35744949:C:T	3.79626e-18	-2.95827e-10	-1.43104	4.56926e-05	-2.95827e-10	-1.58095
35745012	chr17:35745012:G:A	1.56527e-18	-0.717709	-1.59929	6.191e-05	0.293281	-1.57048
35745226	chr17:35745226:C:T	4.59163e-18	-2.95827e-10	-1.24082	7.00646e-05	-2.95827e-10	-1.15346
35745245	chr17:35745245:G:T	1.93599e-17	0.198151	-5.92657e-10	9.94684e-05	-0.803042	-5.92657e-10
35745536	chr17:35745536:G:A	1.27965e-17	1.07962	-1.2955	4.03755e-05	-0.104307	-1.60035
35745879	chr17:35745879:C:T	6.30989e-19	-1.92945	-1.29607	6.136e-06	-1.99057	-1.59814
35745999	chr17:35745999:G:C	3.66434e-18	-2.95827e-10	-1.4664	8.39167e-05	-2.95827e-10	-0.973059
35746101	chr17:35746101:C:T	4.90452e-17	-2.95827e-10	1.12769	0.000151933	-2.95827e-10	-0.379445
35746119	chr17:35746119:G:A	3.29678e-18	-2.95827e-10	-1.57211	5.48921e-05	-2.95827e-10	-1.39751
35746384	chr17:35746384:A:G	3.479e-18	-2.95827e-10	-1.51831	6.68122e-05	-2.95827e-10	-1.201
35746472	chr17:35746472:T:G	3.19729e-18	-2.95827e-10	-1.60275	4.51141e-05	-2.95827e-10	-1.59369
35747653	chr17:35747653:C:T	3.30501e-18	-2.95827e-10	-1.56962	4.48587e-05	-2.95827e-10	-1.59937
35748110	chr17:35748110:A:G	3.68391e-18	-2.95827e-10	-1.46108	4.79185e-05	-2.95827e-10	-1.53338
35748674	chr17:35748674:A:G	4.19099e-18	-1.33212	-5.92657e-10	3.78891e-05	-1.76822	-5.92657e-10
35749078	chr17:35749078:TG:T	3.65942e-18	-1.46775	-5.92657e-10	3.33287e-05	-1.89647	-5.92657e-10
35749450	chr17:35749450:A:C	3.33973e-18	-2.95827e-10	-1.55916	4.51486e-05	-2.95827e-10	-1.59292
35749585	chr17:35749585:G:C	1.40543e-17	-0.122123	-5.92657e-10	5.49105e-05	-1.39718	-5.92657e-10
35749662	chr17:35749662:G:A	1.6756e-18	-1.50331	-0.745571	8.4062e-06	-1.98856	-1.28536
35750213	chr17:35750213:G:A	6.01218e-18	-1.43352	0.462254	3.71704e-05	-1.71516	-0.0722039
35750393	chr17:35750393:T:G	3.36593e-18	-1.55135	-5.92657e-10	3.47831e-05	-1.85375	-5.92657e-10
35750409	chr17:35750409:A:C	2.61711e-18	-1.67996	-0.123026	5.98376e-05	-1.28214	-0.0291041
35750440	chr17:35750440:C:T	2.07391e-18	-2.03562	-5.92657e-10	3.1734e-05	-1.94549	-5.92657e-10
35750742	chr17:35750742:C:T	3.86347e-18	-2.95827e-10	-1.41349	5.51866e-05	-2.95827e-10	-1.39216
35750857	chr17:35750857:C:A	3.20801e-18	-1.5994	-5.92657e-10	3.56416e-05	-1.82937	-5.92657e-10
35750935	chr17:35750935:C:A	3.22531e-18	-1.59402	-5.92657e-10	3.55051e-05	-1.83321	-5.92657e-10
35750974	chr17:35750974:C:T	3.31619e-18	-1.56624	-5.92657e-10	3.48665e-05	-1.85136	-5.92657e-10
35751198	chr17:35751198:A:G	3.68837e-18	-1.45987	-5.92657e-10	3.28479e-05	-1.91099	-5.92657e-10
35751354	chr17:35751354:T:C	3.36681e-18	-1.55109	-5.92657e-10	3.45082e-05	-1.86169	-5.92657e-10
35751442	chr17:35751442:C:T	3.22849e-18	-1.59304	-5.92657e-10	3.54713e-05	-1.83416	-5.92657e-10
35751452	chr17:35751452:T:G	6.95408e-19	-1.96987	-1.15844	2.53995e-05	-1.34495	-0.82321
35751655	chr17:35751655:T:G	3.58115e-18	-1.48937	-5.92657e-10	3.36113e-05	-1.88802	-5.92657e-10
35751739	chr17:35751739:A:G	3.41128e-18	-1.53797	-5.92657e-10	3.42606e-05	-1.86889	-5.92657e-10
35751763	chr17:35751763:G:A	6.08482e-19	-1.68115	-1.58069	9.06692e-06	-1.76946	-1.42879
35752952	chr17:35752952:G:A	7.23137e-18	-2.95827e-10	-0.786626	5.75976e-05	-2.95827e-10	-1.3494
35753078	chr17:35753078:G:C	6.18289e-19	-1.64507	-1.60078	7.47036e-06	-1.80306	-1.58888
35753188	chr17:35753188:T:A	3.05963e-18	-1.64676	-5.92657e-10	3.43788e-05	-1.86544	-5.92657e-10
35753367	chr17:35753367:G:T	6.29456e-19	-1.62517	-1.60279	7.43617e-06	-1.81813	-1.57839
35753604	chr17:35753604:G:C	1.32493e-17	-0.934027	0.752914	9.36242e-05	-1.07849	0.214895
35753636	chr17:35753636:G:A	6.15756e-19	-1.64726	-1.6027	7.54108e-06	-1.80254	-1.57998
35753693	chr17:35753693:C:T	8.46451e-18	-2.95827e-10	-0.629172	0.000104877	-2.95827e-10	-0.750096
35753796	chr17:35753796:G:A	3.48414e-18	-2.95827e-10	-1.51683	4.8818e-05	-2.95827e-10	-1.51478
35754399	chr17:35754399:C:T	2.06302e-18	-2.04088	-5.92657e-10	2.88211e-05	-2.04178	-5.92657e-10
35754916	chr17:35754916:G:A	2.06045e-18	-2.04213	-5.92657e-10	2.90972e-05	-2.03224	-5.92657e-10
35755186	chr17:35755186:C:T	3.73902e-18	-1.44623	-5.92657e-10	2.95264e-05	-2.0176	-5.92657e-10
35755234	chr17:35755234:C:T	1.98716e-17	-1.19443	1.41867	0.00013985	-1.3243	0.861989
35755312	chr17:35755312:C:T	5.94122e-19	-1.6847	-1.60103	7.71311e-06	-1.77185	-1.58811
35755575	chr17:35755575:C:T	5.86907e-19	-1.69766	-1.60028	7.7892e-06	-1.75993	-1.59021
35755713	chr17:35755713:C:T	5.81683e-19	-1.70644	-1.60044	7.84938e-06	-1.75261	-1.58984
35755778	chr17:35755778:T:C	5.81432e-19	-1.7099	-1.59742	7.83977e-06	-1.74863	-1.59504
35755792	chr17:35755792:G:A	5.37816e-18	-2.95827e-10	-1.08271	5.76543e-05	-2.95827e-10	-1.34842
35755997	chr17:35755997:T:C	1.11715e-17	-0.351688	-5.92657e-10	9.37122e-05	-0.862654	-5.92657e-10
35756225	chr17:35756225:A:C	3.40357e-17	0.762357	-5.92657e-10	0.000111493	-0.688924	-5.92657e-10
35756263	chr17:35756263:T:A	5.89002e-19	-1.6969	-1.59748	7.7446e-06	-1.76093	-1.59496
35756446	chr17:35756446:G:A	6.31729e-19	-1.79597	-1.42838	8.9819e-06	-1.61595	-1.59172
35757308	chr17:35757308:A:T	1.08326e-17	-2.95827e-10	-0.382489	4.8942e-05	-2.95827e-10	-1.51225
35757524	chr17:35757524:A:G	4.33925e-18	-2.95827e-10	-1.29735	4.82525e-05	-2.95827e-10	-1.52643
35757802	chr17:35757802:G:T	3.05182e-18	-1.64932	-5.92657e-10	3.66526e-05	-1.8014	-5.92657e-10
35758094	chr17:35758094:T:C	3.23483e-18	-2.95827e-10	-1.59108	4.68243e-05	-2.95827e-10	-1.55648
35758115	chr17:35758115:T:G	6.40087e-18	-2.95827e-10	-0.90862	7.65322e-05	-2.95827e-10	-1.06517
35758151	chr17:35758151:AAAT:A	5.51586e-18	-2.95827e-10	-1.05743	5.8276e-05	-2.95827e-10	-1.33769
35758170	chr17:35758170:C:T	2.72545e-18	-1.76242	-5.92657e-10	4.03673e-05	-1.70486	-5.92657e-10
35758399	chr17:35758399:T:C	3.71589e-18	-1.45244	-5.92657e-10	4.53043e-05	-1.58948	-5.92657e-10
35758520	chr17:35758520:C:T	2.77439e-18	-1.74462	-5.92657e-10	3.95943e-05	-1.7242	-5.92657e-10
35758948	chr17:35758948:A:C	1.58572e-18	-1.78009	-0.523925	6.88273e-05	-0.3494	-0.821882
35759007	chr17:35759007:G:A	2.71934e-18	-1.76467	-5.92657e-10	4.04439e-05	-1.70297	-5.92657e-10
35759083	chr17:35759083:G:A	8.71157e-18	-2.95827e-10	-0.600402	6.52316e-05	-2.95827e-10	-1.22494
35759094	chr17:35759094:T:G	6.15751e-18	-0.94738	-5.92657e-10	4.94341e-05	-1.50224	-5.92657e-10
35759105	chr17:35759105:G:A	5.40181e-19	-1.93508	-1.44582	6.09871e-06	-2.01324	-1.58157
35759140	chr17:35759140:C:A	2.63839e-18	-1.79488	-5.92657e-10	4.18591e-05	-1.66857	-5.92657e-10
35759646	chr17:35759646:A:G	2.73104e-18	-1.76037	-5.92657e-10	4.02465e-05	-1.70786	-5.92657e-10
35759703	chr17:35759703:C:T	2.71048e-18	-1.76793	-5.92657e-10	4.06152e-05	-1.69874	-5.92657e-10
35759928	chr17:35759928:T:C	2.61391e-18	-1.80421	-5.92657e-10	4.23063e-05	-1.65795	-5.92657e-10
35759961	chr17:35759961:A:G	2.6792e-18	-1.77953	-5.92657e-10	4.10672e-05	-1.68767	-5.92657e-10
35760491	chr17:35760491:A:G	2.64144e-18	-1.79373	-5.92657e-10	4.17608e-05	-1.67092	-5.92657e-10
35760514	chr17:35760514:A:G	5.67478e-18	-2.95827e-10	-1.02902	9.03866e-05	-2.95827e-10	-0.898787
35760888	chr17:35760888:C:A	3.22711e-18	-2.95827e-10	-1.59347	5.02346e-05	-2.95827e-10	-1.48618
35761017	chr17:35761017:A:AT	2.76113e-18	-1.74941	-5.92657e-10	3.97275e-05	-1.72084	-5.92657e-10
35761637	chr17:35761637:C:T	1.07556e-17	-0.389628	-5.92657e-10	0.000294396	0.282043	-5.92657e-10
35761836	chr17:35761836:C:T	3.2023e-18	-2.95827e-10	-1.60118	5.1434e-05	-2.95827e-10	-1.46258
35762077	chr17:35762077:G:A	3.23998e-18	-2.95827e-10	-1.58949	4.89289e-05	-2.95827e-10	-1.51252
35762437	chr17:35762437:G:A	4.1428e-18	-2.95827e-10	-1.34368	4.8693e-05	-2.95827e-10	-1.51735
35762483	chr17:35762483:A:T	1.66346e-18	-1.95658	-0.299577	1.23093e-05	-2.00977	-0.882757
35762673	chr17:35762673:A:G	4.68364e-19	-1.96656	-1.557	1.13811e-05	-1.43191	-1.53902
35762848	chr17:35762848:A:G	3.45688e-18	-1.52469	-5.92657e-10	3.38208e-05	-1.88181	-5.92657e-10
35764111	chr17:35764111:C:A	6.69005e-18	-2.95827e-10	-0.864432	6.71793e-05	-2.95827e-10	-1.19552
35764181	chr17:35764181:G:A	7.83345e-18	-2.95827e-10	-0.706651	9.38048e-05	-2.95827e-10	-0.861667
35765684	chr17:35765684:C:A	2.06703e-18	-2.03894	-5.92657e-10	3.26958e-05	-1.91564	-5.92657e-10
35766453	chr17:35766453:G:A	3.17335e-18	-1.61026	-5.92657e-10	3.4791e-05	-1.85353	-5.92657e-10
35766578	chr17:35766578:T:C	3.02932e-18	-1.65672	-5.92657e-10	3.59637e-05	-1.82037	-5.92657e-10
35766644	chr17:35766644:G:A	3.26272e-18	-1.58249	-5.92657e-10	3.41763e-05	-1.87135	-5.92657e-10
35766662	chr17:35766662:G:A	3.33715e-18	-1.55994	-5.92657e-10	3.36943e-05	-1.88556	-5.92657e-10
35766916	chr17:35766916:AG:A	3.36998e-18	-2.95827e-10	-1.55015	5.07426e-05	-2.95827e-10	-1.47612
35767106	chr17:35767106:G:T	6.04579e-18	-2.95827e-10	-0.965692	6.2285e-05	-2.95827e-10	-1.27116
35767146	chr17:35767146:A:G	4.6691e-18	-2.95827e-10	-1.22409	5.74548e-05	-2.95827e-10	-1.35188
35767327	chr17:35767327:A:T	2.09748e-18	-2.02432	-5.92657e-10	3.26758e-05	-1.91625	-5.92657e-10
35768630	chr17:35768630:T:C	3.26036e-18	-2.95827e-10	-1.58322	4.65481e-05	-2.95827e-10	-1.5624
35768952	chr17:35768952:C:T	2.96025e-18	-1.67978	-5.92657e-10	3.65035e-05	-1.80547	-5.92657e-10
35769046	chr17:35769046:A:G	5.26198e-19	-2.04211	-1.36502	8.16776e-06	-1.8063	-1.49639
35769073	chr17:35769073:T:C	3.35383e-18	-2.95827e-10	-1.55495	5.06159e-05	-2.95827e-10	-1.47862
35770020	chr17:35770020:T:G	3.09998e-18	-1.95396	0.320307	7.91429e-05	-0.927203	-0.104425
35770073	chr17:35770073:G:A	3.22794e-18	-2.95827e-10	-1.59321	4.91252e-05	-2.95827e-10	-1.50851
35770358	chr17:35770358:C:T	8.10471e-18	-2.95827e-10	-0.672608	7.51607e-05	-2.95827e-10	-1.08325
35770427	chr17:35770427:C:T	3.24209e-18	-2.95827e-10	-1.58883	4.59535e-05	-2.95827e-10	-1.57525
35770634	chr17:35770634:C:T	1.44461e-18	-1.59484	-0.802376	1.7041e-05	-2.03666	-0.5306
35771007	chr17:35771007:T:C	7.00645e-19	-1.91138	-1.20943	1.51111e-05	-1.60916	-1.07829
35771222	chr17:35771222:A:C	3.08051e-18	-1.63996	-5.92657e-10	3.54154e-05	-1.83574	-5.92657e-10
35773456	chr17:35773456:G:A	4.02502e-18	-2.95827e-10	-1.37252	6.59523e-05	-2.95827e-10	-1.21395
35773701	chr17:35773701:C:T	5.46756e-18	-1.06622	-5.92657e-10	6.66413e-05	-1.20356	-5.92657e-10
35773703	chr17:35773703:A:G	3.4296e-18	-1.53261	-5.92657e-10	3.31819e-05	-1.90088	-5.92657e-10
35774371	chr17:35774371:A:G	4.41364e-18	-1.28035	-5.92657e-10	3.92969e-05	-1.73174	-5.92657e-10
35774776	chr17:35774776:G:C	3.38579e-18	-1.54547	-5.92657e-10	3.33354e-05	-1.89626	-5.92657e-10
35774840	chr17:35774840:C:T	3.18269e-18	-1.60733	-5.92657e-10	3.44358e-05	-1.86378	-5.92657e-10
35775525	chr17:35775525:C:T	7.16176e-18	-2.95827e-10	-0.796297	0.000139673	-2.95827e-10	-0.463582
35775651	chr17:35775651:TTGA:T	3.39616e-18	-2.95827e-10	-1.54241	4.47906e-05	-2.95827e-10	-1.60089
35775771	chr17:35775771:G:A	6.53472e-19	-1.88278	-1.30773	1.19744e-05	-1.74251	-1.1776
35775941	chr17:35775941:C:T	4.08106e-18	-2.95827e-10	-1.3587	6.76834e-05	-2.95827e-10	-1.18804
35776248	chr17:35776248:T:C	4.02511e-18	-1.3725	-5.92657e-10	3.17504e-05	-1.94498	-5.92657e-10
35776296	chr17:35776296:C:T	8.99494e-18	-2.95827e-10	-0.568392	4.86073e-05	-2.95827e-10	-1.51911
35776857	chr17:35776857:C:G	5.95086e-19	-2.03622	-1.24789	9.60062e-06	-1.75964	-1.38142
35776902	chr17:35776902:A:G	3.47538e-18	-1.51935	-5.92657e-10	3.28877e-05	-1.90978	-5.92657e-10
35777191	chr17:35777191:A:G	3.54212e-18	-1.50033	-5.92657e-10	3.25813e-05	-1.91914	-5.92657e-10
35777494	chr17:35777494:T:C	3.93343e-18	-2.95827e-10	-1.39554	5.98663e-05	-2.95827e-10	-1.31077
35778280	chr17:35778280:G:A	4.69153e-18	-2.95827e-10	-1.2193	8.39656e-05	-2.95827e-10	-0.972475
35778588	chr17:35778588:TG:T	1.56081e-17	-2.95827e-10	-0.0172619	5.91453e-05	-2.95827e-10	-1.32289
35778868	chr17:35778868:C:T	3.26733e-18	-2.95827e-10	-1.58108	4.50217e-05	-2.95827e-10	-1.59574
35779117	chr17:35779117:G:C	5.93283e-18	-2.95827e-10	-0.984553	0.000103762	-2.95827e-10	-0.760781
35779364	chr17:35779364:T:C	3.0042e-18	-1.66504	-5.92657e-10	6.43285e-05	-1.23888	-5.92657e-10
35779880	chr17:35779880:G:A	3.40678e-18	-1.53929	-5.92657e-10	3.31961e-05	-1.90045	-5.92657e-10
35780161	chr17:35780161:T:C	7.07721e-19	-1.97175	-1.13901	5.61084e-05	-0.875804	-0.499794
35780177	chr17:35780177:T:C	9.50322e-18	-2.95827e-10	-0.513424	0.0001102	-2.95827e-10	-0.700586
35780601	chr17:35780601:G:A	3.22723e-18	-2.95827e-10	-1.59343	4.48004e-05	-2.95827e-10	-1.60067
35780795	chr17:35780795:G:A	1.35345e-17	-2.95827e-10	-0.159811	0.000114119	-2.95827e-10	-0.665637
35780845	chr17:35780845:A:G	3.30164e-18	-2.95827e-10	-1.57063	4.4936e-05	-2.95827e-10	-1.59764
35782168	chr17:35782168:C:T	3.2103e-18	-2.95827e-10	-1.59869	4.66481e-05	-2.95827e-10	-1.56025
35782571	chr17:35782571:G:A	1.68651e-17	-2.95827e-10	0.0601942	0.000131346	-2.95827e-10	-0.525045
35782746	chr17:35782746:C:T	1.945e-17	-2.95827e-10	0.202792	6.58213e-05	-2.95827e-10	-1.21594
35782969	chr17:35782969:G:A	3.20766e-18	-2.95827e-10	-1.59951	4.50569e-05	-2.95827e-10	-1.59496
35783273	chr17:35783273:T:C	3.29269e-18	-2.95827e-10	-1.57335	4.49041e-05	-2.95827e-10	-1.59835
35783706	chr17:35783706:A:G	5.66677e-19	-1.95782	-1.3752	2.24969e-05	-1.51018	-0.779325
35783923	chr17:35783923:G:T	9.95517e-18	-2.95827e-10	-0.466962	0.000128996	-2.95827e-10	-0.543102
35783975	chr17:35783975:T:G	4.36758e-18	-0.206066	-1.08478	3.70807e-05	-0.899944	-0.889841
35784071	chr17:35784071:A:C	5.02287e-18	-2.95827e-10	-1.15105	8.66718e-05	-2.95827e-10	-0.940754
35784541	chr17:35784541:T:C	3.20665e-18	-2.95827e-10	-1.59983	5.70429e-05	-2.95827e-10	-1.35908
35785525	chr17:35785525:A:G	3.19768e-18	-2.95827e-10	-1.60263	4.5056e-05	-2.95827e-10	-1.59498
35785533	chr17:35785533:C:T	3.20045e-18	-2.95827e-10	-1.60176	4.4925e-05	-2.95827e-10	-1.59789
35785593	chr17:35785593:G:A	3.4178e-18	-2.95827e-10	-1.53606	5.27445e-05	-2.95827e-10	-1.43742
35785659	chr17:35785659:G:T	1.3316e-18	-2.04143	-0.437236	1.83077e-05	-1.86232	-0.633245
35785701	chr17:35785701:C:T	3.55922e-18	-1.49551	-5.92657e-10	3.21799e-05	-1.93154	-5.92657e-10
35785714	chr17:35785714:T:C	3.70864e-18	-1.45439	-5.92657e-10	3.16363e-05	-1.94858	-5.92657e-10
35786077	chr17:35786077:C:T	4.92803e-19	-2.0325	-1.4402	2.59937e-05	-1.18548	-0.959553
35786206	chr17:35786206:G:A	7.76151e-19	-1.81411	-1.20435	1.1856e-05	-1.64534	-1.28471
35786589	chr17:35786589:C:T	2.20367e-17	-2.95827e-10	0.327654	6.95809e-05	-2.95827e-10	-1.16039
35786647	chr17:35786647:T:A	1.56644e-17	-0.0136637	-5.92657e-10	0.000114086	-0.665931	-5.92657e-10
35786794	chr17:35786794:C:T	1.59271e-18	-2.03914	-0.260476	2.67528e-05	-1.88124	-0.235
35786875	chr17:35786875:G:A	3.19962e-18	-2.95827e-10	-1.60202	5.15856e-05	-2.95827e-10	-1.45964
35787429	chr17:35787429:C:T	5.79779e-18	-2.95827e-10	-1.00758	8.05966e-05	-2.95827e-10	-1.01343
35788584	chr17:35788584:A:G	1.52204e-18	-2.04035	-0.304645	2.56073e-05	-1.8718	-0.288208
35788711	chr17:35788711:G:T	3.23005e-18	-2.95827e-10	-1.59256	4.47044e-05	-2.95827e-10	-1.60281
35789389	chr17:35789389:C:T	7.06988e-18	-0.80921	-5.92657e-10	0.00019693	-0.120035	-5.92657e-10
35789814	chr17:35789814:T:G	5.34214e-18	-2.95827e-10	-1.08943	8.23496e-05	-2.95827e-10	-0.991909
35789985	chr17:35789985:T:C	5.22468e-19	-1.97009	-1.44415	2.06284e-05	-1.47489	-0.901322
35790343	chr17:35790343:G:A	5.20863e-18	-2.95827e-10	-1.11474	8.97329e-05	-2.95827e-10	-0.906045
35790392	chr17:35790392:A:G	3.61644e-17	-2.95827e-10	0.823021	8.68703e-05	-2.95827e-10	-0.938467
35790780	chr17:35790780:G:C	2.08087e-18	-2.03227	-5.92657e-10	3.29494e-05	-1.90791	-5.92657e-10
35790889	chr17:35790889:TG:T	5.51726e-19	-1.81925	-1.5405	9.0887e-06	-1.63875	-1.55711
35791435	chr17:35791435:G:A	5.51225e-18	-2.95827e-10	-1.05808	6.34986e-05	-2.95827e-10	-1.25187
35791801	chr17:35791801:G:A	3.77952e-18	-2.95827e-10	-1.43546	5.91867e-05	-2.95827e-10	-1.32219
35791857	chr17:35791857:G:C	4.78315e-19	-2.03922	-1.46332	2.19902e-05	-1.13413	-1.17816
35792307	chr17:35792307:C:T	3.81819e-18	-1.42528	-5.92657e-10	3.12926e-05	-1.9595	-5.92657e-10
35792393	chr17:35792393:C:T	8.03254e-19	-1.92575	-1.05839	1.21919e-05	-1.71038	-1.19172
35792823	chr17:35792823:T:C	3.43869e-18	-2.95827e-10	-1.52996	5.0535e-05	-2.95827e-10	-1.48022
35792896	chr17:35792896:T:A	5.61825e-18	-2.95827e-10	-1.03903	8.52252e-05	-2.95827e-10	-0.957585
35793914	chr17:35793914:A:G	7.35087e-19	-1.88713	-1.18569	1.16285e-05	-1.64986	-1.29957
35794140	chr17:35794140:A:G	4.414e-18	-1.28027	-5.92657e-10	2.99697e-05	-2.0027	-5.92657e-10
35794189	chr17:35794189:G:A	4.66541e-18	-1.22488	-5.92657e-10	2.96477e-05	-2.0135	-5.92657e-10
35794317	chr17:35794317:C:T	4.54465e-18	0.273275	-1.52438	1.7354e-05	-1.14521	-1.40385
35794444	chr17:35794444:C:T	3.82956e-18	-2.95827e-10	-1.4223	6.02122e-05	-2.95827e-10	-1.30501
35794688	chr17:35794688:GC:G	3.31621e-18	-2.95827e-10	-1.56623	5.2738e-05	-2.95827e-10	-1.43755
35794727	chr17:35794727:C:T	5.7265e-18	-2.95827e-10	-1.01995	6.59251e-05	-2.95827e-10	-1.21436
35795199	chr17:35795199:G:A	3.20275e-18	-2.95827e-10	-1.60104	5.4631e-05	-2.95827e-10	-1.40228
35795321	chr17:35795321:G:A	1.20583e-17	-2.95827e-10	-0.275297	0.00014411	-2.95827e-10	-0.432309
35795617	chr17:35795617:C:G	4.35552e-18	-2.95827e-10	-1.29361	7.34798e-05	-2.95827e-10	-1.10587
35796337	chr17:35796337:A:T	5.87607e-18	-2.95827e-10	-0.994166	8.93424e-05	-2.95827e-10	-0.910406
35796593	chr17:35796593:A:G	7.28349e-19	-1.97849	-1.10354	5.05011e-05	-0.768657	-0.712232
35797019	chr17:35797019:A:G	3.20651e-18	-2.95827e-10	-1.59987	5.51607e-05	-2.95827e-10	-1.39263
35797058	chr17:35797058:T:A	4.48583e-18	-1.26413	-5.92657e-10	2.98617e-05	-2.00631	-5.92657e-10
35797170	chr17:35797170:T:TC	3.20011e-18	-2.95827e-10	-1.60187	4.51106e-05	-2.95827e-10	-1.59376
35798120	chr17:35798120:G:A	3.65736e-18	-2.95827e-10	-1.46831	5.6822e-05	-2.95827e-10	-1.36296
35798827	chr17:35798827:C:T	1.33947e-17	-0.170195	-5.92657e-10	6.16507e-05	-1.2814	-5.92657e-10
35799038	chr17:35799038:G:A	3.24189e-18	-2.95827e-10	-1.5889	4.53328e-05	-2.95827e-10	-1.58885
35799424	chr17:35799424:A:G	4.21281e-18	-1.32692	-5.92657e-10	3.0321e-05	-1.99104	-5.92657e-10
35799708	chr17:35799708:A:G	5.7052e-18	-2.95827e-10	-1.02368	8.64939e-05	-2.95827e-10	-0.942809
35799800	chr17:35799800:T:C	1.03829e-17	-2.95827e-10	-0.424898	0.000126128	-2.95827e-10	-0.565583
35801282	chr17:35801282:G:A	3.22242e-18	-2.95827e-10	-1.59492	4.51373e-05	-2.95827e-10	-1.59317
35801666	chr17:35801666:CCA:C	6.92324e-18	-2.95827e-10	-0.83017	0.000107218	-2.95827e-10	-0.728015
35802063	chr17:35802063:A:G	4.94262e-19	-1.98525	-1.48449	2.66638e-05	-0.805419	-1.31416
35802116	chr17:35802116:G:A	8.38717e-18	-2.95827e-10	-0.638351	6.97662e-05	-2.95827e-10	-1.15773
35802145	chr17:35802145:T:C	3.40376e-18	-2.95827e-10	-1.54017	4.47338e-05	-2.95827e-10	-1.60215
35802708	chr17:35802708:G:A	4.04074e-18	-1.36863	-5.92657e-10	3.06097e-05	-1.98157	-5.92657e-10
35802911	chr17:35802911:A:G	5.85438e-19	-2.03321	-1.26724	9.23051e-06	-1.90943	-1.27094
35803009	chr17:35803009:T:C	6.39623e-19	-1.73436	-1.47757	7.82769e-06	-1.9723	-1.37292
35803047	chr17:35803047:T:C	6.54772e-19	-1.97297	-1.21555	4.414e-05	-0.738965	-0.87655
35803062	chr17:35803062:A:G	1.74532e-17	-2.95827e-10	0.0944711	0.000133988	-2.95827e-10	-0.505131
35803069	chr17:35803069:A:G	3.33111e-18	-2.95827e-10	-1.56175	5.22898e-05	-2.95827e-10	-1.44608
35803483	chr17:35803483:C:A	4.28245e-18	-1.31053	-5.92657e-10	3.01371e-05	-1.99713	-5.92657e-10
35803755	chr17:35803755:A:T	8.74328e-19	-1.8929	-1.00646	1.54742e-05	-1.59357	-1.07014
35804167	chr17:35804167:C:G	3.32629e-18	-2.95827e-10	-1.5632	5.21701e-05	-2.95827e-10	-1.44837
35804994	chr17:35804994:A:G	8.97164e-19	-2.0347	-0.838869	1.18653e-05	-1.92211	-1.00716
35805431	chr17:35805431:G:A	3.28134e-18	-2.95827e-10	-1.5768	4.63266e-05	-2.95827e-10	-1.56717
35805705	chr17:35805705:C:T	3.19785e-18	-2.95827e-10	-1.60258	4.47059e-05	-2.95827e-10	-1.60278
35805772	chr17:35805772:C:G	3.58433e-18	-2.95827e-10	-1.48848	4.48838e-05	-2.95827e-10	-1.59881
35806032	chr17:35806032:T:C	3.25997e-18	-2.95827e-10	-1.58334	4.85718e-05	-2.95827e-10	-1.51984
35806606	chr17:35806606:T:A	3.295e-18	-2.95827e-10	-1.57265	4.95733e-05	-2.95827e-10	-1.49943
35806840	chr17:35806840:G:A	3.19888e-18	-2.95827e-10	-1.60225	4.51585e-05	-2.95827e-10	-1.5927
35807004	chr17:35807004:G:C	3.26689e-18	-2.95827e-10	-1.58122	4.87655e-05	-2.95827e-10	-1.51586
35807556	chr17:35807556:G:A	1.85935e-18	-1.02768	-1.11715	1.8504e-05	-1.58605	-0.898847
35807621	chr17:35807621:C:T	3.19701e-18	-2.95827e-10	-1.60284	4.4706e-05	-2.95827e-10	-1.60277
35807839	chr17:35807839:G:T	3.39068e-18	-2.95827e-10	-1.54402	4.47123e-05	-2.95827e-10	-1.60263
35807954	chr17:35807954:T:C	6.44672e-19	-1.9664	-1.23766	4.39509e-05	-0.711409	-0.9084
35808093	chr17:35808093:C:T	5.21525e-18	-2.95827e-10	-1.11347	5.41731e-05	-2.95827e-10	-1.4107
35808247	chr17:35808247:T:C	9.0678e-19	-1.99329	-0.869615	2.67001e-05	-1.45821	-0.660005
35808488	chr17:35808488:T:C	4.20603e-18	-1.32853	-5.92657e-10	3.02733e-05	-1.99262	-5.92657e-10
35808735	chr17:35808735:C:T	3.29216e-18	-2.95827e-10	-1.57351	4.47051e-05	-2.95827e-10	-1.60279
35808791	chr17:35808791:G:T	8.07849e-18	-2.95827e-10	-0.675849	9.58951e-05	-2.95827e-10	-0.839627
35808922	chr17:35808922:T:G	4.70234e-18	-1.21699	-5.92657e-10	2.89007e-05	-2.03902	-5.92657e-10
35809033	chr17:35809033:A:C	7.10389e-19	-2.00856	-1.09843	2.46253e-05	-1.4011	-0.798012
35810175	chr17:35810175:G:T	4.52452e-18	-1.25554	-5.92657e-10	3.08789e-05	-1.97281	-5.92657e-10
35811194	chr17:35811194:A:G	5.03739e-18	-2.95827e-10	-1.14817	5.60961e-05	-2.95827e-10	-1.37582
35811210	chr17:35811210:TG:T	3.47692e-18	-2.95827e-10	-1.51891	4.47113e-05	-2.95827e-10	-1.60266
35811647	chr17:35811647:A:G	8.63324e-18	-2.95827e-10	-0.609434	8.23213e-05	-2.95827e-10	-0.992254
35812159	chr17:35812159:T:A	3.23278e-18	-2.95827e-10	-1.59171	4.77689e-05	-2.95827e-10	-1.53651
35812214	chr17:35812214:A:G	4.37341e-19	-2.00252	-1.58958	7.47745e-06	-1.90115	-1.48984
35812850	chr17:35812850:G:A	4.57345e-19	-2.00025	-1.54712	6.83245e-06	-2.00073	-1.48047
35812911	chr17:35812911:T:C	4.83467e-18	-1.18924	-5.92657e-10	2.93841e-05	-2.02243	-5.92657e-10
35813350	chr17:35813350:G:C	5.25889e-18	-2.95827e-10	-1.10513	4.90544e-05	-2.95827e-10	-1.50995
35813450	chr17:35813450:G:A	8.43993e-19	-2.04219	-0.892471	2.73596e-05	-1.48753	-0.606289
35814330	chr17:35814330:G:A	3.24126e-18	-2.95827e-10	-1.58909	4.80452e-05	-2.95827e-10	-1.53074
35814503	chr17:35814503:A:G	3.27073e-18	-2.95827e-10	-1.58004	4.89827e-05	-2.95827e-10	-1.51142
35814570	chr17:35814570:A:G	2.10755e-18	-2.01953	-5.92657e-10	3.07228e-05	-1.97788	-5.92657e-10
35814808	chr17:35814808:G:A	3.51476e-18	-2.95827e-10	-1.50808	5.72425e-05	-2.95827e-10	-1.35559
35815147	chr17:35815147:T:C	3.39853e-18	-2.95827e-10	-1.54171	4.51688e-05	-2.95827e-10	-1.59248
35815175	chr17:35815175:CTT:C	4.33927e-18	-2.95827e-10	-1.29735	7.36373e-05	-2.95827e-10	-1.10373
35815358	chr17:35815358:G:A	4.47468e-19	-1.98385	-1.58536	7.21445e-06	-1.92653	-1.50027
35815436	chr17:35815436:A:T	3.55175e-18	-2.95827e-10	-1.49761	4.50646e-05	-2.95827e-10	-1.59479
35815489	chr17:35815489:G:A	4.94546e-18	-1.16658	-5.92657e-10	2.92863e-05	-2.02576	-5.92657e-10
35815737	chr17:35815737:T:G	3.3419e-18	-2.95827e-10	-1.55851	4.66485e-05	-2.95827e-10	-1.56024
35816034	chr17:35816034:C:T	7.3871e-18	-2.95827e-10	-0.765319	0.000112896	-2.95827e-10	-0.67642
35816641	chr17:35816641:T:A	8.58739e-19	-2.03859	-0.878756	2.59559e-05	-1.55624	-0.590241
35816664	chr17:35816664:T:TA	8.3019e-19	-2.04006	-0.91109	2.54882e-05	-1.53648	-0.628189
35817293	chr17:35817293:G:A	5.5521e-18	-1.05088	-5.92657e-10	2.89432e-05	-2.03755	-5.92657e-10
35817456	chr17:35817456:A:G	1.90923e-18	-2.02924	-0.0891158	1.80882e-05	-1.94541	-0.562213
35817507	chr17:35817507:G:A	1.5949e-17	0.00434551	-5.92657e-10	0.000183762	-0.189241	-5.92657e-10
35817514	chr17:35817514:A:G	7.47934e-18	-2.95827e-10	-0.752909	0.000114277	-2.95827e-10	-0.664257
35818127	chr17:35818127:G:A	4.48645e-19	-1.97848	-1.5881	6.9693e-06	-1.91668	-1.54469
35818348	chr17:35818348:T:C	4.46045e-19	-1.99947	-1.57291	6.94914e-06	-1.94736	-1.51691
35818743	chr17:35818743:C:G	3.48982e-18	-2.95827e-10	-1.5152	4.70087e-05	-2.95827e-10	-1.55255
35818813	chr17:35818813:C:T	9.23876e-18	-2.95827e-10	-0.541646	8.56237e-05	-2.95827e-10	-0.952921
35818820	chr17:35818820:A:G	3.52408e-18	-2.95827e-10	-1.50544	4.51653e-05	-2.95827e-10	-1.59255
35819022	chr17:35819022:T:C	3.23087e-18	-1.5923	-5.92657e-10	3.02404e-05	-1.9937	-5.92657e-10
35819043	chr17:35819043:T:G	5.67359e-18	-2.95827e-10	-1.02923	6.72791e-05	-2.95827e-10	-1.19403
35819814	chr17:35819814:C:A	4.40069e-19	-1.99094	-1.59494	7.52437e-06	-1.91554	-1.46919
35820316	chr17:35820316:C:T	3.50704e-18	-2.95827e-10	-1.51028	4.72073e-05	-2.95827e-10	-1.54833
35820594	chr17:35820594:G:A	2.1229e-18	-2.01227	-5.92657e-10	2.89131e-05	-2.03859	-5.92657e-10
35821079	chr17:35821079:G:A	1.17874e-18	-1.04174	-1.55887	6.19469e-06	-2.03849	-1.5407
35821157	chr17:35821157:T:C	3.43641e-18	-2.95827e-10	-1.53063	4.56641e-05	-2.95827e-10	-1.58157
35821563	chr17:35821563:TA:T	4.44393e-19	-1.97571	-1.60039	7.58101e-06	-1.93794	-1.43929
35821902	chr17:35821902:T:C	3.32331e-18	-2.95827e-10	-1.56409	4.63949e-05	-2.95827e-10	-1.56569
35821991	chr17:35821991:T:G	1.99473e-17	-2.95827e-10	0.228039	0.000149938	-2.95827e-10	-0.392661
35823107	chr17:35823107:G:A	2.35933e-17	-2.95827e-10	0.395908	0.000220397	-2.95827e-10	-0.00745346
35823421	chr17:35823421:C:T	8.52184e-19	-2.03691	-0.888092	2.46325e-05	-1.59518	-0.603636
35823545	chr17:35823545:A:G	5.08166e-18	-1.13942	-5.92657e-10	2.92023e-05	-2.02863	-5.92657e-10
35823562	chr17:35823562:A:G	4.34868e-19	-1.99505	-1.60272	7.98164e-06	-1.91206	-1.41368
35823578	chr17:35823578:A:G	4.48351e-19	-1.96723	-1.6	7.45973e-06	-1.94589	-1.44747
35823900	chr17:35823900:G:C	5.78329e-19	-1.98392	-1.32875	8.38881e-06	-1.92939	-1.3466
35823971	chr17:35823971:G:A	1.84114e-17	-2.95827e-10	0.147919	0.000143733	-2.95827e-10	-0.434924
35824074	chr17:35824074:G:C	3.32331e-18	-2.95827e-10	-1.56409	4.63949e-05	-2.95827e-10	-1.56569
35824564	chr17:35824564:C:T	5.58235e-17	-2.95827e-10	1.25714	0.000208693	-2.95827e-10	-0.0620163
35824996	chr17:35824996:T:C	6.36151e-19	-1.6287	-1.58867	1.25761e-05	-1.27878	-1.5923
35825343	chr17:35825343:T:G	8.30461e-18	-2.95827e-10	-0.648243	9.09591e-05	-2.95827e-10	-0.892473
35825474	chr17:35825474:T:C	4.26507e-18	-2.95827e-10	-1.3146	4.48677e-05	-2.95827e-10	-1.59916
35825527	chr17:35825527:TATAGTACATC:T	4.37907e-19	-1.99186	-1.59895	7.62702e-06	-1.91837	-1.45282
35826356	chr17:35826356:T:G	3.20312e-18	-2.95827e-10	-1.60093	5.08058e-05	-2.95827e-10	-1.47487
35826379	chr17:35826379:G:A	9.89315e-19	-2.04023	-0.73557	3.06138e-05	-1.55647	-0.424959
35826416	chr17:35826416:G:T	8.64071e-19	-2.0421	-0.869057	2.75188e-05	-1.50771	-0.580303
35827072	chr17:35827072:C:T	3.25924e-18	-2.95827e-10	-1.58356	4.85766e-05	-2.95827e-10	-1.51974
35827193	chr17:35827193:G:A	2.07668e-18	-2.03428	-5.92657e-10	3.29646e-05	-1.90745	-5.92657e-10
35827268	chr17:35827268:G:A	3.62079e-18	-2.95827e-10	-1.47836	4.62926e-05	-2.95827e-10	-1.5679
35828563	chr17:35828563:T:C	7.55606e-18	-2.95827e-10	-0.742703	0.000115532	-2.95827e-10	-0.653337
35828754	chr17:35828754:C:T	3.43954e-18	-2.95827e-10	-1.52972	4.71461e-05	-2.95827e-10	-1.54963
35828843	chr17:35828843:TATTTTGC:T	3.46193e-18	-2.95827e-10	-1.52323	4.47209e-05	-2.95827e-10	-1.60244
35829265	chr17:35829265:T:C	4.02626e-18	-2.95827e-10	-1.37222	4.48113e-05	-2.95827e-10	-1.60042
35829296	chr17:35829296:T:TA	4.43803e-18	-2.95827e-10	-1.27484	6.90629e-05	-2.95827e-10	-1.16786
35829328	chr17:35829328:T:A	4.75938e-18	-2.95827e-10	-1.20494	8.38508e-05	-2.95827e-10	-0.973843
35829448	chr17:35829448:T:C	5.74552e-18	-2.95827e-10	-1.01663	6.73253e-05	-2.95827e-10	-1.19335
35829487	chr17:35829487:C:A	2.07544e-18	-2.03488	-5.92657e-10	3.30166e-05	-1.90587	-5.92657e-10
35829501	chr17:35829501:G:A	3.27412e-18	-2.95827e-10	-1.579	4.47052e-05	-2.95827e-10	-1.60279
35829702	chr17:35829702:T:C	3.43186e-18	-2.95827e-10	-1.53195	5.51004e-05	-2.95827e-10	-1.39373
35830181	chr17:35830181:G:GA	3.37374e-18	-2.95827e-10	-1.54903	4.47227e-05	-2.95827e-10	-1.6024
35830296	chr17:35830296:A:C	1.01147e-17	-2.95827e-10	-0.45106	8.63405e-05	-2.95827e-10	-0.944584
35830464	chr17:35830464:C:CAT	1.01799e-18	-2.04104	-0.706186	3.21638e-05	-1.53907	-0.392975
35830651	chr17:35830651:A:G	4.08671e-18	-1.35731	-5.92657e-10	3.80965e-05	-1.76276	-5.92657e-10
35830890	chr17:35830890:G:A	3.20773e-18	-2.95827e-10	-1.59949	4.47398e-05	-2.95827e-10	-1.60202
35831187	chr17:35831187:A:G	8.81216e-19	-2.04	-0.851502	2.66687e-05	-1.55695	-0.562441
35831257	chr17:35831257:A:C	6.0384e-18	-0.966914	-5.92657e-10	3.23441e-05	-1.92645	-5.92657e-10
35831279	chr17:35831279:C:T	6.74955e-18	-0.855578	-5.92657e-10	0.000100448	-0.79324	-5.92657e-10
35831323	chr17:35831323:C:T	4.77795e-18	-1.20104	-5.92657e-10	2.94493e-05	-2.02021	-5.92657e-10
35831356	chr17:35831356:G:A	1.89245e-17	-2.95827e-10	0.175404	0.000180402	-2.95827e-10	-0.207694
35831394	chr17:35831394:A:G	4.28982e-19	-2.01409	-1.59731	7.11929e-06	-1.94836	-1.49171
35831525	chr17:35831525:CTGT:C	3.52074e-18	-2.95827e-10	-1.50638	5.73758e-05	-2.95827e-10	-1.35326
35831805	chr17:35831805:G:A	5.15005e-18	-1.12605	-5.92657e-10	2.91376e-05	-2.03085	-5.92657e-10
35832467	chr17:35832467:A:AT	4.61913e-19	-1.96929	-1.56815	6.82546e-06	-1.90985	-1.57238
35832543	chr17:35832543:G:A	5.35483e-18	-1.08706	-5.92657e-10	2.90225e-05	-2.03481	-5.92657e-10
35832653	chr17:35832653:C:G	5.47832e-19	-1.99489	-1.37195	8.00653e-06	-1.94287	-1.37976
35832735	chr17:35832735:A:AATC	4.35308e-18	-2.95827e-10	-1.29417	5.42692e-05	-2.95827e-10	-1.40893
35832737	chr17:35832737:T:TAAAGGATTA	4.34115e-18	-2.95827e-10	-1.29691	5.41507e-05	-2.95827e-10	-1.41111
35832749	chr17:35832749:A:T	3.4755e-18	-2.95827e-10	-1.51931	5.62447e-05	-2.95827e-10	-1.37317
35832885	chr17:35832885:A:G	4.44942e-19	-2.02891	-1.54596	1.12598e-05	-1.9134	-1.06824
35833507	chr17:35833507:CTTGCTTTGTA:C	3.20451e-18	-2.95827e-10	-1.60049	4.49011e-05	-2.95827e-10	-1.59842
35833581	chr17:35833581:CTAGTT:C	4.74668e-18	-1.20761	-5.92657e-10	2.94539e-05	-2.02006	-5.92657e-10
35833760	chr17:35833760:C:T	5.81775e-19	-1.98015	-1.32657	8.46598e-06	-1.92237	-1.34446
35833806	chr17:35833806:C:T	3.45655e-18	-2.95827e-10	-1.52478	5.10566e-05	-2.95827e-10	-1.46995
35834277	chr17:35834277:G:A	1.05391e-17	-0.409964	-5.92657e-10	7.03729e-05	-1.14908	-5.92657e-10
35834516	chr17:35834516:T:C	2.10423e-18	-2.0211	-5.92657e-10	3.0189e-05	-1.99541	-5.92657e-10
35834537	chr17:35834537:T:C	3.44993e-18	-2.95827e-10	-1.5267	4.48798e-05	-2.95827e-10	-1.5989
35834855	chr17:35834855:C:A	2.15705e-18	-1.99631	-5.92657e-10	3.24073e-05	-1.9245	-5.92657e-10
35835336	chr17:35835336:C:A	5.37956e-18	-1.08245	-5.92657e-10	2.90135e-05	-2.03512	-5.92657e-10
35835548	chr17:35835548:T:C	3.20009e-18	-2.95827e-10	-1.60188	5.38744e-05	-2.95827e-10	-1.41623
35835838	chr17:35835838:C:A	5.1772e-18	-1.12079	-5.92657e-10	2.91215e-05	-2.0314	-5.92657e-10
35836393	chr17:35836393:T:A	4.71156e-19	-2.00734	-1.51028	1.00952e-05	-1.98368	-1.10714
35836561	chr17:35836561:G:A	1.29892e-18	-2.03829	-0.465232	8.82567e-05	-1.62235	0.69972
35836644	chr17:35836644:A:C	5.3714e-18	-2.95827e-10	-1.08397	6.36696e-05	-2.95827e-10	-1.24918
35836711	chr17:35836711:G:A	9.15024e-18	-2.95827e-10	-0.551274	8.53101e-05	-2.95827e-10	-0.956589
35836858	chr17:35836858:G:A	3.49368e-18	-1.5141	-5.92657e-10	3.47789e-05	-1.85387	-5.92657e-10
35837523	chr17:35837523:C:T	4.65843e-19	-1.93058	-1.59838	7.18861e-06	-1.97609	-1.45429
35838590	chr17:35838590:G:T	2.64645e-18	-1.79183	-5.92657e-10	4.06354e-05	-1.69824	-5.92657e-10
35839103	chr17:35839103:AC:A	3.5671e-18	-2.95827e-10	-1.4933	5.85173e-05	-2.95827e-10	-1.33356
35839374	chr17:35839374:T:A	3.19963e-18	-2.95827e-10	-1.60202	4.62684e-05	-2.95827e-10	-1.56842
35839531	chr17:35839531:G:A	3.31817e-17	0.736946	-5.92657e-10	0.000171751	-0.256839	-5.92657e-10
35839561	chr17:35839561:T:G	4.72793e-19	-1.96671	-1.54744	6.97327e-06	-1.90633	-1.55447
35840395	chr17:35840395:G:C	4.60596e-19	-1.98623	-1.55405	6.74841e-06	-1.93232	-1.56125
35840462	chr17:35840462:C:T	4.31287e-18	-2.95827e-10	-1.30345	5.66772e-05	-2.95827e-10	-1.36551
35840480	chr17:35840480:C:T	1.23786e-17	-2.95827e-10	-0.249085	0.000103514	-2.95827e-10	-0.763181
35840541	chr17:35840541:C:T	3.91311e-18	-2.95827e-10	-1.40072	4.47162e-05	-2.95827e-10	-1.60255
35840762	chr17:35840762:G:A	4.86155e-18	-1.1837	-5.92657e-10	7.75888e-05	-1.05146	-5.92657e-10
35840813	chr17:35840813:G:A	3.33779e-18	-2.95827e-10	-1.55974	5.23999e-05	-2.95827e-10	-1.44398
35840820	chr17:35840820:C:T	3.19818e-18	-2.95827e-10	-1.60247	5.32122e-05	-2.95827e-10	-1.42859
35840925	chr17:35840925:A:G	3.20015e-18	-2.95827e-10	-1.60186	5.38882e-05	-2.95827e-10	-1.41597
35841336	chr17:35841336:G:A	1.73669e-18	-1.90563	-0.307446	2.37542e-05	-1.43954	-0.795586
35841496	chr17:35841496:G:C	8.39809e-19	-2.04114	-0.898498	2.84587e-05	-1.44097	-0.613461
35841647	chr17:35841647:C:T	2.46332e-18	-1.91796	0.0544182	2.57434e-05	-1.47371	-0.680994
35841895	chr17:35841895:A:G	2.20339e-17	-2.95827e-10	0.327529	0.000207008	-2.95827e-10	-0.0701253
35842151	chr17:35842151:G:A	5.23072e-19	-1.90144	-1.51165	7.81922e-06	-1.82108	-1.52522
35843075	chr17:35843075:T:G	3.76713e-18	-2.95827e-10	-1.43874	5.08422e-05	-2.95827e-10	-1.47416
35843549	chr17:35843549:T:A	2.28358e-18	-1.9322	-0.00711011	2.37874e-05	-1.50979	-0.723935
35843696	chr17:35843696:G:A	3.2606e-18	-2.95827e-10	-1.58314	4.49483e-05	-2.95827e-10	-1.59737
35844218	chr17:35844218:A:G	3.31519e-18	-2.95827e-10	-1.56654	4.54606e-05	-2.95827e-10	-1.58604
35844448	chr17:35844448:G:A	2.91687e-18	-1.69454	-5.92657e-10	5.17564e-05	-1.45634	-5.92657e-10
35844923	chr17:35844923:G:A	7.17396e-18	-2.95827e-10	-0.794596	0.000101224	-2.95827e-10	-0.785547
35845475	chr17:35845475:C:T	5.4684e-18	-1.06607	-5.92657e-10	2.89756e-05	-2.03643	-5.92657e-10
35845577	chr17:35845577:G:A	6.12278e-19	-2.04031	-1.21531	1.85129e-05	-1.54425	-0.940162
35845614	chr17:35845614:G:A	6.62726e-18	-2.95827e-10	-0.873863	9.11318e-05	-2.95827e-10	-0.890576
35845658	chr17:35845658:C:T	2.40573e-17	-2.95827e-10	0.415385	0.000253239	-2.95827e-10	0.131452
35845711	chr17:35845711:A:G	8.49782e-19	-2.04219	-0.885634	2.75164e-05	-1.4882	-0.5999
35845767	chr17:35845767:G:A	3.59554e-18	-2.95827e-10	-1.48536	5.92488e-05	-2.95827e-10	-1.32114
35846039	chr17:35846039:T:G	5.72325e-18	-2.95827e-10	-1.02052	6.70152e-05	-2.95827e-10	-1.19796
35846296	chr17:35846296:G:A	3.32253e-18	-2.95827e-10	-1.56433	4.51949e-05	-2.95827e-10	-1.5919
35846567	chr17:35846567:A:G	3.54902e-18	-2.95827e-10	-1.49838	4.59588e-05	-2.95827e-10	-1.57514
35846604	chr17:35846604:TC:T	3.45433e-18	-2.95827e-10	-1.52542	5.56746e-05	-2.95827e-10	-1.38336
35846704	chr17:35846704:T:G	1.3086e-17	-0.193512	-5.92657e-10	0.000201032	-0.0994191	-5.92657e-10
35847503	chr17:35847503:G:A	1.55426e-18	-2.02686	-0.29719	1.50375e-05	-1.9547	-0.737633
35847954	chr17:35847954:G:A	5.46346e-18	-1.06697	-5.92657e-10	2.89693e-05	-2.03665	-5.92657e-10
35848025	chr17:35848025:G:C	3.25132e-18	-2.95827e-10	-1.58599	4.47043e-05	-2.95827e-10	-1.60281
35848377	chr17:35848377:C:T	3.81395e-18	-1.42639	-5.92657e-10	3.00664e-05	-1.99948	-5.92657e-10
35848820	chr17:35848820:A:G	3.3547e-18	-2.95827e-10	-1.55469	4.50078e-05	-2.95827e-10	-1.59605
35849154	chr17:35849154:C:T	4.84086e-18	-1.18796	-5.92657e-10	2.93765e-05	-2.02269	-5.92657e-10
35849650	chr17:35849650:T:TA	3.26807e-18	-2.95827e-10	-1.58085	4.50463e-05	-2.95827e-10	-1.59519
35849815	chr17:35849815:G:A	1.22431e-17	-0.260089	-5.92657e-10	3.20575e-05	-1.93535	-5.92657e-10
35849858	chr17:35849858:G:T	4.11409e-18	-2.95827e-10	-1.35064	4.49123e-05	-2.95827e-10	-1.59817
35850304	chr17:35850304:C:A	3.19802e-18	-2.95827e-10	-1.60252	5.32683e-05	-2.95827e-10	-1.42754
35850629	chr17:35850629:C:T	4.37942e-19	-2.01637	-1.57435	7.46487e-06	-1.85609	-1.53659
35851210	chr17:35851210:C:T	1.50791e-18	-2.04145	-0.312882	1.41507e-05	-1.84553	-0.907588
35851295	chr17:35851295:T:C	5.12975e-18	-2.95827e-10	-1.13	6.0954e-05	-2.95827e-10	-1.29276
35851469	chr17:35851469:A:G	3.20968e-18	-2.95827e-10	-1.59888	5.54156e-05	-2.95827e-10	-1.38802
35852433	chr17:35852433:C:T	1.39649e-17	-0.128509	-5.92657e-10	0.000215842	-0.0283359	-5.92657e-10
35852491	chr17:35852491:C:T	3.29581e-18	-2.95827e-10	-1.5724	4.47862e-05	-2.95827e-10	-1.60098
35852797	chr17:35852797:GT:G	5.95734e-19	-1.96246	-1.32056	8.6528e-06	-1.90337	-1.34163
35853137	chr17:35853137:T:C	4.32197e-19	-2.00294	-1.60099	7.88293e-06	-1.8974	-1.44079
35853226	chr17:35853226:A:T	1.05316e-17	-2.95827e-10	-0.410677	9.82022e-05	-2.95827e-10	-0.815854
35854195	chr17:35854195:G:A	9.26459e-18	-2.95827e-10	-0.538854	8.60413e-05	-2.95827e-10	-0.948055
35854312	chr17:35854312:C:T	3.29894e-18	-2.95827e-10	-1.57145	4.47525e-05	-2.95827e-10	-1.60174
35854418	chr17:35854418:T:C	4.85581e-18	-2.95827e-10	-1.18488	8.73716e-05	-2.95827e-10	-0.932712
35855073	chr17:35855073:A:G	3.20157e-18	-2.95827e-10	-1.60141	5.41813e-05	-2.95827e-10	-1.41055
35855088	chr17:35855088:C:T	3.24243e-18	-2.95827e-10	-1.58873	4.51675e-05	-2.95827e-10	-1.5925
35855337	chr17:35855337:G:A	4.32328e-19	-2.00328	-1.60034	7.84625e-06	-1.89626	-1.44658
35855632	chr17:35855632:G:T	3.28399e-18	-2.95827e-10	-1.57599	4.47728e-05	-2.95827e-10	-1.60128
35856705	chr17:35856705:G:C	3.19761e-18	-2.95827e-10	-1.60265	5.19296e-05	-2.95827e-10	-1.45299
35856952	chr17:35856952:G:A	8.65282e-19	-2.04179	-0.867964	2.87229e-05	-1.46692	-0.578273
35856979	chr17:35856979:AG:A	4.27008e-19	-2.01742	-1.59859	9.09768e-06	-1.86451	-1.33036
35857071	chr17:35857071:G:A	4.08498e-18	-2.95827e-10	-1.35774	4.48779e-05	-2.95827e-10	-1.59894
35857333	chr17:35857333:T:G	3.4743e-18	-2.95827e-10	-1.51966	4.49135e-05	-2.95827e-10	-1.59815
35857449	chr17:35857449:A:T	7.4088e-18	-2.95827e-10	-0.762385	0.000112973	-2.95827e-10	-0.675737
35857879	chr17:35857879:A:C	3.32913e-18	-2.95827e-10	-1.56234	4.47082e-05	-2.95827e-10	-1.60273
35858130	chr17:35858130:G:A	3.48469e-18	-2.95827e-10	-1.51668	4.49463e-05	-2.95827e-10	-1.59742
35858531	chr17:35858531:AG:A	7.54395e-19	-2.03864	-1.00825	2.76313e-05	-1.39311	-0.690822
35858639	chr17:35858639:TGCCTCTTC:T	3.19762e-18	-2.95827e-10	-1.60265	5.19228e-05	-2.95827e-10	-1.45313
35858804	chr17:35858804:C:T	4.70983e-19	-1.91551	-1.60247	8.27147e-06	-1.80488	-1.48519
35859265	chr17:35859265:A:G	5.3714e-18	-2.95827e-10	-1.08397	6.36696e-05	-2.95827e-10	-1.24918
35859266	chr17:35859266:T:C	3.50676e-18	-2.95827e-10	-1.51036	4.76358e-05	-2.95827e-10	-1.5393
35860108	chr17:35860108:A:G	4.25542e-18	-2.95827e-10	-1.31686	4.51634e-05	-2.95827e-10	-1.5926
35860621	chr17:35860621:C:T	5.79053e-18	-2.95827e-10	-1.00883	6.72802e-05	-2.95827e-10	-1.19402
35860988	chr17:35860988:G:A	3.19733e-18	-2.95827e-10	-1.60274	5.20714e-05	-2.95827e-10	-1.45027
35861288	chr17:35861288:C:T	4.38395e-19	-1.98846	-1.60123	7.71005e-06	-1.90163	-1.45873
35861338	chr17:35861338:C:A	3.3705e-18	-2.95827e-10	-1.54999	4.70424e-05	-2.95827e-10	-1.55183
35861374	chr17:35861374:C:T	3.31214e-18	-2.95827e-10	-1.56746	4.47335e-05	-2.95827e-10	-1.60216
35861485	chr17:35861485:C:G	7.43659e-18	-2.95827e-10	-0.758641	8.98716e-05	-2.95827e-10	-0.904501
35861492	chr17:35861492:G:A	4.31336e-19	-2.00313	-1.60279	8.27072e-06	-1.88982	-1.40034
35861810	chr17:35861810:T:C	4.46502e-19	-1.97122	-1.60014	7.33496e-06	-1.88081	-1.52942
35861848	chr17:35861848:A:G	2.1491e-18	-2.00001	-5.92657e-10	3.38553e-05	-1.88079	-5.92657e-10
35862013	chr17:35862013:A:G	9.98986e-19	-2.04219	-0.723876	3.33749e-05	-1.48198	-0.413102
35862084	chr17:35862084:T:C	6.35083e-18	-2.95827e-10	-0.916469	9.64897e-05	-2.95827e-10	-0.833446
35862551	chr17:35862551:C:T	5.20771e-18	-1.11491	-5.92657e-10	2.9093e-05	-2.03238	-5.92657e-10
35863303	chr17:35863303:C:T	3.53942e-18	-2.95827e-10	-1.50109	5.81589e-05	-2.95827e-10	-1.3397
35863859	chr17:35863859:C:T	3.24007e-18	-2.95827e-10	-1.58946	4.47891e-05	-2.95827e-10	-1.60092
35864018	chr17:35864018:G:A	5.11845e-18	-1.1322	-5.92657e-10	2.91406e-05	-2.03075	-5.92657e-10
35864402	chr17:35864402:T:C	9.3034e-19	-2.04185	-0.795405	3.16643e-05	-1.45278	-0.494911
35864420	chr17:35864420:C:T	3.3641e-18	-2.95827e-10	-1.55189	4.69871e-05	-2.95827e-10	-1.55301
35864565	chr17:35864565:A:G	6.17671e-18	-2.95827e-10	-0.944267	9.34408e-05	-2.95827e-10	-0.865554
35864995	chr17:35864995:C:T	4.47574e-18	-2.95827e-10	-1.26638	4.57148e-05	-2.95827e-10	-1.58046
35865379	chr17:35865379:A:T	3.76062e-18	-2.95827e-10	-1.44047	5.07629e-05	-2.95827e-10	-1.47572
35865402	chr17:35865402:G:A	5.24483e-18	-1.10781	-5.92657e-10	2.90757e-05	-2.03298	-5.92657e-10
35866084	chr17:35866084:T:C	5.57825e-19	-1.97561	-1.37315	8.21364e-06	-1.90844	-1.38865
35866133	chr17:35866133:C:T	5.22587e-18	-1.11143	-5.92657e-10	2.90767e-05	-2.03295	-5.92657e-10
35866763	chr17:35866763:T:G	4.41707e-18	-2.95827e-10	-1.27958	4.55701e-05	-2.95827e-10	-1.58363
35867056	chr17:35867056:A:G	6.59107e-18	-2.95827e-10	-0.879339	9.99547e-05	-2.95827e-10	-0.798166
35867128	chr17:35867128:T:C	5.18854e-18	-1.1186	-5.92657e-10	2.91064e-05	-2.03192	-5.92657e-10
35867628	chr17:35867628:G:A	3.29678e-18	-2.95827e-10	-1.57211	4.79118e-05	-2.95827e-10	-1.53352
35867662	chr17:35867662:A:G	1.6534e-18	-0.854199	-1.40802	1.55222e-05	-1.27654	-1.38407
35867890	chr17:35867890:C:T	6.71802e-19	-1.63442	-1.52842	1.33072e-05	-1.28179	-1.53279
35868202	chr17:35868202:G:A	5.16799e-18	-1.12257	-5.92657e-10	2.91087e-05	-2.03185	-5.92657e-10
35868447	chr17:35868447:G:A	2.48684e-18	-1.85404	-5.92657e-10	5.15125e-05	-1.46106	-5.92657e-10
35868596	chr17:35868596:G:A	5.36786e-18	-1.08462	-5.92657e-10	2.90065e-05	-2.03536	-5.92657e-10
35869187	chr17:35869187:G:A	5.50926e-19	-1.96264	-1.39857	8.13667e-06	-1.89327	-1.41324
35869211	chr17:35869211:G:A	4.49423e-19	-1.96708	-1.59777	7.30871e-06	-1.87456	-1.53925
35869449	chr17:35869449:C:T	4.65072e-19	-1.94357	-1.58704	6.96861e-06	-1.87201	-1.58945
35869598	chr17:35869598:A:C	4.39647e-19	-1.9888	-1.59804	7.5445e-06	-1.9015	-1.48056
35869646	chr17:35869646:T:C	2.29533e-18	-1.93418	-5.92657e-10	3.45568e-05	-1.86028	-5.92657e-10
35870139	chr17:35870139:T:G	1.5878e-17	-0.000118381	-5.92657e-10	0.000138077	-0.475073	-5.92657e-10
35870142	chr17:35870142:A:G	5.16323e-18	-1.12349	-5.92657e-10	2.91149e-05	-2.03163	-5.92657e-10
35870269	chr17:35870269:C:T	9.80008e-19	-2.01028	-0.774973	1.24587e-05	-1.71578	-1.16469
35870296	chr17:35870296:A:G	4.55548e-19	-1.95135	-1.59995	7.55517e-06	-1.85088	-1.52977
35870451	chr17:35870451:TTTTC:T	2.06719e-18	-2.03886	-5.92657e-10	3.16447e-05	-1.94831	-5.92657e-10
35870757	chr17:35870757:A:T	4.99673e-19	-1.94853	-1.51032	9.87503e-06	-1.68988	-1.42299
35870758	chr17:35870758:C:A	5.7687e-19	-1.95391	-1.36128	8.52726e-06	-1.88236	-1.37725
35870973	chr17:35870973:G:A	3.39269e-18	-2.95827e-10	-1.54343	4.56907e-05	-2.95827e-10	-1.58099
35870979	chr17:35870979:C:T	4.33048e-19	-2.00677	-1.59519	7.90048e-06	-1.88071	-1.45525
35871570	chr17:35871570:C:T	2.13194e-18	-2.00802	-5.92657e-10	3.25557e-05	-1.91993	-5.92657e-10
35871589	chr17:35871589:T:C	1.34956e-18	-1.92069	-0.54458	1.87246e-05	-1.48425	-0.988795
35872158	chr17:35872158:A:G	5.43366e-19	-1.921	-1.45403	8.09973e-06	-1.83933	-1.47172
35872634	chr17:35872634:C:T	2.07739e-18	-2.03394	-5.92657e-10	3.28111e-05	-1.91212	-5.92657e-10
35872637	chr17:35872637:A:T	7.97333e-19	-2.0419	-0.949637	2.63913e-05	-1.45633	-0.673519
35872899	chr17:35872899:TA:T	3.95643e-18	-2.95827e-10	-1.38971	5.23256e-05	-2.95827e-10	-1.4454
35872900	chr17:35872900:A:T	4.67585e-19	-2.0184	-1.50682	6.60655e-06	-1.95056	-1.56426
35872994	chr17:35872994:G:A	8.44968e-19	-2.02541	-0.908096	2.38055e-05	-1.6111	-0.621864
35873887	chr17:35873887:A:G	5.44721e-19	-1.96219	-1.41034	8.03906e-06	-1.89372	-1.42485
35875175	chr17:35875175:A:G	7.0214e-18	-2.95827e-10	-0.81609	0.000133585	-2.95827e-10	-0.508141
35875364	chr17:35875364:G:A	4.01976e-18	-2.95827e-10	-1.37383	4.55009e-05	-2.95827e-10	-1.58515
35875664	chr17:35875664:A:C	2.26634e-18	-2.03559	0.0887026	2.14031e-05	-1.92759	-0.411762
35875770	chr17:35875770:C:A	1.14499e-17	-2.95827e-10	-0.327076	9.77351e-05	-2.95827e-10	-0.820622
35875932	chr17:35875932:T:C	6.01162e-18	-0.971359	-5.92657e-10	3.22721e-05	-1.92868	-5.92657e-10
35877169	chr17:35877169:C:CT	1.11138e-17	-0.356864	-5.92657e-10	3.10402e-05	-1.9676	-5.92657e-10
35877341	chr17:35877341:C:T	4.10035e-18	-2.95827e-10	-1.35398	4.5092e-05	-2.95827e-10	-1.59418
35877431	chr17:35877431:G:A	2.34147e-18	-1.91428	-5.92657e-10	3.14717e-05	-1.9538	-5.92657e-10
35877680	chr17:35877680:G:A	3.84249e-18	-1.41893	-5.92657e-10	9.05422e-05	-0.897066	-5.92657e-10
35877803	chr17:35877803:A:G	1.52119e-18	-1.99627	-0.34929	1.73583e-05	-1.67458	-0.874236
35878081	chr17:35878081:G:A	3.55482e-18	-2.95827e-10	-1.49675	4.80842e-05	-2.95827e-10	-1.52993
35878116	chr17:35878116:C:T	3.51716e-18	-2.95827e-10	-1.5074	5.72878e-05	-2.95827e-10	-1.35479
35878578	chr17:35878578:G:A	4.5936e-18	-2.95827e-10	-1.24039	4.80456e-05	-2.95827e-10	-1.53073
35878696	chr17:35878696:C:T	8.41496e-18	-2.95827e-10	-0.635043	7.95411e-05	-2.95827e-10	-1.02661
35878741	chr17:35878741:T:C	1.09235e-17	-2.95827e-10	-0.374135	0.000109331	-2.95827e-10	-0.708504
35879594	chr17:35879594:C:T	3.51531e-18	-2.95827e-10	-1.50793	4.77483e-05	-2.95827e-10	-1.53694
35879645	chr17:35879645:A:G	4.4266e-18	-2.95827e-10	-1.27742	4.70338e-05	-2.95827e-10	-1.55202
35879693	chr17:35879693:A:G	9.04011e-18	-2.95827e-10	-0.563382	9.87529e-05	-2.95827e-10	-0.810262
35879999	chr17:35879999:A:G	4.33256e-19	-1.99882	-1.60266	8.04665e-06	-1.89485	-1.42277
35880131	chr17:35880131:T:C	3.44876e-18	-2.95827e-10	-1.52704	5.38709e-05	-2.95827e-10	-1.41629
35880401	chr17:35880401:G:C	4.92213e-18	-1.17131	-5.92657e-10	2.92762e-05	-2.02611	-5.92657e-10
35880482	chr17:35880482:A:G	3.34961e-18	-1.55621	-5.92657e-10	7.25566e-05	-1.11852	-5.92657e-10
35880776	chr17:35880776:C:T	1.0892e-18	-2.03475	-0.644866	3.00042e-05	-1.61128	-0.390266
35881186	chr17:35881186:C:T	4.0923e-18	-1.35595	-5.92657e-10	3.84592e-05	-1.75328	-5.92657e-10
35881194	chr17:35881194:T:A	3.56197e-18	-2.95827e-10	-1.49474	4.52026e-05	-2.95827e-10	-1.59173
35881963	chr17:35881963:G:T	1.45978e-18	-2.02114	-0.365623	1.5738e-05	-1.75093	-0.895867
35881967	chr17:35881967:G:A	4.26578e-19	-2.02489	-1.59213	6.66876e-06	-1.96771	-1.53773
35882089	chr17:35882089:T:C	3.07873e-18	-1.64054	-5.92657e-10	3.28668e-05	-1.91042	-5.92657e-10
35883342	chr17:35883342:CTCAA:C	4.98998e-18	-1.15762	-5.92657e-10	2.92177e-05	-2.02811	-5.92657e-10
35883883	chr17:35883883:T:A	3.28908e-18	-2.95827e-10	-1.57445	4.61214e-05	-2.95827e-10	-1.57161
35884029	chr17:35884029:G:A	3.43013e-18	-2.95827e-10	-1.53246	4.47035e-05	-2.95827e-10	-1.60283
35884282	chr17:35884282:T:C	4.53009e-18	-2.95827e-10	-1.25431	8.27113e-05	-2.95827e-10	-0.987527
35884681	chr17:35884681:C:A	5.27158e-18	-2.95827e-10	-1.10272	7.04287e-05	-2.95827e-10	-1.14828
35885074	chr17:35885074:G:C	3.19779e-18	-2.95827e-10	-1.60259	5.18559e-05	-2.95827e-10	-1.45441
35885231	chr17:35885231:G:A	1.66581e-17	-2.95827e-10	0.0478409	0.000129024	-2.95827e-10	-0.542887
35885334	chr17:35885334:A:G	4.86007e-18	-1.184	-5.92657e-10	2.93074e-05	-2.02504	-5.92657e-10
35886178	chr17:35886178:G:T	5.54169e-18	-2.95827e-10	-1.05275	6.49603e-05	-2.95827e-10	-1.22911
35886301	chr17:35886301:G:A	2.80634e-18	-1.73317	-5.92657e-10	3.65445e-05	-1.80435	-5.92657e-10
35886523	chr17:35886523:G:A	2.32448e-18	-1.92156	-5.92657e-10	3.74866e-05	-1.7789	-5.92657e-10
35886607	chr17:35886607:C:G	2.14994e-18	-2.0027	0.00308486	1.8749e-05	-1.99345	-0.478292
35886810	chr17:35886810:C:T	4.83103e-18	-1.19	-5.92657e-10	2.93277e-05	-2.02435	-5.92657e-10
35886930	chr17:35886930:C:T	5.65265e-18	-2.95827e-10	-1.03293	7.33349e-05	-2.95827e-10	-1.10785
35887036	chr17:35887036:C:A	5.40349e-18	-2.95827e-10	-1.07801	5.90164e-05	-2.95827e-10	-1.32507
35887129	chr17:35887129:T:C	6.82527e-19	-1.9173	-1.22971	1.00915e-05	-1.82271	-1.26849
35887642	chr17:35887642:C:T	2.39539e-18	-1.89151	-5.92657e-10	3.90967e-05	-1.73684	-5.92657e-10
35887883	chr17:35887883:C:G	5.20335e-18	-2.95827e-10	-1.11575	5.75782e-05	-2.95827e-10	-1.34974
35888063	chr17:35888063:C:T	4.56493e-19	-1.9695	-1.57973	7.23391e-06	-1.8896	-1.53451
35888098	chr17:35888098:G:A	6.6433e-19	-1.93905	-1.23498	9.74565e-06	-1.85369	-1.27237
35888237	chr17:35888237:C:A	2.28686e-17	-2.95827e-10	0.36471	0.000167995	-2.95827e-10	-0.278951
35888271	chr17:35888271:C:T	6.96874e-18	-2.95827e-10	-0.823619	7.31944e-05	-2.95827e-10	-1.10976
35888821	chr17:35888821:T:C	4.47522e-19	-1.99831	-1.57077	7.16564e-06	-1.89486	-1.53872
35889620	chr17:35889620:G:C	4.75119e-18	-1.20666	-5.92657e-10	2.94009e-05	-2.02186	-5.92657e-10
35889969	chr17:35889969:G:A	3.75268e-18	-2.95827e-10	-1.44258	5.26815e-05	-2.95827e-10	-1.43862
35890154	chr17:35890154:C:G	3.19952e-18	-2.95827e-10	-1.60205	4.55124e-05	-2.95827e-10	-1.5849
35890643	chr17:35890643:G:A	6.16126e-18	-2.95827e-10	-0.946773	7.10343e-05	-2.95827e-10	-1.13972
35891043	chr17:35891043:C:T	4.64782e-19	-1.96898	-1.56227	7.1583e-06	-1.86919	-1.56542
35891428	chr17:35891428:A:G	5.78897e-18	-2.95827e-10	-1.0091	6.75649e-05	-2.95827e-10	-1.18979
35891863	chr17:35891863:C:T	2.11463e-17	-2.95827e-10	0.28641	0.000163128	-2.95827e-10	-0.308347
35891896	chr17:35891896:A:G	3.77593e-18	-2.95827e-10	-1.43641	4.48686e-05	-2.95827e-10	-1.59914
35892484	chr17:35892484:T:G	4.62091e-19	-1.97307	-1.56398	7.06726e-06	-1.8824	-1.56501
35892820	chr17:35892820:A:T	5.22931e-18	-1.11077	-5.92657e-10	2.90507e-05	-2.03384	-5.92657e-10
35893280	chr17:35893280:T:C	4.57695e-19	-1.99013	-1.55648	6.87434e-06	-1.90353	-1.57155
35893332	chr17:35893332:A:G	7.23888e-17	-2.95827e-10	1.517	0.000263145	-2.95827e-10	0.169822
35893688	chr17:35893688:A:G	5.22118e-18	-2.95827e-10	-1.11233	6.98631e-05	-2.95827e-10	-1.15634
35894090	chr17:35894090:C:T	4.55002e-19	-1.98838	-1.56412	6.9447e-06	-1.90068	-1.56422
35894157	chr17:35894157:C:G	2.1126e-18	-2.01714	-5.92657e-10	3.13814e-05	-1.95667	-5.92657e-10
35894355	chr17:35894355:T:C	5.23368e-18	-1.10994	-5.92657e-10	2.90405e-05	-2.03419	-5.92657e-10
35894430	chr17:35894430:T:C	3.26739e-18	-2.95827e-10	-1.58106	4.67866e-05	-2.95827e-10	-1.55729
35894538	chr17:35894538:T:C	4.61574e-19	-1.97662	-1.56154	7.02283e-06	-1.88361	-1.57011
35894633	chr17:35894633:G:A	5.18542e-18	-1.1192	-5.92657e-10	2.90626e-05	-2.03343	-5.92657e-10
35894847	chr17:35894847:T:C	4.43685e-19	-2.00157	-1.57613	6.86266e-06	-1.92324	-1.55355
35894925	chr17:35894925:G:A	2.13659e-18	-2.00584	-5.92657e-10	3.29413e-05	-1.90816	-5.92657e-10
35895157	chr17:35895157:C:T	5.30825e-18	-2.95827e-10	-1.09579	7.07462e-05	-2.95827e-10	-1.14378
35895159	chr17:35895159:T:C	4.56842e-19	-1.99287	-1.55561	6.80682e-06	-1.90971	-1.57524
35895608	chr17:35895608:G:A	1.02065e-18	-2.02324	-0.721377	1.20762e-05	-1.75824	-1.1534
35895812	chr17:35895812:A:G	6.62089e-19	-1.87213	-1.30528	9.68102e-06	-1.77508	-1.35764
35895939	chr17:35895939:A:G	4.70322e-19	-1.95924	-1.56015	7.21423e-06	-1.85552	-1.57131
35896279	chr17:35896279:C:T	8.48667e-18	-0.626557	-5.92657e-10	0.00207065	2.23274	-5.92657e-10
35896877	chr17:35896877:A:G	4.62578e-19	-1.93525	-1.60074	7.71847e-06	-1.8253	-1.53397
35898844	chr17:35898844:T:TA	3.84673e-18	-2.95827e-10	-1.41783	4.50191e-05	-2.95827e-10	-1.5958
35898845	chr17:35898845:C:CTGG	3.8443e-18	-2.95827e-10	-1.41846	4.50126e-05	-2.95827e-10	-1.59594
35899205	chr17:35899205:T:C	5.04304e-18	-2.95827e-10	-1.14704	9.16488e-05	-2.95827e-10	-0.884919
35899675	chr17:35899675:A:G	4.40522e-18	-1.28226	-5.92657e-10	6.52351e-05	-1.22489	-5.92657e-10
35899777	chr17:35899777:A:G	3.23226e-18	-2.95827e-10	-1.59187	4.65966e-05	-2.95827e-10	-1.56136
35900047	chr17:35900047:A:G	4.89783e-19	-1.96844	-1.51041	6.93305e-06	-1.87113	-1.59545
35900114	chr17:35900114:C:T	7.56418e-18	-2.95827e-10	-0.74163	0.000130445	-2.95827e-10	-0.531934
35900852	chr17:35900852:AAC:A	5.72589e-18	-1.02006	-5.92657e-10	2.88652e-05	-2.04025	-5.92657e-10
35901470	chr17:35901470:C:T	7.23821e-19	-1.83335	-1.25491	1.06863e-05	-1.72777	-1.30615
35901499	chr17:35901499:T:G	1.22877e-17	-2.95827e-10	-0.256455	6.67891e-05	-2.95827e-10	-1.20134
35901670	chr17:35901670:A:C	4.75197e-19	-1.98426	-1.52482	6.79739e-06	-1.89561	-1.59074
35901672	chr17:35901672:C:T	4.60996e-18	-2.95827e-10	-1.23683	4.71862e-05	-2.95827e-10	-1.54878
35901941	chr17:35901941:A:G	7.70452e-19	-1.51027	-1.51557	1.58533e-05	-1.11878	-1.52073
35902115	chr17:35902115:G:A	7.70715e-18	-2.95827e-10	-0.722906	7.57295e-05	-2.95827e-10	-1.07572
35902356	chr17:35902356:G:A	3.38049e-18	-1.54703	-5.92657e-10	7.63032e-05	-1.06817	-5.92657e-10
35902374	chr17:35902374:C:T	4.58786e-18	-2.95827e-10	-1.24164	6.17416e-05	-2.95827e-10	-1.27993
35903195	chr17:35903195:C:T	3.24906e-18	-2.95827e-10	-1.58669	4.48274e-05	-2.95827e-10	-1.60006
35903521	chr17:35903521:G:A	7.5868e-19	-1.87139	-1.16984	1.10303e-05	-1.77338	-1.22886
35903754	chr17:35903754:G:C	5.55231e-18	-1.05084	-5.92657e-10	2.8911e-05	-2.03866	-5.92657e-10
35903948	chr17:35903948:T:C	4.31102e-19	-2.01373	-1.59274	8.61176e-06	-1.87199	-1.37777
35903959	chr17:35903959:C:CAAT	4.52172e-19	-1.97156	-1.58719	7.26827e-06	-1.87651	-1.54285
35904264	chr17:35904264:G:A	4.40168e-19	-1.99198	-1.59367	7.14576e-06	-1.90897	-1.52739
35904692	chr17:35904692:A:C	4.02162e-18	-2.95827e-10	-1.37337	4.55163e-05	-2.95827e-10	-1.58481
35905595	chr17:35905595:T:TTTC	8.22062e-19	-2.04078	-0.920216	4.56895e-05	-1.44772	-0.13329
35905856	chr17:35905856:C:T	3.21211e-18	-2.95827e-10	-1.59813	4.48289e-05	-2.95827e-10	-1.60003
35905953	chr17:35905953:C:T	7.12879e-18	-0.800912	-5.92657e-10	0.00149281	1.90553	-5.92657e-10
35905999	chr17:35905999:A:G	5.55001e-19	-1.75136	-1.60248	1.1657e-05	-1.53964	-1.40733
35906308	chr17:35906308:A:G	3.94766e-18	-2.95827e-10	-1.39193	4.47896e-05	-2.95827e-10	-1.60091
35906447	chr17:35906447:C:T	5.5223e-19	-1.76097	-1.59787	1.1787e-05	-1.55539	-1.3805
35906638	chr17:35906638:G:A	5.57025e-19	-1.75278	-1.59741	1.19544e-05	-1.54469	-1.37709
35906782	chr17:35906782:G:A	5.46296e-19	-1.76998	-1.59967	1.14954e-05	-1.56743	-1.3935
35906867	chr17:35906867:G:A	5.4831e-19	-1.77064	-1.59533	1.18244e-05	-1.56802	-1.3647
35907079	chr17:35907079:C:T	4.05857e-18	-2.95827e-10	-1.36422	4.56261e-05	-2.95827e-10	-1.5824
35907949	chr17:35907949:G:A	5.50685e-19	-1.76109	-1.60056	1.15363e-05	-1.55612	-1.40126
35908033	chr17:35908033:C:T	5.53277e-19	-2.04194	-1.31501	8.5755e-06	-1.65126	-1.60271
35908371	chr17:35908371:T:C	7.14386e-19	-1.72265	-1.37874	9.98775e-06	-1.5044	-1.59712
35908404	chr17:35908404:C:T	2.11732e-18	-2.0149	-5.92657e-10	3.12905e-05	-1.95957	-5.92657e-10
35908466	chr17:35908466:G:A	7.25128e-19	-1.57417	-1.51229	1.35548e-05	-1.37131	-1.42483
35908809	chr17:35908809:AGTTCTGGAACTATGG:A	4.74576e-18	-2.95827e-10	-1.2078	7.74802e-05	-2.95827e-10	-1.05286
35908993	chr17:35908993:T:C	6.06583e-19	-1.7116	-1.55337	1.42133e-05	-1.49164	-1.25707
35909164	chr17:35909164:G:C	4.60181e-18	-2.95827e-10	-1.2386	6.41893e-05	-2.95827e-10	-1.24105
35909546	chr17:35909546:G:A	3.26371e-18	-2.95827e-10	-1.58219	4.66489e-05	-2.95827e-10	-1.56023
35909742	chr17:35909742:C:T	5.21048e-19	-2.02351	-1.39345	2.00783e-05	-1.48621	-0.917027
35909756	chr17:35909756:G:A	6.25734e-19	-1.67521	-1.55867	1.47196e-05	-1.44501	-1.2687
35909932	chr17:35909932:C:T	6.08304e-18	-0.959549	-5.92657e-10	2.88139e-05	-2.04203	-5.92657e-10
35910397	chr17:35910397:C:T	1.41896e-18	-1.60871	-0.806418	2.70498e-05	-1.41644	-0.688767
35910574	chr17:35910574:C:T	2.54235e-18	-1.83197	-5.92657e-10	4.61945e-05	-1.57002	-5.92657e-10
35910650	chr17:35910650:A:G	4.28156e-18	-2.95827e-10	-1.31074	5.30121e-05	-2.95827e-10	-1.43236
35910691	chr17:35910691:C:T	6.23266e-19	-1.6833	-1.55453	1.47217e-05	-1.45576	-1.25779
35911085	chr17:35911085:G:A	6.16385e-19	-1.68989	-1.55905	1.44332e-05	-1.46352	-1.26984
35911404	chr17:35911404:C:T	3.47884e-18	-2.95827e-10	-1.51836	4.50213e-05	-2.95827e-10	-1.59575
35911595	chr17:35911595:C:A	6.18154e-19	-1.67171	-1.57436	1.41172e-05	-1.44044	-1.31504
35911681	chr17:35911681:G:A	3.28423e-18	-2.95827e-10	-1.57592	4.72607e-05	-2.95827e-10	-1.5472
35911860	chr17:35911860:T:G	3.19771e-18	-2.95827e-10	-1.60262	5.18839e-05	-2.95827e-10	-1.45387
35911988	chr17:35911988:T:C	5.79576e-18	-2.95827e-10	-1.00793	6.7777e-05	-2.95827e-10	-1.18666
35912171	chr17:35912171:G:C	6.38547e-18	-0.911029	-5.92657e-10	2.88116e-05	-2.0421	-5.92657e-10
35912174	chr17:35912174:T:C	5.14924e-19	-2.02501	-1.40377	8.13571e-06	-1.99483	-1.31179
35912530	chr17:35912530:T:C	6.29534e-19	-1.66663	-1.5612	1.47547e-05	-1.43467	-1.27665
35912733	chr17:35912733:C:T	3.25398e-18	-2.95827e-10	-1.58517	4.68817e-05	-2.95827e-10	-1.55526
35913045	chr17:35913045:T:C	1.39539e-18	-1.55023	-0.881651	2.6754e-05	-1.34694	-0.769261
35913114	chr17:35913114:G:A	4.53131e-18	-2.95827e-10	-1.25404	6.32093e-05	-2.95827e-10	-1.25643
35913349	chr17:35913349:G:C	6.57024e-19	-1.62043	-1.56466	1.5496e-05	-1.37709	-1.28521
35913452	chr17:35913452:C:T	6.31549e-19	-1.6625	-1.56213	1.48113e-05	-1.42836	-1.27914
35913595	chr17:35913595:T:C	6.45554e-19	-1.64672	-1.55598	1.53503e-05	-1.40907	-1.26267
35913727	chr17:35913727:A:G	6.2765e-19	-1.66489	-1.56594	1.46049e-05	-1.43163	-1.2899
35914215	chr17:35914215:T:C	6.37136e-19	-1.65457	-1.56125	1.49889e-05	-1.41906	-1.27651
35914333	chr17:35914333:G:T	4.172e-18	-2.95827e-10	-1.33666	4.98246e-05	-2.95827e-10	-1.49437
35914438	chr17:35914438:T:C	1.42839e-18	-1.55291	-0.855598	2.74301e-05	-1.34991	-0.741332
35914855	chr17:35914855:A:G	3.84057e-18	-2.95827e-10	-1.41943	5.8253e-05	-2.95827e-10	-1.33809
35914931	chr17:35914931:G:T	3.24547e-18	-2.95827e-10	-1.58779	4.70699e-05	-2.95827e-10	-1.55125
35915193	chr17:35915193:A:G	4.50316e-19	-1.99055	-1.57231	7.78812e-06	-1.97062	-1.37967
35915237	chr17:35915237:T:C	6.41217e-19	-1.65474	-1.5547	1.52505e-05	-1.41919	-1.25908
35915238	chr17:35915238:T:A	5.76235e-18	-2.95827e-10	-1.01371	6.74432e-05	-2.95827e-10	-1.1916
35915576	chr17:35915576:C:T	6.3348e-19	-1.66701	-1.55457	1.50261e-05	-1.43446	-1.25864
35915752	chr17:35915752:T:C	7.09708e-19	-2.02088	-1.08707	1.041e-05	-2.00327	-1.05685
35916127	chr17:35916127:G:A	4.43919e-19	-1.97966	-1.59751	7.12983e-06	-1.94315	-1.49545
35916184	chr17:35916184:C:T	6.27744e-19	-1.67562	-1.55506	1.48471e-05	-1.44567	-1.25941
35916224	chr17:35916224:A:G	6.64045e-19	-1.62357	-1.55088	1.60289e-05	-1.37956	-1.24893
35916339	chr17:35916339:T:C	5.25309e-19	-2.0205	-1.38833	2.04675e-05	-1.47337	-0.910675
35916492	chr17:35916492:G:A	1.27974e-18	-1.56357	-0.95483	2.47454e-05	-1.36211	-0.832132
35916630	chr17:35916630:G:T	6.2215e-19	-1.68102	-1.55861	1.45989e-05	-1.45211	-1.26983
35916758	chr17:35916758:A:C	7.22263e-19	-1.60975	-1.48067	1.6641e-05	-1.37499	-1.21602
35916784	chr17:35916784:G:A	5.37771e-18	-2.95827e-10	-1.08279	7.16571e-05	-2.95827e-10	-1.13099
35916807	chr17:35916807:T:C	3.2379e-18	-2.95827e-10	-1.59013	4.72776e-05	-2.95827e-10	-1.54685
35916822	chr17:35916822:G:A	6.26474e-19	-1.67565	-1.55705	1.47664e-05	-1.44505	-1.26548
35916834	chr17:35916834:T:C	4.43068e-18	-2.95827e-10	-1.2765	5.16471e-05	-2.95827e-10	-1.45845
35916928	chr17:35916928:A:G	6.59636e-19	-1.62192	-1.5592	1.57173e-05	-1.3768	-1.27132
35916930	chr17:35916930:C:T	6.60011e-19	-1.62145	-1.55911	1.57259e-05	-1.37671	-1.27087
35917207	chr17:35917207:G:A	3.64764e-18	-2.95827e-10	-1.47097	6.05717e-05	-2.95827e-10	-1.29905
35917470	chr17:35917470:A:G	6.01021e-19	-1.7202	-1.55398	1.4045e-05	-1.50301	-1.2576
35917529	chr17:35917529:C:T	3.42777e-18	-2.95827e-10	-1.53314	4.70057e-05	-2.95827e-10	-1.55261
35917645	chr17:35917645:A:C	4.38711e-18	-2.95827e-10	-1.28638	5.92423e-05	-2.95827e-10	-1.32125
35917727	chr17:35917727:T:C	5.51602e-18	-2.95827e-10	-1.0574	7.33368e-05	-2.95827e-10	-1.10782
35917788	chr17:35917788:A:G	4.20083e-18	-2.95827e-10	-1.32977	4.67758e-05	-2.95827e-10	-1.55752
35917790	chr17:35917790:C:T	3.20526e-18	-2.95827e-10	-1.60026	4.62641e-05	-2.95827e-10	-1.56852
35917817	chr17:35917817:G:A	6.27207e-18	-2.95827e-10	-0.928948	6.48324e-05	-2.95827e-10	-1.23108
35918625	chr17:35918625:T:G	1.02092e-18	-1.29096	-1.4534	6.35747e-06	-2.03171	-1.52154
35918711	chr17:35918711:A:G	3.40283e-18	-2.95827e-10	-1.54045	4.62593e-05	-2.95827e-10	-1.56862
35918722	chr17:35918722:T:A	1.03236e-18	-1.25648	-1.47673	8.40473e-06	-2.03217	-1.24191
35918723	chr17:35918723:C:A	1.01292e-18	-1.27548	-1.47674	8.42294e-06	-2.02987	-1.24206
35918802	chr17:35918802:G:A	5.36476e-18	-2.95827e-10	-1.0852	6.2962e-05	-2.95827e-10	-1.26035
35919254	chr17:35919254:G:A	5.23038e-18	-2.95827e-10	-1.11057	5.72522e-05	-2.95827e-10	-1.35542
35919366	chr17:35919366:ATATG:A	1.94868e-18	-1.49306	-0.604843	4.02866e-05	-1.25295	-0.453915
35919370	chr17:35919370:G:A	4.13947e-18	-2.95827e-10	-1.34449	8.78615e-05	-2.95827e-10	-0.927121
35919389	chr17:35919389:C:A	2.30883e-17	-1.64717	2.02144	0.000228235	-1.08277	1.11027
35919538	chr17:35919538:C:T	4.25985e-18	-1.31582	-5.92657e-10	2.95631e-05	-2.01636	-5.92657e-10
35919753	chr17:35919753:G:A	3.23618e-18	-2.95827e-10	-1.59066	4.70907e-05	-2.95827e-10	-1.55081
35919865	chr17:35919865:T:C	1.58264e-17	-1.62292	1.61955	0.000159083	-1.04718	0.71372
35920214	chr17:35920214:G:A	3.28505e-18	-2.95827e-10	-1.57567	4.74997e-05	-2.95827e-10	-1.54216
35920450	chr17:35920450:TTCTTTC:T	4.23271e-18	-2.95827e-10	-1.32221	5.15849e-05	-2.95827e-10	-1.45965
35920501	chr17:35920501:C:T	3.20337e-18	-2.95827e-10	-1.60085	5.4636e-05	-2.95827e-10	-1.40219
35920505	chr17:35920505:A:G	1.19201e-17	-1.62851	1.34168	0.000126344	-1.05407	0.490199
35920560	chr17:35920560:A:T	3.34433e-18	-2.95827e-10	-1.55779	4.67662e-05	-2.95827e-10	-1.55772
35920643	chr17:35920643:C:T	3.19869e-18	-2.95827e-10	-1.60231	5.13565e-05	-2.95827e-10	-1.46409
35920664	chr17:35920664:A:G	6.08089e-18	-2.95827e-10	-0.959903	8.07118e-05	-2.95827e-10	-1.012
35920800	chr17:35920800:G:A	3.34742e-18	-2.95827e-10	-1.55687	4.47103e-05	-2.95827e-10	-1.60268
35920944	chr17:35920944:G:C	1.53604e-17	-1.5856	1.55234	0.000159448	-0.990325	0.659163
35920983	chr17:35920983:G:A	2.06044e-18	-2.04213	-5.92657e-10	3.50621e-05	-1.84576	-5.92657e-10
35921980	chr17:35921980:G:A	5.93513e-18	-2.95827e-10	-0.984165	7.88781e-05	-2.95827e-10	-1.03498
35922795	chr17:35922795:T:C	1.53053e-17	-1.54006	1.50321	0.000164159	-0.918644	0.616598
35922993	chr17:35922993:G:C	5.08786e-18	-2.95827e-10	-1.1382	5.61267e-05	-2.95827e-10	-1.37527
35923208	chr17:35923208:G:A	6.20457e-19	-2.03806	-1.20429	9.44232e-06	-1.80875	-1.34893
35923571	chr17:35923571:G:A	3.24216e-18	-2.95827e-10	-1.58882	4.68925e-05	-2.95827e-10	-1.55502
35924124	chr17:35924124:G:A	8.557e-19	-1.34501	-1.57587	6.68765e-06	-1.9988	-1.50382
35924236	chr17:35924236:A:T	1.95925e-18	-1.53888	-0.553612	4.25003e-05	-0.886574	-0.766798
35924397	chr17:35924397:C:T	1.87115e-18	-1.55296	-0.585541	4.05316e-05	-0.906702	-0.794098
35924448	chr17:35924448:G:A	1.74018e-18	-1.53843	-0.67264	3.84372e-05	-0.882215	-0.871641
35925104	chr17:35925104:A:C	3.26273e-18	-2.95827e-10	-1.58249	5.61331e-05	-2.95827e-10	-1.37516
35925153	chr17:35925153:C:T	3.65091e-18	-2.95827e-10	-1.47008	6.88982e-05	-2.95827e-10	-1.17025
35925467	chr17:35925467:A:G	3.19729e-18	-2.95827e-10	-1.60275	5.21192e-05	-2.95827e-10	-1.44935
35925533	chr17:35925533:A:C	1.7474e-18	-1.33979	-0.867137	8.2358e-05	-0.532235	-0.459572
35926104	chr17:35926104:C:G	3.19781e-18	-2.95827e-10	-1.60259	4.4796e-05	-2.95827e-10	-1.60076
35926184	chr17:35926184:A:AAAC	1.76105e-18	-1.57115	-0.627991	3.6568e-05	-0.933421	-0.870287
35926303	chr17:35926303:TATTTC:T	6.85622e-18	-2.95827e-10	-0.839897	7.60155e-05	-2.95827e-10	-1.07195
35926565	chr17:35926565:G:A	3.86761e-18	-2.95827e-10	-1.41242	6.67675e-05	-2.95827e-10	-1.20167
35926605	chr17:35926605:C:T	3.19779e-18	-2.95827e-10	-1.60259	4.56802e-05	-2.95827e-10	-1.58122
35926767	chr17:35926767:A:C	3.19923e-18	-2.95827e-10	-1.60214	5.3525e-05	-2.95827e-10	-1.42273
35926975	chr17:35926975:G:A	5.54828e-17	1.25102	-5.92657e-10	0.000917635	1.41892	-5.92657e-10
35927191	chr17:35927191:G:A	5.10187e-18	-2.95827e-10	-1.13545	5.65498e-05	-2.95827e-10	-1.36776
35927684	chr17:35927684:T:C	3.20214e-18	-2.95827e-10	-1.60123	5.41623e-05	-2.95827e-10	-1.4109
35928093	chr17:35928093:A:T	3.62918e-18	-2.95827e-10	-1.47605	5.58665e-05	-2.95827e-10	-1.37992
35928159	chr17:35928159:A:G	3.53551e-18	-2.95827e-10	-1.5022	5.5438e-05	-2.95827e-10	-1.38762
35928540	chr17:35928540:A:C	3.20625e-18	-2.95827e-10	-1.59995	4.50017e-05	-2.95827e-10	-1.59618
35928977	chr17:35928977:A:G	3.11683e-18	-1.62824	-5.92657e-10	4.06014e-05	-1.69908	-5.92657e-10
35929094	chr17:35929094:T:C	3.38825e-18	-2.95827e-10	-1.54474	4.74338e-05	-2.95827e-10	-1.54355
35929587	chr17:35929587:G:A	4.85298e-18	-2.95827e-10	-1.18546	5.43393e-05	-2.95827e-10	-1.40763
35929724	chr17:35929724:G:A	3.32585e-18	-2.95827e-10	-1.56333	4.70302e-05	-2.95827e-10	-1.55209
35929870	chr17:35929870:C:T	1.36657e-17	-0.150164	-5.92657e-10	0.000123352	-0.587842	-5.92657e-10
35929902	chr17:35929902:G:A	1.62223e-18	-1.36589	-0.915359	7.40288e-05	-0.570511	-0.527917
35929926	chr17:35929926:T:G	5.01597e-18	-2.95827e-10	-1.15243	8.97839e-05	-2.95827e-10	-0.905478
35930046	chr17:35930046:C:A	1.49958e-18	-1.5692	-0.790673	3.32027e-05	-0.929603	-0.970647
35930061	chr17:35930061:C:T	1.03638e-17	-0.426738	-5.92657e-10	8.36767e-05	-0.975922	-5.92657e-10
35930065	chr17:35930065:T:A	1.67813e-18	-1.56201	-0.685358	3.69132e-05	-0.918776	-0.875538
35930309	chr17:35930309:C:T	1.38595e-18	-1.51216	-0.926513	2.81409e-05	-1.26975	-0.795908
35930555	chr17:35930555:G:T	9.43255e-18	-0.520888	-5.92657e-10	7.76441e-05	-1.05075	-5.92657e-10
35930633	chr17:35930633:T:C	6.96493e-18	-0.824167	-5.92657e-10	2.8924e-05	-2.03821	-5.92657e-10
35930965	chr17:35930965:T:C	7.10749e-18	-2.95827e-10	-0.803904	9.57852e-05	-2.95827e-10	-0.840775
35931003	chr17:35931003:A:C	2.17907e-18	-1.46547	-0.520687	9.3963e-05	-0.705779	-0.154203
35931635	chr17:35931635:T:C	2.10574e-18	-2.02039	-5.92657e-10	3.27743e-05	-1.91324	-5.92657e-10
35931739	chr17:35931739:G:C	3.20402e-18	-2.95827e-10	-1.60065	5.44855e-05	-2.95827e-10	-1.40495
35932290	chr17:35932290:G:A	1.25294e-17	-2.95827e-10	-0.236973	0.000115729	-2.95827e-10	-0.65163
35932348	chr17:35932348:T:G	1.76541e-18	-1.44842	-0.748246	8.13229e-05	-0.679688	-0.324767
35932456	chr17:35932456:C:A	4.5696e-18	-2.95827e-10	-1.24563	7.97317e-05	-2.95827e-10	-1.02422
35932562	chr17:35932562:A:G	3.47881e-18	-2.95827e-10	-1.51836	4.52039e-05	-2.95827e-10	-1.5917
35932714	chr17:35932714:C:T	3.20069e-18	-2.95827e-10	-1.60169	4.52053e-05	-2.95827e-10	-1.59167
35932791	chr17:35932791:G:A	1.3314e-18	-1.6005	-0.878325	2.92619e-05	-0.982176	-1.04442
35932838	chr17:35932838:A:C	7.40445e-18	-2.95827e-10	-0.762973	0.000100034	-2.95827e-10	-0.79737
35932989	chr17:35932989:A:G	8.51874e-19	-1.54395	-1.38142	2.28681e-05	-0.884974	-1.38817
35933317	chr17:35933317:G:A	5.32559e-18	-2.95827e-10	-1.09253	6.30187e-05	-2.95827e-10	-1.25945
35933429	chr17:35933429:G:A	5.00648e-18	-2.95827e-10	-1.15432	5.65468e-05	-2.95827e-10	-1.36781
35933608	chr17:35933608:G:T	4.99044e-18	-2.95827e-10	-1.15753	5.63426e-05	-2.95827e-10	-1.37143
35933860	chr17:35933860:A:C	3.78766e-18	-2.95827e-10	-1.4333	7.31801e-05	-2.95827e-10	-1.10996
35933947	chr17:35933947:C:T	4.93899e-18	-2.95827e-10	-1.16789	5.59955e-05	-2.95827e-10	-1.37761
35933994	chr17:35933994:A:T	5.0016e-18	-2.95827e-10	-1.1553	5.65053e-05	-2.95827e-10	-1.36855
35934122	chr17:35934122:C:A	4.98354e-18	-2.95827e-10	-1.15891	5.63572e-05	-2.95827e-10	-1.37117
35934137	chr17:35934137:T:A	5.02125e-18	-2.95827e-10	-1.15137	5.66628e-05	-2.95827e-10	-1.36577
35934155	chr17:35934155:C:A	4.95155e-18	-2.95827e-10	-1.16535	5.60964e-05	-2.95827e-10	-1.37581
35934557	chr17:35934557:G:T	3.66445e-18	-2.95827e-10	-1.46637	4.90047e-05	-2.95827e-10	-1.51097
35934743	chr17:35934743:C:T	4.63732e-18	-1.23092	-5.92657e-10	2.95231e-05	-2.01771	-5.92657e-10
35934827	chr17:35934827:A:G	8.07016e-19	-1.57895	-1.40052	2.12298e-05	-0.94128	-1.40619
35934907	chr17:35934907:A:C	5.04065e-18	-2.95827e-10	-1.14752	5.68313e-05	-2.95827e-10	-1.3628
35934977	chr17:35934977:TGCTA:T	1.24846e-18	-1.30089	-1.24225	5.6932e-05	-0.446119	-0.914906
35935041	chr17:35935041:T:A	7.5029e-18	-2.95827e-10	-0.749764	0.000101331	-2.95827e-10	-0.784486
35935250	chr17:35935250:G:A	1.58352e-17	0.0798936	-0.0827126	0.000155647	-0.552124	0.196832
35935971	chr17:35935971:G:A	7.59731e-18	-2.95827e-10	-0.73726	0.000102714	-2.95827e-10	-0.770934
35936103	chr17:35936103:C:A	8.91266e-17	-2.95827e-10	1.725	0.000762642	-2.95827e-10	1.23391
35936426	chr17:35936426:G:C	3.20835e-18	-2.95827e-10	-1.5993	4.7939e-05	-2.95827e-10	-1.53295
35936877	chr17:35936877:C:T	3.67193e-18	-2.95827e-10	-1.46434	4.47035e-05	-2.95827e-10	-1.60283
35936950	chr17:35936950:A:T	4.1652e-17	-2.95827e-10	0.964296	0.000373038	-2.95827e-10	0.518797
35936989	chr17:35936989:T:C	4.40006e-18	-2.95827e-10	-1.28343	5.07219e-05	-2.95827e-10	-1.47653
35937042	chr17:35937042:C:T	2.06392e-18	-2.04045	-5.92657e-10	2.96785e-05	-2.01246	-5.92657e-10
35937093	chr17:35937093:G:T	9.98316e-18	-2.95827e-10	-0.464154	0.000206359	-2.95827e-10	-0.0732665
35937120	chr17:35937120:C:T	4.33968e-19	-1.99782	-1.60201	1.00168e-05	-1.50015	-1.59847
35937542	chr17:35937542:C:T	2.04922e-18	-0.861179	-1.18642	9.21965e-05	0.198455	-1.07742
35937714	chr17:35937714:T:C	5.2634e-18	-1.10428	-5.92657e-10	2.89516e-05	-2.03726	-5.92657e-10
35937825	chr17:35937825:G:A	3.25047e-18	-2.95827e-10	-1.58625	4.54139e-05	-2.95827e-10	-1.58707
35937855	chr17:35937855:G:A	1.15739e-18	-1.27292	-1.34597	2.76237e-05	-0.717118	-1.36709
35937858	chr17:35937858:T:C	5.22624e-19	-1.83815	-1.5758	9.63202e-06	-1.55866	-1.57913
35937928	chr17:35937928:GAGA:G	3.73814e-18	-2.95827e-10	-1.44646	5.46865e-05	-2.95827e-10	-1.40127
35938396	chr17:35938396:G:T	6.48965e-19	-1.5971	-1.60033	6.15954e-06	-2.03901	-1.54587
35938573	chr17:35938573:G:A	2.72456e-17	-2.95827e-10	0.539837	0.000258493	-2.95827e-10	0.151986
35938580	chr17:35938580:T:G	3.49319e-18	-2.95827e-10	-1.51424	5.70463e-05	-2.95827e-10	-1.35902
35938679	chr17:35938679:C:T	3.36298e-18	-2.95827e-10	-1.55223	5.37862e-05	-2.95827e-10	-1.41787
35938887	chr17:35938887:C:T	4.11699e-18	-2.95827e-10	-1.34993	5.92018e-05	-2.95827e-10	-1.32193
35939024	chr17:35939024:C:T	5.76028e-18	0.393946	-1.40801	3.99441e-05	-0.259993	-1.45541
35939097	chr17:35939097:T:G	3.5515e-18	-1.49768	-5.92657e-10	2.93178e-05	-2.02469	-5.92657e-10
35939140	chr17:35939140:A:G	4.18465e-18	-2.95827e-10	-1.33363	6.02539e-05	-2.95827e-10	-1.30432
35939768	chr17:35939768:G:A	4.3872e-18	-2.95827e-10	-1.28636	6.84115e-05	-2.95827e-10	-1.17734
35940593	chr17:35940593:A:G	1.35419e-18	-0.900587	-1.56126	4.9287e-05	0.0757841	-1.58101
35940800	chr17:35940800:G:A	4.42591e-18	-2.95827e-10	-1.27758	7.77949e-05	-2.95827e-10	-1.04881
35940862	chr17:35940862:G:A	2.39028e-18	-1.30845	-0.585197	0.000436498	0.251506	0.424395
35941456	chr17:35941456:G:T	4.18078e-19	-2.03591	-1.60123	8.54574e-06	-1.65695	-1.6005
35941496	chr17:35941496:T:A	4.98584e-19	-1.85991	-1.60113	9.30657e-06	-1.5771	-1.59506
35941550	chr17:35941550:A:G	2.22952e-18	-1.27973	-0.68354	0.00040701	0.314587	0.291367
35941701	chr17:35941701:A:G	3.21164e-18	-2.95827e-10	-1.59827	4.56278e-05	-2.95827e-10	-1.58237
35941807	chr17:35941807:A:G	1.5704e-17	-2.95827e-10	-0.0111392	0.000150654	-2.95827e-10	-0.387896
35942027	chr17:35942027:CCAAGGAGGACA:C	8.06437e-19	-1.99885	-0.98133	1.15648e-05	-1.81174	-1.14318
35942041	chr17:35942041:TCG:T	8.0943e-19	-1.99649	-0.97999	1.15187e-05	-1.8171	-1.14181
35942215	chr17:35942215:C:T	7.9773e-19	-1.99893	-0.992113	1.1457e-05	-1.81183	-1.15245
35942706	chr17:35942706:A:G	2.24536e-18	-0.951415	-1.00477	6.9191e-05	-0.02282	-1.14319
35942828	chr17:35942828:G:C	7.26142e-19	-2.00429	-1.08078	1.07913e-05	-1.79911	-1.22503
35943016	chr17:35943016:A:G	5.20204e-19	-1.84379	-1.5748	9.55149e-06	-1.56797	-1.57822
35943046	chr17:35943046:G:GC	6.92467e-19	-2.00619	-1.12636	1.04335e-05	-1.79412	-1.26374
35943194	chr17:35943194:G:A	3.2212e-18	-2.95827e-10	-1.5953	4.64379e-05	-2.95827e-10	-1.56477
35943401	chr17:35943401:A:C	1.24069e-18	-1.40415	-1.14524	9.64287e-05	-0.362046	-0.472033
35943413	chr17:35943413:C:T	5.28842e-19	-1.82663	-1.57549	9.73508e-06	-1.54827	-1.57887
35943462	chr17:35943462:C:T	4.19989e-19	-2.03726	-1.59532	8.61147e-06	-1.66708	-1.5827
35943578	chr17:35943578:C:T	2.56243e-18	-1.8241	-5.92657e-10	3.2712e-05	-1.91514	-5.92657e-10
35943673	chr17:35943673:A:G	4.19086e-19	-2.03909	-1.59564	8.7678e-06	-1.64881	-1.58298
35943677	chr17:35943677:A:G	4.18812e-19	-2.0413	-1.59409	9.05591e-06	-1.61913	-1.58034
35943920	chr17:35943920:G:C	5.11417e-18	-1.13304	-5.92657e-10	2.9019e-05	-2.03493	-5.92657e-10
35943923	chr17:35943923:G:T	2.76312e-18	-0.968001	-0.780693	0.000358288	0.457436	0.0210178
35943937	chr17:35943937:A:G	4.22153e-19	-2.03653	-1.59091	8.62183e-06	-1.67302	-1.57556
35944269	chr17:35944269:G:A	2.25286e-18	-1.95285	-5.92657e-10	2.88961e-05	-2.03918	-5.92657e-10
35944494	chr17:35944494:A:C	4.22522e-19	-2.03852	-1.58805	8.89962e-06	-1.65312	-1.56376
35944518	chr17:35944518:G:A	1.43859e-17	1.49776	-1.59656	5.99334e-05	0.291798	-1.60145
35944679	chr17:35944679:C:G	4.2775e-19	-2.04043	-1.57384	9.3107e-06	-1.62955	-1.54217
35945015	chr17:35945015:C:T	4.21682e-19	-2.0258	-1.60276	8.01427e-06	-1.72971	-1.59195
35945088	chr17:35945088:A:G	4.18317e-19	-2.0414	-1.59517	9.16048e-06	-1.61148	-1.5765
35945350	chr17:35945350:A:G	4.24422e-19	-2.03296	-1.58912	8.5098e-06	-1.69638	-1.56528
35945551	chr17:35945551:C:A	3.69725e-18	-2.95827e-10	-1.45746	5.34875e-05	-2.95827e-10	-1.42343
35945636	chr17:35945636:A:T	3.99261e-17	-2.95827e-10	0.921976	0.000197813	-2.95827e-10	-0.115559
35945714	chr17:35945714:T:A	7.44434e-19	-1.48606	-1.57412	1.43989e-05	-1.16229	-1.57344
35945848	chr17:35945848:A:G	5.46744e-19	-1.99622	-1.37261	1.59854e-05	-1.32296	-1.30825
35945938	chr17:35945938:C:A	5.49882e-19	-2.00401	-1.3591	1.57442e-05	-1.35404	-1.29237
35946097	chr17:35946097:A:ACCTCATTG	5.23816e-19	-2.02818	-1.38349	1.34859e-05	-1.48021	-1.32103
35946135	chr17:35946135:C:A	6.93715e-19	-1.60795	-1.5228	1.29729e-05	-1.32024	-1.51978
35946208	chr17:35946208:T:C	4.52639e-18	-2.95827e-10	-1.25513	7.28162e-05	-2.95827e-10	-1.11494
35946244	chr17:35946244:C:T	6.9256e-19	-1.61002	-1.5224	1.29208e-05	-1.32461	-1.51943
35946460	chr17:35946460:A:T	8.10334e-19	-2.00626	-0.9691	2.24621e-05	-1.37479	-0.916267
35946590	chr17:35946590:A:G	9.49578e-19	-1.99094	-0.825851	1.47986e-05	-1.83616	-0.872189
35946762	chr17:35946762:T:C	9.36399e-18	-2.95827e-10	-0.528182	8.64391e-05	-2.95827e-10	-0.943442
35946880	chr17:35946880:AAT:A	3.21718e-18	-2.95827e-10	-1.59655	4.57063e-05	-2.95827e-10	-1.58065
35946982	chr17:35946982:A:G	1.85647e-18	-1.88922	-0.257158	1.56747e-05	-2.01557	-0.635269
35947209	chr17:35947209:A:G	2.04848e-18	-1.81572	-0.232233	3.6841e-05	-1.95347	0.157202
35947437	chr17:35947437:T:G	3.87457e-18	-2.95827e-10	-1.41062	4.5051e-05	-2.95827e-10	-1.59509
35947450	chr17:35947450:T:C	9.99035e-19	-1.57956	-1.18646	1.03504e-05	-1.97587	-1.08999
35947592	chr17:35947592:T:C	4.76558e-19	-1.90897	-1.59725	7.65879e-06	-1.77194	-1.59508
35947670	chr17:35947670:T:C	1.09282e-18	-1.43318	-1.24311	9.41761e-06	-2.01621	-1.14409
35947712	chr17:35947712:G:T	3.20019e-18	-2.95827e-10	-1.60184	4.47867e-05	-2.95827e-10	-1.60097
35947866	chr17:35947866:T:C	4.90149e-19	-1.88475	-1.59335	8.30983e-06	-1.69699	-1.58846
35947958	chr17:35947958:C:T	1.72149e-18	-2.03669	-0.18517	4.67301e-05	-2.00927	0.450778
35948244	chr17:35948244:G:A	1.10496e-18	-1.45981	-1.20544	9.88109e-06	-2.01016	-1.1021
35948367	chr17:35948367:A:C	1.14135e-18	-1.40906	-1.22378	9.56751e-06	-2.02114	-1.12337
35948532	chr17:35948532:G:A	1.61337e-18	-1.97872	-0.308006	4.4429e-05	-1.91395	0.304961
35948616	chr17:35948616:A:C	1.11367e-18	-1.43382	-1.22358	9.61612e-06	-2.01621	-1.12323
35948712	chr17:35948712:C:G	1.22975e-18	-1.38123	-1.17701	1.00394e-05	-2.0245	-1.07187
35948716	chr17:35948716:T:G	1.25946e-18	-1.38535	-1.14902	1.03601e-05	-2.02507	-1.03985
35948721	chr17:35948721:C:T	3.60146e-18	-1.48371	-5.92657e-10	4.31873e-05	-1.63734	-5.92657e-10
35948845	chr17:35948845:A:G	1.12863e-18	-1.41036	-1.23369	9.45974e-06	-2.02085	-1.13499
35948996	chr17:35948996:G:A	4.1642e-18	-2.95827e-10	-1.33853	6.74524e-05	-2.95827e-10	-1.19146
35949023	chr17:35949023:C:A	4.02753e-18	-1.3719	-5.92657e-10	3.88095e-05	-1.74422	-5.92657e-10
35949100	chr17:35949100:G:A	2.0834e-18	-2.03105	-5.92657e-10	2.93464e-05	-2.02371	-5.92657e-10
35949519	chr17:35949519:AAAAAAAAAAAG:A	2.522e-18	-1.84	-5.92657e-10	3.12252e-05	-1.96166	-5.92657e-10
35949683	chr17:35949683:G:A	3.05159e-18	-1.64939	-5.92657e-10	3.25284e-05	-1.92077	-5.92657e-10
35949767	chr17:35949767:G:C	1.55461e-18	-1.18184	-1.14199	1.03079e-05	-2.04212	-1.02785
35949892	chr17:35949892:C:T	1.56093e-18	-1.18371	-1.13607	1.03756e-05	-2.04209	-1.02133
35949908	chr17:35949908:A:G	1.60333e-18	-1.5668	-0.726172	1.87372e-05	-2.02153	-0.450839
35949958	chr17:35949958:T:C	1.60707e-18	-1.58221	-0.708432	1.92144e-05	-2.01828	-0.428946
35950023	chr17:35950023:C:T	1.70204e-18	-1.16247	-1.07076	9.96891e-06	-1.88691	-1.2165
35950276	chr17:35950276:C:T	9.50783e-19	-1.5173	-1.29822	8.63351e-06	-1.98704	-1.26019
35950423	chr17:35950423:T:A	1.58348e-18	-1.15672	-1.14871	1.02293e-05	-2.04218	-1.03545
35950588	chr17:35950588:T:C	1.51932e-18	-1.23203	-1.11477	1.0639e-05	-2.04085	-0.997501
35950714	chr17:35950714:C:T	1.627e-18	-1.13876	-1.13956	1.03362e-05	-2.042	-1.02522
35950801	chr17:35950801:T:C	6.74041e-18	-2.95827e-10	-0.856933	0.000115483	-2.95827e-10	-0.653758
35950955	chr17:35950955:C:A	1.7422e-18	-1.57412	-0.635788	2.07866e-05	-2.01995	-0.348624
35951007	chr17:35951007:C:T	1.8556e-18	-1.03452	-1.11233	1.07034e-05	-2.03746	-0.994865
35951191	chr17:35951191:A:G	3.19738e-18	-2.95827e-10	-1.60272	4.50267e-05	-2.95827e-10	-1.59563
35951533	chr17:35951533:G:A	8.34662e-18	-2.95827e-10	-0.643197	0.000117514	-2.95827e-10	-0.636325
35951814	chr17:35951814:G:A	1.66969e-18	-1.22631	-1.02611	1.00946e-05	-1.91371	-1.17717
35951950	chr17:35951950:G:A	9.25696e-19	-1.63211	-1.21015	1.79257e-05	-1.9969	-0.519749
35952088	chr17:35952088:G:T	1.82466e-18	-1.11012	-1.05354	1.13767e-05	-2.04142	-0.929897
35952198	chr17:35952198:C:T	1.51184e-18	-1.1722	-1.17953	9.87961e-06	-2.04212	-1.07028
35952305	chr17:35952305:G:A	3.263e-18	-2.95827e-10	-1.58241	4.68673e-05	-2.95827e-10	-1.55556
35952391	chr17:35952391:T:C	1.58159e-18	-1.18112	-1.1255	1.05022e-05	-2.04213	-1.00917
35952482	chr17:35952482:A:G	1.58381e-18	-1.17268	-1.13254	1.04156e-05	-2.04218	-1.01739
35952690	chr17:35952690:T:C	3.19743e-18	-2.95827e-10	-1.60271	4.5031e-05	-2.95827e-10	-1.59553
35952822	chr17:35952822:T:G	9.76659e-19	-1.49395	-1.29472	8.59999e-06	-1.99445	-1.25667
35953007	chr17:35953007:T:C	7.79585e-19	-1.59094	-1.42311	8.79796e-06	-1.79056	-1.43781
35953163	chr17:35953163:T:C	8.49902e-18	-2.95827e-10	-0.625103	7.07487e-05	-2.95827e-10	-1.14375
35953251	chr17:35953251:G:A	5.51425e-19	-1.76775	-1.59255	1.22954e-05	-1.29895	-1.5947
35953293	chr17:35953293:C:T	7.07435e-19	-1.5757	-1.53546	6.61869e-06	-1.9602	-1.55279
35953476	chr17:35953476:A:G	3.20074e-18	-1.60167	-5.92657e-10	3.17815e-05	-1.944	-5.92657e-10
35953570	chr17:35953570:A:G	1.13775e-18	-1.806	-0.830001	2.03662e-05	-1.91949	-0.469517
35953939	chr17:35953939:A:T	6.97915e-19	-1.52218	-1.60254	7.87256e-06	-1.73667	-1.60283
35953946	chr17:35953946:T:C	3.36251e-18	-2.95827e-10	-1.55237	4.87326e-05	-2.95827e-10	-1.51654
35954459	chr17:35954459:C:T	2.56842e-18	-1.82176	-5.92657e-10	4.49406e-05	-1.59754	-5.92657e-10
35954626	chr17:35954626:G:A	1.93017e-17	-2.95827e-10	0.195138	0.000706463	-2.95827e-10	1.15739
35954724	chr17:35954724:C:T	1.74708e-18	-0.612518	-1.59459	1.6551e-05	-0.995339	-1.6011
35954879	chr17:35954879:C:T	3.89354e-18	-1.40574	-5.92657e-10	2.93745e-05	-2.02275	-5.92657e-10
35954930	chr17:35954930:T:C	3.20128e-18	-2.95827e-10	-1.6015	4.56779e-05	-2.95827e-10	-1.58127
35955284	chr17:35955284:T:C	1.99857e-17	-2.95827e-10	0.229962	0.000735919	-2.95827e-10	1.19824
35955315	chr17:35955315:A:G	1.96991e-17	-2.95827e-10	0.215519	0.0007232	-2.95827e-10	1.1808
35955460	chr17:35955460:G:A	2.3926e-17	-2.95827e-10	0.409912	0.000928824	-2.95827e-10	1.43104
35955677	chr17:35955677:A:G	3.64455e-18	-1.47182	-5.92657e-10	0.00026416	0.173674	-5.92657e-10
35955751	chr17:35955751:A:G	3.73725e-18	-2.95827e-10	-1.4467	5.08996e-05	-2.95827e-10	-1.47303
35955945	chr17:35955945:A:T	3.25737e-18	-2.95827e-10	-1.58413	4.75138e-05	-2.95827e-10	-1.54186
35956033	chr17:35956033:T:C	6.65571e-18	-2.95827e-10	-0.869578	0.000234199	-2.95827e-10	0.0532882
35956070	chr17:35956070:A:G	2.01941e-17	-2.95827e-10	0.240338	0.000753638	-2.95827e-10	1.22203
35956460	chr17:35956460:G:A	3.3461e-18	-2.95827e-10	-1.55726	4.554e-05	-2.95827e-10	-1.58429
35956496	chr17:35956496:C:T	4.03944e-18	-2.95827e-10	-1.36895	6.29667e-05	-2.95827e-10	-1.26028
35956868	chr17:35956868:A:G	6.0095e-19	-1.82478	-1.44952	1.05167e-05	-1.61252	-1.4374
35957010	chr17:35957010:G:T	3.24676e-18	-2.95827e-10	-1.5874	4.51265e-05	-2.95827e-10	-1.59341
35957086	chr17:35957086:T:C	4.68495e-18	-2.95827e-10	-1.2207	7.35507e-05	-2.95827e-10	-1.10491
35957132	chr17:35957132:C:G	6.50543e-18	-2.95827e-10	-0.892416	0.000226181	-2.95827e-10	0.0184538
35957513	chr17:35957513:TTTTC:T	5.74632e-18	-2.95827e-10	-1.01649	7.5227e-05	-2.95827e-10	-1.08237
35958223	chr17:35958223:A:G	8.95306e-18	-2.95827e-10	-0.573058	0.000106931	-2.95827e-10	-0.730697
35958389	chr17:35958389:G:A	4.92713e-19	-1.87012	-1.60276	1.01228e-05	-1.48564	-1.60245
35958878	chr17:35958878:G:C	4.31964e-18	-2.95827e-10	-1.30188	6.29079e-05	-2.95827e-10	-1.26121
35959024	chr17:35959024:T:C	2.30919e-18	-0.813571	-1.11459	2.05244e-05	-1.06562	-1.31565
35959048	chr17:35959048:C:T	1.45276e-18	-0.825052	-1.56653	1.64124e-05	-1.04499	-1.55986
35959100	chr17:35959100:A:G	6.33159e-18	-2.95827e-10	-0.919503	8.13469e-05	-2.95827e-10	-1.00416
35959448	chr17:35959448:T:C	7.03691e-19	-1.51363	-1.60284	6.43008e-06	-1.94022	-1.60168
35959500	chr17:35959500:G:T	5.82889e-18	-2.95827e-10	-1.00223	8.6323e-05	-2.95827e-10	-0.944787
35959517	chr17:35959517:T:C	2.1483e-18	-0.48627	-1.51411	2.9114e-05	-0.673212	-1.35845
35959550	chr17:35959550:A:T	3.3724e-18	-2.95827e-10	-1.54943	4.70574e-05	-2.95827e-10	-1.55151
35959615	chr17:35959615:T:C	4.06028e-18	-2.95827e-10	-1.3638	4.84113e-05	-2.95827e-10	-1.52315
35959741	chr17:35959741:C:T	1.03767e-18	-1.90704	-0.821032	1.56786e-05	-1.74087	-0.90972
35959843	chr17:35959843:C:T	4.23447e-18	-2.95827e-10	-1.3218	4.97412e-05	-2.95827e-10	-1.49605
35959845	chr17:35959845:T:C	3.6079e-18	-1.48193	-5.92657e-10	5.01234e-05	-1.4884	-5.92657e-10
35960055	chr17:35960055:G:A	2.88479e-17	0.596984	-5.92657e-10	0.000567608	0.938547	-5.92657e-10
35960077	chr17:35960077:G:A	6.01447e-19	-1.80372	-1.46975	7.42947e-06	-1.84101	-1.55642
35960614	chr17:35960614:G:A	2.76083e-17	-2.95827e-10	0.553062	0.000229802	-2.95827e-10	0.0343369
35960639	chr17:35960639:A:T	4.45286e-19	-1.97182	-1.60227	6.85883e-06	-1.87649	-1.60086
35960685	chr17:35960685:AT:A	3.20633e-18	-2.95827e-10	-1.59993	4.75191e-05	-2.95827e-10	-1.54175
35960688	chr17:35960688:T:A	3.19934e-18	-2.95827e-10	-1.60211	4.69763e-05	-2.95827e-10	-1.55324
35960747	chr17:35960747:A:T	4.17751e-19	-2.04217	-1.59576	5.97258e-06	-2.01774	-1.59796
35961002	chr17:35961002:A:C	7.4555e-19	-1.5392	-1.51948	1.04261e-05	-1.55565	-1.50292
35961042	chr17:35961042:T:C	8.09679e-19	-1.48922	-1.48695	1.13411e-05	-1.50671	-1.46774
35961486	chr17:35961486:A:G	7.70687e-19	-1.50477	-1.52076	1.07748e-05	-1.52121	-1.50445
35961551	chr17:35961551:A:G	8.4793e-19	-1.40819	-1.52182	1.18293e-05	-1.42667	-1.50564
35961726	chr17:35961726:A:G	7.81913e-19	-1.4497	-1.56137	1.08633e-05	-1.46704	-1.55046
35962307	chr17:35962307:A:T	4.46123e-19	-1.96947	-1.60274	6.87928e-06	-1.87548	-1.59889
35962331	chr17:35962331:A:G	8.34622e-19	-1.45851	-1.48732	1.16895e-05	-1.47784	-1.46635
35962332	chr17:35962332:A:G	3.54165e-18	-2.95827e-10	-1.50046	4.55919e-05	-2.95827e-10	-1.58315
35962590	chr17:35962590:T:C	3.76201e-18	-2.95827e-10	-1.4401	5.19915e-05	-2.95827e-10	-1.4518
35962871	chr17:35962871:G:A	8.028e-19	-1.50791	-1.4768	1.12637e-05	-1.52647	-1.45483
35962946	chr17:35962946:A:G	4.85641e-19	-1.99585	-1.49149	6.64696e-06	-1.9263	-1.58243
35962985	chr17:35962985:A:G	8.18078e-19	-1.48973	-1.47612	1.14602e-05	-1.50997	-1.45403
35963028	chr17:35963028:G:A	3.60871e-18	-2.95827e-10	-1.4817	4.59284e-05	-2.95827e-10	-1.5758
35963141	chr17:35963141:T:C	8.18783e-19	-1.49212	-1.47287	1.1471e-05	-1.51255	-1.45051
35963741	chr17:35963741:C:T	6.77135e-18	-2.95827e-10	-0.852353	9.62376e-05	-2.95827e-10	-0.836063
35963789	chr17:35963789:A:G	8.27768e-19	-1.47829	-1.47579	1.1588e-05	-1.49916	-1.45376
35964159	chr17:35964159:T:G	8.00869e-19	-1.47391	-1.5132	1.11543e-05	-1.49461	-1.49645
35964180	chr17:35964180:A:T	7.85127e-19	-1.49257	-1.51439	1.09353e-05	-1.51318	-1.49771
35964347	chr17:35964347:A:T	7.86367e-19	-1.491	-1.51439	1.09521e-05	-1.51165	-1.49771
35964373	chr17:35964373:G:A	3.25117e-18	-2.95827e-10	-1.58604	4.74452e-05	-2.95827e-10	-1.54331
35964455	chr17:35964455:C:T	2.06094e-18	-2.04189	-5.92657e-10	2.89796e-05	-2.03629	-5.92657e-10
35964477	chr17:35964477:G:A	2.98844e-17	-2.95827e-10	0.632284	0.000246438	-2.95827e-10	0.10423
35964570	chr17:35964570:C:A	4.47559e-19	-1.96651	-1.60249	6.91388e-06	-1.86923	-1.60012
35964747	chr17:35964747:T:C	8.11031e-19	-1.43864	-1.53587	1.12535e-05	-1.46106	-1.52115
35964759	chr17:35964759:C:T	8.26338e-19	-1.43447	-1.52133	1.14839e-05	-1.45663	-1.50531
35964787	chr17:35964787:T:C	4.98705e-19	-1.97384	-1.48696	9.11066e-06	-1.85897	-1.33447
35964814	chr17:35964814:G:A	3.25672e-18	-2.95827e-10	-1.58433	4.65948e-05	-2.95827e-10	-1.56139
35964898	chr17:35964898:G:A	8.15826e-19	-1.43824	-1.53036	1.13217e-05	-1.46096	-1.51521
35964981	chr17:35964981:C:T	7.33625e-19	-1.5353	-1.53951	1.0273e-05	-1.5503	-1.52306
35965114	chr17:35965114:T:C	3.60901e-18	-2.95827e-10	-1.48162	4.59321e-05	-2.95827e-10	-1.57572
35965118	chr17:35965118:T:C	1.11639e-17	-2.95827e-10	-0.352371	0.000116381	-2.95827e-10	-0.646016
35965202	chr17:35965202:C:T	8.22989e-19	-1.45171	-1.50816	1.14489e-05	-1.47358	-1.49141
35965587	chr17:35965587:T:C	4.61102e-18	-2.95827e-10	-1.2366	4.74243e-05	-2.95827e-10	-1.54375
35965750	chr17:35965750:T:C	1.99387e-17	0.22761	-5.92657e-10	0.000288507	0.261837	-5.92657e-10
35965836	chr17:35965836:G:A	3.45027e-18	-1.5266	-5.92657e-10	3.6099e-05	-1.81662	-5.92657e-10
35965931	chr17:35965931:C:T	9.64969e-19	-1.2913	-1.50942	1.33593e-05	-1.31791	-1.49276
35965973	chr17:35965973:A:C	3.22513e-18	-2.95827e-10	-1.59408	4.48965e-05	-2.95827e-10	-1.59852
35965995	chr17:35965995:G:A	1.00759e-18	-1.62016	-1.13733	1.27162e-05	-1.67056	-1.18945
35966241	chr17:35966241:T:C	5.93151e-19	-1.94815	-1.33921	9.80203e-06	-1.78451	-1.33578
35966303	chr17:35966303:C:T	4.94989e-19	-2.03586	-1.43241	7.46004e-06	-1.95747	-1.43585
35966330	chr17:35966330:T:C	7.85367e-19	-2.03584	-0.97082	1.10344e-05	-1.95175	-1.05011
35966390	chr17:35966390:T:A	1.36473e-17	-2.95827e-10	-0.151514	0.000265537	-2.95827e-10	0.17887
35966583	chr17:35966583:G:A	2.97824e-18	-1.67372	-5.92657e-10	3.00909e-05	-1.99866	-5.92657e-10
35966661	chr17:35966661:A:C	8.52757e-19	-1.41456	-1.50978	1.18264e-05	-1.4394	-1.49315
35966783	chr17:35966783:A:G	4.35472e-19	-1.99449	-1.60189	6.78237e-06	-1.88768	-1.60088
35966785	chr17:35966785:G:A	4.11126e-18	-2.95827e-10	-1.35132	5.47122e-05	-2.95827e-10	-1.4008
35966800	chr17:35966800:G:C	2.72513e-17	-2.95827e-10	0.540047	0.000226452	-2.95827e-10	0.0196488
35966801	chr17:35966801:C:T	4.7657e-19	-2.03223	-1.47397	7.23792e-06	-1.94485	-1.47869
35966858	chr17:35966858:C:A	4.39846e-19	-1.9838	-1.60258	6.9192e-06	-1.86847	-1.60011
35967049	chr17:35967049:G:A	1.91297e-17	-2.95827e-10	0.186191	0.000148625	-2.95827e-10	-0.401457
35967353	chr17:35967353:T:C	1.05489e-17	-2.95827e-10	-0.409035	0.00013688	-2.95827e-10	-0.483778
35967605	chr17:35967605:C:T	1.31958e-17	-2.95827e-10	-0.185158	0.000165833	-2.95827e-10	-0.291901
35967686	chr17:35967686:T:C	5.38466e-19	-1.89587	-1.48822	1.02827e-05	-1.73974	-1.33268
35967740	chr17:35967740:G:A	2.96657e-17	-2.95827e-10	0.624938	0.000244857	-2.95827e-10	0.0977899
35967839	chr17:35967839:T:A	8.96219e-19	-1.33036	-1.54426	7.23704e-06	-1.82115	-1.60252
35967842	chr17:35967842:T:A	1.81424e-18	-0.568631	-1.60075	1.03434e-05	-1.47466	-1.59188
35968017	chr17:35968017:C:A	2.99165e-17	-2.95827e-10	0.633358	0.000246693	-2.95827e-10	0.105263
35968207	chr17:35968207:A:G	5.69754e-19	-1.96364	-1.36397	9.32527e-06	-1.80966	-1.3605
35968227	chr17:35968227:T:C	5.88158e-19	-1.95028	-1.34553	9.71281e-06	-1.78702	-1.34242
35968241	chr17:35968241:C:T	7.19628e-19	-1.75401	-1.34006	9.45102e-06	-1.7914	-1.36536
35968303	chr17:35968303:T:C	5.83679e-19	-1.93848	-1.36497	9.70893e-06	-1.76818	-1.36165
35968308	chr17:35968308:A:G	4.21653e-19	-2.03391	-1.59472	5.98084e-06	-2.03477	-1.57956
35968325	chr17:35968325:A:AT	5.78006e-19	-1.94208	-1.37115	9.59148e-06	-1.77376	-1.36825
35968427	chr17:35968427:A:G	1.60697e-17	-2.95827e-10	0.0118804	0.000158425	-2.95827e-10	-0.337603
35968459	chr17:35968459:G:A	5.75893e-19	-1.95136	-1.36552	9.50156e-06	-1.78869	-1.36273
35968542	chr17:35968542:T:G	1.21578e-18	-2.00196	-0.567707	1.81849e-05	-1.87615	-0.626143
35968695	chr17:35968695:G:A	3.46573e-18	-1.52213	-5.92657e-10	4.81689e-05	-1.52817	-5.92657e-10
35968769	chr17:35968769:G:A	3.22331e-18	-2.95827e-10	-1.59465	4.74367e-05	-2.95827e-10	-1.54349
35968998	chr17:35968998:C:T	3.39474e-18	-1.54283	-5.92657e-10	4.72031e-05	-1.54842	-5.92657e-10
35968999	chr17:35968999:G:A	5.5261e-19	-2.02703	-1.33112	8.53629e-06	-1.93191	-1.32664
35969046	chr17:35969046:A:G	5.66088e-19	-2.03192	-1.30213	8.77364e-06	-1.94639	-1.28474
35969160	chr17:35969160:T:C	5.7562e-19	-1.95639	-1.36097	9.57071e-06	-1.79749	-1.34668
35969451	chr17:35969451:ATGATGTGTATGT:A	5.71187e-19	-2.02156	-1.30353	8.95567e-06	-1.9167	-1.29389
35969504	chr17:35969504:G:A	3.09468e-17	-2.95827e-10	0.667214	0.000255653	-2.95827e-10	0.140938
35969710	chr17:35969710:T:G	3.28201e-18	-2.95827e-10	-1.5766	4.71121e-05	-2.95827e-10	-1.55035
35969923	chr17:35969923:C:T	8.46949e-19	-1.95944	-0.971729	1.40654e-05	-1.79892	-0.960245
35970000	chr17:35970000:G:A	3.27834e-18	-1.57772	-5.92657e-10	4.58872e-05	-1.5767	-5.92657e-10
35970057	chr17:35970057:C:T	3.33732e-18	-1.55989	-5.92657e-10	4.67139e-05	-1.55884	-5.92657e-10
35970606	chr17:35970606:G:A	8.38865e-19	-2.04086	-0.899896	1.24796e-05	-1.9656	-0.913188
35970703	chr17:35970703:T:C	7.82931e-19	-2.04219	-0.967577	1.15494e-05	-1.98379	-0.972455
35970838	chr17:35970838:G:A	3.06465e-18	-1.64512	-5.92657e-10	4.33737e-05	-1.63303	-5.92657e-10
35971218	chr17:35971218:T:C	9.27444e-19	-2.02299	-0.817382	1.45397e-05	-1.90046	-0.825543
35971283	chr17:35971283:G:C	7.56133e-19	-2.04173	-1.00287	1.12055e-05	-1.97516	-1.01132
35971453	chr17:35971453:C:T	3.06265e-18	-1.64577	-5.92657e-10	4.33814e-05	-1.63285	-5.92657e-10
35971575	chr17:35971575:C:T	9.94851e-18	-2.95827e-10	-0.467631	9.88815e-05	-2.95827e-10	-0.80896
35971598	chr17:35971598:T:A	4.84231e-19	-1.95323	-1.53702	7.0756e-06	-1.99416	-1.45207
35971976	chr17:35971976:G:A	3.53157e-18	-2.95827e-10	-1.50331	5.1579e-05	-2.95827e-10	-1.45977
35972691	chr17:35972691:G:A	2.28152e-18	-1.94021	-5.92657e-10	3.86694e-05	-1.74783	-5.92657e-10
35972836	chr17:35972836:G:A	1.15911e-18	-1.95841	-0.658988	1.85733e-05	-1.75993	-0.721234
35972844	chr17:35972844:C:T	6.93971e-19	-2.04219	-1.08819	1.0216e-05	-1.9831	-1.09583
35972997	chr17:35972997:G:C	8.59482e-19	-2.04219	-0.874284	1.25444e-05	-1.98315	-0.890461
35973048	chr17:35973048:C:T	3.21993e-18	-2.95827e-10	-1.59569	4.79023e-05	-2.95827e-10	-1.53372
35973333	chr17:35973333:TG:T	5.82012e-19	-2.00682	-1.2995	6.92938e-06	-2.03081	-1.43631
35973636	chr17:35973636:A:G	3.28087e-18	-1.57695	-5.92657e-10	4.65114e-05	-1.56318	-5.92657e-10
35973711	chr17:35973711:C:A	3.57252e-18	-2.95827e-10	-1.49178	5.63783e-05	-2.95827e-10	-1.3708
35973946	chr17:35973946:G:A	4.88099e-19	-2.03427	-1.44802	7.13677e-06	-2.02161	-1.41602
35974398	chr17:35974398:A:C	2.0784e-18	-2.03346	-5.92657e-10	2.92455e-05	-2.02716	-5.92657e-10
35974404	chr17:35974404:A:C	4.54915e-19	-2.01779	-1.53491	8.8243e-06	-1.84241	-1.38296
35974750	chr17:35974750:T:C	6.29192e-19	-2.04142	-1.18695	9.82776e-06	-2.00026	-1.11742
35974815	chr17:35974815:CACACACACAT:C	2.67303e-18	-1.78184	-5.92657e-10	3.4832e-05	-1.85235	-5.92657e-10
35974826	chr17:35974826:G:GT	1.06902e-18	-2.04214	-0.656169	1.56818e-05	-1.98164	-0.668741
35975092	chr17:35975092:C:T	2.91259e-17	1.11637	-0.5098	0.000452927	1.20577	-0.492923
35975141	chr17:35975141:A:G	1.16469e-18	-2.04125	-0.571346	1.67421e-05	-1.99941	-0.585544
35975155	chr17:35975155:G:A	1.2251e-18	-2.04065	-0.52138	1.74839e-05	-2.00312	-0.538487
35975176	chr17:35975176:A:G	1.1544e-18	-2.04131	-0.580167	1.65591e-05	-1.99929	-0.596655
35975233	chr17:35975233:A:T	2.14726e-18	-2.00086	-5.92657e-10	2.94648e-05	-2.01969	-5.92657e-10
35975661	chr17:35975661:G:A	1.06838e-17	-2.95827e-10	-0.396324	0.000100021	-2.95827e-10	-0.797507
35976247	chr17:35976247:C:T	3.02221e-18	-1.65907	-5.92657e-10	4.26663e-05	-1.64947	-5.92657e-10
35976276	chr17:35976276:T:C	4.31394e-19	-2.02194	-1.58384	5.93778e-06	-2.03052	-1.59103
35976530	chr17:35976530:T:C	9.32203e-19	-2.0416	-0.793656	1.85905e-05	-1.97665	-0.503578
35976653	chr17:35976653:TC:T	3.8311e-18	-1.4219	-5.92657e-10	6.89771e-05	-1.16911	-5.92657e-10
35976655	chr17:35976655:T:TC	3.82194e-18	-2.95827e-10	-1.4243	4.48314e-05	-2.95827e-10	-1.59997
35976735	chr17:35976735:T:C	4.21691e-19	-2.02676	-1.60178	6.08727e-06	-2.04069	-1.55599
35977228	chr17:35977228:G:A	5.68256e-19	-1.72741	-1.60283	7.87788e-06	-1.77063	-1.5682
35977258	chr17:35977258:CAGTGAGCCAAGATCA:C	4.34896e-19	-1.99523	-1.60247	6.1376e-06	-2.02704	-1.56141
35977644	chr17:35977644:C:T	6.31822e-19	-1.67549	-1.54871	8.53172e-06	-1.72188	-1.53721
35978035	chr17:35978035:C:A	4.4337e-19	-1.9779	-1.60051	6.23044e-06	-2.02463	-1.5488
35978128	chr17:35978128:A:C	4.43229e-19	-1.97902	-1.5997	6.24938e-06	-2.02517	-1.54523
35978326	chr17:35978326:C:T	6.05986e-19	-1.72121	-1.54474	8.22387e-06	-1.76372	-1.53212
35978489	chr17:35978489:A:G	1.05971e-18	-2.03643	-0.670627	2.12877e-05	-2.02677	-0.317986
35978564	chr17:35978564:CAT:C	1.15814e-18	-1.01607	-1.60218	1.10666e-05	-1.40925	-1.5897
35979059	chr17:35979059:C:T	3.51603e-18	-2.95827e-10	-1.50772	4.66688e-05	-2.95827e-10	-1.55981
35979070	chr17:35979070:A:G	7.43487e-19	-1.71152	-1.34994	8.02219e-06	-1.80996	-1.51072
35979140	chr17:35979140:AAAG:A	6.08344e-19	-1.68172	-1.58035	8.20377e-06	-1.71338	-1.58491
35979434	chr17:35979434:G:C	1.34711e-18	-1.60863	-0.858466	1.46962e-05	-1.71242	-1.00287
35979600	chr17:35979600:G:A	3.37909e-18	-2.95827e-10	-1.54745	4.90916e-05	-2.95827e-10	-1.5092
35980026	chr17:35980026:T:C	2.1022e-18	-2.02207	-5.92657e-10	2.90274e-05	-2.03464	-5.92657e-10
35980136	chr17:35980136:A:G	3.8919e-18	-2.95827e-10	-1.40616	6.46765e-05	-2.95827e-10	-1.23348
35980385	chr17:35980385:G:A	2.70709e-18	-1.76918	-5.92657e-10	3.91208e-05	-1.73623	-5.92657e-10
35980421	chr17:35980421:T:C	7.17011e-19	-1.80479	-1.29293	7.8245e-06	-1.87547	-1.47016
35980444	chr17:35980444:T:C	3.4964e-18	-2.95827e-10	-1.51332	5.43304e-05	-2.95827e-10	-1.4078
35980628	chr17:35980628:AC:A	3.3495e-18	-2.95827e-10	-1.55624	4.54201e-05	-2.95827e-10	-1.58693
35980748	chr17:35980748:C:T	3.6002e-18	-2.95827e-10	-1.48406	5.14716e-05	-2.95827e-10	-1.46185
35980880	chr17:35980880:A:G	2.15248e-18	-1.99843	-5.92657e-10	3.02247e-05	-1.99422	-5.92657e-10
35981065	chr17:35981065:TG:T	2.06484e-18	-2.04	-5.92657e-10	2.88092e-05	-2.04219	-5.92657e-10
35981535	chr17:35981535:AGAG:A	5.38346e-18	-2.95827e-10	-1.08172	7.16124e-05	-2.95827e-10	-1.13161
35981646	chr17:35981646:C:T	5.95202e-19	-1.73677	-1.54714	7.8306e-06	-1.77015	-1.5747
35981849	chr17:35981849:G:A	5.38544e-18	-2.95827e-10	-1.08135	5.92615e-05	-2.95827e-10	-1.32092
35982014	chr17:35982014:C:A	2.074e-18	-1.82136	-0.214214	1.90387e-05	-1.85039	-0.60602
35982230	chr17:35982230:CTG:C	1.69715e-17	-2.95827e-10	0.0664828	0.000211539	-2.95827e-10	-0.0484749
35982244	chr17:35982244:A:G	4.89661e-18	-2.95827e-10	-1.17651	6.2215e-05	-2.95827e-10	-1.27229
35982256	chr17:35982256:G:C	3.88021e-18	-2.95827e-10	-1.40916	4.86908e-05	-2.95827e-10	-1.51739
35982404	chr17:35982404:T:G	5.58484e-18	-2.95827e-10	-1.045	6.56876e-05	-2.95827e-10	-1.21797
35982667	chr17:35982667:G:A	4.15146e-18	-2.95827e-10	-1.34159	7.53535e-05	-2.95827e-10	-1.08069
35982733	chr17:35982733:CCCTT:C	1.06137e-18	-1.10651	-1.59899	1.32388e-05	-1.23986	-1.57987
35983220	chr17:35983220:C:A	2.35344e-18	-0.309031	-1.60015	3.28671e-05	-0.308435	-1.60198
35983339	chr17:35983339:A:G	3.33723e-18	-2.95827e-10	-1.55991	4.47056e-05	-2.95827e-10	-1.60278
35983454	chr17:35983454:T:C	4.66036e-19	-2.00324	-1.5253	6.03618e-06	-2.03795	-1.56716
35983598	chr17:35983598:C:A	5.17272e-18	-2.95827e-10	-1.12166	8.20228e-05	-2.95827e-10	-0.995886
35983666	chr17:35983666:A:G	8.86355e-19	-1.28621	-1.59948	1.4535e-05	-1.15492	-1.57141
35985179	chr17:35985179:T:C	1.27968e-18	-0.971826	-1.54662	1.87542e-05	-1.05382	-1.41765
35985545	chr17:35985545:G:A	1.12911e-18	-1.4076	-1.23603	1.82658e-05	-1.24132	-1.25653
35985589	chr17:35985589:T:A	3.24779e-18	-2.95827e-10	-1.58708	4.682e-05	-2.95827e-10	-1.55657
35985642	chr17:35985642:G:C	4.46479e-18	-2.95827e-10	-1.26883	5.29385e-05	-2.95827e-10	-1.43375
35986236	chr17:35986236:T:C	9.93006e-19	-1.29663	-1.47545	1.24777e-05	-1.44914	-1.42979
35986576	chr17:35986576:G:A	1.02147e-18	-1.26885	-1.47497	1.27982e-05	-1.42431	-1.42926
35986879	chr17:35986879:A:G	8.45669e-19	-1.33306	-1.59962	1.38526e-05	-1.2028	-1.57161
35987298	chr17:35987298:T:A	4.9542e-19	-1.99089	-1.47651	8.24437e-06	-1.97318	-1.32017
35987887	chr17:35987887:C:T	3.77106e-18	-2.95827e-10	-1.4377	5.61525e-05	-2.95827e-10	-1.37481
35987943	chr17:35987943:T:G	3.43814e-18	-2.95827e-10	-1.53012	4.52863e-05	-2.95827e-10	-1.58988
35988039	chr17:35988039:G:A	3.20826e-18	-2.95827e-10	-1.59932	4.65657e-05	-2.95827e-10	-1.56202
35988597	chr17:35988597:A:G	1.48887e-18	-0.828748	-1.53829	1.94073e-05	-0.85517	-1.58206
35989087	chr17:35989087:C:T	7.83832e-19	-1.5106	-1.49802	9.28649e-06	-1.66814	-1.50618
35989294	chr17:35989294:T:C	3.86062e-18	-1.41423	-5.92657e-10	4.66217e-05	-1.56082	-5.92657e-10
35989685	chr17:35989685:C:T	3.20416e-18	-2.95827e-10	-1.60061	4.47411e-05	-2.95827e-10	-1.60199
35990201	chr17:35990201:G:A	3.7745e-18	-1.43679	-5.92657e-10	4.57136e-05	-1.58049	-5.92657e-10
35990482	chr17:35990482:T:C	3.44003e-18	-2.95827e-10	-1.52957	4.73846e-05	-2.95827e-10	-1.54459
35990559	chr17:35990559:G:A	1.74751e-18	-0.672232	-1.53463	2.40776e-05	-0.669133	-1.55247
35990807	chr17:35990807:C:T	7.72612e-19	-1.59405	-1.42899	9.18466e-06	-1.73781	-1.44754
35990989	chr17:35990989:T:A	3.75443e-18	-2.95827e-10	-1.44212	4.91595e-05	-2.95827e-10	-1.50781
35991011	chr17:35991011:G:T	7.6161e-19	-1.51218	-1.52519	9.02929e-06	-1.66762	-1.53479
35991037	chr17:35991037:C:A	3.33667e-18	-2.95827e-10	-1.56008	4.47037e-05	-2.95827e-10	-1.60283
35991046	chr17:35991046:T:G	3.27866e-18	-2.95827e-10	-1.57762	4.78558e-05	-2.95827e-10	-1.53469
35991083	chr17:35991083:G:A	1.6829e-18	-0.736577	-1.50796	2.40799e-05	-0.760917	-1.46059
35991529	chr17:35991529:A:C	3.25392e-18	-2.95827e-10	-1.58519	4.47113e-05	-2.95827e-10	-1.60266
35991723	chr17:35991723:C:G	6.31843e-19	-1.66924	-1.55493	1.00233e-05	-1.585	-1.51297
35991750	chr17:35991750:C:T	6.4445e-18	-2.95827e-10	-0.901827	9.09277e-05	-2.95827e-10	-0.892818
35991891	chr17:35991891:G:C	7.1303e-19	-1.52204	-1.58124	8.53092e-06	-1.77024	-1.48895
35991900	chr17:35991900:A:T	1.00242e-18	-1.45144	-1.3112	1.09234e-05	-1.68808	-1.32389
35991914	chr17:35991914:T:C	7.60426e-19	-2.04073	-0.998204	1.7196e-05	-2.04156	-0.516643
35991976	chr17:35991976:T:G	3.67152e-18	-2.95827e-10	-1.46445	6.76851e-05	-2.95827e-10	-1.18802
35992028	chr17:35992028:C:T	5.167e-19	-1.8727	-1.55265	8.71975e-06	-1.81724	-1.42006
35992090	chr17:35992090:C:T	4.96608e-19	-2.04143	-1.42358	9.72352e-06	-2.04055	-1.08778
35992406	chr17:35992406:T:C	6.82857e-19	-1.9749	-1.17163	1.21041e-05	-1.94238	-0.966962
35992407	chr17:35992407:G:A	9.67853e-19	-1.23481	-1.56292	9.5863e-06	-1.55232	-1.59023
35992449	chr17:35992449:G:A	1.68998e-17	-2.95827e-10	0.062246	0.000194048	-2.95827e-10	-0.134779
35992524	chr17:35992524:G:A	9.32294e-19	-1.26683	-1.56833	9.32565e-06	-1.57686	-1.59325
35992847	chr17:35992847:T:C	9.89865e-19	-1.21124	-1.564	9.76504e-06	-1.53332	-1.59076
35992988	chr17:35992988:G:C	9.6432e-19	-1.23779	-1.5636	9.56281e-06	-1.55445	-1.59055
35993142	chr17:35993142:T:C	9.50283e-19	-1.24961	-1.56644	9.45719e-06	-1.56389	-1.59222
35993260	chr17:35993260:A:G	3.69808e-18	-2.95827e-10	-1.45724	5.68235e-05	-2.95827e-10	-1.36293
35993287	chr17:35993287:C:G	9.052e-19	-1.3126	-1.55206	9.07607e-06	-1.61359	-1.58365
35993329	chr17:35993329:G:A	3.79022e-18	-2.95827e-10	-1.43263	4.73864e-05	-2.95827e-10	-1.54455
35993583	chr17:35993583:A:G	9.71349e-19	-1.24749	-1.54663	9.58496e-06	-1.56228	-1.58041
35993721	chr17:35993721:A:C	9.44699e-19	-1.25644	-1.5655	9.41049e-06	-1.56964	-1.59141
35993767	chr17:35993767:A:G	9.57453e-19	-1.2552	-1.55333	9.49128e-06	-1.56795	-1.58456
35993948	chr17:35993948:C:G	1.3431e-18	-0.927335	-1.54274	1.24577e-05	-1.3036	-1.57694
35994126	chr17:35994126:GT:G	4.93862e-19	-1.94682	-1.52374	8.45884e-06	-1.90403	-1.36364
35994427	chr17:35994427:G:A	4.80228e-19	-1.99735	-1.50119	7.33068e-06	-1.99958	-1.41123
35994755	chr17:35994755:G:T	2.33886e-18	-1.95943	0.0440449	2.77819e-05	-2.02517	-0.0533243
35994992	chr17:35994992:G:T	3.86766e-18	-2.95827e-10	-1.4124	5.03475e-05	-2.95827e-10	-1.48393
35995022	chr17:35995022:G:T	3.21108e-18	-2.95827e-10	-1.59844	4.49436e-05	-2.95827e-10	-1.59748
35995074	chr17:35995074:G:A	8.29247e-19	-1.58134	-1.37095	1.32985e-05	-1.43067	-1.38456
35995534	chr17:35995534:T:C	9.46387e-19	-1.96431	-0.855846	1.16366e-05	-2.02748	-0.921246
35995574	chr17:35995574:C:T	5.93432e-19	-1.71151	-1.57538	7.05218e-06	-1.85182	-1.59772
35995694	chr17:35995694:A:G	1.41739e-17	-2.95827e-10	-0.113649	0.000170441	-2.95827e-10	-0.264493
35995951	chr17:35995951:G:A	4.62275e-18	-1.23406	-5.92657e-10	4.99798e-05	-1.49126	-5.92657e-10
35995979	chr17:35995979:T:C	2.26876e-18	-1.95561	0.00979107	2.66916e-05	-2.02352	-0.0950175
35995985	chr17:35995985:CT:C	3.2304e-18	-2.95827e-10	-1.59245	4.64757e-05	-2.95827e-10	-1.56395
35996181	chr17:35996181:C:T	3.97076e-18	-2.95827e-10	-1.3861	4.97288e-05	-2.95827e-10	-1.4963
35996201	chr17:35996201:T:TA	1.15387e-18	-1.02837	-1.59356	3.12952e-05	-0.407394	-1.55203
35996263	chr17:35996263:A:G	3.83584e-18	-2.95827e-10	-1.42067	5.91862e-05	-2.95827e-10	-1.32219
35996618	chr17:35996618:T:G	4.38837e-19	-2.00187	-1.58681	6.83677e-06	-1.97586	-1.50471
35996816	chr17:35996816:T:G	6.91639e-19	-1.58886	-1.54488	1.19857e-05	-1.35573	-1.56343
35996856	chr17:35996856:C:T	4.61606e-18	-1.23551	-5.92657e-10	4.98464e-05	-1.49394	-5.92657e-10
35996908	chr17:35996908:C:T	6.08403e-19	-2.01216	-1.24981	1.07817e-05	-1.99101	-1.03403
35997136	chr17:35997136:T:G	3.20539e-18	-2.95827e-10	-1.60022	4.51356e-05	-2.95827e-10	-1.59321
35997509	chr17:35997509:C:G	7.41434e-18	-2.95827e-10	-0.761638	9.17431e-05	-2.95827e-10	-0.883891
35997581	chr17:35997581:C:T	8.5286e-19	-1.6167	-1.30752	1.24632e-05	-1.74244	-1.13766
35997892	chr17:35997892:T:C	8.23655e-19	-2.02148	-0.937574	1.2303e-05	-2.04218	-0.850859
35998161	chr17:35998161:C:T	1.68551e-17	-2.95827e-10	0.0596002	0.000190715	-2.95827e-10	-0.152103
35998496	chr17:35998496:T:C	2.7544e-18	-1.8768	0.124949	5.01054e-05	-1.8957	0.406944
35998734	chr17:35998734:C:T	4.66416e-19	-2.01083	-1.5169	7.44107e-06	-1.98766	-1.40821
35998773	chr17:35998773:T:C	3.19763e-18	-2.95827e-10	-1.60264	4.77137e-05	-2.95827e-10	-1.53766
35999179	chr17:35999179:C:A	4.79711e-19	-2.00468	-1.49495	8.09618e-06	-1.94001	-1.37148
35999183	chr17:35999183:C:T	3.19776e-18	-2.95827e-10	-1.6026	4.63451e-05	-2.95827e-10	-1.56677
35999295	chr17:35999295:G:A	4.21864e-18	-2.95827e-10	-1.32554	6.07235e-05	-2.95827e-10	-1.29655
35999675	chr17:35999675:G:A	5.08153e-17	-2.95827e-10	1.16314	0.000591169	-2.95827e-10	0.979219
35999912	chr17:35999912:G:A	3.37696e-18	-2.95827e-10	-1.54808	4.81888e-05	-2.95827e-10	-1.52776
36000390	chr17:36000390:T:G	4.4864e-19	-2.02686	-1.53972	6.77822e-06	-2.03851	-1.45066
36000820	chr17:36000820:G:A	6.60974e-18	-2.95827e-10	-0.876509	0.000119601	-2.95827e-10	-0.618719
36000884	chr17:36000884:T:G	4.43275e-18	-1.8844	0.608366	0.000127519	-1.81101	1.25639
36001183	chr17:36001183:A:G	3.59524e-18	-2.95827e-10	-1.48544	6.18067e-05	-2.95827e-10	-1.27887
36001422	chr17:36001422:G:A	1.57629e-18	-2.04027	-0.269711	3.18799e-05	-2.02808	0.087177
36001503	chr17:36001503:G:A	3.25777e-18	-2.03268	0.448664	6.02348e-05	-2.04214	0.737507
36001844	chr17:36001844:C:T	3.39799e-18	-1.54187	-5.92657e-10	3.97623e-05	-1.71996	-5.92657e-10
36001998	chr17:36001998:T:G	5.78413e-19	-2.03588	-1.27664	9.01263e-06	-2.03902	-1.16524
36002067	chr17:36002067:G:C	3.80821e-18	-2.95827e-10	-1.4279	6.70384e-05	-2.95827e-10	-1.19762
36002262	chr17:36002262:T:A	6.81871e-19	-1.98708	-1.16089	1.56829e-05	-2.01462	-0.635695
36002489	chr17:36002489:A:C	1.53619e-18	-1.92135	-0.414392	4.07544e-05	-1.85981	0.16449
36002511	chr17:36002511:C:T	4.8747e-19	-2.03646	-1.44712	8.05754e-06	-1.99765	-1.31862
36002519	chr17:36002519:T:A	7.17553e-19	-2.01575	-1.08122	1.80806e-05	-2.03114	-0.476906
36002615	chr17:36002615:T:A	7.40993e-19	-2.03734	-1.02747	1.94139e-05	-2.04201	-0.394888
36003011	chr17:36003011:G:A	3.32912e-18	-2.95827e-10	-1.56235	4.48864e-05	-2.95827e-10	-1.59875
36003366	chr17:36003366:G:A	5.09382e-19	-2.0394	-1.40021	1.02833e-05	-2.0397	-1.03266
36003635	chr17:36003635:A:T	6.89475e-19	-2.02757	-1.10931	1.78416e-05	-2.01127	-0.510075
36003840	chr17:36003840:A:G	3.24095e-18	-2.95827e-10	-1.58919	4.58065e-05	-2.95827e-10	-1.57846
36003958	chr17:36003958:GAGTT:G	7.18555e-19	-2.0392	-1.05636	1.85466e-05	-2.0422	-0.4404
36004002	chr17:36004002:A:G	7.23922e-19	-2.04085	-1.04728	1.87685e-05	-2.04184	-0.428865
36004041	chr17:36004041:C:T	7.1357e-19	-2.04	-1.06252	1.93355e-05	-2.04207	-0.398869
36004400	chr17:36004400:G:T	3.60007e-18	-2.95827e-10	-1.4841	4.50165e-05	-2.95827e-10	-1.59585
36004630	chr17:36004630:T:C	7.41619e-18	-0.761389	-5.92657e-10	7.44624e-05	-1.09259	-5.92657e-10
36004691	chr17:36004691:A:G	7.3234e-19	-2.03698	-1.03959	1.89526e-05	-2.04192	-0.419017
36004964	chr17:36004964:T:C	7.11958e-18	-0.802205	-5.92657e-10	7.19265e-05	-1.12724	-5.92657e-10
36005023	chr17:36005023:T:C	5.22036e-18	-2.95827e-10	-1.11249	7.62049e-05	-2.95827e-10	-1.06946
36005536	chr17:36005536:C:T	2.3432e-18	-1.91353	-5.92657e-10	5.24485e-05	-1.44305	-5.92657e-10
36005851	chr17:36005851:G:T	8.50642e-19	-2.02751	-0.899309	2.26333e-05	-2.03561	-0.247854
36005951	chr17:36005951:A:G	9.20675e-18	-2.95827e-10	-0.545117	8.37471e-05	-2.95827e-10	-0.975082
36006102	chr17:36006102:C:T	2.74327e-18	-1.7559	-5.92657e-10	0.000116467	-0.645276	-5.92657e-10
36006103	chr17:36006103:G:A	4.12164e-18	-2.95827e-10	-1.3488	5.64643e-05	-2.95827e-10	-1.36928
36006333	chr17:36006333:C:CT	5.99007e-19	-1.99919	-1.27835	1.12373e-05	-1.98754	-0.996111
36006617	chr17:36006617:C:T	6.98917e-19	-2.0398	-1.08348	1.79307e-05	-2.04213	-0.474238
36006656	chr17:36006656:C:T	3.35826e-18	-2.95827e-10	-1.55363	5.31148e-05	-2.95827e-10	-1.43043
36006678	chr17:36006678:C:A	2.34933e-18	-1.91093	-5.92657e-10	3.11913e-05	-1.96274	-5.92657e-10
36006765	chr17:36006765:C:T	1.25782e-17	-2.95827e-10	-0.233087	0.000131971	-2.95827e-10	-0.520297
36006825	chr17:36006825:G:A	3.20652e-18	-2.95827e-10	-1.59987	4.58992e-05	-2.95827e-10	-1.57643
36006882	chr17:36006882:G:A	6.89508e-19	-2.03573	-1.1011	1.7441e-05	-2.04169	-0.50237
36006948	chr17:36006948:T:C	3.65352e-18	-2.95827e-10	-1.46936	4.52062e-05	-2.95827e-10	-1.59165
36007062	chr17:36007062:T:C	7.47265e-19	-2.04132	-1.01507	2.03538e-05	-2.04134	-0.348273
36007212	chr17:36007212:A:G	8.66749e-19	-2.03719	-0.870873	2.46855e-05	-2.04201	-0.154654
36007407	chr17:36007407:T:C	8.96955e-19	-2.03793	-0.835869	2.59472e-05	-2.04213	-0.104691
36007429	chr17:36007429:G:A	4.71818e-18	-2.95827e-10	-1.21363	7.21606e-05	-2.95827e-10	-1.12399
36007697	chr17:36007697:T:C	1.77985e-18	-2.00872	-0.179806	6.50523e-05	-1.9544	0.726709
36008126	chr17:36008126:C:T	1.86654e-18	-2.01688	-0.124093	6.90004e-05	-1.96797	0.7992
36008303	chr17:36008303:TC:T	4.79311e-18	-2.95827e-10	-1.19788	7.33451e-05	-2.95827e-10	-1.10771
36008516	chr17:36008516:G:C	3.48821e-18	-2.95827e-10	-1.51566	4.98448e-05	-2.95827e-10	-1.49397
36008521	chr17:36008521:A:G	3.21301e-18	-2.95827e-10	-1.59784	4.78955e-05	-2.95827e-10	-1.53386
36008630	chr17:36008630:G:A	4.31004e-19	-2.00791	-1.59878	5.92782e-06	-2.02071	-1.60251
36008654	chr17:36008654:C:T	1.07574e-18	-1.72492	-0.967119	1.93323e-05	-1.71616	-0.724949
36008792	chr17:36008792:TG:T	4.62761e-18	-2.95827e-10	-1.23301	7.87765e-05	-2.95827e-10	-1.03627
36008951	chr17:36008951:C:T	3.7707e-18	-2.95827e-10	-1.43779	7.96737e-05	-2.95827e-10	-1.02494
36008982	chr17:36008982:C:T	5.29399e-19	-1.89447	-1.5066	6.87718e-06	-1.90227	-1.5724
36009014	chr17:36009014:C:G	1.21447e-18	-1.97226	-0.598485	3.22631e-05	-1.934	0.00504718
36009308	chr17:36009308:G:A	4.9275e-19	-2.03514	-1.43767	9.37185e-06	-2.00859	-1.15658
36009448	chr17:36009448:A:G	8.89033e-17	-2.95827e-10	1.7225	0.00105583	-2.95827e-10	1.5592
36009521	chr17:36009521:A:G	7.75074e-19	-2.03917	-0.98068	2.06505e-05	-2.03718	-0.337959
36009593	chr17:36009593:T:C	7.25334e-18	-0.783592	-5.92657e-10	7.40222e-05	-1.09852	-5.92657e-10
36009697	chr17:36009697:G:A	5.19448e-18	-2.95827e-10	-1.11746	9.33074e-05	-2.95827e-10	-0.866984
36009796	chr17:36009796:A:G	5.18469e-19	-2.0378	-1.38413	1.28676e-05	-2.00465	-0.843524
36009836	chr17:36009836:C:T	4.18801e-19	-2.0356	-1.59981	6.39406e-06	-2.01993	-1.52759
36010206	chr17:36010206:C:T	9.09362e-19	-1.385	-1.47506	9.99965e-06	-1.59277	-1.50756
36010450	chr17:36010450:C:T	4.20105e-19	-2.02996	-1.60235	6.21255e-06	-2.01089	-1.56542
36010675	chr17:36010675:T:C	4.18349e-19	-2.03418	-1.60231	6.1677e-06	-2.01774	-1.56582
36010848	chr17:36010848:G:C	4.204e-19	-2.02955	-1.60205	6.20283e-06	-2.01018	-1.5677
36010923	chr17:36010923:T:A	4.1875e-19	-2.03277	-1.60277	6.21737e-06	-2.0155	-1.56004
36010957	chr17:36010957:A:G	4.17357e-19	-2.03614	-1.60272	6.17595e-06	-2.02134	-1.56088
36011038	chr17:36011038:A:G	4.1884e-19	-2.0331	-1.60222	6.17412e-06	-2.01599	-1.56652
36011456	chr17:36011456:C:T	3.35241e-18	-2.95827e-10	-1.55537	4.53197e-05	-2.95827e-10	-1.58914
36012465	chr17:36012465:C:T	5.14204e-19	-2.01327	-1.41692	7.61017e-06	-2.00754	-1.36585
36012898	chr17:36012898:C:T	5.56146e-18	-1.04919	-5.92657e-10	5.88277e-05	-1.32827	-5.92657e-10
36012968	chr17:36012968:G:A	3.36549e-18	-2.95827e-10	-1.55148	4.4838e-05	-2.95827e-10	-1.59983
36013385	chr17:36013385:C:A	4.21987e-18	-2.95827e-10	-1.32525	4.85313e-05	-2.95827e-10	-1.52067
36013388	chr17:36013388:CT:C	4.21987e-18	-2.95827e-10	-1.32525	4.85313e-05	-2.95827e-10	-1.52067
36013389	chr17:36013389:T:C	2.88772e-17	-2.95827e-10	0.597997	0.000640031	-2.95827e-10	1.05863
36013552	chr17:36013552:C:T	1.43333e-18	-0.8665	-1.53855	2.11474e-05	-0.796293	-1.55507
36013602	chr17:36013602:G:T	6.17573e-18	-2.95827e-10	-0.944426	0.000114644	-2.95827e-10	-0.661049
36013794	chr17:36013794:G:A	2.17632e-18	-1.98742	-5.92657e-10	3.03589e-05	-1.98979	-5.92657e-10
36014042	chr17:36014042:G:C	7.0073e-19	-2.03933	-1.08135	1.20971e-05	-2.0286	-0.881315
36014155	chr17:36014155:A:G	6.19939e-19	-1.88351	-1.35968	1.24859e-05	-1.93611	-0.942178
36014180	chr17:36014180:TTCCCATAGCCCG:T	6.22744e-19	-1.86653	-1.37215	1.23962e-05	-1.92174	-0.963756
36014211	chr17:36014211:A:T	3.72848e-18	-2.95827e-10	-1.44905	5.45716e-05	-2.95827e-10	-1.40337
36014518	chr17:36014518:A:G	5.00002e-18	-1.15561	-5.92657e-10	7.17782e-05	-1.1293	-5.92657e-10
36014961	chr17:36014961:T:C	5.528e-18	-1.05523	-5.92657e-10	5.7746e-05	-1.34683	-5.92657e-10
36015201	chr17:36015201:A:G	9.14165e-18	-2.95827e-10	-0.552213	0.000181245	-2.95827e-10	-0.203034
36015329	chr17:36015329:A:C	4.47884e-18	-2.95827e-10	-1.26569	7.97371e-05	-2.95827e-10	-1.02415
36015771	chr17:36015771:T:C	4.43982e-18	-2.95827e-10	-1.27444	7.88003e-05	-2.95827e-10	-1.03597
36015982	chr17:36015982:T:G	5.15691e-19	-2.04144	-1.38586	1.09624e-05	-2.03842	-0.969989
36015995	chr17:36015995:G:A	3.21855e-18	-2.95827e-10	-1.59612	4.47821e-05	-2.95827e-10	-1.60107
36016040	chr17:36016040:A:T	9.3855e-19	-2.04192	-0.786552	1.70163e-05	-2.03928	-0.529436
36016605	chr17:36016605:G:A	4.47602e-19	-2.03566	-1.53325	5.82599e-06	-2.03988	-1.60068
36017171	chr17:36017171:G:A	4.66279e-18	-2.95827e-10	-1.22544	8.36065e-05	-2.95827e-10	-0.976761
36017185	chr17:36017185:T:C	6.81686e-18	-0.845655	-5.92657e-10	6.92205e-05	-1.16559	-5.92657e-10
36017204	chr17:36017204:G:A	8.48305e-19	-2.03677	-0.892797	1.50281e-05	-2.04219	-0.650765
36017282	chr17:36017282:A:G	7.02266e-18	-0.815912	-5.92657e-10	7.09709e-05	-1.14061	-5.92657e-10
36018624	chr17:36018624:A:C	7.95097e-19	-2.04184	-0.952506	1.4148e-05	-2.03326	-0.720055
36018750	chr17:36018750:G:C	6.9284e-18	-0.829425	-5.92657e-10	7.01676e-05	-1.152	-5.92657e-10
36018997	chr17:36018997:G:A	5.31238e-19	-2.01182	-1.38578	1.18064e-05	-1.96935	-0.964887
36019161	chr17:36019161:A:G	8.24719e-19	-2.04211	-0.91566	1.47648e-05	-2.03497	-0.675666
36019230	chr17:36019230:T:C	8.35394e-19	-2.04145	-0.903453	1.50258e-05	-2.03162	-0.661496
36019746	chr17:36019746:C:A	7.0892e-19	-1.88302	-1.22605	1.58942e-05	-1.93164	-0.705293
36020201	chr17:36020201:T:C	4.16099e-19	-2.03976	-1.60213	5.80383e-06	-2.04213	-1.60224
36020502	chr17:36020502:A:G	6.87595e-19	-1.66861	-1.471	1.12098e-05	-1.55643	-1.42966
36020694	chr17:36020694:A:G	4.15371e-19	-2.04084	-1.6028	5.81147e-06	-2.04218	-1.60087
36020781	chr17:36020781:A:G	7.44591e-19	-1.88149	-1.17848	1.71042e-05	-1.92889	-0.634668
36021014	chr17:36021014:A:G	7.85447e-19	-1.67008	-1.33648	9.50998e-06	-1.65833	-1.49221
36021421	chr17:36021421:C:T	4.19179e-19	-2.03517	-1.59934	5.81264e-06	-2.04007	-1.60278
36021693	chr17:36021693:C:T	4.53037e-18	-2.95827e-10	-1.25425	7.18175e-05	-2.95827e-10	-1.12875
36022325	chr17:36022325:G:A	2.80388e-18	-1.73405	-5.92657e-10	2.99533e-05	-2.00324	-5.92657e-10
36022536	chr17:36022536:G:A	4.31564e-17	-2.95827e-10	0.999776	0.000554305	-2.95827e-10	0.914833
36022598	chr17:36022598:TGGA:T	4.3014e-19	-2.01195	-1.59674	6.15086e-06	-2.00001	-1.58628
36023228	chr17:36023228:C:T	4.68543e-19	-2.02177	-1.50141	6.82954e-06	-2.01203	-1.46959
36023272	chr17:36023272:C:T	9.99607e-18	-0.462862	-5.92657e-10	0.000216907	-0.0234134	-5.92657e-10
36023273	chr17:36023273:G:A	4.26674e-19	-2.02153	-1.59526	6.09235e-06	-2.01143	-1.58442
36023304	chr17:36023304:C:T	4.43e-18	-2.95827e-10	-1.27666	7.83354e-05	-2.95827e-10	-1.04188
36023374	chr17:36023374:G:A	4.70539e-18	-1.21634	-5.92657e-10	5.18838e-05	-1.45388	-5.92657e-10
36023622	chr17:36023622:A:G	2.01711e-18	-1.82467	-0.238714	4.29384e-05	-1.70319	0.0600784
36023674	chr17:36023674:C:T	3.22417e-18	-2.95827e-10	-1.59438	4.49299e-05	-2.95827e-10	-1.59778
36023739	chr17:36023739:G:A	3.33281e-18	-1.79667	0.235435	7.55694e-05	-1.66735	0.589514
36023760	chr17:36023760:T:C	4.45704e-19	-2.03873	-1.53442	5.82292e-06	-2.04168	-1.59941
36023896	chr17:36023896:G:T	5.60736e-18	-1.04097	-5.92657e-10	5.86344e-05	-1.33156	-5.92657e-10
36023997	chr17:36023997:C:T	4.44185e-19	-2.03256	-1.54401	5.83247e-06	-2.03824	-1.6012
36024131	chr17:36024131:C:A	3.3556e-18	-2.95827e-10	-1.55442	4.47375e-05	-2.95827e-10	-1.60207
36025123	chr17:36025123:G:T	3.48496e-18	-2.95827e-10	-1.5166	4.6706e-05	-2.95827e-10	-1.55901
36025300	chr17:36025300:C:T	4.55528e-19	-1.9737	-1.57765	6.33087e-06	-1.95461	-1.60284
36025629	chr17:36025629:G:A	1.03598e-18	-1.12689	-1.60281	1.16215e-05	-1.36247	-1.58756
36025799	chr17:36025799:A:T	5.55959e-18	-0.132568	-0.916962	8.33986e-05	0.00958975	-0.988841
36026330	chr17:36026330:G:A	2.00809e-17	-2.95827e-10	0.234713	0.000271802	-2.95827e-10	0.20219
36026342	chr17:36026342:C:T	3.24938e-18	-2.95827e-10	-1.58659	4.60696e-05	-2.95827e-10	-1.57273
36026545	chr17:36026545:G:A	3.20864e-18	-2.95827e-10	-1.59921	4.47076e-05	-2.95827e-10	-1.60274
36026659	chr17:36026659:T:A	6.23419e-19	-1.68446	-1.55313	7.43372e-06	-1.83437	-1.56249
36026955	chr17:36026955:A:G	5.10041e-19	-1.86482	-1.57349	9.80225e-06	-1.59426	-1.52601
36027150	chr17:36027150:C:T	3.19704e-18	-2.95827e-10	-1.60283	4.49415e-05	-2.95827e-10	-1.59752
36027717	chr17:36027717:A:G	3.57629e-18	-2.95827e-10	-1.49073	5.35838e-05	-2.95827e-10	-1.42164
36027766	chr17:36027766:G:A	8.93119e-19	-1.86148	-1.0166	1.42368e-05	-1.82873	-0.918323
36027846	chr17:36027846:T:C	9.70387e-19	-1.93605	-0.859068	1.56909e-05	-1.90548	-0.744326
36027906	chr17:36027906:A:G	3.57428e-18	-2.95827e-10	-1.49129	5.92639e-05	-2.95827e-10	-1.32088
36028278	chr17:36028278:C:T	3.27436e-18	-2.95827e-10	-1.57893	4.50334e-05	-2.95827e-10	-1.59548
36028391	chr17:36028391:C:G	3.98639e-18	-2.95827e-10	-1.38217	5.89092e-05	-2.95827e-10	-1.32689
36028405	chr17:36028405:G:A	6.67871e-19	-1.62214	-1.54657	7.78022e-06	-1.81703	-1.53427
36028531	chr17:36028531:A:G	7.66831e-19	-1.46053	-1.57002	8.37986e-06	-1.69758	-1.57947
36028741	chr17:36028741:G:A	8.57902e-19	-1.36374	-1.55458	8.1504e-06	-1.72796	-1.57685
36029196	chr17:36029196:G:A	8.67598e-19	-1.35528	-1.5518	9.55256e-06	-1.60614	-1.53994
36029492	chr17:36029492:T:C	3.34463e-18	-2.95827e-10	-1.5577	5.29291e-05	-2.95827e-10	-1.43393
36029826	chr17:36029826:C:G	3.37128e-18	-2.95827e-10	-1.54976	4.63033e-05	-2.95827e-10	-1.56767
36029902	chr17:36029902:C:T	3.2089e-18	-2.95827e-10	-1.59913	4.57159e-05	-2.95827e-10	-1.58044
36030108	chr17:36030108:A:G	6.91778e-19	-1.63909	-1.49446	7.9632e-06	-1.80887	-1.51918
36030157	chr17:36030157:A:G	3.1956e-18	-1.60328	-5.92657e-10	5.75841e-05	-1.34964	-5.92657e-10
36030581	chr17:36030581:C:T	4.93205e-19	-1.86939	-1.60249	6.09054e-06	-1.99477	-1.60137
36030674	chr17:36030674:T:C	3.30142e-18	-2.95827e-10	-1.5707	4.87238e-05	-2.95827e-10	-1.51671
36030783	chr17:36030783:A:G	5.63833e-19	-1.75152	-1.58653	8.68743e-06	-1.6382	-1.60281
36031119	chr17:36031119:C:T	1.31957e-17	-2.95827e-10	-0.185164	0.000216305	-2.95827e-10	-0.0261914
36031260	chr17:36031260:C:T	9.76112e-19	-1.73931	-1.04992	1.12898e-05	-2.02247	-0.956513
36031415	chr17:36031415:T:C	8.47574e-19	-1.90933	-1.0211	1.0609e-05	-2.03956	-1.00162
36031666	chr17:36031666:C:T	1.04687e-18	-2.02164	-0.697603	1.406e-05	-1.96454	-0.795011
36031850	chr17:36031850:T:C	6.07773e-19	-1.8606	-1.40241	7.26514e-06	-2.04217	-1.37763
36031997	chr17:36031997:A:G	3.22129e-18	-2.95827e-10	-1.59527	4.47374e-05	-2.95827e-10	-1.60207
36032207	chr17:36032207:C:T	7.16296e-19	-1.69568	-1.40304	8.23844e-06	-2.01177	-1.2823
36032377	chr17:36032377:A:C	3.33065e-18	-2.95827e-10	-1.56188	4.62391e-05	-2.95827e-10	-1.56906
36032415	chr17:36032415:C:G	9.70295e-19	-1.70977	-1.08544	1.1597e-05	-2.01763	-0.934504
36032689	chr17:36032689:C:T	7.90565e-19	-2.01121	-0.988856	1.0689e-05	-2.04197	-0.991696
36032735	chr17:36032735:G:A	7.72714e-19	-2.01762	-1.00528	1.05122e-05	-2.04218	-1.00817
36032820	chr17:36032820:A:C	6.35589e-18	-2.95827e-10	-0.915671	7.95221e-05	-2.95827e-10	-1.02685
36032864	chr17:36032864:C:T	1.2338e-18	-1.0161	-1.53885	1.15434e-05	-1.3749	-1.58187
36032905	chr17:36032905:GT:G	3.29932e-17	-2.95827e-10	0.731248	0.000390025	-2.95827e-10	0.563328
36032936	chr17:36032936:T:C	9.76504e-19	-1.72777	-1.06106	1.1834e-05	-2.02261	-0.909293
36033440	chr17:36033440:C:T	2.32722e-17	-2.95827e-10	0.382204	0.000338351	-2.95827e-10	0.421202
36033453	chr17:36033453:C:T	6.18606e-18	-2.95827e-10	-0.942755	7.75919e-05	-2.95827e-10	-1.05142
36033620	chr17:36033620:G:A	1.05435e-18	-1.634	-1.07813	1.19401e-05	-1.99427	-0.92871
36033802	chr17:36033802:C:T	1.11069e-18	-1.61833	-1.04174	1.25663e-05	-1.98904	-0.882825
36033824	chr17:36033824:A:G	5.99104e-18	-2.95827e-10	-0.974789	7.53593e-05	-2.95827e-10	-1.08062
36034179	chr17:36034179:T:A	4.74546e-18	-2.95827e-10	-1.20787	6.46953e-05	-2.95827e-10	-1.23319
36034264	chr17:36034264:C:T	1.07905e-18	-1.69076	-0.998213	1.15058e-05	-2.01457	-0.945459
36034380	chr17:36034380:A:G	1.11302e-18	-1.06219	-1.59579	1.08757e-05	-1.41398	-1.60237
36034439	chr17:36034439:A:T	4.0434e-18	-2.95827e-10	-1.36797	6.04571e-05	-2.95827e-10	-1.30095
36034770	chr17:36034770:G:A	9.50335e-19	-1.67885	-1.13714	1.10222e-05	-2.00888	-0.994092
36034834	chr17:36034834:C:T	7.75903e-19	-1.61944	-1.39934	8.5181e-06	-1.98692	-1.27376
36034937	chr17:36034937:T:C	4.69361e-18	-2.95827e-10	-1.21885	6.39829e-05	-2.95827e-10	-1.24427
36035204	chr17:36035204:C:T	3.52538e-18	-2.95827e-10	-1.50507	4.58742e-05	-2.95827e-10	-1.57698
36035420	chr17:36035420:A:G	2.07194e-18	-2.03657	-5.92657e-10	2.89438e-05	-2.03753	-5.92657e-10
36035459	chr17:36035459:T:C	3.28332e-18	-2.95827e-10	-1.5762	4.5489e-05	-2.95827e-10	-1.58541
36035530	chr17:36035530:A:G	3.67077e-18	-2.95827e-10	-1.46465	4.7605e-05	-2.95827e-10	-1.53995
36036057	chr17:36036057:T:C	1.04761e-18	-1.77335	-0.945198	1.20121e-05	-2.03242	-0.884547
36036108	chr17:36036108:A:T	6.74894e-19	-2.03371	-1.12454	8.95045e-06	-2.04075	-1.17043
36036557	chr17:36036557:T:G	6.67154e-19	-1.97255	-1.19724	9.54626e-06	-2.02647	-1.12026
36036671	chr17:36036671:C:T	2.20008e-18	-1.97656	-5.92657e-10	3.3116e-05	-1.90287	-5.92657e-10
36036780	chr17:36036780:TTA:T	7.10584e-18	-2.95827e-10	-0.804137	0.000103171	-2.95827e-10	-0.766497
36036824	chr17:36036824:T:C	5.71155e-19	-1.73658	-1.58857	8.39067e-06	-1.7364	-1.53936
36036951	chr17:36036951:A:C	3.33968e-18	-2.95827e-10	-1.55918	4.82944e-05	-2.95827e-10	-1.52557
36037024	chr17:36037024:T:C	5.77386e-18	-2.95827e-10	-1.01171	8.87942e-05	-2.95827e-10	-0.916561
36037318	chr17:36037318:C:A	7.13646e-17	-2.95827e-10	1.50275	0.00111078	-2.95827e-10	1.60994
36037320	chr17:36037320:G:A	3.80618e-18	-2.95827e-10	-1.42843	5.45421e-05	-2.95827e-10	-1.40391
36037522	chr17:36037522:C:T	1.53252e-17	-2.95827e-10	-0.0355538	0.00023017	-2.95827e-10	0.0359374
36037705	chr17:36037705:T:C	3.20281e-18	-2.95827e-10	-1.60103	4.47275e-05	-2.95827e-10	-1.60229
36037728	chr17:36037728:G:T	6.08047e-19	-1.87954	-1.38301	7.9877e-06	-2.03678	-1.2882
36037866	chr17:36037866:T:C	3.20043e-18	-2.95827e-10	-1.60177	4.47146e-05	-2.95827e-10	-1.60258
36037934	chr17:36037934:T:C	3.19943e-18	-2.95827e-10	-1.60208	4.47084e-05	-2.95827e-10	-1.60272
36037981	chr17:36037981:T:C	6.41597e-18	-2.95827e-10	-0.906263	8.07202e-05	-2.95827e-10	-1.01189
36037991	chr17:36037991:A:ACTCTTTATT	3.25772e-18	-2.95827e-10	-1.58402	4.8694e-05	-2.95827e-10	-1.51733
36038087	chr17:36038087:T:C	3.40218e-18	-2.95827e-10	-1.54064	4.71748e-05	-2.95827e-10	-1.54902
36038199	chr17:36038199:A:G	7.07309e-19	-2.01864	-1.0927	1.087e-05	-2.03883	-0.978044
36038512	chr17:36038512:G:T	4.0093e-18	-2.95827e-10	-1.37644	5.67045e-05	-2.95827e-10	-1.36503
36038580	chr17:36038580:T:C	5.40437e-18	-2.95827e-10	-1.07785	7.72224e-05	-2.95827e-10	-1.05619
36038605	chr17:36038605:A:G	1.04649e-17	-2.95827e-10	-0.417028	0.000134707	-2.95827e-10	-0.49978
36039130	chr17:36039130:A:G	3.51771e-18	-2.95827e-10	-1.50724	4.91157e-05	-2.95827e-10	-1.5087
36039392	chr17:36039392:TATA:T	5.59173e-18	-2.95827e-10	-1.04377	7.9596e-05	-2.95827e-10	-1.02592
36039458	chr17:36039458:A:G	5.26261e-18	-2.95827e-10	-1.10443	6.95783e-05	-2.95827e-10	-1.16043
36039507	chr17:36039507:A:G	3.23712e-18	-2.95827e-10	-1.59037	4.56373e-05	-2.95827e-10	-1.58216
36039510	chr17:36039510:C:T	7.21514e-19	-2.04179	-1.04966	1.07822e-05	-2.00988	-1.0151
36039710	chr17:36039710:G:T	3.46237e-18	-2.95827e-10	-1.5231	4.84009e-05	-2.95827e-10	-1.52336
36039955	chr17:36039955:T:C	6.5192e-18	-2.95827e-10	-0.890303	7.34423e-05	-2.95827e-10	-1.10638
36040847	chr17:36040847:T:G	8.67455e-18	-2.95827e-10	-0.604661	0.000137801	-2.95827e-10	-0.47707
36040996	chr17:36040996:A:G	5.98775e-18	-2.95827e-10	-0.975337	9.12829e-05	-2.95827e-10	-0.888919
36041037	chr17:36041037:C:T	7.33935e-18	-2.95827e-10	-0.771804	8.10006e-05	-2.95827e-10	-1.00843
36041147	chr17:36041147:ATGATAT:A	3.15696e-18	-1.61545	-5.92657e-10	5.8164e-05	-1.33962	-5.92657e-10
36041462	chr17:36041462:A:T	1.63493e-17	-2.95827e-10	0.0291299	0.000232028	-2.95827e-10	0.0439733
36041611	chr17:36041611:C:T	5.57983e-18	-2.95827e-10	-1.04589	6.96077e-05	-2.95827e-10	-1.16001
36041683	chr17:36041683:T:C	3.82014e-18	-0.476116	-0.948651	5.53904e-05	-0.297394	-1.09108
36041790	chr17:36041790:T:C	3.22777e-18	-2.95827e-10	-1.59326	4.55154e-05	-2.95827e-10	-1.58483
36042137	chr17:36042137:C:T	5.33231e-18	-2.95827e-10	-1.09127	6.65087e-05	-2.95827e-10	-1.20555
36042194	chr17:36042194:A:G	5.33658e-18	-2.95827e-10	-1.09047	7.29107e-05	-2.95827e-10	-1.11365
36042208	chr17:36042208:G:A	5.39857e-18	-2.95827e-10	-1.07892	7.36068e-05	-2.95827e-10	-1.10415
36042340	chr17:36042340:A:G	4.70347e-18	-2.95827e-10	-1.21675	5.09406e-05	-2.95827e-10	-1.47222
36042363	chr17:36042363:A:G	8.91256e-18	-2.95827e-10	-0.577592	9.88283e-05	-2.95827e-10	-0.809499
36042486	chr17:36042486:A:T	5.25314e-18	-2.95827e-10	-1.10623	6.13019e-05	-2.95827e-10	-1.28707
36042563	chr17:36042563:A:G	3.56672e-18	-2.95827e-10	-1.49341	4.59292e-05	-2.95827e-10	-1.57578
36043085	chr17:36043085:G:A	2.20597e-18	-1.97389	-5.92657e-10	3.31041e-05	-1.90323	-5.92657e-10
36043229	chr17:36043229:G:A	5.69285e-19	-2.04045	-1.28798	9.43424e-06	-2.00081	-1.15773
36043425	chr17:36043425:G:A	8.94494e-18	-2.95827e-10	-0.573966	9.89483e-05	-2.95827e-10	-0.808285
36043495	chr17:36043495:C:A	3.20383e-18	-2.95827e-10	-1.60071	4.49559e-05	-2.95827e-10	-1.5972
36043864	chr17:36043864:T:C	4.92241e-19	-2.03645	-1.4374	8.49002e-06	-2.02528	-1.23871
36043942	chr17:36043942:C:T	7.56874e-18	-2.95827e-10	-0.741027	8.58975e-05	-2.95827e-10	-0.949728
36044217	chr17:36044217:T:C	6.98865e-18	-2.95827e-10	-0.820766	8.05949e-05	-2.95827e-10	-1.01345
36044598	chr17:36044598:C:T	2.47409e-16	-2.95827e-10	2.74599	0.00354847	-2.95827e-10	2.77139
36044622	chr17:36044622:T:G	5.60816e-19	-2.04218	-1.30124	9.16674e-06	-2.01416	-1.17315
36044745	chr17:36044745:C:T	3.19973e-18	-2.95827e-10	-1.60199	4.50837e-05	-2.95827e-10	-1.59436
36044885	chr17:36044885:C:T	4.61778e-18	-2.95827e-10	-1.23514	5.47798e-05	-2.95827e-10	-1.39956
36045223	chr17:36045223:A:G	5.01556e-19	-2.03986	-1.41524	8.11998e-06	-1.99834	-1.31021
36045331	chr17:36045331:A:C	5.78241e-19	-2.02732	-1.28549	1.04111e-05	-2.03509	-1.02492
36045352	chr17:36045352:A:T	6.8083e-18	-2.95827e-10	-0.846911	8.92947e-05	-2.95827e-10	-0.91094
36045399	chr17:36045399:T:C	3.216e-18	-2.95827e-10	-1.59691	4.50806e-05	-2.95827e-10	-1.59443
36045458	chr17:36045458:C:T	7.31082e-18	-2.95827e-10	-0.775698	9.21481e-05	-2.95827e-10	-0.879485
36045781	chr17:36045781:T:G	5.35509e-19	-2.04045	-1.34914	9.85268e-06	-1.98867	-1.12647
36045888	chr17:36045888:G:A	3.23623e-18	-2.95827e-10	-1.59064	4.55386e-05	-2.95827e-10	-1.58432
36046117	chr17:36046117:T:C	9.44805e-18	-2.95827e-10	-0.519245	0.000103681	-2.95827e-10	-0.761561
36046285	chr17:36046285:T:G	3.35718e-18	-2.95827e-10	-1.55395	4.4892e-05	-2.95827e-10	-1.59862
36046321	chr17:36046321:T:C	9.24076e-18	-2.95827e-10	-0.54143	0.000102027	-2.95827e-10	-0.777641
36046322	chr17:36046322:G:A	9.08736e-18	-2.95827e-10	-0.558169	0.000100526	-2.95827e-10	-0.792463
36046541	chr17:36046541:C:T	3.36145e-18	-2.95827e-10	-1.55268	4.49015e-05	-2.95827e-10	-1.59841
36046574	chr17:36046574:G:A	4.72757e-18	-2.95827e-10	-1.21164	7.69e-05	-2.95827e-10	-1.06038
36046665	chr17:36046665:C:T	3.33997e-18	-2.95827e-10	-1.55909	4.73022e-05	-2.95827e-10	-1.54633
36046956	chr17:36046956:A:T	3.49279e-18	-2.95827e-10	-1.51435	5.17833e-05	-2.95827e-10	-1.45581
36047098	chr17:36047098:G:A	1.01007e-17	-2.95827e-10	-0.45245	0.000109183	-2.95827e-10	-0.709854
36047222	chr17:36047222:A:G	1.04435e-17	-2.95827e-10	-0.419076	0.000112895	-2.95827e-10	-0.676425
36047327	chr17:36047327:G:T	4.7363e-18	-2.95827e-10	-1.2098	7.70701e-05	-2.95827e-10	-1.05817
36047429	chr17:36047429:C:T	6.54804e-19	-1.67075	-1.51772	1.87365e-05	-0.975355	-1.49705
36047674	chr17:36047674:C:A	9.84688e-18	-2.95827e-10	-0.477899	0.000107091	-2.95827e-10	-0.7292
36047746	chr17:36047746:C:T	4.59243e-19	-1.9817	-1.56153	8.56001e-06	-1.82747	-1.42831
36047965	chr17:36047965:A:C	9.39906e-18	-2.95827e-10	-0.524444	0.000102722	-2.95827e-10	-0.770861
36047989	chr17:36047989:C:T	3.33712e-18	-2.95827e-10	-1.55994	4.48157e-05	-2.95827e-10	-1.60032
36048099	chr17:36048099:T:C	6.5156e-19	-1.66823	-1.52521	1.86544e-05	-0.971094	-1.50571
36048103	chr17:36048103:T:C	8.08307e-19	-1.76821	-1.20965	1.71216e-05	-1.4269	-1.13564
36048214	chr17:36048214:T:A	3.22204e-18	-2.95827e-10	-1.59504	4.49876e-05	-2.95827e-10	-1.5965
36048412	chr17:36048412:CA:C	6.30081e-18	-2.95827e-10	-0.924376	9.19909e-05	-2.95827e-10	-0.881193
36048491	chr17:36048491:G:A	3.86805e-18	-2.95827e-10	-1.4123	5.61181e-05	-2.95827e-10	-1.37542
36048528	chr17:36048528:A:G	1.01508e-17	-2.95827e-10	-0.447502	0.000110102	-2.95827e-10	-0.701476
36048554	chr17:36048554:C:A	4.22468e-19	-2.02405	-1.60265	6.4832e-06	-1.94364	-1.59003
36048799	chr17:36048799:C:T	8.61128e-19	-1.76079	-1.15378	1.84272e-05	-1.41345	-1.0756
36049237	chr17:36049237:T:A	3.87968e-18	-2.95827e-10	-1.4093	5.53922e-05	-2.95827e-10	-1.38844
36049239	chr17:36049239:C:A	3.92215e-18	-2.95827e-10	-1.39841	5.60271e-05	-2.95827e-10	-1.37705
36049428	chr17:36049428:C:T	1.33835e-17	-2.95827e-10	-0.171033	0.000141658	-2.95827e-10	-0.449469
36049554	chr17:36049554:C:T	6.89997e-18	-2.03659	1.20305	8.78327e-05	-2.03108	1.10363
36049881	chr17:36049881:TACTC:T	5.01218e-18	-2.95827e-10	-1.15318	6.82197e-05	-2.95827e-10	-1.18015
36049928	chr17:36049928:C:T	3.19987e-18	-2.95827e-10	-1.60194	4.48643e-05	-2.95827e-10	-1.59924
36049933	chr17:36049933:A:T	8.41906e-18	-2.95827e-10	-0.634556	0.000120314	-2.95827e-10	-0.612775
36050050	chr17:36050050:G:GCCTTAATGGTCCA	1.01121e-17	-2.95827e-10	-0.451317	0.000109839	-2.95827e-10	-0.703868
36050362	chr17:36050362:A:T	1.30021e-18	-1.9841	-0.518427	2.18026e-05	-1.8775	-0.44336
36050512	chr17:36050512:C:A	4.7363e-18	-2.95827e-10	-1.2098	7.70701e-05	-2.95827e-10	-1.05817
36050617	chr17:36050617:A:G	5.13583e-18	-2.95827e-10	-1.12881	5.812e-05	-2.95827e-10	-1.34037
36050712	chr17:36050712:G:A	3.20645e-18	-2.95827e-10	-1.59989	4.47605e-05	-2.95827e-10	-1.60156
36050714	chr17:36050714:G:A	2.099e-18	-2.02359	-5.92657e-10	2.92279e-05	-2.02776	-5.92657e-10
36051257	chr17:36051257:T:C	4.96583e-18	-2.95827e-10	-1.16247	6.76249e-05	-2.95827e-10	-1.18891
36051270	chr17:36051270:A:G	1.01667e-17	-2.95827e-10	-0.445931	0.000110179	-2.95827e-10	-0.700779
36051572	chr17:36051572:T:C	1.05326e-17	-2.95827e-10	-0.410581	0.000113875	-2.95827e-10	-0.667778
36052534	chr17:36052534:G:A	3.22968e-18	-2.95827e-10	-1.59267	4.57362e-05	-2.95827e-10	-1.57999
36052779	chr17:36052779:T:C	6.63173e-19	-1.64831	-1.52746	1.92107e-05	-0.939551	-1.50786
36053135	chr17:36053135:C:T	6.51984e-19	-1.69435	-1.49844	1.77903e-05	-1.04718	-1.47705
36053586	chr17:36053586:G:A	1.01977e-17	-2.95827e-10	-0.44289	0.000110096	-2.95827e-10	-0.70153
36053901	chr17:36053901:A:G	4.99583e-18	-2.95827e-10	-1.15645	6.74187e-05	-2.95827e-10	-1.19196
36054219	chr17:36054219:A:T	9.61499e-18	-2.95827e-10	-0.50173	0.000104736	-2.95827e-10	-0.751435
36054388	chr17:36054388:G:C	7.89534e-18	-2.95827e-10	-0.698781	0.0001252	-2.95827e-10	-0.572968
36054604	chr17:36054604:G:A	3.86935e-18	-2.95827e-10	-1.41197	5.17829e-05	-2.95827e-10	-1.45582
36054822	chr17:36054822:A:AAAAC	3.29963e-18	-2.95827e-10	-1.57124	4.62754e-05	-2.95827e-10	-1.56827
36055123	chr17:36055123:G:T	9.77778e-19	-2.04219	-0.745337	1.46113e-05	-2.00952	-0.711574
36055145	chr17:36055145:G:A	5.18309e-18	-2.95827e-10	-1.11965	6.98462e-05	-2.95827e-10	-1.15659
36055211	chr17:36055211:A:C	9.68423e-18	-2.95827e-10	-0.494555	0.000104183	-2.95827e-10	-0.756735
36055219	chr17:36055219:T:C	5.9148e-18	-2.95827e-10	-0.987597	6.77781e-05	-2.95827e-10	-1.18664
36055639	chr17:36055639:T:C	3.20728e-18	-2.95827e-10	-1.59963	4.47045e-05	-2.95827e-10	-1.60281
36055743	chr17:36055743:C:T	6.07181e-19	-1.80528	-1.45871	8.82299e-06	-1.80814	-1.41738
36055928	chr17:36055928:T:C	7.11221e-19	-1.691	-1.41482	2.02591e-05	-1.01044	-1.38384
36056249	chr17:36056249:G:A	5.08409e-18	-2.95827e-10	-1.13894	7.38081e-05	-2.95827e-10	-1.10141
36056303	chr17:36056303:C:G	6.12451e-18	-2.95827e-10	-0.952756	6.94944e-05	-2.95827e-10	-1.16164
36056347	chr17:36056347:C:A	4.86408e-18	-2.95827e-10	-1.18318	5.58407e-05	-2.95827e-10	-1.38038
36056501	chr17:36056501:G:A	3.24225e-18	-2.95827e-10	-1.58879	4.52141e-05	-2.95827e-10	-1.59147
36057257	chr17:36057257:C:T	3.23214e-18	-2.95827e-10	-1.59191	4.48351e-05	-2.95827e-10	-1.59989
36057460	chr17:36057460:C:T	7.48182e-18	-2.95827e-10	-0.752578	8.22573e-05	-2.95827e-10	-0.993031
36057796	chr17:36057796:C:G	3.53157e-18	-1.50331	-5.92657e-10	5.37484e-05	-1.41857	-5.92657e-10
36057850	chr17:36057850:T:C	1.56411e-18	-1.99544	-0.322305	2.55075e-05	-1.856	-0.307911
36058203	chr17:36058203:G:A	1.15582e-18	-2.01657	-0.603675	1.67306e-05	-1.9068	-0.678844
36058228	chr17:36058228:T:C	2.72174e-18	-1.96019	0.19641	4.08185e-05	-1.78736	0.0936081
36058301	chr17:36058301:C:G	5.23425e-18	-2.95827e-10	-1.10983	8.78832e-05	-2.95827e-10	-0.926874
36058726	chr17:36058726:A:G	2.36606e-18	-2.02334	0.119511	2.86544e-05	-2.0382	-0.00937952
36059035	chr17:36059035:G:A	1.01491e-18	-2.00958	-0.740673	1.16398e-05	-1.99302	-0.955435
36059516	chr17:36059516:G:A	3.15051e-18	-2.04169	0.424197	3.81683e-05	-2.0122	0.25132
36059556	chr17:36059556:A:G	8.84372e-19	-1.87708	-1.01085	1.1905e-05	-1.80601	-1.11991
36059804	chr17:36059804:A:G	3.30012e-18	-2.95827e-10	-1.57109	4.64276e-05	-2.95827e-10	-1.56499
36060165	chr17:36060165:G:A	5.4207e-18	-1.90073	0.825902	8.43586e-05	-2.00361	1.03581
36060174	chr17:36060174:G:A	1.2385e-18	-1.87435	-0.676802	1.49863e-05	-1.98837	-0.70738
36060489	chr17:36060489:G:A	2.06041e-18	-2.04215	-5.92657e-10	3.77208e-05	-1.77267	-5.92657e-10
36060559	chr17:36060559:A:G	3.77621e-18	-2.95827e-10	-1.43633	4.94876e-05	-2.95827e-10	-1.50116
36060673	chr17:36060673:T:C	6.20641e-18	-2.95827e-10	-0.939472	9.40883e-05	-2.95827e-10	-0.858649
36060806	chr17:36060806:G:A	5.23765e-18	-1.8995	0.790317	8.13166e-05	-2.003	0.99847
36061358	chr17:36061358:A:G	4.76399e-18	-2.95827e-10	-1.20397	5.87657e-05	-2.95827e-10	-1.32932
36061378	chr17:36061378:CT:C	4.94999e-18	-2.95827e-10	-1.16567	5.7994e-05	-2.95827e-10	-1.34254
36061591	chr17:36061591:T:C	4.80125e-18	-2.95827e-10	-1.19618	5.90877e-05	-2.95827e-10	-1.32386
36061758	chr17:36061758:A:G	4.78092e-18	-2.95827e-10	-1.20042	5.88882e-05	-2.95827e-10	-1.32724
36062001	chr17:36062001:A:G	7.82201e-19	-2.03455	-0.976143	1.11938e-05	-2.02131	-0.966218
36062057	chr17:36062057:C:T	4.63238e-18	-2.95827e-10	-1.23198	5.71945e-05	-2.95827e-10	-1.35643
36062466	chr17:36062466:T:C	6.07299e-18	-2.95827e-10	-0.961202	6.90303e-05	-2.95827e-10	-1.16834
36062609	chr17:36062609:T:C	3.52134e-18	-2.95827e-10	-1.50621	4.81817e-05	-2.95827e-10	-1.5279
36062643	chr17:36062643:T:C	7.75098e-18	-2.95827e-10	-0.717234	0.000111554	-2.95827e-10	-0.688375
36062757	chr17:36062757:C:T	3.67432e-18	-2.95827e-10	-1.46369	5.24625e-05	-2.95827e-10	-1.44278
```
