## Supplementary material for "Characterization of shared and ancestry-specific signals driving complex traits using multi-ancestry fine-mapping": susiex_nc3.cs80.cs

```
CS_ID	SNP	BP	REF_ALLELE	ALT_ALLELE	REF_FRQ	BETA	SE	-LOG10P	CS_PIP	OVRL_PIP
1	chr17:35562904:G:A	35562904	A,A	G,G	1,1	-inf,-inf	inf,inf	13.6642,5.93898	0.501223	0.501231
1	chr17:35558885:A:G	35558885	G,G	A,A	1,1	-inf,-inf	inf,inf	13.4352,5.93275	0.289338	0.289349
1	chr17:35557785:T:C	35557785	C,C	T,T	1,1	-inf,-inf	inf,inf	13.3733,5.80969	0.182574	0.182589
2	chr17:35559745:C:T	35559745	T,NA	C,NA	1,NA	-inf,NA	inf,NA	3.87817,NA	0.299767	0.299963
2	chr17:35572827:CCT:C	35572827	C,NA	CCT,NA	1,NA	-inf,NA	inf,NA	3.78221,NA	0.234922	0.235115
2	chr17:36044598:C:T	36044598	NA,T	NA,C	NA,1	NA,inf	NA,inf	NA,2.60583	0.00432247	0.00895081
2	chr17:35248204:T:G	35248204	G,G	T,T	1,1	inf,inf	inf,inf	1.39003,2.0413	0.0038457	0.00748771
2	chr17:35146753:T:C	35146753	C,NA	T,NA	1,NA	-inf,NA	inf,NA	2.26974,NA	0.00315537	0.00593977
2	chr17:35125348:C:T	35125348	T,NA	C,NA	1,NA	-inf,NA	inf,NA	2.24901,NA	0.00292615	0.00546122
2	chr17:35090555:G:A	35090555	NA,A	NA,G	NA,1	NA,inf	NA,inf	NA,2.3929	0.00273178	0.00574198
2	chr17:35131449:G:C	35131449	C,NA	G,NA	1,NA	-inf,NA	inf,NA	2.18542,NA	0.00261229	0.00487818
2	chr17:35896279:C:T	35896279	T,NA	C,NA	1,NA	-inf,NA	inf,NA	1.85221,NA	0.00254853	0.00273245
2	chr17:35463968:G:A	35463968	A,NA	G,NA	1,NA	inf,NA	inf,NA	2.33295,NA	0.00245123	0.00534568
2	chr17:35077407:C:T	35077407	NA,T	NA,C	NA,1	NA,inf	NA,inf	NA,2.3329	0.00243473	0.00511636
2	chr17:35060878:GA:G	35060878	NA,G	NA,GA	NA,1	NA,inf	NA,inf	NA,2.31619	0.0023375	0.00491173
2	chr17:35070062:G:A	35070062	NA,A	NA,G	NA,1	NA,inf	NA,inf	NA,2.30708	0.00232331	0.00488299
2	chr17:35446003:A:G	35446003	G,G	A,A	1,1	inf,inf	inf,inf	1.47553,0.427666	0.00226872	0.0036243
2	chr17:35063085:C:T	35063085	NA,T	NA,C	NA,1	NA,inf	NA,inf	NA,2.29422	0.00224682	0.00472133
2	chr17:35097182:C:A	35097182	NA,A	NA,C	NA,1	NA,inf	NA,inf	NA,2.26736	0.00204861	0.00431437
2	chr17:35083969:T:C	35083969	NA,C	NA,T	NA,1	NA,inf	NA,inf	NA,2.24131	0.00201965	0.0042428
2	chr17:35551349:A:G	35551349	G,G	A,A	1,1	-inf,inf	inf,inf	2.16299,0.0698562	0.00201588	0.00478007
2	chr17:35905953:C:T	35905953	T,NA	C,NA	1,NA	-inf,NA	inf,NA	1.71672,NA	0.00184178	0.00199601
2	chr17:35368730:A:T	35368730	T,T	A,A	1,1	inf,inf	inf,inf	3.00662,0.099549	0.00171004	0.00312885
2	chr17:35147357:C:T	35147357	NA,T	NA,C	NA,1	NA,-inf	NA,inf	NA,2.21155	0.00170816	0.00351031
2	chr17:35150896:A:T	35150896	NA,T	NA,A	NA,1	NA,-inf	NA,inf	NA,2.21028	0.00170445	0.00350265
2	chr17:35085436:T:C	35085436	NA,C	NA,T	NA,1	NA,inf	NA,inf	NA,2.12992	0.00170045	0.00357574
2	chr17:35445777:C:T	35445777	T,T	C,C	1,1	inf,-inf	inf,inf	1.91833,0.536224	0.00160319	0.00262795
2	chr17:35552984:C:G	35552984	G,G	C,C	1,1	-inf,inf	inf,inf	2.19516,0.0258803	0.00156056	0.00367527
2	chr17:35249875:T:A	35249875	A,A	T,T	1,1	inf,inf	inf,inf	1.46224,1.53996	0.00150433	0.0029579
2	chr17:35101140:T:C	35101140	NA,C	NA,T	NA,1	NA,inf	NA,inf	NA,2.08315	0.00150173	0.00316184
2	chr17:35537039:C:T	35537039	NA,T	NA,C	NA,1	NA,-inf	NA,inf	NA,1.90453	0.00144438	0.00294155
2	chr17:36037318:C:A	36037318	NA,A	NA,C	NA,1	NA,inf	NA,inf	NA,1.9735	0.00139357	0.00286596
2	chr17:35266302:A:G	35266302	NA,G	NA,A	NA,1	NA,inf	NA,inf	NA,1.68352	0.00137754	0.00287324
2	chr17:36009448:A:G	36009448	NA,G	NA,A	NA,1	NA,inf	NA,inf	NA,2.07165	0.00137663	0.00279953
2	chr17:35260400:A:G	35260400	NA,G	NA,A	NA,1	NA,inf	NA,inf	NA,1.68313	0.00137132	0.00285987
2	chr17:35214019:T:C	35214019	C,NA	T,NA	1,NA	-inf,NA	inf,NA	1.89403,NA	0.00136297	0.00258077
2	chr17:35719015:A:G	35719015	G,NA	A,NA	1,NA	-inf,NA	inf,NA	1.47305,NA	0.00132373	0.00262687
2	chr17:35926975:G:A	35926975	A,NA	G,NA	1,NA	inf,NA	inf,NA	2.03713,NA	0.00125766	0.00236813
2	chr17:35536781:C:G	35536781	NA,G	NA,C	NA,1	NA,-inf	NA,inf	NA,1.81959	0.00122184	0.00249068
2	chr17:35225256:T:C	35225256	C,NA	T,NA	1,NA	-inf,NA	inf,NA	1.83888,NA	0.00121736	0.00229835
2	chr17:35955460:G:A	35955460	NA,A	NA,G	NA,1	NA,inf	NA,inf	NA,1.40618	0.00117815	0.00239631
2	chr17:35217960:C:T	35217960	T,NA	C,NA	1,NA	-inf,NA	inf,NA	1.80837,NA	0.00115936	0.00219298
2	chr17:35715285:A:G	35715285	NA,G	NA,A	NA,1	NA,inf	NA,inf	NA,2.24483	0.00115154	0.00250165
2	chr17:35263143:T:A	35263143	NA,A	NA,T	NA,1	NA,inf	NA,inf	NA,1.56076	0.00105775	0.00220582
2	chr17:35372331:G:A	35372331	A,A	G,G	1,1	inf,inf	inf,inf	2.02406,1.36986	0.00105251	0.00194154
2	chr17:35190603:C:T	35190603	NA,T	NA,C	NA,1	NA,inf	NA,inf	NA,1.85385	0.00104501	0.00219059
2	chr17:35709856:A:T	35709856	T,NA	A,NA	1,NA	-inf,NA	inf,NA	1.34294,NA	0.000980114	0.00195459
2	chr17:35936103:C:A	35936103	NA,A	NA,C	NA,1	NA,inf	NA,inf	NA,2.07859	0.000975293	0.00199671
2	chr17:35187666:T:C	35187666	NA,C	NA,T	NA,1	NA,-inf	NA,inf	NA,1.72892	0.00096939	0.00201057
2	chr17:35956070:A:G	35956070	NA,G	NA,A	NA,1	NA,inf	NA,inf	NA,1.31476	0.000956536	0.00194714
2	chr17:35442864:G:A	35442864	A,A	G,G	1,1	inf,-inf	inf,inf	1.75021,0.591573	0.000947767	0.00161001
2	chr17:35955284:T:C	35955284	NA,C	NA,T	NA,1	NA,inf	NA,inf	NA,1.30787	0.000938807	0.00190632
2	chr17:35955315:A:G	35955315	NA,G	NA,A	NA,1	NA,inf	NA,inf	NA,1.30005	0.000922561	0.00187352
2	chr17:35282785:T:G	35282785	G,NA	T,NA	1,NA	inf,NA	inf,NA	1.65171,NA	0.000911392	0.00196524
2	chr17:35637017:A:C	35637017	C,NA	A,NA	1,NA	-inf,NA	inf,NA	1.31335,NA	0.0009094	0.0018181
2	chr17:35954626:G:A	35954626	NA,A	NA,G	NA,1	NA,inf	NA,inf	NA,1.28903	0.000901081	0.00183029
2	chr17:35373385:C:T	35373385	T,T	C,C	1,1	inf,inf	inf,inf	2.02298,1.24129	0.000870442	0.00160652
2	chr17:35129038:C:T	35129038	NA,T	NA,C	NA,1	NA,-inf	NA,inf	NA,1.7369	0.000841506	0.00173422
2	chr17:35106830:G:T	35106830	T,T	G,G	1,1	inf,-inf	inf,inf	2.29973,0.762209	0.000839223	0.00175287
2	chr17:35448494:G:A	35448494	A,A	G,G	1,1	inf,inf	inf,inf	2.06569,0.761687	0.000816444	0.00140886
2	chr17:36013389:T:C	36013389	NA,C	NA,T	NA,1	NA,inf	NA,inf	NA,1.50052	0.000815051	0.00167656
2	chr17:35246909:G:C	35246909	NA,C	NA,G	NA,1	NA,inf	NA,inf	NA,1.59296	0.000810898	0.00168782
2	chr17:35737566:G:GCTGGAAATGGCACTGCTGGATCACAATGC	35737566	GCTGGAAATGGCACTGCTGGATCACAATGC,NA	G,NA	1,NA	-inf,NA	inf,NA	1.35477,NA	0.0007925	0.0016602
2	chr17:35140653:A:C	35140653	NA,C	NA,A	NA,1	NA,-inf	NA,inf	NA,1.64124	0.000789299	0.00163387
2	chr17:35529420:C:A	35529420	NA,A	NA,C	NA,1	NA,-inf	NA,inf	NA,1.57036	0.000788074	0.00160444
2	chr17:35386134:C:T	35386134	NA,T	NA,C	NA,1	NA,inf	NA,inf	NA,1.68957	0.000787142	0.0016465
2	chr17:35670188:T:C	35670188	NA,C	NA,T	NA,1	NA,-inf	NA,inf	NA,1.32409	0.000783286	0.00161338
2	chr17:35341239:C:T	35341239	T,T	C,C	1,1	-inf,-inf	inf,inf	1.00325,2.04773	0.000783127	0.00156926
2	chr17:35527007:T:TA	35527007	NA,TA	NA,T	NA,1	NA,-inf	NA,inf	NA,1.56655	0.000781948	0.00159201
2	chr17:35533586:A:G	35533586	NA,G	NA,A	NA,1	NA,-inf	NA,inf	NA,1.54369	0.000775611	0.00157987
2	chr17:35131656:C:G	35131656	NA,G	NA,C	NA,1	NA,-inf	NA,inf	NA,1.62706	0.000765423	0.00158468
2	chr17:35136751:C:G	35136751	NA,G	NA,C	NA,1	NA,-inf	NA,inf	NA,1.62377	0.000762419	0.00157833
2	chr17:35999675:G:A	35999675	NA,A	NA,G	NA,1	NA,inf	NA,inf	NA,1.78984	0.00076152	0.00155885
2	chr17:35733530:A:G	35733530	NA,G	NA,A	NA,1	NA,inf	NA,inf	NA,1.12682	0.000756449	0.00160816
2	chr17:35445144:T:C	35445144	NA,C	NA,T	NA,1	NA,inf	NA,inf	NA,1.60127	0.000754829	0.001583
2	chr17:35444832:A:G	35444832	NA,G	NA,A	NA,1	NA,inf	NA,inf	NA,1.60065	0.000753756	0.00158073
2	chr17:35444937:T:C	35444937	NA,C	NA,T	NA,1	NA,inf	NA,inf	NA,1.59926	0.000751644	0.00157629
2	chr17:35531950:A:G	35531950	NA,G	NA,A	NA,1	NA,-inf	NA,inf	NA,1.5414	0.000745212	0.00151739
2	chr17:35139414:G:A	35139414	NA,A	NA,G	NA,1	NA,-inf	NA,inf	NA,1.6121	0.000742389	0.00153653
2	chr17:35536498:T:C	35536498	NA,C	NA,T	NA,1	NA,inf	NA,inf	NA,1.589	0.000737616	0.00161212
2	chr17:35729195:C:T	35729195	NA,T	NA,C	NA,1	NA,inf	NA,inf	NA,0.860322	0.000734197	0.00156851
2	chr17:35940862:G:A	35940862	A,A	G,G	1,1	-inf,-inf	inf,inf	0.694027,0.828071	0.000730926	0.00116486
2	chr17:35443582:T:C	35443582	C,C	T,T	1,1	inf,inf	inf,inf	1.1983,0.165306	0.000721149	0.00118249
2	chr17:36022536:G:A	36022536	NA,A	NA,G	NA,1	NA,inf	NA,inf	NA,1.70251	0.000720267	0.00147176
2	chr17:35137242:G:C	35137242	NA,C	NA,G	NA,1	NA,-inf	NA,inf	NA,1.59385	0.000719162	0.00148932
2	chr17:35136723:T:A	35136723	NA,A	NA,T	NA,1	NA,-inf	NA,inf	NA,1.59385	0.000719162	0.00148932
2	chr17:35960055:G:A	35960055	A,NA	G,NA	1,NA	-inf,NA	inf,NA	1.69092,NA	0.000713648	0.00151664
2	chr17:35533838:T:A	35533838	NA,A	NA,T	NA,1	NA,-inf	NA,inf	NA,1.48595	0.000690471	0.00140702
2	chr17:35275122:C:T	35275122	NA,T	NA,C	NA,1	NA,-inf	NA,inf	NA,1.72788	0.000687829	0.00142861
2	chr17:35941550:A:G	35941550	G,G	A,A	1,1	-inf,-inf	inf,inf	0.711886,0.769943	0.00068122	0.00108518
2	chr17:35634990:C:T	35634990	T,NA	C,NA	1,NA	-inf,NA	inf,NA	1.29104,NA	0.000668547	0.00134204
2	chr17:35185745:GA:G	35185745	NA,G	NA,GA	NA,1	NA,inf	NA,inf	NA,1.51234	0.000656889	0.00134641
2	chr17:35129089:C:T	35129089	NA,T	NA,C	NA,1	NA,-inf	NA,inf	NA,1.53667	0.000643297	0.00133177
2	chr17:35135043:C:CA	35135043	NA,CA	NA,C	NA,1	NA,-inf	NA,inf	NA,1.52988	0.000632979	0.00130957
2	chr17:35138530:G:A	35138530	NA,A	NA,G	NA,1	NA,-inf	NA,inf	NA,1.53119	0.000631329	0.00130686
2	chr17:35448990:CT:C	35448990	C,C	CT,CT	1,1	inf,inf	inf,inf	1.93473,0.755035	0.000627866	0.0010918
2	chr17:35445935:G:A	35445935	A,A	G,G	1,1	inf,-inf	inf,inf	1.32963,0.312104	0.000627788	0.00104063
2	chr17:35668682:C:G	35668682	NA,G	NA,C	NA,1	NA,-inf	NA,inf	NA,1.22166	0.000624141	0.001286
2	chr17:35601002:G:A	35601002	NA,A	NA,G	NA,1	NA,-inf	NA,inf	NA,1.20561	0.000612106	0.00126123
2	chr17:35184518:C:T	35184518	T,T	C,C	1,1	-inf,inf	inf,inf	1.69496,1.63029	0.00061202	0.00158652
2	chr17:35577813:G:A	35577813	A,NA	G,NA	1,NA	inf,NA	inf,NA	2.32369,NA	0.0006035	0.00127922
2	chr17:35142283:C:G	35142283	NA,G	NA,C	NA,1	NA,inf	NA,inf	NA,1.37559	0.000603059	0.00125658
2	chr17:35505710:C:T	35505710	NA,T	NA,C	NA,1	NA,-inf	NA,inf	NA,2.28722	0.000598076	0.00126754
2	chr17:35548265:G:A	35548265	A,A	G,G	1,1	-inf,-inf	inf,inf	6.16336,1.69444	0.000597731	0.00112833
2	chr17:35443687:G:A	35443687	A,A	G,G	1,1	inf,inf	inf,inf	1.10145,0.287134	0.000594801	0.000988156
2	chr17:35943923:G:T	35943923	T,T	G,G	1,1	-inf,-inf	inf,inf	0.90632,0.711565	0.000574301	0.000927311
2	chr17:35443584:C:T	35443584	T,T	C,C	1,1	inf,inf	inf,inf	1.08801,0.28749	0.000573167	0.00095296
2	chr17:35148982:G:A	35148982	A,NA	G,NA	1,NA	-inf,NA	inf,NA	2.02924,NA	0.000571627	0.00150628
2	chr17:35414129:G:A	35414129	NA,A	NA,G	NA,1	NA,inf	NA,inf	NA,1.41319	0.000567457	0.00117853
2	chr17:35616296:C:T	35616296	T,T	C,C	1,1	-inf,-inf	inf,inf	0.317771,0.342248	0.000562137	0.00104825
2	chr17:35469241:T:C	35469241	C,C	T,T	1,1	-inf,inf	inf,inf	3.14484,0.155023	0.000556918	0.00158871
2	chr17:35125739:G:C	35125739	NA,C	NA,G	NA,1	NA,-inf	NA,inf	NA,1.46279	0.000556521	0.00115257
2	chr17:35710728:T:C	35710728	NA,C	NA,T	NA,1	NA,-inf	NA,inf	NA,1.12395	0.000531404	0.00109341
2	chr17:35432073:C:T	35432073	NA,T	NA,C	NA,1	NA,inf	NA,inf	NA,1.52731	0.000527683	0.00109431
2	chr17:35550541:G:A	35550541	NA,A	NA,G	NA,1	NA,inf	NA,inf	NA,2.5985	0.000524726	0.0011372
2	chr17:35624800:G:A	35624800	A,A	G,G	1,1	-inf,-inf	inf,inf	0.310475,0.324911	0.000519509	0.000970119
2	chr17:35158909:C:A	35158909	A,A	C,C	1,1	inf,-inf	inf,inf	1.39734,1.6507	0.0005191	0.00129099
2	chr17:35098097:G:A	35098097	NA,A	NA,G	NA,1	NA,-inf	NA,inf	NA,1.48313	0.000519029	0.00107673
2	chr17:36032905:GT:G	36032905	NA,G	NA,GT	NA,1	NA,inf	NA,inf	NA,1.55629	0.000517844	0.00104602
2	chr17:35548669:T:A	35548669	A,NA	T,NA	1,NA	-inf,NA	inf,NA	1.0736,NA	0.000517803	0.0010367
2	chr17:35256323:C:T	35256323	T,NA	C,NA	1,NA	inf,NA	inf,NA	1.738,NA	0.000512658	0.0010848
2	chr17:35614302:G:A	35614302	A,A	G,G	1,1	-inf,-inf	inf,inf	0.306865,0.32348	0.000510421	0.000952979
2	chr17:35139716:G:A	35139716	NA,A	NA,G	NA,1	NA,inf	NA,inf	NA,1.4616	0.000507462	0.0010659
2	chr17:35207802:A:T	35207802	NA,T	NA,A	NA,1	NA,inf	NA,inf	NA,1.3562	0.000506564	0.0010377
2	chr17:35105725:G:A	35105725	NA,A	NA,G	NA,1	NA,-inf	NA,inf	NA,1.59648	0.000504149	0.0010521
2	chr17:35124560:T:C	35124560	NA,C	NA,T	NA,1	NA,-inf	NA,inf	NA,1.40716	0.000499713	0.00103495
2	chr17:35975092:C:T	35975092	T,T	C,C	1,1	-inf,inf	inf,inf	1.95949,0.887609	0.000493988	0.001182
2	chr17:35184939:C:T	35184939	NA,T	NA,C	NA,1	NA,inf	NA,inf	NA,1.32855	0.000493881	0.00101261
2	chr17:35246149:T:A	35246149	A,A	T,T	1,1	-inf,-inf	inf,inf	2.46016,0.748973	0.00048932	0.00140575
2	chr17:35205472:A:G	35205472	NA,G	NA,A	NA,1	NA,inf	NA,inf	NA,1.41877	0.000489195	0.0010247
2	chr17:35216451:G:T	35216451	NA,T	NA,G	NA,1	NA,inf	NA,inf	NA,1.40307	0.00048738	0.00101992
2	chr17:35936950:A:T	35936950	NA,T	NA,A	NA,1	NA,inf	NA,inf	NA,1.6838	0.000484818	0.00098811
2	chr17:35091251:G:T	35091251	T,NA	G,NA	1,NA	inf,NA	inf,NA	1.21185,NA	0.000484402	0.000901611
2	chr17:35726551:A:G	35726551	NA,G	NA,A	NA,1	NA,-inf	NA,inf	NA,1.07739	0.000482081	0.000992085
2	chr17:35197616:C:G	35197616	NA,G	NA,C	NA,1	NA,inf	NA,inf	NA,1.40722	0.000476275	0.000997579
2	chr17:35195633:A:G	35195633	NA,G	NA,A	NA,1	NA,inf	NA,inf	NA,1.40078	0.000475742	0.000997368
2	chr17:35610213:C:T	35610213	T,T	C,C	1,1	-inf,-inf	inf,inf	0.307726,0.289211	0.000463756	0.000866898
2	chr17:35198489:T:C	35198489	NA,C	NA,T	NA,1	NA,inf	NA,inf	NA,1.38834	0.000460106	0.000963679
2	chr17:35199591:A:G	35199591	NA,G	NA,A	NA,1	NA,inf	NA,inf	NA,1.38825	0.000460021	0.000963497
2	chr17:35426214:T:C	35426214	NA,C	NA,T	NA,1	NA,inf	NA,inf	NA,1.48955	0.000456012	0.000955664
2	chr17:35182194:A:C	35182194	NA,C	NA,A	NA,1	NA,inf	NA,inf	NA,1.38583	0.000454857	0.000953267
2	chr17:35449984:A:G	35449984	G,G	A,A	1,1	inf,inf	inf,inf	1.7643,0.839298	0.000453284	0.000769185
2	chr17:35146786:C:T	35146786	T,T	C,C	1,1	inf,-inf	inf,inf	1.03986,1.87471	0.000452986	0.00111898
2	chr17:35185010:G:A	35185010	A,A	G,G	1,1	-inf,inf	inf,inf	2.42734,0.574229	0.000444271	0.00115128
2	chr17:35200239:G:A	35200239	NA,A	NA,G	NA,1	NA,inf	NA,inf	NA,1.29498	0.00044361	0.000906445
2	chr17:35146622:T:C	35146622	NA,C	NA,T	NA,1	NA,inf	NA,inf	NA,1.23279	0.000436137	0.000910656
2	chr17:35575995:G:A	35575995	NA,A	NA,G	NA,1	NA,-inf	NA,inf	NA,1.04525	0.000433188	0.000893129
2	chr17:35540987:C:T	35540987	T,NA	C,NA	1,NA	-inf,NA	inf,NA	5.96249,NA	0.00042863	0.000866867
2	chr17:36033440:C:T	36033440	NA,T	NA,C	NA,1	NA,inf	NA,inf	NA,1.38786	0.000427256	0.000882038
2	chr17:35285947:A:G	35285947	G,NA	A,NA	1,NA	-inf,NA	inf,NA	1.33278,NA	0.000426267	0.000801622
2	chr17:35197884:G:A	35197884	NA,A	NA,G	NA,1	NA,inf	NA,inf	NA,1.34479	0.000425101	0.000889792
2	chr17:35156096:C:T	35156096	T,T	C,C	1,1	inf,-inf	inf,inf	1.4198,1.52817	0.000424839	0.00105957
2	chr17:35761637:C:T	35761637	T,NA	C,NA	1,NA	-inf,NA	inf,NA	1.14635,NA	0.000409527	0.00084422
2	chr17:35955677:A:G	35955677	G,NA	A,NA	1,NA	-inf,NA	inf,NA	0.933524,NA	0.000407508	0.000496677
2	chr17:35221842:TA:T	35221842	NA,T	NA,TA	NA,1	NA,inf	NA,inf	NA,1.23588	0.000403115	0.000827085
2	chr17:35195777:C:T	35195777	NA,T	NA,C	NA,1	NA,inf	NA,inf	NA,1.31582	0.000400607	0.000838549
2	chr17:35662611:G:A	35662611	NA,A	NA,G	NA,1	NA,inf	NA,inf	NA,1.97596	0.000392569	0.000842731
2	chr17:35211199:A:T	35211199	NA,T	NA,A	NA,1	NA,inf	NA,inf	NA,1.27569	0.000392208	0.000819728
2	chr17:35443396:C:G	35443396	G,NA	C,NA	1,NA	-inf,NA	inf,NA	1.60943,NA	0.000391962	0.000884286
2	chr17:35720210:A:G	35720210	NA,G	NA,A	NA,1	NA,inf	NA,inf	NA,2.20626	0.000389896	0.000837177
2	chr17:35554407:T:C	35554407	NA,C	NA,T	NA,1	NA,inf	NA,inf	NA,1.75739	0.000385316	0.000814735
2	chr17:35189186:G:C	35189186	NA,C	NA,G	NA,1	NA,inf	NA,inf	NA,1.29531	0.000382402	0.000800445
2	chr17:35322932:C:T	35322932	NA,T	NA,C	NA,1	NA,-inf	NA,inf	NA,1.31809	0.000381636	0.000795321
2	chr17:35724105:T:G	35724105	G,NA	T,NA	1,NA	inf,NA	inf,NA	2.69673,NA	0.000377719	0.000833579
2	chr17:35522582:A:G	35522582	G,G	A,A	1,1	inf,inf	inf,inf	0.544533,1.33563	0.000374173	0.000804675
2	chr17:35484182:C:T	35484182	T,NA	C,NA	1,NA	inf,NA	inf,NA	2.04714,NA	0.000374034	0.000807633
2	chr17:35207690:A:G	35207690	NA,G	NA,A	NA,1	NA,inf	NA,inf	NA,1.24811	0.000372799	0.000779105
2	chr17:35522581:A:G	35522581	G,G	A,A	1,1	inf,inf	inf,inf	0.540154,1.335	0.00037023	0.000796208
2	chr17:35185553:G:A	35185553	NA,A	NA,G	NA,1	NA,inf	NA,inf	NA,1.27152	0.000365341	0.000764586
2	chr17:35919389:C:A	35919389	A,A	C,C	1,1	inf,inf	inf,inf	0.428627,2.21615	0.000365096	0.000629403
2	chr17:35223173:C:T	35223173	NA,T	NA,C	NA,1	NA,inf	NA,inf	NA,1.18477	0.000364988	0.00074906
2	chr17:35305956:T:A	35305956	NA,A	NA,T	NA,1	NA,-inf	NA,inf	NA,1.34279	0.000364066	0.000756737
2	chr17:35199314:C:A	35199314	NA,A	NA,C	NA,1	NA,inf	NA,inf	NA,1.26417	0.000361908	0.000757453
2	chr17:35715050:T:G	35715050	NA,G	NA,T	NA,1	NA,inf	NA,inf	NA,1.89612	0.00036145	0.000774791
2	chr17:35113196:C:A	35113196	NA,A	NA,C	NA,1	NA,inf	NA,inf	NA,1.17911	0.000360327	0.000735715
2	chr17:35465710:G:T	35465710	NA,T	NA,G	NA,1	NA,-inf	NA,inf	NA,1.32252	0.000359467	0.000747818
2	chr17:35691471:C:G	35691471	NA,G	NA,C	NA,1	NA,inf	NA,inf	NA,1.89173	0.000359065	0.000769629
2	chr17:35223633:T:C	35223633	NA,C	NA,T	NA,1	NA,inf	NA,inf	NA,1.17341	0.00035707	0.000732853
2	chr17:35443783:C:T	35443783	T,T	C,C	1,1	inf,-inf	inf,inf	1.14726,0.323723	0.000356711	0.000600441
2	chr17:35145148:G:A	35145148	NA,A	NA,G	NA,1	NA,-inf	NA,inf	NA,1.32044	0.000356158	0.000735792
2	chr17:35236390:G:A	35236390	NA,A	NA,G	NA,1	NA,inf	NA,inf	NA,1.17762	0.000354195	0.000726842
2	chr17:35164610:C:T	35164610	NA,T	NA,C	NA,1	NA,inf	NA,inf	NA,1.21479	0.000350941	0.000732222
2	chr17:36026330:G:A	36026330	NA,A	NA,G	NA,1	NA,inf	NA,inf	NA,1.29971	0.000349924	0.000724734
2	chr17:35966390:T:A	35966390	NA,A	NA,T	NA,1	NA,-inf	NA,inf	NA,1.08309	0.000349732	0.00071497
2	chr17:35705679:G:A	35705679	NA,A	NA,G	NA,1	NA,inf	NA,inf	NA,1.88398	0.00034916	0.000748393
2	chr17:35190077:T:C	35190077	NA,C	NA,T	NA,1	NA,inf	NA,inf	NA,1.24516	0.00034765	0.000727429
2	chr17:35672145:T:C	35672145	NA,C	NA,T	NA,1	NA,inf	NA,inf	NA,1.87666	0.000346809	0.000743241
2	chr17:35696928:C:G	35696928	NA,G	NA,C	NA,1	NA,inf	NA,inf	NA,1.87791	0.000344614	0.000738453
2	chr17:35893332:A:G	35893332	NA,G	NA,A	NA,1	NA,-inf	NA,inf	NA,1.95894	0.000344572	0.000705247
2	chr17:35388997:G:A	35388997	NA,A	NA,G	NA,1	NA,inf	NA,inf	NA,1.15914	0.000343737	0.000710898
2	chr17:35651204:T:C	35651204	NA,C	NA,T	NA,1	NA,inf	NA,inf	NA,1.8716	0.000343396	0.000735929
2	chr17:35698071:A:G	35698071	NA,G	NA,A	NA,1	NA,inf	NA,inf	NA,1.87361	0.000342364	0.000733588
2	chr17:35177544:A:C	35177544	NA,C	NA,A	NA,1	NA,inf	NA,inf	NA,1.14162	0.000341469	0.000701886
2	chr17:35459749:T:C	35459749	NA,C	NA,T	NA,1	NA,inf	NA,inf	NA,1.42928	0.000340787	0.000689111
2	chr17:35706025:A:G	35706025	NA,G	NA,A	NA,1	NA,inf	NA,inf	NA,1.86631	0.000339835	0.000728211
2	chr17:35715407:C:T	35715407	NA,T	NA,C	NA,1	NA,inf	NA,inf	NA,1.86631	0.000339835	0.000728211
2	chr17:35701940:CATT:C	35701940	NA,C	NA,CATT	NA,1	NA,inf	NA,inf	NA,1.86525	0.000339309	0.00072707
2	chr17:35669462:T:C	35669462	NA,C	NA,T	NA,1	NA,inf	NA,inf	NA,1.86351	0.000339096	0.000726613
2	chr17:35641083:A:G	35641083	G,NA	A,NA	1,NA	-inf,NA	inf,NA	3.20124,NA	0.000338725	0.117679
2	chr17:35715527:A:ATT	35715527	NA,ATT	NA,A	NA,1	NA,inf	NA,inf	NA,1.86371	0.000338526	0.000725382
2	chr17:35408831:C:A	35408831	NA,A	NA,C	NA,1	NA,-inf	NA,inf	NA,1.07504	0.000338099	0.000696138
2	chr17:35938573:G:A	35938573	NA,A	NA,G	NA,1	NA,inf	NA,inf	NA,1.45907	0.00033773	0.000688854
2	chr17:35259519:G:A	35259519	NA,A	NA,G	NA,1	NA,-inf	NA,inf	NA,1.44076	0.000337602	0.000707299
2	chr17:35263551:G:A	35263551	NA,A	NA,G	NA,1	NA,-inf	NA,inf	NA,1.43746	0.000335739	0.000703385
2	chr17:35965750:T:C	35965750	C,NA	T,NA	1,NA	-inf,NA	inf,NA	1.50822,NA	0.000335536	0.000763826
2	chr17:35409561:T:C	35409561	C,NA	T,NA	1,NA	-inf,NA	inf,NA	1.81076,NA	0.000333591	0.000673106
2	chr17:35600057:A:G	35600057	NA,G	NA,A	NA,1	NA,inf	NA,inf	NA,1.8558	0.000333504	0.000714512
2	chr17:35645041:AAAAG:A	35645041	NA,A	NA,AAAAG	NA,1	NA,inf	NA,inf	NA,1.85343	0.000333056	0.000713553
2	chr17:35646443:C:T	35646443	NA,T	NA,C	NA,1	NA,inf	NA,inf	NA,1.85256	0.000332492	0.000712325
2	chr17:35727119:C:A	35727119	NA,A	NA,C	NA,1	NA,inf	NA,inf	NA,1.84993	0.000332208	0.000711689
2	chr17:35459273:T:C	35459273	NA,C	NA,T	NA,1	NA,inf	NA,inf	NA,1.41386	0.000331866	0.000671185
2	chr17:35638564:G:A	35638564	NA,A	NA,G	NA,1	NA,inf	NA,inf	NA,1.7988	0.000331621	0.000710312
2	chr17:35410158:C:T	35410158	T,NA	C,NA	1,NA	-inf,NA	inf,NA	1.8054,NA	0.000330731	0.0006677
2	chr17:35632226:C:T	35632226	NA,T	NA,C	NA,1	NA,inf	NA,inf	NA,1.85043	0.000330666	0.000708364
2	chr17:35626106:CATT:C	35626106	NA,C	NA,CATT	NA,1	NA,inf	NA,inf	NA,1.84881	0.000329864	0.00070663
2	chr17:35691760:G:A	35691760	NA,A	NA,G	NA,1	NA,inf	NA,inf	NA,1.84343	0.000328209	0.000703068
2	chr17:35420945:C:T	35420945	NA,T	NA,C	NA,1	NA,inf	NA,inf	NA,1.53192	0.000326928	0.000674854
2	chr17:35648121:T:C	35648121	NA,C	NA,T	NA,1	NA,inf	NA,inf	NA,1.84133	0.00032692	0.000700273
2	chr17:35969504:G:A	35969504	NA,A	NA,G	NA,1	NA,-inf	NA,inf	NA,1.53388	0.000324634	0.000673823
2	chr17:35174035:TCTC:T	35174035	NA,T	NA,TCTC	NA,1	NA,inf	NA,inf	NA,1.21402	0.000324475	0.000676465
2	chr17:35707084:G:A	35707084	NA,A	NA,G	NA,1	NA,inf	NA,inf	NA,1.7832	0.00032374	0.000693289
2	chr17:35442683:T:A	35442683	NA,A	NA,T	NA,1	NA,inf	NA,inf	NA,0.982124	0.000323671	0.000668314
2	chr17:35189623:T:C	35189623	NA,C	NA,T	NA,1	NA,inf	NA,inf	NA,1.20351	0.00032127	0.000672119
2	chr17:35230579:A:T	35230579	NA,T	NA,A	NA,1	NA,inf	NA,inf	NA,1.18784	0.000321161	0.000671897
2	chr17:35627108:G:C	35627108	NA,C	NA,G	NA,1	NA,inf	NA,inf	NA,1.82898	0.000320125	0.000685571
2	chr17:35179870:G:A	35179870	NA,A	NA,G	NA,1	NA,inf	NA,inf	NA,1.10658	0.000319282	0.000656391
2	chr17:35956033:T:C	35956033	NA,C	NA,T	NA,1	NA,inf	NA,inf	NA,0.658135	0.000318638	0.000637793
2	chr17:35654876:TGC:T	35654876	NA,T	NA,TGC	NA,1	NA,inf	NA,inf	NA,1.81967	0.000317356	0.000679601
2	chr17:35453071:T:C	35453071	NA,C	NA,T	NA,1	NA,-inf	NA,inf	NA,1.09216	0.000316564	0.000658794
2	chr17:35638720:C:T	35638720	NA,T	NA,C	NA,1	NA,inf	NA,inf	NA,2.08754	0.000316139	0.000677493
2	chr17:35154698:C:T	35154698	NA,T	NA,C	NA,1	NA,inf	NA,inf	NA,0.976661	0.000315232	0.000659457
2	chr17:35845658:C:T	35845658	NA,T	NA,C	NA,1	NA,inf	NA,inf	NA,1.41016	0.000314878	0.000656752
2	chr17:35325160:G:C	35325160	NA,C	NA,G	NA,1	NA,-inf	NA,inf	NA,1.27058	0.00031442	0.000655856
2	chr17:35721175:G:C	35721175	NA,C	NA,G	NA,1	NA,inf	NA,inf	NA,1.81438	0.00031416	0.000672689
2	chr17:35676385:A:G	35676385	NA,G	NA,A	NA,1	NA,inf	NA,inf	NA,2.06339	0.000314117	0.000673099
2	chr17:35679742:CTG:C	35679742	NA,C	NA,CTG	NA,1	NA,inf	NA,inf	NA,1.81209	0.000313787	0.000671894
2	chr17:35169662:GTA:G	35169662	NA,G	NA,GTA	NA,1	NA,-inf	NA,inf	NA,1.24041	0.0003135	0.000654472
2	chr17:35968017:C:A	35968017	NA,A	NA,C	NA,1	NA,-inf	NA,inf	NA,1.51593	0.000313373	0.000650378
2	chr17:35964477:G:A	35964477	NA,A	NA,G	NA,1	NA,-inf	NA,inf	NA,1.51537	0.000313046	0.000649706
2	chr17:35967740:G:A	35967740	NA,A	NA,G	NA,1	NA,-inf	NA,inf	NA,1.5115	0.000311047	0.000645555
2	chr17:35377387:T:A	35377387	NA,A	NA,T	NA,1	NA,inf	NA,inf	NA,0.949074	0.000310314	0.000643951
2	chr17:35718201:G:A	35718201	NA,A	NA,G	NA,1	NA,inf	NA,inf	NA,2.05456	0.00030976	0.000663668
2	chr17:35646732:A:G	35646732	NA,G	NA,A	NA,1	NA,inf	NA,inf	NA,1.75291	0.000309359	0.000662186
2	chr17:35629355:G:A	35629355	NA,A	NA,G	NA,1	NA,inf	NA,inf	NA,1.80239	0.000308804	0.000661066
2	chr17:35662106:C:T	35662106	NA,T	NA,C	NA,1	NA,inf	NA,inf	NA,1.80126	0.000308098	0.000659634
2	chr17:35441075:G:A	35441075	NA,A	NA,G	NA,1	NA,inf	NA,inf	NA,1.29621	0.000308028	0.000645567
2	chr17:35957132:C:G	35957132	NA,G	NA,C	NA,1	NA,inf	NA,inf	NA,0.643802	0.000307562	0.000615854
2	chr17:35103755:A:G	35103755	G,NA	A,NA	1,NA	-inf,NA	inf,NA	1.2594,NA	0.000307049	0.000609915
2	chr17:35241233:G:A	35241233	A,A	G,G	1,1	inf,inf	inf,inf	0.989828,1.33972	0.000306029	0.000592963
2	chr17:35224278:G:A	35224278	A,A	G,G	1,1	-inf,-inf	inf,inf	2.45752,0.390273	0.000305798	0.000879577
2	chr17:35375946:G:C	35375946	NA,C	NA,G	NA,1	NA,inf	NA,inf	NA,0.965845	0.000304824	0.00063209
2	chr17:35713724:A:G	35713724	NA,G	NA,A	NA,1	NA,inf	NA,inf	NA,2.0361	0.000304645	0.000652642
2	chr17:35215784:G:A	35215784	A,A	G,G	1,1	-inf,-inf	inf,inf	2.54473,0.0943111	0.000304311	0.000867302
2	chr17:36041462:A:T	36041462	NA,T	NA,A	NA,1	NA,-inf	NA,inf	NA,1.18179	0.000304263	0.000625665
2	chr17:35126393:T:C	35126393	C,NA	T,NA	1,NA	inf,NA	inf,NA	1.5653,NA	0.000304075	0.00068469
2	chr17:35445639:G:T	35445639	T,T	G,G	1,1	inf,-inf	inf,inf	1.68608,1.11234	0.000303217	0.000632931
2	chr17:36023272:C:T	36023272	T,NA	C,NA	1,NA	-inf,NA	inf,NA	1.11745,NA	0.000303121	0.000606956
2	chr17:35433192:C:T	35433192	T,T	C,C	1,1	inf,-inf	inf,inf	1.32705,1.46268	0.000303077	0.000679436
2	chr17:35441265:G:A	35441265	NA,A	NA,G	NA,1	NA,inf	NA,inf	NA,1.28379	0.000302279	0.0006335
2	chr17:35562896:C:T	35562896	NA,T	NA,C	NA,1	NA,inf	NA,inf	NA,1.78821	0.000299707	0.000641452
2	chr17:35375512:G:A	35375512	NA,A	NA,G	NA,1	NA,inf	NA,inf	NA,1.35845	0.000298482	0.00059024
2	chr17:35626473:A:G	35626473	NA,G	NA,A	NA,1	NA,inf	NA,inf	NA,2.01991	0.000294272	0.000630295
2	chr17:35852433:C:T	35852433	T,NA	C,NA	1,NA	inf,NA	inf,NA	1.33197,NA	0.000292729	0.000561947
2	chr17:35960614:G:A	35960614	NA,A	NA,G	NA,1	NA,-inf	NA,inf	NA,1.47331	0.000292155	0.000606199
2	chr17:36031119:C:T	36031119	NA,T	NA,C	NA,1	NA,inf	NA,inf	NA,1.05695	0.00029118	0.000589367
2	chr17:35489604:C:A	35489604	A,NA	C,NA	1,NA	inf,NA	inf,NA	1.73559,NA	0.000291175	0.000633067
2	chr17:35563466:A:G	35563466	NA,G	NA,A	NA,1	NA,-inf	NA,inf	NA,0.945653	0.000291109	0.000639363
2	chr17:36037522:C:T	36037522	NA,T	NA,C	NA,1	NA,inf	NA,inf	NA,1.16132	0.000290959	0.000600394
2	chr17:35238993:C:G	35238993	G,G	C,C	1,1	inf,inf	inf,inf	1.02785,1.26257	0.000290062	0.000561209
2	chr17:35393777:T:C	35393777	NA,C	NA,T	NA,1	NA,-inf	NA,inf	NA,0.994489	0.000289813	0.000596796
2	chr17:35706637:C:T	35706637	NA,T	NA,C	NA,1	NA,inf	NA,inf	NA,2.00566	0.000288408	0.000617524
2	chr17:35174414:G:A	35174414	NA,A	NA,G	NA,1	NA,inf	NA,inf	NA,1.07169	0.000288	0.000589737
2	chr17:35966800:G:C	35966800	NA,C	NA,G	NA,1	NA,-inf	NA,inf	NA,1.46654	0.000287808	0.000597274
2	chr17:35789389:C:T	35789389	T,NA	C,NA	1,NA	-inf,NA	inf,NA	0.906677,NA	0.000287574	0.000575415
2	chr17:35120008:C:T	35120008	NA,T	NA,C	NA,1	NA,inf	NA,inf	NA,1.0494	0.000284859	0.000596163
2	chr17:35661567:A:G	35661567	NA,G	NA,A	NA,1	NA,inf	NA,inf	NA,1.98717	0.000283644	0.000607117
2	chr17:35823107:G:A	35823107	NA,A	NA,G	NA,1	NA,inf	NA,inf	NA,1.3884	0.000283382	0.000581473
2	chr17:35186162:A:G	35186162	NA,G	NA,A	NA,1	NA,inf	NA,inf	NA,1.13675	0.0002833	0.000592317
2	chr17:35195757:A:T	35195757	T,T	A,A	1,1	-inf,inf	inf,inf	2.4944,0.0901548	0.000282168	0.000723333
2	chr17:35384774:C:T	35384774	NA,T	NA,C	NA,1	NA,inf	NA,inf	NA,0.899629	0.000281135	0.000583471
2	chr17:35186004:A:T	35186004	T,T	A,A	1,1	-inf,inf	inf,inf	2.49848,0.0824242	0.000280423	0.00072673
2	chr17:35567844:A:G	35567844	G,G	A,A	1,1	inf,inf	inf,inf	0.237757,0.207503	0.000280162	0.000526535
2	chr17:35172922:A:G	35172922	NA,G	NA,A	NA,1	NA,inf	NA,inf	NA,1.0532	0.000279942	0.000575436
2	chr17:35202776:TG:T	35202776	NA,T	NA,TG	NA,1	NA,inf	NA,inf	NA,1.10902	0.000279261	0.000583866
2	chr17:35687540:A:G	35687540	NA,G	NA,A	NA,1	NA,inf	NA,inf	NA,1.98638	0.000278105	0.000595355
2	chr17:35187739:T:C	35187739	NA,C	NA,T	NA,1	NA,inf	NA,inf	NA,1.12532	0.000277331	0.000579899
2	chr17:35429782:C:T	35429782	NA,T	NA,C	NA,1	NA,-inf	NA,inf	NA,1.11282	0.000277041	0.000584556
2	chr17:35228648:G:A	35228648	A,NA	G,NA	1,NA	-inf,NA	inf,NA	1.15354,NA	0.0002747	0.000531491
2	chr17:35265041:T:C	35265041	NA,C	NA,T	NA,1	NA,-inf	NA,inf	NA,1.31713	0.000274011	0.000574172
2	chr17:35982230:CTG:C	35982230	NA,C	NA,CTG	NA,1	NA,inf	NA,inf	NA,1.20842	0.000273513	0.000561853
2	chr17:35846704:T:G	35846704	G,NA	T,NA	1,NA	inf,NA	inf,NA	1.29706,NA	0.000272874	0.000524059
2	chr17:35656706:A:AC	35656706	NA,AC	NA,A	NA,1	NA,inf	NA,inf	NA,0.429231	0.000272622	0.000576946
2	chr17:35824564:C:T	35824564	NA,T	NA,C	NA,1	NA,-inf	NA,inf	NA,1.82756	0.000272234	0.000558424
2	chr17:35111698:T:G	35111698	NA,G	NA,T	NA,1	NA,inf	NA,inf	NA,1.10292	0.000271421	0.000557936
2	chr17:35113953:A:G	35113953	NA,G	NA,A	NA,1	NA,inf	NA,inf	NA,1.10237	0.00027125	0.000557587
2	chr17:35336428:T:C	35336428	C,NA	T,NA	1,NA	-inf,NA	inf,NA	1.11427,NA	0.000270264	0.000552292
2	chr17:35381082:A:G	35381082	NA,G	NA,A	NA,1	NA,inf	NA,inf	NA,1.29929	0.000270241	0.000535186
2	chr17:35376378:C:T	35376378	NA,T	NA,C	NA,1	NA,inf	NA,inf	NA,1.29875	0.000270012	0.000534739
2	chr17:35937093:G:T	35937093	NA,T	NA,G	NA,1	NA,inf	NA,inf	NA,0.910411	0.000269696	0.000550621
2	chr17:35181224:C:T	35181224	NA,T	NA,C	NA,1	NA,inf	NA,inf	NA,1.0159	0.00026831	0.000551805
2	chr17:35737518:T:G	35737518	NA,G	NA,T	NA,1	NA,-inf	NA,inf	NA,0.871861	0.000268218	0.000546435
2	chr17:35518493:G:A	35518493	NA,A	NA,G	NA,1	NA,inf	NA,inf	NA,1.26154	0.000267762	0.000570085
2	chr17:35189336:C:T	35189336	NA,T	NA,C	NA,1	NA,inf	NA,inf	NA,1.10432	0.000266528	0.000557155
2	chr17:35922795:T:C	35922795	C,C	T,T	1,1	inf,inf	inf,inf	0.501912,1.95467	0.000266371	0.00045495
2	chr17:35841895:A:G	35841895	NA,G	NA,A	NA,1	NA,inf	NA,inf	NA,1.35161	0.000266314	0.000546434
2	chr17:35992449:G:A	35992449	NA,A	NA,G	NA,1	NA,inf	NA,inf	NA,1.18593	0.00026624	0.000532316
2	chr17:35439766:C:T	35439766	NA,T	NA,C	NA,1	NA,inf	NA,inf	NA,1.19776	0.000266123	0.000557098
2	chr17:35207632:G:A	35207632	A,A	G,G	1,1	-inf,inf	inf,inf	2.24108,0.534437	0.000266027	0.000682575
2	chr17:35419555:C:T	35419555	T,T	C,C	1,1	inf,-inf	inf,inf	1.71587,0.103622	0.000264384	0.000432516
2	chr17:35189896:A:C	35189896	C,C	A,A	1,1	-inf,inf	inf,inf	2.46953,0.0650357	0.000262228	0.000679053
2	chr17:35388046:T:G	35388046	NA,G	NA,T	NA,1	NA,inf	NA,inf	NA,1.11215	0.000261636	0.000546173
2	chr17:35656972:A:G	35656972	G,NA	A,NA	1,NA	-inf,NA	inf,NA	3.63091,NA	0.000260679	0.000311888
2	chr17:35512807:A:T	35512807	NA,T	NA,A	NA,1	NA,-inf	NA,inf	NA,0.877894	0.000260489	0.000563796
2	chr17:35659889:A:G	35659889	NA,G	NA,A	NA,1	NA,-inf	NA,inf	NA,0.947815	0.000260161	0.000582491
2	chr17:35583468:C:T	35583468	NA,T	NA,C	NA,1	NA,inf	NA,inf	NA,1.45104	0.000259857	0.000549819
2	chr17:35945636:A:T	35945636	NA,T	NA,A	NA,1	NA,-inf	NA,inf	NA,1.65411	0.000258747	0.000531006
2	chr17:35144773:C:T	35144773	NA,T	NA,C	NA,1	NA,inf	NA,inf	NA,1.05281	0.000257774	0.000533833
2	chr17:35920944:G:C	35920944	C,C	G,G	1,1	inf,inf	inf,inf	0.471226,1.97956	0.000257099	0.000441093
2	chr17:35919865:T:C	35919865	C,C	T,T	1,1	inf,inf	inf,inf	0.445432,2.01384	0.000255097	0.000439317
2	chr17:35383836:G:A	35383836	NA,A	NA,G	NA,1	NA,-inf	NA,inf	NA,1.03434	0.000254474	0.000524158
2	chr17:35463727:G:C	35463727	C,NA	G,NA	1,NA	-inf,NA	inf,NA	1.39806,NA	0.000254445	0.000518032
2	chr17:35470352:G:T	35470352	T,T	G,G	1,1	-inf,-inf	inf,inf	2.42223,1.33994	0.000254191	0.000659288
2	chr17:35576182:CTG:C	35576182	NA,C	NA,CTG	NA,1	NA,inf	NA,inf	NA,1.67353	0.000253816	0.000542322
2	chr17:35558887:A:G	35558887	NA,G	NA,A	NA,1	NA,inf	NA,inf	NA,1.62735	0.000253008	0.000540523
2	chr17:35377719:G:A	35377719	NA,A	NA,G	NA,1	NA,inf	NA,inf	NA,1.25532	0.000251181	0.000498048
2	chr17:35644744:A:G	35644744	NA,G	NA,A	NA,1	NA,-inf	NA,inf	NA,0.866722	0.000249991	0.000547017
2	chr17:35888237:C:A	35888237	NA,A	NA,C	NA,1	NA,inf	NA,inf	NA,1.32018	0.000248321	0.000477903
2	chr17:35998161:C:T	35998161	NA,T	NA,C	NA,1	NA,inf	NA,inf	NA,1.20224	0.000248255	0.000508094
2	chr17:35476573:G:A	35476573	A,A	G,G	1,1	-inf,-inf	inf,inf	1.74017,1.41475	0.000248164	0.000607269
2	chr17:35412819:T:A	35412819	A,A	T,T	1,1	inf,-inf	inf,inf	1.68722,0.116865	0.000247771	0.000406739
2	chr17:35708553:T:G	35708553	NA,G	NA,T	NA,1	NA,-inf	NA,inf	NA,0.498865	0.000247307	0.000497548
2	chr17:35722494:G:A	35722494	NA,A	NA,G	NA,1	NA,-inf	NA,inf	NA,0.861127	0.000247256	0.000540838
2	chr17:35200355:G:A	35200355	A,A	G,G	1,1	-inf,inf	inf,inf	2.42524,0.0882299	0.000247016	0.000630826
2	chr17:35209487:C:A	35209487	A,A	C,C	1,1	-inf,inf	inf,inf	2.43905,0.049666	0.000246683	0.00063129
2	chr17:35722681:G:T	35722681	NA,T	NA,G	NA,1	NA,-inf	NA,inf	NA,0.859385	0.000246425	0.000538985
2	chr17:35565446:G:A	35565446	NA,A	NA,G	NA,1	NA,inf	NA,inf	NA,0.328075	0.000245405	0.000516288
2	chr17:35512750:C:T	35512750	NA,T	NA,C	NA,1	NA,-inf	NA,inf	NA,0.840634	0.000243971	0.000528911
2	chr17:35415600:C:T	35415600	T,T	C,C	1,1	inf,-inf	inf,inf	1.67998,0.106688	0.00024341	0.000399682
2	chr17:35210641:T:C	35210641	C,C	T,T	1,1	-inf,inf	inf,inf	2.2657,0.446768	0.000242874	0.000683907
2	chr17:35201689:A:C	35201689	C,C	A,A	1,1	-inf,inf	inf,inf	2.41054,0.097078	0.000242189	0.000617833
2	chr17:35415941:T:A	35415941	A,A	T,T	1,1	inf,-inf	inf,inf	1.67651,0.105584	0.000241475	0.000396592
2	chr17:35445630:C:T	35445630	NA,T	NA,C	NA,1	NA,-inf	NA,inf	NA,1.66899	0.000240449	0.00049364
2	chr17:36000884:T:G	36000884	G,G	T,T	1,1	inf,inf	inf,inf	0.163085,1.48241	0.00024022	0.000406102
2	chr17:35463748:T:C	35463748	NA,C	NA,T	NA,1	NA,-inf	NA,inf	NA,1.07647	0.000239715	0.000496296
2	chr17:35724823:G:T	35724823	NA,T	NA,G	NA,1	NA,-inf	NA,inf	NA,0.843775	0.000238864	0.000522139
2	chr17:35176100:T:C	35176100	C,NA	T,NA	1,NA	-inf,NA	inf,NA	1.50377,NA	0.000238471	0.000597887
2	chr17:35694958:C:T	35694958	NA,T	NA,C	NA,1	NA,-inf	NA,inf	NA,0.843664	0.000238443	0.000521253
2	chr17:35211028:C:G	35211028	G,G	C,C	1,1	-inf,inf	inf,inf	2.25645,0.445609	0.000238269	0.000670387
2	chr17:35159172:G:A	35159172	A,A	G,G	1,1	inf,inf	inf,inf	0.410769,1.72894	0.000238112	0.000480968
2	chr17:35693929:C:T	35693929	NA,T	NA,C	NA,1	NA,-inf	NA,inf	NA,0.841914	0.00023761	0.0005194
2	chr17:35666481:C:T	35666481	NA,T	NA,C	NA,1	NA,-inf	NA,inf	NA,0.841914	0.00023761	0.0005194
2	chr17:35650045:G:A	35650045	NA,A	NA,G	NA,1	NA,-inf	NA,inf	NA,0.841843	0.000237566	0.0005193
2	chr17:35681272:A:T	35681272	NA,T	NA,A	NA,1	NA,-inf	NA,inf	NA,0.840481	0.000236938	0.000517902
2	chr17:35541890:A:G	35541890	G,G	A,A	1,1	inf,-inf	inf,inf	0.331654,1.15162	0.000236287	0.000464612
2	chr17:36015201:A:G	36015201	NA,G	NA,A	NA,1	NA,inf	NA,inf	NA,0.859401	0.000236102	0.000482263
2	chr17:35391053:G:A	35391053	NA,A	NA,G	NA,1	NA,inf	NA,inf	NA,0.934346	0.000234779	0.000487918
2	chr17:35460241:C:T	35460241	NA,T	NA,C	NA,1	NA,inf	NA,inf	NA,1.20278	0.000234354	0.000474864
2	chr17:35540391:A:G	35540391	G,G	A,A	1,1	-inf,-inf	inf,inf	5.11909,1.94215	0.000232694	0.000463239
2	chr17:35707727:A:C	35707727	NA,C	NA,A	NA,1	NA,-inf	NA,inf	NA,0.830276	0.000232387	0.000507497
2	chr17:35831356:G:A	35831356	NA,A	NA,G	NA,1	NA,inf	NA,inf	NA,1.26955	0.000232109	0.000476497
2	chr17:35375738:GT:G	35375738	G,NA	GT,NA	1,NA	-inf,NA	inf,NA	1.661,NA	0.000231442	0.000618169
2	chr17:35446201:A:C	35446201	NA,C	NA,A	NA,1	NA,-inf	NA,inf	NA,1.61351	0.000231056	0.000473897
2	chr17:35099510:C:T	35099510	NA,T	NA,C	NA,1	NA,inf	NA,inf	NA,1.00056	0.000230749	0.000474709
2	chr17:35348037:A:G	35348037	NA,G	NA,A	NA,1	NA,-inf	NA,inf	NA,0.968686	0.000229741	0.000478837
2	chr17:35382202:T:C	35382202	NA,C	NA,T	NA,1	NA,-inf	NA,inf	NA,0.972473	0.000228573	0.000470969
2	chr17:35146936:A:G	35146936	NA,G	NA,A	NA,1	NA,inf	NA,inf	NA,0.813095	0.00022856	0.000477703
2	chr17:35204638:C:T	35204638	T,T	C,C	1,1	-inf,inf	inf,inf	2.17785,0.506904	0.000228331	0.000583297
2	chr17:35412954:T:A	35412954	A,A	T,T	1,1	inf,-inf	inf,inf	1.6524,0.110596	0.000228181	0.000375633
2	chr17:35348033:TA:T	35348033	NA,T	NA,TA	NA,1	NA,-inf	NA,inf	NA,0.96163	0.000226828	0.000472765
2	chr17:35079066:T:C	35079066	NA,C	NA,T	NA,1	NA,inf	NA,inf	NA,1.08817	0.00022639	0.000469638
2	chr17:35348032:G:A	35348032	NA,A	NA,G	NA,1	NA,-inf	NA,inf	NA,0.959822	0.000225955	0.000470938
2	chr17:35208420:A:C	35208420	C,C	A,A	1,1	-inf,inf	inf,inf	2.37169,0.0961387	0.000224916	0.000572456
2	chr17:35743702:A:G	35743702	NA,G	NA,A	NA,1	NA,-inf	NA,inf	NA,0.902569	0.000224728	0.000497393
2	chr17:35358286:A:G	35358286	NA,G	NA,A	NA,1	NA,inf	NA,inf	NA,1.31509	0.000224304	0.000464044
2	chr17:35181612:A:G	35181612	G,G	A,A	1,1	inf,-inf	inf,inf	1.90078,0.0576397	0.000224262	0.00051302
2	chr17:35394085:G:A	35394085	NA,A	NA,G	NA,1	NA,inf	NA,inf	NA,1.0025	0.000224093	0.000467175
2	chr17:35390346:C:T	35390346	NA,T	NA,C	NA,1	NA,inf	NA,inf	NA,1.00044	0.00022297	0.000464812
2	chr17:35382987:A:G	35382987	NA,G	NA,A	NA,1	NA,-inf	NA,inf	NA,0.957712	0.000222805	0.000459121
2	chr17:35146299:T:C	35146299	NA,C	NA,T	NA,1	NA,inf	NA,inf	NA,0.802959	0.000222748	0.000465483
2	chr17:35573812:T:C	35573812	NA,C	NA,T	NA,1	NA,inf	NA,inf	NA,0.302609	0.000222587	0.000467941
2	chr17:35995694:A:G	35995694	NA,G	NA,A	NA,1	NA,inf	NA,inf	NA,1.10666	0.000221828	0.000454679
2	chr17:35222853:A:G	35222853	G,G	A,A	1,1	-inf,-inf	inf,inf	2.4472,0.0949233	0.000221522	0.000635475
2	chr17:35409795:G:A	35409795	A,A	G,G	1,1	inf,-inf	inf,inf	1.63905,0.0974686	0.000221086	0.00036414
2	chr17:35392318:T:C	35392318	NA,C	NA,T	NA,1	NA,-inf	NA,inf	NA,0.98617	0.000220911	0.000465676
2	chr17:35821991:T:G	35821991	NA,G	NA,T	NA,1	NA,inf	NA,inf	NA,1.24773	0.000220507	0.00042559
2	chr17:35817507:G:A	35817507	A,NA	G,NA	1,NA	inf,NA	inf,NA	1.42523,NA	0.000217916	0.000459925
2	chr17:35275891:C:T	35275891	T,NA	C,NA	1,NA	-inf,NA	inf,NA	1.13786,NA	0.000217394	0.000325592
2	chr17:35733391:T:C	35733391	NA,C	NA,T	NA,1	NA,-inf	NA,inf	NA,0.867094	0.000216359	0.000479945
2	chr17:35732574:A:G	35732574	NA,G	NA,A	NA,1	NA,-inf	NA,inf	NA,0.86308	0.000215581	0.000478273
2	chr17:35652285:G:A	35652285	NA,A	NA,G	NA,1	NA,-inf	NA,inf	NA,0.790741	0.000215578	0.000470268
2	chr17:35081318:A:G	35081318	NA,G	NA,A	NA,1	NA,inf	NA,inf	NA,1.05997	0.000214558	0.000444983
2	chr17:35458871:C:T	35458871	NA,T	NA,C	NA,1	NA,-inf	NA,inf	NA,1.03028	0.000213588	0.000444182
2	chr17:35707893:C:G	35707893	G,NA	C,NA	1,NA	inf,NA	inf,NA	1.8966,NA	0.000212365	0.000448032
2	chr17:35481588:A:T	35481588	T,NA	A,NA	1,NA	inf,NA	inf,NA	0.903449,NA	0.000212015	0.000452088
2	chr17:35089761:C:G	35089761	NA,G	NA,C	NA,1	NA,inf	NA,inf	NA,1.05314	0.000210703	0.000436901
2	chr17:35457438:T:C	35457438	NA,C	NA,T	NA,1	NA,-inf	NA,inf	NA,1.02154	0.000210455	0.000437666
2	chr17:35713524:A:G	35713524	NA,G	NA,A	NA,1	NA,inf	NA,inf	NA,0.266651	0.000210258	0.000445577
2	chr17:35715977:A:G	35715977	NA,G	NA,A	NA,1	NA,-inf	NA,inf	NA,0.774496	0.000209969	0.00045747
2	chr17:35967605:C:T	35967605	NA,T	NA,C	NA,1	NA,-inf	NA,inf	NA,1.07626	0.000208995	0.000437354
2	chr17:35288263:C:T	35288263	NA,T	NA,C	NA,1	NA,inf	NA,inf	NA,0.973121	0.000208389	0.000430208
2	chr17:35305493:C:G	35305493	NA,G	NA,C	NA,1	NA,-inf	NA,inf	NA,0.977409	0.000207468	0.000432431
2	chr17:35553887:G:A	35553887	NA,A	NA,G	NA,1	NA,inf	NA,inf	NA,0.281289	0.000205633	0.000432427
2	chr17:35100243:C:T	35100243	NA,T	NA,C	NA,1	NA,-inf	NA,inf	NA,0.995541	0.000204668	0.00042389
2	chr17:35290100:A:G	35290100	NA,G	NA,A	NA,1	NA,-inf	NA,inf	NA,0.966918	0.000203833	0.000424862
2	chr17:35263894:T:G	35263894	NA,G	NA,T	NA,1	NA,inf	NA,inf	NA,0.923543	0.000203684	0.000424032
2	chr17:35192316:T:C	35192316	NA,C	NA,T	NA,1	NA,inf	NA,inf	NA,1.03017	0.000203036	0.000420578
2	chr17:35920505:A:G	35920505	G,G	A,A	1,1	inf,inf	inf,inf	0.441407,1.87204	0.000202718	0.000349416
2	chr17:35968427:A:G	35968427	NA,G	NA,A	NA,1	NA,-inf	NA,inf	NA,1.18269	0.000200882	0.000419493
2	chr17:35064203:A:T	35064203	NA,T	NA,A	NA,1	NA,-inf	NA,inf	NA,1.03155	0.000200665	0.000417682
2	chr17:35290987:T:C	35290987	NA,C	NA,T	NA,1	NA,-inf	NA,inf	NA,0.958643	0.000200207	0.00041725
2	chr17:35169953:G:C	35169953	NA,C	NA,G	NA,1	NA,inf	NA,inf	NA,0.881789	0.00020015	0.000409696
2	chr17:35322964:T:C	35322964	NA,C	NA,T	NA,1	NA,-inf	NA,inf	NA,0.975213	0.000199863	0.000416379
2	chr17:35450452:A:T	35450452	NA,T	NA,A	NA,1	NA,inf	NA,inf	NA,0.875809	0.000199754	0.000411779
2	chr17:35323549:T:G	35323549	NA,G	NA,T	NA,1	NA,-inf	NA,inf	NA,0.97117	0.000198464	0.000413463
2	chr17:35746101:C:T	35746101	NA,T	NA,C	NA,1	NA,-inf	NA,inf	NA,1.75919	0.000198438	0.000407065
2	chr17:35891863:C:T	35891863	NA,T	NA,C	NA,1	NA,inf	NA,inf	NA,1.35196	0.000198086	0.00041597
2	chr17:35235516:T:G	35235516	NA,G	NA,T	NA,1	NA,inf	NA,inf	NA,0.904228	0.000197967	0.000413831
2	chr17:35170312:A:G	35170312	G,G	A,A	1,1	inf,-inf	inf,inf	1.95607,0.0519853	0.000197752	0.000476989
2	chr17:35725494:C:T	35725494	T,T	C,C	1,1	inf,-inf	inf,inf	4.45217,0.285248	0.000197715	0.000436521
2	chr17:35704929:G:C	35704929	NA,C	NA,G	NA,1	NA,-inf	NA,inf	NA,0.743794	0.000197064	0.000428992
2	chr17:35402527:C:A	35402527	NA,A	NA,C	NA,1	NA,-inf	NA,inf	NA,0.823385	0.000196776	0.000405884
2	chr17:35240625:A:T	35240625	T,T	A,A	1,1	-inf,-inf	inf,inf	2.16944,0.472784	0.000196755	0.000544161
2	chr17:35265472:G:C	35265472	NA,C	NA,G	NA,1	NA,-inf	NA,inf	NA,1.03553	0.000196425	0.000408442
2	chr17:35264527:T:C	35264527	NA,C	NA,T	NA,1	NA,-inf	NA,inf	NA,1.03553	0.000196425	0.000408442
2	chr17:35803062:A:G	35803062	NA,G	NA,A	NA,1	NA,inf	NA,inf	NA,1.17604	0.000196157	0.000379558
2	chr17:35583418:C:T	35583418	NA,T	NA,C	NA,1	NA,-inf	NA,inf	NA,0.379994	0.000196134	0.000394816
2	chr17:35402333:C:A	35402333	NA,A	NA,C	NA,1	NA,-inf	NA,inf	NA,0.819001	0.000195202	0.000402647
2	chr17:35456445:G:A	35456445	A,A	G,G	1,1	-inf,-inf	inf,inf	2.16731,0.185968	0.000194982	0.000502616
2	chr17:35941807:A:G	35941807	NA,G	NA,A	NA,1	NA,inf	NA,inf	NA,1.16479	0.000194885	0.000400493
2	chr17:35709786:CTCCCGATGTGCCTATTGACATTTCTCTCT:C	35709786	NA,C	NA,CTCCCGATGTGCCTATTGACATTTCTCTCT	NA,1	NA,inf	NA,inf	NA,1.47445	0.000194842	0.000412647
2	chr17:35204784:C:T	35204784	T,T	C,C	1,1	-inf,inf	inf,inf	2.29606,0.0812259	0.000194012	0.000491517
2	chr17:35697133:A:G	35697133	NA,G	NA,A	NA,1	NA,inf	NA,inf	NA,1.27698	0.00019373	0.000408073
2	chr17:35645170:A:C	35645170	C,C	A,A	1,1	-inf,-inf	inf,inf	0.165428,0.119657	0.000193676	0.000365612
2	chr17:35688929:A:G	35688929	NA,G	NA,A	NA,1	NA,-inf	NA,inf	NA,0.73153	0.000193442	0.000421333
2	chr17:35139387:T:C	35139387	NA,C	NA,T	NA,1	NA,-inf	NA,inf	NA,1.01064	0.000192959	0.000399965
2	chr17:35310987:C:T	35310987	NA,T	NA,C	NA,1	NA,-inf	NA,inf	NA,1.00184	0.00019289	0.000401324
2	chr17:35320698:C:T	35320698	NA,T	NA,C	NA,1	NA,-inf	NA,inf	NA,0.953343	0.000192768	0.000401542
2	chr17:35469286:TA:T	35469286	T,NA	TA,NA	1,NA	inf,NA	inf,NA	1.39239,NA	0.000192314	0.000412223
2	chr17:35244845:G:A	35244845	NA,A	NA,G	NA,1	NA,inf	NA,inf	NA,0.866197	0.000191549	0.000397999
2	chr17:35116685:G:A	35116685	NA,A	NA,G	NA,1	NA,inf	NA,inf	NA,1.04105	0.000191303	0.000392567
2	chr17:35060369:T:TTAA	35060369	NA,TTAA	NA,T	NA,1	NA,-inf	NA,inf	NA,0.890796	0.000190934	0.000396496
2	chr17:35611878:T:C	35611878	NA,C	NA,T	NA,1	NA,inf	NA,inf	NA,1.4579	0.00019078	0.000404132
2	chr17:35158350:T:C	35158350	C,NA	T,NA	1,NA	inf,NA	inf,NA	0.801624,NA	0.000190311	0.00035881
2	chr17:35066949:A:G	35066949	NA,G	NA,A	NA,1	NA,-inf	NA,inf	NA,0.888857	0.000190276	0.000395129
2	chr17:35336601:C:T	35336601	NA,T	NA,C	NA,1	NA,-inf	NA,inf	NA,0.947086	0.000190263	0.000396412
2	chr17:35373599:T:G	35373599	NA,G	NA,T	NA,1	NA,-inf	NA,inf	NA,1.33907	0.000190014	0.000394216
2	chr17:35301078:G:A	35301078	NA,A	NA,G	NA,1	NA,-inf	NA,inf	NA,0.992438	0.000189989	0.000395292
2	chr17:35233924:T:G	35233924	G,NA	T,NA	1,NA	inf,NA	inf,NA	1.2448,NA	0.000189897	0.000437168
2	chr17:35293618:A:G	35293618	NA,G	NA,A	NA,1	NA,-inf	NA,inf	NA,0.992106	0.000189869	0.000395048
2	chr17:35287950:C:T	35287950	NA,T	NA,C	NA,1	NA,-inf	NA,inf	NA,1.02213	0.000189153	0.000393827
2	chr17:35839531:G:A	35839531	A,NA	G,NA	1,NA	inf,NA	inf,NA	1.83295,NA	0.00018853	0.000410018
2	chr17:35720454:A:T	35720454	NA,T	NA,A	NA,1	NA,-inf	NA,inf	NA,0.789802	0.000188405	0.000416508
2	chr17:35730273:C:T	35730273	NA,T	NA,C	NA,1	NA,-inf	NA,inf	NA,0.78964	0.00018824	0.000416274
2	chr17:35519055:G:A	35519055	NA,A	NA,G	NA,1	NA,inf	NA,inf	NA,0.55182	0.000188204	0.000393653
2	chr17:35967049:G:A	35967049	NA,A	NA,G	NA,1	NA,-inf	NA,inf	NA,1.27941	0.000187905	0.000391169
2	chr17:35302845:A:G	35302845	NA,G	NA,A	NA,1	NA,-inf	NA,inf	NA,0.986336	0.000187867	0.000390854
2	chr17:35238820:T:C	35238820	C,C	T,T	1,1	-inf,-inf	inf,inf	2.13776,0.480699	0.000187633	0.000517685
2	chr17:35205842:C:T	35205842	NA,T	NA,C	NA,1	NA,inf	NA,inf	NA,1.07185	0.000186558	0.000384609
2	chr17:35317536:C:A	35317536	NA,A	NA,C	NA,1	NA,-inf	NA,inf	NA,0.937102	0.000186361	0.000388283
2	chr17:35306560:A:T	35306560	T,NA	A,NA	1,NA	-inf,NA	inf,NA	0.843803,NA	0.000186056	0.000358065
2	chr17:35523824:C:G	35523824	NA,G	NA,C	NA,1	NA,inf	NA,inf	NA,0.793505	0.000186033	0.000399065
2	chr17:35211614:G:A	35211614	NA,A	NA,G	NA,1	NA,inf	NA,inf	NA,1.06838	0.000185702	0.000382899
2	chr17:35548243:T:A	35548243	A,A	T,T	1,1	-inf,-inf	inf,inf	1.89174,1.12979	0.000185242	0.000972922
2	chr17:35139053:C:T	35139053	NA,T	NA,C	NA,1	NA,inf	NA,inf	NA,0.793577	0.000184362	0.000382945
2	chr17:35443420:G:A	35443420	A,NA	G,NA	1,NA	-inf,NA	inf,NA	1.06115,NA	0.000184356	0.000370681
2	chr17:35321456:G:A	35321456	NA,A	NA,G	NA,1	NA,-inf	NA,inf	NA,0.924935	0.0001832	0.000381591
2	chr17:35775525:C:T	35775525	NA,T	NA,C	NA,1	NA,inf	NA,inf	NA,0.709719	0.000182965	0.000377362
2	chr17:35530589:A:G	35530589	NA,G	NA,A	NA,1	NA,inf	NA,inf	NA,0.783596	0.000182327	0.000390974
2	chr17:35540095:T:C	35540095	C,C	T,T	1,1	-inf,-inf	inf,inf	5.40476,1.41088	0.000181943	0.000364289
2	chr17:35336511:C:T	35336511	NA,T	NA,C	NA,1	NA,-inf	NA,inf	NA,0.920229	0.00018192	0.000378951
2	chr17:35134728:T:C	35134728	NA,C	NA,T	NA,1	NA,inf	NA,inf	NA,0.793137	0.00018168	0.000376861
2	chr17:35330590:T:G	35330590	G,NA	T,NA	1,NA	-inf,NA	inf,NA	0.812542,NA	0.000181517	0.000365814
2	chr17:35201126:T:C	35201126	NA,C	NA,T	NA,1	NA,inf	NA,inf	NA,1.05118	0.000180794	0.000372797
2	chr17:35560074:T:C	35560074	NA,C	NA,T	NA,1	NA,-inf	NA,inf	NA,0.769855	0.000180513	0.000398898
2	chr17:35510670:C:T	35510670	NA,T	NA,C	NA,1	NA,inf	NA,inf	NA,1.148	0.000180255	0.000351762
2	chr17:35225325:TC:T	35225325	NA,T	NA,TC	NA,1	NA,inf	NA,inf	NA,0.82406	0.000180122	0.000371266
2	chr17:35219125:GC:G	35219125	NA,G	NA,GC	NA,1	NA,inf	NA,inf	NA,0.822983	0.000179781	0.000370567
2	chr17:35202527:A:G	35202527	NA,G	NA,A	NA,1	NA,inf	NA,inf	NA,1.04861	0.000179767	0.000370672
2	chr17:35197140:G:A	35197140	NA,A	NA,G	NA,1	NA,inf	NA,inf	NA,1.04798	0.000179616	0.000370365
2	chr17:36049428:C:T	36049428	NA,T	NA,C	NA,1	NA,-inf	NA,inf	NA,1.08139	0.000179546	0.0003751
2	chr17:35199275:C:T	35199275	NA,T	NA,C	NA,1	NA,inf	NA,inf	NA,0.817611	0.000179495	0.00037001
2	chr17:35323713:G:A	35323713	NA,A	NA,G	NA,1	NA,-inf	NA,inf	NA,0.912511	0.000179293	0.000373389
2	chr17:35300632:A:T	35300632	NA,T	NA,A	NA,1	NA,-inf	NA,inf	NA,0.957473	0.000178966	0.000372326
2	chr17:35222520:C:T	35222520	NA,T	NA,C	NA,1	NA,inf	NA,inf	NA,0.818517	0.000178578	0.000368119
2	chr17:35212161:C:A	35212161	NA,A	NA,C	NA,1	NA,inf	NA,inf	NA,0.813829	0.000178518	0.000367982
2	chr17:35448585:T:TG	35448585	TG,TG	T,T	1,1	inf,-inf	inf,inf	1.54403,0.890964	0.000178374	0.000376061
2	chr17:35212192:A:G	35212192	NA,G	NA,A	NA,1	NA,inf	NA,inf	NA,0.812515	0.000178104	0.000367132
2	chr17:35204197:C:T	35204197	NA,T	NA,C	NA,1	NA,inf	NA,inf	NA,0.812515	0.000178104	0.000367132
2	chr17:35199948:G:A	35199948	NA,A	NA,G	NA,1	NA,inf	NA,inf	NA,0.812515	0.000178104	0.000367132
2	chr17:35206999:T:C	35206999	NA,C	NA,T	NA,1	NA,inf	NA,inf	NA,0.812005	0.000177979	0.000366877
2	chr17:35207134:A:G	35207134	NA,G	NA,A	NA,1	NA,inf	NA,inf	NA,0.811979	0.000177937	0.000366789
2	chr17:35199897:G:A	35199897	NA,A	NA,G	NA,1	NA,inf	NA,inf	NA,0.812728	0.0001779	0.000366731
2	chr17:35206091:T:C	35206091	NA,C	NA,T	NA,1	NA,inf	NA,inf	NA,0.810645	0.000177523	0.000365938
2	chr17:35237945:G:A	35237945	NA,A	NA,G	NA,1	NA,inf	NA,inf	NA,0.822148	0.000177439	0.000365711
2	chr17:35210181:A:G	35210181	NA,G	NA,A	NA,1	NA,inf	NA,inf	NA,0.809562	0.000177157	0.000365185
2	chr17:35875175:A:G	35875175	NA,G	NA,A	NA,1	NA,-inf	NA,inf	NA,0.694157	0.000176505	0.000360562
2	chr17:35823971:G:A	35823971	NA,A	NA,G	NA,1	NA,inf	NA,inf	NA,1.27489	0.000175677	0.000368306
2	chr17:35207936:A:G	35207936	NA,G	NA,A	NA,1	NA,inf	NA,inf	NA,1.03235	0.000175131	0.000361134
2	chr17:35242343:AAC:A	35242343	NA,A	NA,AAC	NA,1	NA,inf	NA,inf	NA,0.81377	0.000175044	0.00036081
2	chr17:35605129:C:T	35605129	NA,T	NA,C	NA,1	NA,inf	NA,inf	NA,1.39504	0.000174783	0.000369903
2	chr17:35729743:T:G	35729743	NA,G	NA,T	NA,1	NA,-inf	NA,inf	NA,0.747827	0.000174554	0.000385242
2	chr17:35795321:G:A	35795321	NA,A	NA,G	NA,1	NA,inf	NA,inf	NA,1.04239	0.000174474	0.000368627
2	chr17:35640251:T:A	35640251	NA,A	NA,T	NA,1	NA,inf	NA,inf	NA,1.30509	0.000173942	0.000363809
2	chr17:35102530:T:C	35102530	NA,C	NA,T	NA,1	NA,-inf	NA,inf	NA,0.832412	0.000173889	0.000360892
2	chr17:35101231:G:A	35101231	NA,A	NA,G	NA,1	NA,-inf	NA,inf	NA,0.832498	0.000173888	0.00036089
2	chr17:35193644:C:T	35193644	NA,T	NA,C	NA,1	NA,inf	NA,inf	NA,1.03033	0.000173845	0.00035858
2	chr17:35670931:G:A	35670931	NA,A	NA,G	NA,1	NA,-inf	NA,inf	NA,0.74743	0.00017366	0.00038311
2	chr17:35149370:G:A	35149370	A,A	G,G	1,1	-inf,-inf	inf,inf	1.87544,0.346442	0.000173402	0.000445564
2	chr17:35649601:G:A	35649601	NA,A	NA,G	NA,1	NA,-inf	NA,inf	NA,0.746497	0.000173376	0.000382475
2	chr17:35237995:A:G	35237995	NA,G	NA,A	NA,1	NA,inf	NA,inf	NA,0.808591	0.000173171	0.000356937
2	chr17:35098392:G:A	35098392	NA,A	NA,G	NA,1	NA,-inf	NA,inf	NA,0.829641	0.000173075	0.000359216
2	chr17:35227356:G:A	35227356	NA,A	NA,G	NA,1	NA,inf	NA,inf	NA,0.799963	0.000172818	0.000356261
2	chr17:35967353:T:C	35967353	NA,C	NA,T	NA,1	NA,-inf	NA,inf	NA,0.949221	0.000172673	0.000361532
2	chr17:35199651:G:A	35199651	NA,A	NA,G	NA,1	NA,inf	NA,inf	NA,0.796039	0.000172527	0.000355549
2	chr17:36038605:A:G	36038605	NA,G	NA,A	NA,1	NA,inf	NA,inf	NA,0.940259	0.000172332	0.000357974
2	chr17:35607719:T:G	35607719	NA,G	NA,T	NA,1	NA,-inf	NA,inf	NA,0.743015	0.000172207	0.000379866
2	chr17:36040847:T:G	36040847	NA,G	NA,T	NA,1	NA,-inf	NA,inf	NA,0.838072	0.000172096	0.000362503
2	chr17:36006765:C:T	36006765	NA,T	NA,C	NA,1	NA,-inf	NA,inf	NA,1.03667	0.000172034	0.000354643
2	chr17:35612810:G:A	35612810	NA,A	NA,G	NA,1	NA,-inf	NA,inf	NA,0.742476	0.000172015	0.000379437
2	chr17:35217002:A:G	35217002	NA,G	NA,A	NA,1	NA,inf	NA,inf	NA,0.795887	0.000171886	0.000354381
2	chr17:35620346:G:T	35620346	NA,T	NA,G	NA,1	NA,-inf	NA,inf	NA,0.741246	0.000171638	0.000378576
2	chr17:35529582:A:T	35529582	NA,T	NA,A	NA,1	NA,inf	NA,inf	NA,0.748708	0.000171527	0.000367544
2	chr17:35326173:GT:G	35326173	NA,G	NA,GT	NA,1	NA,-inf	NA,inf	NA,0.887733	0.000171407	0.000357086
2	chr17:35707333:A:G	35707333	NA,G	NA,A	NA,1	NA,-inf	NA,inf	NA,0.739609	0.000171399	0.000378114
2	chr17:35645548:G:C	35645548	C,C	G,G	1,1	-inf,inf	inf,inf	4.39057,0.320741	0.000171238	0.000387301
2	chr17:35520789:C:T	35520789	T,T	C,C	1,1	inf,inf	inf,inf	4.22691,1.21176	0.000170641	0.000353841
2	chr17:35160600:G:A	35160600	A,NA	G,NA	1,NA	-inf,NA	inf,NA	1.38714,NA	0.000170229	0.000396485
2	chr17:35342025:CA:C	35342025	NA,C	NA,CA	NA,1	NA,-inf	NA,inf	NA,0.883546	0.000170209	0.000354582
2	chr17:35341677:A:G	35341677	NA,G	NA,A	NA,1	NA,-inf	NA,inf	NA,0.88344	0.000170171	0.000354503
2	chr17:35642817:C:T	35642817	T,T	C,C	1,1	-inf,inf	inf,inf	4.40478,0.308987	0.000169626	0.000383864
2	chr17:35110834:C:T	35110834	NA,T	NA,C	NA,1	NA,inf	NA,inf	NA,0.83296	0.000169409	0.000354659
2	chr17:35931003:A:C	35931003	C,C	A,A	1,1	inf,inf	inf,inf	0.542934,0.865997	0.000168995	0.000275571
2	chr17:35900114:C:T	35900114	NA,T	NA,C	NA,1	NA,-inf	NA,inf	NA,0.743308	0.000168971	0.000350454
2	chr17:35355715:C:T	35355715	T,NA	C,NA	1,NA	inf,NA	inf,NA	1.20177,NA	0.000168594	0.000366939
2	chr17:35517149:T:C	35517149	NA,C	NA,T	NA,1	NA,-inf	NA,inf	NA,0.675784	0.000168212	0.000343154
2	chr17:35456092:GA:G	35456092	NA,G	NA,GA	NA,1	NA,-inf	NA,inf	NA,0.873876	0.000168187	0.000348208
2	chr17:35522627:A:G	35522627	G,G	A,A	1,1	inf,inf	inf,inf	4.25101,1.13216	0.000167735	0.00034883
2	chr17:35456090:C:T	35456090	NA,T	NA,C	NA,1	NA,-inf	NA,inf	NA,0.87149	0.000167524	0.000346838
2	chr17:35200725:G:T	35200725	NA,T	NA,G	NA,1	NA,inf	NA,inf	NA,0.776839	0.000167498	0.000345359
2	chr17:35836561:G:A	35836561	A,A	G,G	1,1	-inf,inf	inf,inf	0.0605291,0.900209	0.000167373	0.000273472
2	chr17:35870139:T:G	35870139	G,NA	T,NA	1,NA	inf,NA	inf,NA	1.41952,NA	0.000166368	0.000348121
2	chr17:35397439:T:G	35397439	G,NA	T,NA	1,NA	-inf,NA	inf,NA	1.46911,NA	0.000166082	0.00044397
2	chr17:35199006:G:A	35199006	NA,A	NA,G	NA,1	NA,inf	NA,inf	NA,0.774427	0.000165474	0.000341121
2	chr17:35248069:C:G	35248069	NA,G	NA,C	NA,1	NA,inf	NA,inf	NA,0.850972	0.000165198	0.000340513
2	chr17:35526059:T:C	35526059	NA,C	NA,T	NA,1	NA,inf	NA,inf	NA,0.728278	0.000165175	0.000353721
2	chr17:35666133:G:A	35666133	A,A	G,G	1,1	-inf,inf	inf,inf	4.53787,0.233428	0.000164749	0.000372917
2	chr17:35343152:G:C	35343152	NA,C	NA,G	NA,1	NA,-inf	NA,inf	NA,0.863954	0.000164639	0.000342952
2	chr17:35171784:A:G	35171784	G,NA	A,NA	1,NA	inf,NA	inf,NA	0.737577,NA	0.000164567	0.000311839
2	chr17:35369377:G:A	35369377	NA,A	NA,G	NA,1	NA,inf	NA,inf	NA,0.997494	0.000164409	0.000335701
2	chr17:35278610:G:A	35278610	A,NA	G,NA	1,NA	-inf,NA	inf,NA	0.985313,NA	0.000164315	0.000330203
2	chr17:35372251:A:G	35372251	NA,G	NA,A	NA,1	NA,-inf	NA,inf	NA,1.09976	0.000164311	0.000337294
2	chr17:35505309:C:G	35505309	NA,G	NA,C	NA,1	NA,inf	NA,inf	NA,1.12966	0.000164237	0.000348275
2	chr17:35541973:G:A	35541973	NA,A	NA,G	NA,1	NA,inf	NA,inf	NA,1.44014	0.000163497	0.000345725
2	chr17:35755234:C:T	35755234	T,T	C,C	1,1	inf,inf	inf,inf	0.76372,1.95626	0.000163454	0.000329297
2	chr17:35556987:C:T	35556987	NA,T	NA,C	NA,1	NA,inf	NA,inf	NA,1.35714	0.000163355	0.00034589
2	chr17:35519689:T:G	35519689	NA,G	NA,T	NA,1	NA,inf	NA,inf	NA,0.756802	0.000163333	0.000346889
2	chr17:36006102:C:T	36006102	T,NA	C,NA	1,NA	-inf,NA	inf,NA	0.769599,NA	0.000163322	0.000213393
2	chr17:35651079:T:C	35651079	NA,C	NA,T	NA,1	NA,inf	NA,inf	NA,0.122919	0.000163127	0.000343547
2	chr17:35783923:G:T	35783923	NA,T	NA,G	NA,1	NA,inf	NA,inf	NA,0.9154	0.000163093	0.000340118
2	chr17:35391126:G:A	35391126	NA,A	NA,G	NA,1	NA,inf	NA,inf	NA,1.00789	0.000163008	0.000325611
2	chr17:35502355:A:C	35502355	NA,C	NA,A	NA,1	NA,-inf	NA,inf	NA,0.620946	0.000162896	0.00037934
2	chr17:35203045:T:G	35203045	NA,G	NA,T	NA,1	NA,inf	NA,inf	NA,0.761574	0.000162747	0.00033557
2	chr17:35935250:G:A	35935250	A,A	G,G	1,1	-inf,inf	inf,inf	1.55754,1.12143	0.000162369	0.000346687
2	chr17:35143301:C:G	35143301	NA,G	NA,C	NA,1	NA,inf	NA,inf	NA,0.889154	0.000161811	0.000335135
2	chr17:35338447:T:C	35338447	C,NA	T,NA	1,NA	inf,NA	inf,NA	1.02896,NA	0.000161032	0.000309839
2	chr17:35215712:G:A	35215712	NA,A	NA,G	NA,1	NA,inf	NA,inf	NA,0.75412	0.000160836	0.000331655
2	chr17:35735284:G:A	35735284	NA,A	NA,G	NA,1	NA,-inf	NA,inf	NA,0.704932	0.000160783	0.000353102
2	chr17:35521700:A:G	35521700	G,G	A,A	1,1	inf,inf	inf,inf	4.18643,1.19574	0.000160668	0.000333174
2	chr17:35782571:G:A	35782571	NA,A	NA,G	NA,1	NA,inf	NA,inf	NA,1.22856	0.000159933	0.000336576
2	chr17:35255762:C:T	35255762	NA,T	NA,C	NA,1	NA,-inf	NA,inf	NA,0.960312	0.000159824	0.000332075
2	chr17:35492283:G:A	35492283	A,A	G,G	1,1	-inf,-inf	inf,inf	2.05986,0.634483	0.000159505	0.000384992
2	chr17:35520321:C:T	35520321	T,T	C,C	1,1	inf,inf	inf,inf	4.14518,1.20873	0.000158696	0.000329341
2	chr17:35756225:A:C	35756225	C,NA	A,NA	1,NA	-inf,NA	inf,NA	1.71122,NA	0.000158682	0.000314739
2	chr17:35885231:G:A	35885231	NA,A	NA,G	NA,1	NA,inf	NA,inf	NA,1.21939	0.000158244	0.000331449
2	chr17:35234675:T:C	35234675	NA,C	NA,T	NA,1	NA,inf	NA,inf	NA,0.868228	0.000158078	0.000328642
2	chr17:35060609:G:A	35060609	NA,A	NA,G	NA,1	NA,-inf	NA,inf	NA,0.801978	0.000157882	0.000327597
2	chr17:35341362:A:C	35341362	C,NA	A,NA	1,NA	-inf,NA	inf,NA	0.911366,NA	0.000157289	0.000316331
2	chr17:35473942:A:T	35473942	T,NA	A,NA	1,NA	-inf,NA	inf,NA	1.11193,NA	0.000156993	0.000350155
2	chr17:36054388:G:C	36054388	NA,C	NA,G	NA,1	NA,-inf	NA,inf	NA,0.781497	0.00015659	0.000329607
2	chr17:35114079:C:T	35114079	NA,T	NA,C	NA,1	NA,inf	NA,inf	NA,0.634501	0.000156412	0.000326219
2	chr17:35712622:C:G	35712622	NA,G	NA,C	NA,1	NA,inf	NA,inf	NA,1.21417	0.000156181	0.000327272
2	chr17:35197807:G:C	35197807	NA,C	NA,G	NA,1	NA,inf	NA,inf	NA,0.737631	0.000156095	0.000321855
2	chr17:35059112:A:G	35059112	G,G	A,A	1,1	-inf,inf	inf,inf	0.274656,1.55839	0.000155688	0.000323976
2	chr17:35341842:T:G	35341842	G,NA	T,NA	1,NA	inf,NA	inf,NA	1.00732,NA	0.000154749	0.000298023
2	chr17:35478868:T:C	35478868	NA,C	NA,T	NA,1	NA,-inf	NA,inf	NA,1.34398	0.000154579	0.000317583
2	chr17:35239977:G:A	35239977	A,NA	G,NA	1,NA	inf,NA	inf,NA	1.12788,NA	0.000154398	0.000353164
2	chr17:35123320:G:T	35123320	T,NA	G,NA	1,NA	-inf,NA	inf,NA	0.848933,NA	0.000154344	0.000312198
2	chr17:35575001:A:T	35575001	NA,T	NA,A	NA,1	NA,-inf	NA,inf	NA,0.591433	0.000154294	0.000350129
2	chr17:35735919:A:G	35735919	NA,G	NA,A	NA,1	NA,inf	NA,inf	NA,0.968192	0.000154148	0.000322831
2	chr17:35579828:TAAGTG:T	35579828	T,T	TAAGTG,TAAGTG	1,1	inf,inf	inf,inf	4.9418,0.753381	0.000154094	0.000349421
2	chr17:35404469:C:T	35404469	NA,T	NA,C	NA,1	NA,inf	NA,inf	NA,0.972758	0.000154032	0.000307929
2	chr17:35951533:G:A	35951533	NA,A	NA,G	NA,1	NA,inf	NA,inf	NA,0.800725	0.00015374	0.000315478
2	chr17:35925533:A:C	35925533	C,C	A,A	1,1	inf,inf	inf,inf	0.619133,0.65446	0.000153718	0.000246749
2	chr17:35125552:G:T	35125552	NA,T	NA,G	NA,1	NA,inf	NA,inf	NA,0.921616	0.000153671	0.000315882
2	chr17:36049933:A:T	36049933	NA,T	NA,A	NA,1	NA,inf	NA,inf	NA,0.815959	0.000153502	0.000317141
2	chr17:36000820:G:A	36000820	NA,A	NA,G	NA,1	NA,-inf	NA,inf	NA,0.66409	0.000153493	0.000319208
2	chr17:35540327:G:A	35540327	A,A	G,G	1,1	-inf,-inf	inf,inf	5.22112,1.58781	0.000153469	0.00030584
2	chr17:35799800:T:C	35799800	NA,C	NA,T	NA,1	NA,inf	NA,inf	NA,0.955987	0.000153336	0.000323572
2	chr17:35092456:C:A	35092456	NA,A	NA,C	NA,1	NA,-inf	NA,inf	NA,0.7564	0.000152974	0.000317453
2	chr17:35343790:C:T	35343790	T,NA	C,NA	1,NA	inf,NA	inf,NA	0.999635,NA	0.000152662	0.0002941
2	chr17:35566189:T:C	35566189	C,C	T,T	1,1	inf,inf	inf,inf	5.00627,0.346067	0.000152641	0.000347863
2	chr17:35503409:C:T	35503409	NA,T	NA,C	NA,1	NA,inf	NA,inf	NA,1.08011	0.000152624	0.000323403
2	chr17:35474741:C:T	35474741	T,NA	C,NA	1,NA	-inf,NA	inf,NA	1.37312,NA	0.000152426	0.000313074
2	chr17:35366172:T:C	35366172	NA,C	NA,T	NA,1	NA,-inf	NA,inf	NA,0.911383	0.00015237	0.000317509
2	chr17:35339018:A:G	35339018	NA,G	NA,A	NA,1	NA,-inf	NA,inf	NA,0.816114	0.000152242	0.000317045
2	chr17:35095753:C:T	35095753	T,T	C,C	1,1	-inf,-inf	inf,inf	0.165606,2.04234	0.000152203	0.00032331
2	chr17:35632485:T:G	35632485	NA,G	NA,T	NA,1	NA,inf	NA,inf	NA,0.0932737	0.000152199	0.000320687
2	chr17:35508374:T:C	35508374	NA,C	NA,T	NA,1	NA,inf	NA,inf	NA,0.510622	0.000150341	0.000313448
2	chr17:35108931:A:G	35108931	NA,G	NA,A	NA,1	NA,inf	NA,inf	NA,0.611297	0.000150125	0.000313064
2	chr17:35110578:TGTATAAG:T	35110578	NA,T	NA,TGTATAAG	NA,1	NA,inf	NA,inf	NA,0.611867	0.000150094	0.000312984
2	chr17:35840480:C:T	35840480	NA,T	NA,C	NA,1	NA,inf	NA,inf	NA,0.987331	0.000149977	0.000292203
2	chr17:35929870:C:T	35929870	T,NA	C,NA	1,NA	inf,NA	inf,NA	1.33687,NA	0.000149899	0.000313139
2	chr17:35828563:T:C	35828563	NA,C	NA,T	NA,1	NA,-inf	NA,inf	NA,0.741547	0.000149826	0.000310918
2	chr17:35109688:A:T	35109688	NA,T	NA,A	NA,1	NA,inf	NA,inf	NA,0.610573	0.000149737	0.000312238
2	chr17:35617298:C:T	35617298	NA,T	NA,C	NA,1	NA,-inf	NA,inf	NA,0.685348	0.000149684	0.000328459
2	chr17:35452484:G:A	35452484	A,A	G,G	1,1	-inf,inf	inf,inf	1.91514,0.327834	0.000149587	0.000382057
2	chr17:35523685:T:C	35523685	NA,C	NA,T	NA,1	NA,-inf	NA,inf	NA,0.70369	0.000149586	0.000328691
2	chr17:35568945:A:G	35568945	NA,G	NA,A	NA,1	NA,inf	NA,inf	NA,0.0791782	0.000149497	0.000315009
2	chr17:35595130:G:A	35595130	A,A	G,G	1,1	-inf,-inf	inf,inf	4.90814,0.754489	0.000148448	0.000336709
2	chr17:35817514:A:G	35817514	NA,G	NA,A	NA,1	NA,-inf	NA,inf	NA,0.735328	0.000148198	0.000307536
2	chr17:35457648:C:T	35457648	NA,T	NA,C	NA,1	NA,inf	NA,inf	NA,0.925067	0.000148136	0.000309875
2	chr17:35451629:C:T	35451629	NA,T	NA,C	NA,1	NA,inf	NA,inf	NA,0.925067	0.000148136	0.000309875
2	chr17:35111892:T:C	35111892	NA,C	NA,T	NA,1	NA,inf	NA,inf	NA,0.61076	0.000148041	0.00030881
2	chr17:35950801:T:C	35950801	NA,C	NA,T	NA,1	NA,inf	NA,inf	NA,0.676143	0.000147964	0.000308478
2	chr17:35408535:C:T	35408535	NA,T	NA,C	NA,1	NA,inf	NA,inf	NA,0.503825	0.000147238	0.000305818
2	chr17:36013602:G:T	36013602	NA,T	NA,G	NA,1	NA,inf	NA,inf	NA,0.623086	0.000147033	0.000303514
2	chr17:35453646:C:T	35453646	T,NA	C,NA	1,NA	inf,NA	inf,NA	0.914026,NA	0.000147017	0.000285695
2	chr17:35169108:C:T	35169108	T,T	C,C	1,1	-inf,-inf	inf,inf	1.74224,0.394128	0.000146881	0.000371691
2	chr17:35965118:T:C	35965118	NA,C	NA,T	NA,1	NA,-inf	NA,inf	NA,0.981757	0.000146842	0.000306986
2	chr17:35647151:C:T	35647151	T,T	C,C	1,1	-inf,inf	inf,inf	4.42696,0.238844	0.00014682	0.000331994
2	chr17:35406414:T:C	35406414	NA,C	NA,T	NA,1	NA,inf	NA,inf	NA,0.897421	0.000146789	0.000298802
2	chr17:35511111:A:G	35511111	NA,G	NA,A	NA,1	NA,inf	NA,inf	NA,0.615724	0.00014678	0.000311819
2	chr17:35932290:G:A	35932290	NA,A	NA,G	NA,1	NA,-inf	NA,inf	NA,1.04379	0.000146648	0.000306634
2	chr17:35857449:A:T	35857449	NA,T	NA,A	NA,1	NA,-inf	NA,inf	NA,0.729628	0.000146459	0.000303984
2	chr17:35816034:C:T	35816034	NA,T	NA,C	NA,1	NA,-inf	NA,inf	NA,0.727724	0.000146416	0.000303829
2	chr17:35576867:A:G	35576867	G,G	A,A	1,1	inf,inf	inf,inf	4.96986,0.259908	0.000146247	0.000332228
2	chr17:35061664:T:C	35061664	NA,C	NA,T	NA,1	NA,-inf	NA,inf	NA,0.757583	0.000146174	0.000303277
2	chr17:35109591:T:G	35109591	NA,G	NA,T	NA,1	NA,inf	NA,inf	NA,0.597621	0.000146136	0.000304703
2	chr17:35601641:G:A	35601641	NA,A	NA,G	NA,1	NA,inf	NA,inf	NA,0.083631	0.000145654	0.000306806
2	chr17:35495341:G:A	35495341	NA,A	NA,G	NA,1	NA,inf	NA,inf	NA,0.587043	0.000145495	0.000302811
2	chr17:35232383:C:T	35232383	NA,T	NA,C	NA,1	NA,inf	NA,inf	NA,0.885	0.000145137	0.000298817
2	chr17:35716566:A:T	35716566	NA,T	NA,A	NA,1	NA,inf	NA,inf	NA,1.45218	0.000144942	0.000307764
2	chr17:35473704:T:C	35473704	NA,C	NA,T	NA,1	NA,-inf	NA,inf	NA,1.29486	0.000144874	0.000297729
2	chr17:35726737:C:T	35726737	T,T	C,C	1,1	-inf,-inf	inf,inf	0.231386,0.062751	0.000144871	0.000276712
2	chr17:35722764:A:G	35722764	G,G	A,A	1,1	-inf,-inf	inf,inf	0.22352,0.0719236	0.00014476	0.000276439
2	chr17:36051572:T:C	36051572	NA,C	NA,T	NA,1	NA,-inf	NA,inf	NA,0.945349	0.000144621	0.000301891
2	chr17:35690406:G:C	35690406	NA,C	NA,G	NA,1	NA,inf	NA,inf	NA,0.0857434	0.000144571	0.000304186
2	chr17:35387543:G:A	35387543	NA,A	NA,G	NA,1	NA,-inf	NA,inf	NA,1.08276	0.0001443	0.00029904
2	chr17:35093616:C:A	35093616	NA,A	NA,C	NA,1	NA,inf	NA,inf	NA,0.868154	0.000143605	0.000295069
2	chr17:35399709:C:T	35399709	NA,T	NA,C	NA,1	NA,inf	NA,inf	NA,0.927781	0.000143561	0.000287318
2	chr17:35725855:T:G	35725855	G,G	T,T	1,1	-inf,-inf	inf,inf	0.209264,0.0938503	0.000143467	0.000273787
2	chr17:36047222:A:G	36047222	NA,G	NA,A	NA,1	NA,-inf	NA,inf	NA,0.940335	0.000143429	0.000299351
2	chr17:35728688:G:A	35728688	NA,A	NA,G	NA,1	NA,inf	NA,inf	NA,0.0848778	0.000143178	0.00030123
2	chr17:35943401:A:C	35943401	C,C	A,A	1,1	-inf,-inf	inf,inf	0.643568,0.474808	0.000143027	0.000245513
2	chr17:35155212:A:G	35155212	NA,G	NA,A	NA,1	NA,-inf	NA,inf	NA,0.707542	0.000142471	0.000295363
2	chr17:35711629:C:T	35711629	NA,T	NA,C	NA,1	NA,inf	NA,inf	NA,1.44451	0.000142451	0.000302396
2	chr17:35438937:T:C	35438937	NA,C	NA,T	NA,1	NA,inf	NA,inf	NA,0.692506	0.000142442	0.000295765
2	chr17:35116646:C:T	35116646	NA,T	NA,C	NA,1	NA,inf	NA,inf	NA,0.571068	0.000141907	0.000295519
2	chr17:35584121:C:T	35584121	NA,T	NA,C	NA,1	NA,inf	NA,inf	NA,0.0694153	0.00014172	0.000298426
2	chr17:35397907:C:T	35397907	NA,T	NA,C	NA,1	NA,inf	NA,inf	NA,0.917533	0.000141625	0.000283617
2	chr17:35726542:G:T	35726542	NA,T	NA,G	NA,1	NA,inf	NA,inf	NA,1.43759	0.000141314	0.000299997
2	chr17:36062643:T:C	36062643	NA,C	NA,T	NA,1	NA,-inf	NA,inf	NA,0.766187	0.000141211	0.000295639
2	chr17:35875770:C:A	35875770	NA,A	NA,C	NA,1	NA,inf	NA,inf	NA,0.944094	0.000141065	0.000275405
2	chr17:35689183:G:A	35689183	NA,A	NA,G	NA,1	NA,-inf	NA,inf	NA,2.07506	0.000140952	0.000287087
2	chr17:35698083:T:G	35698083	NA,G	NA,T	NA,1	NA,inf	NA,inf	NA,0.0764347	0.000140928	0.00029652
2	chr17:35109025:C:T	35109025	NA,T	NA,C	NA,1	NA,-inf	NA,inf	NA,0.708466	0.000140906	0.000292284
2	chr17:35075337:A:G	35075337	NA,G	NA,A	NA,1	NA,-inf	NA,inf	NA,0.781407	0.000140826	0.000292698
2	chr17:35706803:A:G	35706803	G,G	A,A	1,1	-inf,-inf	inf,inf	0.235353,0.0367554	0.000140763	0.000268826
2	chr17:35878741:T:C	35878741	NA,C	NA,T	NA,1	NA,inf	NA,inf	NA,0.964044	0.000140625	0.000289621
2	chr17:35260500:A:G	35260500	NA,G	NA,A	NA,1	NA,inf	NA,inf	NA,0.720361	0.000140618	0.000288022
2	chr17:35174869:G:A	35174869	NA,A	NA,G	NA,1	NA,-inf	NA,inf	NA,0.699151	0.000140525	0.000291389
2	chr17:36051270:A:G	36051270	NA,G	NA,A	NA,1	NA,-inf	NA,inf	NA,0.924924	0.000139966	0.000292147
2	chr17:36053586:G:A	36053586	NA,A	NA,G	NA,1	NA,-inf	NA,inf	NA,0.926461	0.000139937	0.000292011
2	chr17:36048528:A:G	36048528	NA,G	NA,A	NA,1	NA,-inf	NA,inf	NA,0.923886	0.000139919	0.000291995
2	chr17:35666274:GAC:G	35666274	G,G	GAC,GAC	1,1	-inf,-inf	inf,inf	0.197635,0.104915	0.000139909	0.00026702
2	chr17:35461652:T:G	35461652	G,G	T,T	1,1	inf,inf	inf,inf	0.73313,1.46486	0.000139759	0.000263845
2	chr17:35726880:C:T	35726880	NA,T	NA,C	NA,1	NA,inf	NA,inf	NA,1.43054	0.000139719	0.00029655
2	chr17:35595409:C:T	35595409	T,T	C,C	1,1	-inf,-inf	inf,inf	4.90475,0.22584	0.00013968	0.000317034
2	chr17:36050050:G:GCCTTAATGGTCCA	36050050	NA,GCCTTAATGGTCCA	NA,G	NA,1	NA,-inf	NA,inf	NA,0.921785	0.000139549	0.00029126
2	chr17:35115641:G:A	35115641	NA,A	NA,G	NA,1	NA,inf	NA,inf	NA,0.56064	0.00013923	0.00028991
2	chr17:35590171:G:A	35590171	A,A	G,G	1,1	inf,inf	inf,inf	4.85178,0.758875	0.000139103	0.000315224
2	chr17:35699698:A:G	35699698	G,G	A,A	1,1	-inf,inf	inf,inf	4.28299,0.278812	0.000139092	0.000313726
2	chr17:35706871:C:T	35706871	T,T	C,C	1,1	-inf,-inf	inf,inf	0.228453,0.0473828	0.000139024	0.000265704
2	chr17:35373768:T:C	35373768	NA,C	NA,T	NA,1	NA,-inf	NA,inf	NA,1.0936	0.00013902	0.000288417
2	chr17:35801666:CCA:C	35801666	NA,C	NA,CCA	NA,1	NA,-inf	NA,inf	NA,0.687879	0.000139017	0.000288527
2	chr17:35585211:G:A	35585211	A,A	G,G	1,1	inf,inf	inf,inf	4.82664,0.768106	0.000138921	0.000314527
2	chr17:35780795:G:A	35780795	NA,A	NA,G	NA,1	NA,inf	NA,inf	NA,1.10818	0.000138846	0.000292422
2	chr17:36047098:G:A	36047098	NA,A	NA,G	NA,1	NA,-inf	NA,inf	NA,0.92079	0.000138838	0.00028966
2	chr17:35371812:G:A	35371812	NA,A	NA,G	NA,1	NA,-inf	NA,inf	NA,0.706853	0.000138829	0.00028615
2	chr17:35937542:C:T	35937542	T,T	C,C	1,1	-inf,-inf	inf,inf	0.957838,0.454473	0.000138827	0.000235898
2	chr17:35844923:G:A	35844923	NA,A	NA,G	NA,1	NA,inf	NA,inf	NA,0.693425	0.000138787	0.000279078
2	chr17:35415403:T:C	35415403	NA,C	NA,T	NA,1	NA,-inf	NA,inf	NA,0.877498	0.000138498	0.000288154
2	chr17:35721123:T:TA	35721123	TA,TA	T,T	1,1	-inf,-inf	inf,inf	0.200326,0.092266	0.000138494	0.000264558
2	chr17:35223466:G:A	35223466	NA,A	NA,G	NA,1	NA,inf	NA,inf	NA,0.86945	0.000138212	0.000284958
3	chr17:35641083:A:G	35641083	G,NA	A,NA	1,NA	-inf,NA	inf,NA	3.20124,NA	0.11738	0.117679
3	chr17:35553436:C:G	35553436	G,G	C,C	1,1	-inf,inf	inf,inf	3.37959,0.0640464	0.0751173	0.0752015
3	chr17:35553998:T:C	35553998	C,C	T,T	1,1	-inf,inf	inf,inf	3.36529,0.0619485	0.0728035	0.0728866
3	chr17:35552251:C:T	35552251	T,T	C,C	1,1	-inf,inf	inf,inf	3.33229,0.0744567	0.065097	0.0651759
3	chr17:35553672:G:A	35553672	A,A	G,G	1,1	-inf,inf	inf,inf	3.32864,0.0698034	0.0649853	0.0650643
3	chr17:35554209:C:A	35554209	A,A	C,C	1,1	-inf,inf	inf,inf	3.33652,0.0840414	0.0645833	0.0646618
3	chr17:35545238:G:A	35545238	A,A	G,G	1,1	-inf,-inf	inf,inf	2.64219,0.0712965	0.0172737	0.0173381
3	chr17:35545778:A:G	35545778	G,G	A,A	1,1	-inf,-inf	inf,inf	2.60015,0.0752403	0.0157861	0.0158477
3	chr17:35541013:A:AG	35541013	AG,AG	A,A	1,1	-inf,inf	inf,inf	2.78814,0.0350043	0.00823139	0.00827479
3	chr17:36044598:C:T	36044598	NA,T	NA,C	NA,1	NA,inf	NA,inf	NA,2.60583	0.00464843	0.00895081
3	chr17:35248204:T:G	35248204	G,G	T,T	1,1	inf,inf	inf,inf	1.39003,2.0413	0.00365607	0.00748771
3	chr17:35090555:G:A	35090555	NA,A	NA,G	NA,1	NA,inf	NA,inf	NA,2.3929	0.00301844	0.00574198
3	chr17:35463968:G:A	35463968	A,NA	G,NA	1,NA	inf,NA	inf,NA	2.33295,NA	0.00290156	0.00534568
3	chr17:35146753:T:C	35146753	C,NA	T,NA	1,NA	-inf,NA	inf,NA	2.26974,NA	0.00279321	0.00593977
3	chr17:35551349:A:G	35551349	G,G	A,A	1,1	-inf,inf	inf,inf	2.16299,0.0698562	0.00276977	0.00478007
3	chr17:35077407:C:T	35077407	NA,T	NA,C	NA,1	NA,inf	NA,inf	NA,2.3329	0.00268817	0.00511636
3	chr17:35060878:GA:G	35060878	NA,G	NA,GA	NA,1	NA,inf	NA,inf	NA,2.31619	0.00258026	0.00491173
3	chr17:35070062:G:A	35070062	NA,A	NA,G	NA,1	NA,inf	NA,inf	NA,2.30708	0.00256564	0.00488299
3	chr17:35125348:C:T	35125348	T,NA	C,NA	1,NA	-inf,NA	inf,NA	2.24901,NA	0.00254252	0.00546122
3	chr17:35063085:C:T	35063085	NA,T	NA,C	NA,1	NA,inf	NA,inf	NA,2.29422	0.00248008	0.00472133
3	chr17:35131449:G:C	35131449	C,NA	G,NA	1,NA	-inf,NA	inf,NA	2.18542,NA	0.00227183	0.00487818
3	chr17:35097182:C:A	35097182	NA,A	NA,C	NA,1	NA,inf	NA,inf	NA,2.26736	0.00227041	0.00431437
3	chr17:35083969:T:C	35083969	NA,C	NA,T	NA,1	NA,inf	NA,inf	NA,2.24131	0.00222765	0.0042428
3	chr17:35552984:C:G	35552984	G,G	C,C	1,1	-inf,inf	inf,inf	2.19516,0.0258803	0.00211802	0.00367527
3	chr17:35085436:T:C	35085436	NA,C	NA,T	NA,1	NA,inf	NA,inf	NA,2.12992	0.00187849	0.00357574
3	chr17:35147357:C:T	35147357	NA,T	NA,C	NA,1	NA,-inf	NA,inf	NA,2.21155	0.00180523	0.00351031
3	chr17:35150896:A:T	35150896	NA,T	NA,A	NA,1	NA,-inf	NA,inf	NA,2.21028	0.00180127	0.00350265
3	chr17:35101140:T:C	35101140	NA,C	NA,T	NA,1	NA,inf	NA,inf	NA,2.08315	0.00166261	0.00316184
3	chr17:35547293:T:A	35547293	A,A	T,T	1,1	-inf,inf	inf,inf	1.96557,0.75388	0.00164516	0.00166602
3	chr17:35547350:T:A	35547350	A,A	T,T	1,1	-inf,inf	inf,inf	1.95208,0.749122	0.00158843	0.00160894
3	chr17:35537039:C:T	35537039	NA,T	NA,C	NA,1	NA,-inf	NA,inf	NA,1.90453	0.00149934	0.00294155
3	chr17:35266302:A:G	35266302	NA,G	NA,A	NA,1	NA,inf	NA,inf	NA,1.68352	0.00149776	0.00287324
3	chr17:35260400:A:G	35260400	NA,G	NA,A	NA,1	NA,inf	NA,inf	NA,1.68313	0.00149059	0.00285987
3	chr17:36037318:C:A	36037318	NA,A	NA,C	NA,1	NA,inf	NA,inf	NA,1.9735	0.00147445	0.00286596
3	chr17:35249875:T:A	35249875	A,A	T,T	1,1	inf,inf	inf,inf	1.46224,1.53996	0.00145576	0.0029579
3	chr17:36009448:A:G	36009448	NA,G	NA,A	NA,1	NA,inf	NA,inf	NA,2.07165	0.00142486	0.00279953
3	chr17:35368730:A:T	35368730	T,T	A,A	1,1	inf,inf	inf,inf	3.00662,0.099549	0.00142124	0.00312885
3	chr17:35446003:A:G	35446003	G,G	A,A	1,1	inf,inf	inf,inf	1.47553,0.427666	0.00135866	0.0036243
3	chr17:35715285:A:G	35715285	NA,G	NA,A	NA,1	NA,inf	NA,inf	NA,2.24483	0.00135166	0.00250165
3	chr17:35719015:A:G	35719015	G,NA	A,NA	1,NA	-inf,NA	inf,NA	1.47305,NA	0.00130486	0.00262687
3	chr17:35536781:C:G	35536781	NA,G	NA,C	NA,1	NA,-inf	NA,inf	NA,1.81959	0.00127039	0.00249068
3	chr17:35955460:G:A	35955460	NA,A	NA,G	NA,1	NA,inf	NA,inf	NA,1.40618	0.0012196	0.00239631
3	chr17:35214019:T:C	35214019	C,NA	T,NA	1,NA	-inf,NA	inf,NA	1.89403,NA	0.00121946	0.00258077
3	chr17:35263143:T:A	35263143	NA,A	NA,T	NA,1	NA,inf	NA,inf	NA,1.56076	0.00114929	0.00220582
3	chr17:35190603:C:T	35190603	NA,T	NA,C	NA,1	NA,inf	NA,inf	NA,1.85385	0.00114677	0.00219059
3	chr17:35926975:G:A	35926975	A,NA	G,NA	1,NA	inf,NA	inf,NA	2.03713,NA	0.00111187	0.00236813
3	chr17:35225256:T:C	35225256	C,NA	T,NA	1,NA	-inf,NA	inf,NA	1.83888,NA	0.00108232	0.00229835
3	chr17:35282785:T:G	35282785	G,NA	T,NA	1,NA	inf,NA	inf,NA	1.65171,NA	0.00105481	0.00196524
3	chr17:35187666:T:C	35187666	NA,C	NA,T	NA,1	NA,-inf	NA,inf	NA,1.72892	0.00104219	0.00201057
3	chr17:35217960:C:T	35217960	T,NA	C,NA	1,NA	-inf,NA	inf,NA	1.80837,NA	0.00103483	0.00219298
3	chr17:35469241:T:C	35469241	C,C	T,T	1,1	-inf,inf	inf,inf	3.14484,0.155023	0.00103237	0.00158871
3	chr17:35445777:C:T	35445777	T,T	C,C	1,1	inf,-inf	inf,inf	1.91833,0.536224	0.0010264	0.00262795
3	chr17:35936103:C:A	35936103	NA,A	NA,C	NA,1	NA,inf	NA,inf	NA,2.07859	0.00102241	0.00199671
3	chr17:35956070:A:G	35956070	NA,G	NA,A	NA,1	NA,inf	NA,inf	NA,1.31476	0.000991557	0.00194714
3	chr17:35709856:A:T	35709856	T,NA	A,NA	1,NA	-inf,NA	inf,NA	1.34294,NA	0.000975429	0.00195459
3	chr17:35184518:C:T	35184518	T,T	C,C	1,1	-inf,inf	inf,inf	1.69496,1.63029	0.000975099	0.00158652
3	chr17:35955284:T:C	35955284	NA,C	NA,T	NA,1	NA,inf	NA,inf	NA,1.30787	0.000968417	0.00190632
3	chr17:35955315:A:G	35955315	NA,G	NA,A	NA,1	NA,inf	NA,inf	NA,1.30005	0.000951833	0.00187352
3	chr17:35148982:G:A	35148982	A,NA	G,NA	1,NA	-inf,NA	inf,NA	2.02924,NA	0.000935186	0.00150628
3	chr17:35954626:G:A	35954626	NA,A	NA,G	NA,1	NA,inf	NA,inf	NA,1.28903	0.000930044	0.00183029
3	chr17:35246149:T:A	35246149	A,A	T,T	1,1	-inf,-inf	inf,inf	2.46016,0.748973	0.000916881	0.00140575
3	chr17:35106830:G:T	35106830	T,T	G,G	1,1	inf,-inf	inf,inf	2.29973,0.762209	0.000914415	0.00175287
3	chr17:35637017:A:C	35637017	C,NA	A,NA	1,NA	-inf,NA	inf,NA	1.31335,NA	0.000909523	0.0018181
3	chr17:35129038:C:T	35129038	NA,T	NA,C	NA,1	NA,-inf	NA,inf	NA,1.7369	0.000893464	0.00173422
3	chr17:35372331:G:A	35372331	A,A	G,G	1,1	inf,inf	inf,inf	2.02406,1.36986	0.000889968	0.00194154
3	chr17:35246909:G:C	35246909	NA,C	NA,G	NA,1	NA,inf	NA,inf	NA,1.59296	0.000877638	0.00168782
3	chr17:35536498:T:C	35536498	NA,C	NA,T	NA,1	NA,inf	NA,inf	NA,1.589	0.000875151	0.00161212
3	chr17:35737566:G:GCTGGAAATGGCACTGCTGGATCACAATGC	35737566	GCTGGAAATGGCACTGCTGGATCACAATGC,NA	G,NA	1,NA	-inf,NA	inf,NA	1.35477,NA	0.000868389	0.0016602
3	chr17:36013389:T:C	36013389	NA,C	NA,T	NA,1	NA,inf	NA,inf	NA,1.50052	0.00086221	0.00167656
3	chr17:35386134:C:T	35386134	NA,T	NA,C	NA,1	NA,inf	NA,inf	NA,1.68957	0.000860037	0.0016465
3	chr17:35733530:A:G	35733530	NA,G	NA,A	NA,1	NA,inf	NA,inf	NA,1.12682	0.000852353	0.00160816
3	chr17:35140653:A:C	35140653	NA,C	NA,A	NA,1	NA,-inf	NA,inf	NA,1.64124	0.000845242	0.00163387
3	chr17:35729195:C:T	35729195	NA,T	NA,C	NA,1	NA,inf	NA,inf	NA,0.860322	0.000834926	0.00156851
3	chr17:35670188:T:C	35670188	NA,C	NA,T	NA,1	NA,-inf	NA,inf	NA,1.32409	0.000830747	0.00161338
3	chr17:35445144:T:C	35445144	NA,C	NA,T	NA,1	NA,inf	NA,inf	NA,1.60127	0.000828793	0.001583
3	chr17:35444832:A:G	35444832	NA,G	NA,A	NA,1	NA,inf	NA,inf	NA,1.60065	0.000827599	0.00158073
3	chr17:35444937:T:C	35444937	NA,C	NA,T	NA,1	NA,inf	NA,inf	NA,1.59926	0.000825262	0.00157629
3	chr17:35131656:C:G	35131656	NA,G	NA,C	NA,1	NA,-inf	NA,inf	NA,1.62706	0.000819885	0.00158468
3	chr17:35529420:C:A	35529420	NA,A	NA,C	NA,1	NA,-inf	NA,inf	NA,1.57036	0.000817013	0.00160444
3	chr17:35136751:C:G	35136751	NA,G	NA,C	NA,1	NA,-inf	NA,inf	NA,1.62377	0.000816536	0.00157833
3	chr17:35527007:T:TA	35527007	NA,TA	NA,T	NA,1	NA,-inf	NA,inf	NA,1.56655	0.000810692	0.00159201
3	chr17:35533586:A:G	35533586	NA,G	NA,A	NA,1	NA,-inf	NA,inf	NA,1.54369	0.00080488	0.00157987
3	chr17:35960055:G:A	35960055	A,NA	G,NA	1,NA	-inf,NA	inf,NA	1.69092,NA	0.000803568	0.00151664
3	chr17:35999675:G:A	35999675	NA,A	NA,G	NA,1	NA,inf	NA,inf	NA,1.78984	0.000797937	0.00155885
3	chr17:35139414:G:A	35139414	NA,A	NA,G	NA,1	NA,-inf	NA,inf	NA,1.6121	0.000794729	0.00153653
3	chr17:35548243:T:A	35548243	A,A	T,T	1,1	-inf,-inf	inf,inf	1.89174,1.12979	0.000787826	0.000972922
3	chr17:35341239:C:T	35341239	T,T	C,C	1,1	-inf,-inf	inf,inf	1.00325,2.04773	0.000786748	0.00156926
3	chr17:35531950:A:G	35531950	NA,G	NA,A	NA,1	NA,-inf	NA,inf	NA,1.5414	0.000772756	0.00151739
3	chr17:35158909:C:A	35158909	A,A	C,C	1,1	inf,-inf	inf,inf	1.39734,1.6507	0.000772289	0.00129099
3	chr17:35136723:T:A	35136723	NA,A	NA,T	NA,1	NA,-inf	NA,inf	NA,1.59385	0.000770715	0.00148932
3	chr17:35137242:G:C	35137242	NA,C	NA,G	NA,1	NA,-inf	NA,inf	NA,1.59385	0.000770715	0.00148932
3	chr17:36022536:G:A	36022536	NA,A	NA,G	NA,1	NA,inf	NA,inf	NA,1.70251	0.000752031	0.00147176
3	chr17:35525271:T:C	35525271	C,C	T,T	1,1	-inf,-inf	inf,inf	1.52032,0.161843	0.000742593	0.000764803
3	chr17:35275122:C:T	35275122	NA,T	NA,C	NA,1	NA,-inf	NA,inf	NA,1.72788	0.000741286	0.00142861
3	chr17:35373385:C:T	35373385	T,T	C,C	1,1	inf,inf	inf,inf	2.02298,1.24129	0.00073672	0.00160652
3	chr17:35533838:T:A	35533838	NA,A	NA,T	NA,1	NA,-inf	NA,inf	NA,1.48595	0.000717048	0.00140702
3	chr17:35185010:G:A	35185010	A,A	G,G	1,1	-inf,inf	inf,inf	2.42734,0.574229	0.000707328	0.00115128
3	chr17:35531715:C:T	35531715	T,T	C,C	1,1	-inf,inf	inf,inf	1.59841,0.0678632	0.000696303	0.000716008
3	chr17:35185745:GA:G	35185745	NA,G	NA,GA	NA,1	NA,inf	NA,inf	NA,1.51234	0.000689973	0.00134641
3	chr17:35129089:C:T	35129089	NA,T	NA,C	NA,1	NA,-inf	NA,inf	NA,1.53667	0.000688918	0.00133177
3	chr17:35975092:C:T	35975092	T,T	C,C	1,1	-inf,inf	inf,inf	1.95949,0.887609	0.000688356	0.001182
3	chr17:35135043:C:CA	35135043	NA,CA	NA,C	NA,1	NA,-inf	NA,inf	NA,1.52988	0.000677018	0.00130957
3	chr17:35577813:G:A	35577813	A,NA	G,NA	1,NA	inf,NA	inf,NA	2.32369,NA	0.000676124	0.00127922
3	chr17:35138530:G:A	35138530	NA,A	NA,G	NA,1	NA,-inf	NA,inf	NA,1.53119	0.000675958	0.00130686
3	chr17:35634990:C:T	35634990	T,NA	C,NA	1,NA	-inf,NA	inf,NA	1.29104,NA	0.000673939	0.00134204
3	chr17:35505710:C:T	35505710	NA,T	NA,C	NA,1	NA,-inf	NA,inf	NA,2.28722	0.000669861	0.00126754
3	chr17:35146786:C:T	35146786	T,T	C,C	1,1	inf,-inf	inf,inf	1.03986,1.87471	0.000666294	0.00111898
3	chr17:35442864:G:A	35442864	A,A	G,G	1,1	inf,-inf	inf,inf	1.75021,0.591573	0.000662867	0.00161001
3	chr17:35668682:C:G	35668682	NA,G	NA,C	NA,1	NA,-inf	NA,inf	NA,1.22166	0.000662273	0.001286
3	chr17:35142283:C:G	35142283	NA,G	NA,C	NA,1	NA,inf	NA,inf	NA,1.37559	0.000653918	0.00125658
3	chr17:35601002:G:A	35601002	NA,A	NA,G	NA,1	NA,-inf	NA,inf	NA,1.20561	0.000649525	0.00126123
3	chr17:35156096:C:T	35156096	T,T	C,C	1,1	inf,-inf	inf,inf	1.4198,1.52817	0.000634996	0.00105957
3	chr17:35550541:G:A	35550541	NA,A	NA,G	NA,1	NA,inf	NA,inf	NA,2.5985	0.000612793	0.0011372
3	chr17:35414129:G:A	35414129	NA,A	NA,G	NA,1	NA,inf	NA,inf	NA,1.41319	0.000611422	0.00117853
3	chr17:35125739:G:C	35125739	NA,C	NA,G	NA,1	NA,-inf	NA,inf	NA,1.46279	0.00059638	0.00115257
3	chr17:35448494:G:A	35448494	A,A	G,G	1,1	inf,inf	inf,inf	2.06569,0.761687	0.000592904	0.00140886
3	chr17:35224278:G:A	35224278	A,A	G,G	1,1	-inf,-inf	inf,inf	2.45752,0.390273	0.000573954	0.000879577
3	chr17:35256323:C:T	35256323	T,NA	C,NA	1,NA	inf,NA	inf,NA	1.738,NA	0.000572434	0.0010848
3	chr17:35432073:C:T	35432073	NA,T	NA,C	NA,1	NA,inf	NA,inf	NA,1.52731	0.000566928	0.00109431
3	chr17:35215784:G:A	35215784	A,A	G,G	1,1	-inf,-inf	inf,inf	2.54473,0.0943111	0.000563162	0.000867302
3	chr17:35710728:T:C	35710728	NA,C	NA,T	NA,1	NA,-inf	NA,inf	NA,1.12395	0.000562301	0.00109341
3	chr17:35139716:G:A	35139716	NA,A	NA,G	NA,1	NA,inf	NA,inf	NA,1.4616	0.000558721	0.0010659
3	chr17:35098097:G:A	35098097	NA,A	NA,G	NA,1	NA,-inf	NA,inf	NA,1.48313	0.000557994	0.00107673
3	chr17:35105725:G:A	35105725	NA,A	NA,G	NA,1	NA,-inf	NA,inf	NA,1.59648	0.000548228	0.0010521
3	chr17:35205472:A:G	35205472	NA,G	NA,A	NA,1	NA,inf	NA,inf	NA,1.41877	0.000535765	0.0010247
3	chr17:35124560:T:C	35124560	NA,C	NA,T	NA,1	NA,-inf	NA,inf	NA,1.40716	0.000535509	0.00103495
3	chr17:35216451:G:T	35216451	NA,T	NA,G	NA,1	NA,inf	NA,inf	NA,1.40307	0.000532796	0.00101992
3	chr17:35207802:A:T	35207802	NA,T	NA,A	NA,1	NA,inf	NA,inf	NA,1.3562	0.000531402	0.0010377
3	chr17:35548265:G:A	35548265	A,A	G,G	1,1	-inf,-inf	inf,inf	6.16336,1.69444	0.000530915	0.00112833
3	chr17:36032905:GT:G	36032905	NA,G	NA,GT	NA,1	NA,inf	NA,inf	NA,1.55629	0.000528452	0.00104602
3	chr17:35195633:A:G	35195633	NA,G	NA,A	NA,1	NA,inf	NA,inf	NA,1.40078	0.000521875	0.000997368
3	chr17:35197616:C:G	35197616	NA,G	NA,C	NA,1	NA,inf	NA,inf	NA,1.40722	0.000521552	0.000997579
3	chr17:35548669:T:A	35548669	A,NA	T,NA	1,NA	-inf,NA	inf,NA	1.0736,NA	0.000519169	0.0010367
3	chr17:35184939:C:T	35184939	NA,T	NA,C	NA,1	NA,inf	NA,inf	NA,1.32855	0.000518986	0.00101261
3	chr17:35726551:A:G	35726551	NA,G	NA,A	NA,1	NA,-inf	NA,inf	NA,1.07739	0.00051025	0.000992085
3	chr17:35543716:C:G	35543716	G,G	C,C	1,1	-inf,inf	inf,inf	1.48308,0.383698	0.000504183	0.000517918
3	chr17:35198489:T:C	35198489	NA,C	NA,T	NA,1	NA,inf	NA,inf	NA,1.38834	0.000503805	0.000963679
3	chr17:35199591:A:G	35199591	NA,G	NA,A	NA,1	NA,inf	NA,inf	NA,1.38825	0.000503707	0.000963497
3	chr17:35936950:A:T	35936950	NA,T	NA,A	NA,1	NA,inf	NA,inf	NA,1.6838	0.000503536	0.00098811
3	chr17:35426214:T:C	35426214	NA,C	NA,T	NA,1	NA,inf	NA,inf	NA,1.48955	0.00049988	0.000955664
3	chr17:35182194:A:C	35182194	NA,C	NA,A	NA,1	NA,inf	NA,inf	NA,1.38583	0.000498638	0.000953267
3	chr17:35443396:C:G	35443396	G,NA	C,NA	1,NA	-inf,NA	inf,NA	1.60943,NA	0.000492517	0.000884286
3	chr17:35616296:C:T	35616296	T,T	C,C	1,1	-inf,-inf	inf,inf	0.317771,0.342248	0.000486389	0.00104825
3	chr17:35146622:T:C	35146622	NA,C	NA,T	NA,1	NA,inf	NA,inf	NA,1.23279	0.000474727	0.000910656
3	chr17:35197884:G:A	35197884	NA,A	NA,G	NA,1	NA,inf	NA,inf	NA,1.34479	0.000464889	0.000889792
3	chr17:35448990:CT:C	35448990	C,C	CT,CT	1,1	inf,inf	inf,inf	1.93473,0.755035	0.000464228	0.0010918
3	chr17:35200239:G:A	35200239	NA,A	NA,G	NA,1	NA,inf	NA,inf	NA,1.29498	0.00046304	0.000906445
3	chr17:35443582:T:C	35443582	C,C	T,T	1,1	inf,inf	inf,inf	1.1983,0.165306	0.000461671	0.00118249
3	chr17:35575995:G:A	35575995	NA,A	NA,G	NA,1	NA,-inf	NA,inf	NA,1.04525	0.000460141	0.000893129
3	chr17:35724105:T:G	35724105	G,NA	T,NA	1,NA	inf,NA	inf,NA	2.69673,NA	0.000456033	0.000833579
3	chr17:36033440:C:T	36033440	NA,T	NA,C	NA,1	NA,inf	NA,inf	NA,1.38786	0.000454976	0.000882038
3	chr17:35624800:G:A	35624800	A,A	G,G	1,1	-inf,-inf	inf,inf	0.310475,0.324911	0.000450845	0.000970119
3	chr17:35662611:G:A	35662611	NA,A	NA,G	NA,1	NA,inf	NA,inf	NA,1.97596	0.000450339	0.000842731
3	chr17:35720210:A:G	35720210	NA,G	NA,A	NA,1	NA,inf	NA,inf	NA,2.20626	0.000447455	0.000837177
3	chr17:35186004:A:T	35186004	T,T	A,A	1,1	-inf,inf	inf,inf	2.49848,0.0824242	0.000446432	0.00072673
3	chr17:35614302:G:A	35614302	A,A	G,G	1,1	-inf,-inf	inf,inf	0.306865,0.32348	0.000442784	0.000952979
3	chr17:35195757:A:T	35195757	T,T	A,A	1,1	-inf,inf	inf,inf	2.4944,0.0901548	0.00044129	0.000723333
3	chr17:35210641:T:C	35210641	C,C	T,T	1,1	-inf,inf	inf,inf	2.2657,0.446768	0.000441141	0.000683907
3	chr17:35540987:C:T	35540987	T,NA	C,NA	1,NA	-inf,NA	inf,NA	5.96249,NA	0.000438425	0.000866867
3	chr17:35195777:C:T	35195777	NA,T	NA,C	NA,1	NA,inf	NA,inf	NA,1.31582	0.000438117	0.000838549
3	chr17:35761637:C:T	35761637	T,NA	C,NA	1,NA	-inf,NA	inf,NA	1.14635,NA	0.000434871	0.00084422
3	chr17:35940862:G:A	35940862	A,A	G,G	1,1	-inf,-inf	inf,inf	0.694027,0.828071	0.000434251	0.00116486
3	chr17:35484182:C:T	35484182	T,NA	C,NA	1,NA	inf,NA	inf,NA	2.04714,NA	0.000433761	0.000807633
3	chr17:35211028:C:G	35211028	G,G	C,C	1,1	-inf,inf	inf,inf	2.25645,0.445609	0.000432221	0.000670387
3	chr17:35522582:A:G	35522582	G,G	A,A	1,1	inf,inf	inf,inf	0.544533,1.33563	0.000430664	0.000804675
3	chr17:35554407:T:C	35554407	NA,C	NA,T	NA,1	NA,inf	NA,inf	NA,1.75739	0.000429584	0.000814735
3	chr17:35965750:T:C	35965750	C,NA	T,NA	1,NA	-inf,NA	inf,NA	1.50822,NA	0.000428434	0.000763826
3	chr17:35211199:A:T	35211199	NA,T	NA,A	NA,1	NA,inf	NA,inf	NA,1.27569	0.000427688	0.000819728
3	chr17:35522581:A:G	35522581	G,G	A,A	1,1	inf,inf	inf,inf	0.540154,1.335	0.000426135	0.000796208
3	chr17:35221842:TA:T	35221842	NA,T	NA,TA	NA,1	NA,inf	NA,inf	NA,1.23588	0.000424142	0.000827085
3	chr17:35189186:G:C	35189186	NA,C	NA,G	NA,1	NA,inf	NA,inf	NA,1.29531	0.000418204	0.000800445
3	chr17:35091251:G:T	35091251	T,NA	G,NA	1,NA	inf,NA	inf,NA	1.21185,NA	0.000417411	0.000901611
3	chr17:35189896:A:C	35189896	C,C	A,A	1,1	-inf,inf	inf,inf	2.46953,0.0650357	0.000416935	0.000679053
3	chr17:35207632:G:A	35207632	A,A	G,G	1,1	-inf,inf	inf,inf	2.24108,0.534437	0.000416658	0.000682575
3	chr17:35222853:A:G	35222853	G,G	A,A	1,1	-inf,-inf	inf,inf	2.4472,0.0949233	0.000414044	0.000635475
3	chr17:35322932:C:T	35322932	NA,T	NA,C	NA,1	NA,-inf	NA,inf	NA,1.31809	0.000413843	0.000795321
3	chr17:35715050:T:G	35715050	NA,G	NA,T	NA,1	NA,inf	NA,inf	NA,1.89612	0.00041349	0.000774791
3	chr17:35445935:G:A	35445935	A,A	G,G	1,1	inf,-inf	inf,inf	1.32963,0.312104	0.000413106	0.00104063
3	chr17:35691471:C:G	35691471	NA,G	NA,C	NA,1	NA,inf	NA,inf	NA,1.89173	0.000410711	0.000769629
3	chr17:35207690:A:G	35207690	NA,G	NA,A	NA,1	NA,inf	NA,inf	NA,1.24811	0.000406457	0.000779105
3	chr17:35470352:G:T	35470352	T,T	G,G	1,1	-inf,-inf	inf,inf	2.42223,1.33994	0.0004052	0.000659288
3	chr17:35941550:A:G	35941550	G,G	A,A	1,1	-inf,-inf	inf,inf	0.711886,0.769943	0.000404235	0.00108518
3	chr17:35610213:C:T	35610213	T,T	C,C	1,1	-inf,-inf	inf,inf	0.307726,0.289211	0.000403329	0.000866898
3	chr17:35185553:G:A	35185553	NA,A	NA,G	NA,1	NA,inf	NA,inf	NA,1.27152	0.000399391	0.000764586
3	chr17:35705679:G:A	35705679	NA,A	NA,G	NA,1	NA,inf	NA,inf	NA,1.88398	0.000399373	0.000748393
3	chr17:35672145:T:C	35672145	NA,C	NA,T	NA,1	NA,inf	NA,inf	NA,1.87666	0.00039657	0.000743241
3	chr17:35199314:C:A	35199314	NA,A	NA,C	NA,1	NA,inf	NA,inf	NA,1.26417	0.000395688	0.000757453
3	chr17:35696928:C:G	35696928	NA,G	NA,C	NA,1	NA,inf	NA,inf	NA,1.87791	0.000393975	0.000738453
3	chr17:35443687:G:A	35443687	A,A	G,G	1,1	inf,inf	inf,inf	1.10145,0.287134	0.000393589	0.000988156
3	chr17:35305956:T:A	35305956	NA,A	NA,T	NA,1	NA,-inf	NA,inf	NA,1.34279	0.000392814	0.000756737
3	chr17:35651204:T:C	35651204	NA,C	NA,T	NA,1	NA,inf	NA,inf	NA,1.8716	0.000392668	0.000735929
3	chr17:35698071:A:G	35698071	NA,G	NA,A	NA,1	NA,inf	NA,inf	NA,1.87361	0.000391358	0.000733588
3	chr17:35706025:A:G	35706025	NA,G	NA,A	NA,1	NA,inf	NA,inf	NA,1.86631	0.000388508	0.000728211
3	chr17:35715407:C:T	35715407	NA,T	NA,C	NA,1	NA,inf	NA,inf	NA,1.86631	0.000388508	0.000728211
3	chr17:35465710:G:T	35465710	NA,T	NA,G	NA,1	NA,-inf	NA,inf	NA,1.32252	0.000388491	0.000747818
3	chr17:35701940:CATT:C	35701940	NA,C	NA,CATT	NA,1	NA,inf	NA,inf	NA,1.86525	0.000387892	0.00072707
3	chr17:35669462:T:C	35669462	NA,C	NA,T	NA,1	NA,inf	NA,inf	NA,1.86351	0.000387649	0.000726613
3	chr17:35715527:A:ATT	35715527	NA,ATT	NA,A	NA,1	NA,inf	NA,inf	NA,1.86371	0.000386987	0.000725382
3	chr17:35375738:GT:G	35375738	G,NA	GT,NA	1,NA	-inf,NA	inf,NA	1.661,NA	0.000386817	0.000618169
3	chr17:35209487:C:A	35209487	A,A	C,C	1,1	-inf,inf	inf,inf	2.43905,0.049666	0.000384702	0.00063129
3	chr17:35223173:C:T	35223173	NA,T	NA,C	NA,1	NA,inf	NA,inf	NA,1.18477	0.000384213	0.00074906
3	chr17:35200355:G:A	35200355	A,A	G,G	1,1	-inf,inf	inf,inf	2.42524,0.0882299	0.000383904	0.000630826
3	chr17:35164610:C:T	35164610	NA,T	NA,C	NA,1	NA,inf	NA,inf	NA,1.21479	0.000381416	0.000732222
3	chr17:35600057:A:G	35600057	NA,G	NA,A	NA,1	NA,inf	NA,inf	NA,1.8558	0.000381136	0.000714512
3	chr17:35126393:T:C	35126393	C,NA	T,NA	1,NA	inf,NA	inf,NA	1.5653,NA	0.00038073	0.00068469
3	chr17:35645041:AAAAG:A	35645041	NA,A	NA,AAAAG	NA,1	NA,inf	NA,inf	NA,1.85343	0.000380624	0.000713553
3	chr17:35443584:C:T	35443584	T,T	C,C	1,1	inf,inf	inf,inf	1.08801,0.28749	0.000380011	0.00095296
3	chr17:35646443:C:T	35646443	NA,T	NA,C	NA,1	NA,inf	NA,inf	NA,1.85256	0.000379959	0.000712325
3	chr17:35190077:T:C	35190077	NA,C	NA,T	NA,1	NA,inf	NA,inf	NA,1.24516	0.000379911	0.000727429
3	chr17:35145148:G:A	35145148	NA,A	NA,G	NA,1	NA,-inf	NA,inf	NA,1.32044	0.00037977	0.000735792
3	chr17:35727119:C:A	35727119	NA,A	NA,C	NA,1	NA,inf	NA,inf	NA,1.84993	0.000379607	0.000711689
3	chr17:35638564:G:A	35638564	NA,A	NA,G	NA,1	NA,inf	NA,inf	NA,1.7988	0.000378816	0.000710312
3	chr17:35632226:C:T	35632226	NA,T	NA,C	NA,1	NA,inf	NA,inf	NA,1.85043	0.000377823	0.000708364
3	chr17:35626106:CATT:C	35626106	NA,C	NA,CATT	NA,1	NA,inf	NA,inf	NA,1.84881	0.000376891	0.00070663
3	chr17:35433192:C:T	35433192	T,T	C,C	1,1	inf,-inf	inf,inf	1.32705,1.46268	0.000376473	0.000679436
3	chr17:35223633:T:C	35223633	NA,C	NA,T	NA,1	NA,inf	NA,inf	NA,1.17341	0.000375917	0.000732853
3	chr17:35201689:A:C	35201689	C,C	A,A	1,1	-inf,inf	inf,inf	2.41054,0.097078	0.000375735	0.000617833
3	chr17:35113196:C:A	35113196	NA,A	NA,C	NA,1	NA,inf	NA,inf	NA,1.17911	0.000375524	0.000735715
3	chr17:35285947:A:G	35285947	G,NA	A,NA	1,NA	-inf,NA	inf,NA	1.33278,NA	0.000375514	0.000801622
3	chr17:35691760:G:A	35691760	NA,A	NA,G	NA,1	NA,inf	NA,inf	NA,1.84343	0.000374982	0.000703068
3	chr17:36026330:G:A	36026330	NA,A	NA,G	NA,1	NA,inf	NA,inf	NA,1.29971	0.000374941	0.000724734
3	chr17:35648121:T:C	35648121	NA,C	NA,T	NA,1	NA,inf	NA,inf	NA,1.84133	0.000373475	0.000700273
3	chr17:35236390:G:A	35236390	NA,A	NA,G	NA,1	NA,inf	NA,inf	NA,1.17762	0.000372778	0.000726842
3	chr17:35259519:G:A	35259519	NA,A	NA,G	NA,1	NA,-inf	NA,inf	NA,1.44076	0.000369822	0.000707299
3	chr17:35707084:G:A	35707084	NA,A	NA,G	NA,1	NA,inf	NA,inf	NA,1.7832	0.000369669	0.000693289
3	chr17:35263551:G:A	35263551	NA,A	NA,G	NA,1	NA,-inf	NA,inf	NA,1.43746	0.00036777	0.000703385
3	chr17:35388997:G:A	35388997	NA,A	NA,G	NA,1	NA,inf	NA,inf	NA,1.15914	0.000367287	0.000710898
3	chr17:35627108:G:C	35627108	NA,C	NA,G	NA,1	NA,inf	NA,inf	NA,1.82898	0.000365563	0.000685571
3	chr17:35966390:T:A	35966390	NA,A	NA,T	NA,1	NA,-inf	NA,inf	NA,1.08309	0.000365366	0.00071497
3	chr17:35654876:TGC:T	35654876	NA,T	NA,TGC	NA,1	NA,inf	NA,inf	NA,1.81967	0.00036236	0.000679601
3	chr17:35638720:C:T	35638720	NA,T	NA,C	NA,1	NA,inf	NA,inf	NA,2.08754	0.000361468	0.000677493
3	chr17:35893332:A:G	35893332	NA,G	NA,A	NA,1	NA,-inf	NA,inf	NA,1.95894	0.000360798	0.000705247
3	chr17:35177544:A:C	35177544	NA,C	NA,A	NA,1	NA,inf	NA,inf	NA,1.14162	0.00036054	0.000701886
3	chr17:35176100:T:C	35176100	C,NA	T,NA	1,NA	-inf,NA	inf,NA	1.50377,NA	0.000359502	0.000597887
3	chr17:35476573:G:A	35476573	A,A	G,G	1,1	-inf,-inf	inf,inf	1.74017,1.41475	0.000359195	0.000607269
3	chr17:35676385:A:G	35676385	NA,G	NA,A	NA,1	NA,inf	NA,inf	NA,2.06339	0.000359094	0.000673099
3	chr17:35721175:G:C	35721175	NA,C	NA,G	NA,1	NA,inf	NA,inf	NA,1.81438	0.000358641	0.000672689
3	chr17:35679742:CTG:C	35679742	NA,C	NA,CTG	NA,1	NA,inf	NA,inf	NA,1.81209	0.00035822	0.000671894
3	chr17:35408831:C:A	35408831	NA,A	NA,C	NA,1	NA,-inf	NA,inf	NA,1.07504	0.000358161	0.000696138
3	chr17:35204638:C:T	35204638	T,T	C,C	1,1	-inf,inf	inf,inf	2.17785,0.506904	0.000355047	0.000583297
3	chr17:35718201:G:A	35718201	NA,A	NA,G	NA,1	NA,inf	NA,inf	NA,2.05456	0.000354017	0.000663668
3	chr17:35943923:G:T	35943923	T,T	G,G	1,1	-inf,-inf	inf,inf	0.90632,0.711565	0.000353212	0.000927311
3	chr17:35646732:A:G	35646732	NA,G	NA,A	NA,1	NA,inf	NA,inf	NA,1.75291	0.000352936	0.000662186
3	chr17:35629355:G:A	35629355	NA,A	NA,G	NA,1	NA,inf	NA,inf	NA,1.80239	0.000352371	0.000661066
3	chr17:35174035:TCTC:T	35174035	NA,T	NA,TCTC	NA,1	NA,inf	NA,inf	NA,1.21402	0.000352105	0.000676465
3	chr17:35662106:C:T	35662106	NA,T	NA,C	NA,1	NA,inf	NA,inf	NA,1.80126	0.000351645	0.000659634
3	chr17:35938573:G:A	35938573	NA,A	NA,G	NA,1	NA,inf	NA,inf	NA,1.45907	0.000351243	0.000688854
3	chr17:35189623:T:C	35189623	NA,C	NA,T	NA,1	NA,inf	NA,inf	NA,1.20351	0.000350962	0.000672119
3	chr17:35230579:A:T	35230579	NA,T	NA,A	NA,1	NA,inf	NA,inf	NA,1.18784	0.000350848	0.000671897
3	chr17:35969504:G:A	35969504	NA,A	NA,G	NA,1	NA,-inf	NA,inf	NA,1.53388	0.000349302	0.000673823
3	chr17:35459749:T:C	35459749	NA,C	NA,T	NA,1	NA,inf	NA,inf	NA,1.42928	0.000348443	0.000689111
3	chr17:35563466:A:G	35563466	NA,G	NA,A	NA,1	NA,-inf	NA,inf	NA,0.945653	0.000348355	0.000639363
3	chr17:35713724:A:G	35713724	NA,G	NA,A	NA,1	NA,inf	NA,inf	NA,2.0361	0.000348104	0.000652642
3	chr17:35420945:C:T	35420945	NA,T	NA,C	NA,1	NA,inf	NA,inf	NA,1.53192	0.000348039	0.000674854
3	chr17:35208420:A:C	35208420	C,C	A,A	1,1	-inf,inf	inf,inf	2.37169,0.0961387	0.000347618	0.000572456
3	chr17:35240625:A:T	35240625	T,T	A,A	1,1	-inf,-inf	inf,inf	2.16944,0.472784	0.000347474	0.000544161
3	chr17:35442683:T:A	35442683	NA,A	NA,T	NA,1	NA,inf	NA,inf	NA,0.982124	0.000344755	0.000668314
3	chr17:35154698:C:T	35154698	NA,T	NA,C	NA,1	NA,inf	NA,inf	NA,0.976661	0.000344333	0.000659457
3	chr17:35453071:T:C	35453071	NA,C	NA,T	NA,1	NA,-inf	NA,inf	NA,1.09216	0.000342339	0.000658794
3	chr17:35489604:C:A	35489604	A,NA	C,NA	1,NA	inf,NA	inf,NA	1.73559,NA	0.000341991	0.000633067
3	chr17:35845658:C:T	35845658	NA,T	NA,C	NA,1	NA,inf	NA,inf	NA,1.41016	0.000341982	0.000656752
3	chr17:35562896:C:T	35562896	NA,T	NA,C	NA,1	NA,inf	NA,inf	NA,1.78821	0.000341848	0.000641452
3	chr17:35325160:G:C	35325160	NA,C	NA,G	NA,1	NA,-inf	NA,inf	NA,1.27058	0.000341544	0.000655856
3	chr17:35169662:GTA:G	35169662	NA,G	NA,GTA	NA,1	NA,-inf	NA,inf	NA,1.24041	0.000341079	0.000654472
3	chr17:35409561:T:C	35409561	C,NA	T,NA	1,NA	-inf,NA	inf,NA	1.81076,NA	0.000339629	0.000673106
3	chr17:35459273:T:C	35459273	NA,C	NA,T	NA,1	NA,inf	NA,inf	NA,1.41386	0.000339432	0.000671185
3	chr17:35441075:G:A	35441075	NA,A	NA,G	NA,1	NA,inf	NA,inf	NA,1.29621	0.000337644	0.000645567
3	chr17:35179870:G:A	35179870	NA,A	NA,G	NA,1	NA,inf	NA,inf	NA,1.10658	0.000337216	0.000656391
3	chr17:35968017:C:A	35968017	NA,A	NA,C	NA,1	NA,-inf	NA,inf	NA,1.51593	0.000337111	0.000650378
3	chr17:35410158:C:T	35410158	T,NA	C,NA	1,NA	-inf,NA	inf,NA	1.8054,NA	0.00033708	0.0006677
3	chr17:35964477:G:A	35964477	NA,A	NA,G	NA,1	NA,-inf	NA,inf	NA,1.51537	0.000336765	0.000649706
3	chr17:35626473:A:G	35626473	NA,G	NA,A	NA,1	NA,inf	NA,inf	NA,2.01991	0.000336122	0.000630295
3	chr17:35967740:G:A	35967740	NA,A	NA,G	NA,1	NA,-inf	NA,inf	NA,1.5115	0.000334612	0.000645555
3	chr17:35377387:T:A	35377387	NA,A	NA,T	NA,1	NA,inf	NA,inf	NA,0.949074	0.000333741	0.000643951
3	chr17:35441265:G:A	35441265	NA,A	NA,G	NA,1	NA,inf	NA,inf	NA,1.28379	0.000331321	0.0006335
3	chr17:35238820:T:C	35238820	C,C	T,T	1,1	-inf,-inf	inf,inf	2.13776,0.480699	0.000330114	0.000517685
3	chr17:35445639:G:T	35445639	T,T	G,G	1,1	inf,-inf	inf,inf	1.68608,1.11234	0.000329814	0.000632931
3	chr17:35706637:C:T	35706637	NA,T	NA,C	NA,1	NA,inf	NA,inf	NA,2.00566	0.000329211	0.000617524
3	chr17:35375946:G:C	35375946	NA,C	NA,G	NA,1	NA,inf	NA,inf	NA,0.965845	0.000327366	0.00063209
3	chr17:35661567:A:G	35661567	NA,G	NA,A	NA,1	NA,inf	NA,inf	NA,1.98717	0.000323564	0.000607117
3	chr17:35659889:A:G	35659889	NA,G	NA,A	NA,1	NA,-inf	NA,inf	NA,0.947815	0.000322415	0.000582491
3	chr17:36041462:A:T	36041462	NA,T	NA,A	NA,1	NA,-inf	NA,inf	NA,1.18179	0.0003215	0.000625665
3	chr17:35956033:T:C	35956033	NA,C	NA,T	NA,1	NA,inf	NA,inf	NA,0.658135	0.000319257	0.000637793
3	chr17:35687540:A:G	35687540	NA,G	NA,A	NA,1	NA,inf	NA,inf	NA,1.98638	0.000317339	0.000595355
3	chr17:35449984:A:G	35449984	G,G	A,A	1,1	inf,inf	inf,inf	1.7643,0.839298	0.000316044	0.000769185
3	chr17:35960614:G:A	35960614	NA,A	NA,G	NA,1	NA,-inf	NA,inf	NA,1.47331	0.000314136	0.000606199
3	chr17:35120008:C:T	35120008	NA,T	NA,C	NA,1	NA,inf	NA,inf	NA,1.0494	0.000311393	0.000596163
3	chr17:35966800:G:C	35966800	NA,C	NA,G	NA,1	NA,-inf	NA,inf	NA,1.46654	0.000309555	0.000597274
3	chr17:36037522:C:T	36037522	NA,T	NA,C	NA,1	NA,inf	NA,inf	NA,1.16132	0.000309524	0.000600394
3	chr17:35186162:A:G	35186162	NA,G	NA,A	NA,1	NA,inf	NA,inf	NA,1.13675	0.000309104	0.000592317
3	chr17:35957132:C:G	35957132	NA,G	NA,C	NA,1	NA,inf	NA,inf	NA,0.643802	0.000308387	0.000615854
3	chr17:35456445:G:A	35456445	A,A	G,G	1,1	-inf,-inf	inf,inf	2.16731,0.185968	0.000307694	0.000502616
3	chr17:35429782:C:T	35429782	NA,T	NA,C	NA,1	NA,-inf	NA,inf	NA,1.11282	0.0003076	0.000584556
3	chr17:35393777:T:C	35393777	NA,C	NA,T	NA,1	NA,-inf	NA,inf	NA,0.994489	0.000307072	0.000596796
3	chr17:35202776:TG:T	35202776	NA,T	NA,TG	NA,1	NA,inf	NA,inf	NA,1.10902	0.00030469	0.000583866
3	chr17:35656706:A:AC	35656706	NA,AC	NA,A	NA,1	NA,inf	NA,inf	NA,0.429231	0.000304408	0.000576946
3	chr17:36023272:C:T	36023272	T,NA	C,NA	1,NA	-inf,NA	inf,NA	1.11745,NA	0.000303928	0.000606956
3	chr17:35512807:A:T	35512807	NA,T	NA,A	NA,1	NA,-inf	NA,inf	NA,0.877894	0.000303386	0.000563796
3	chr17:35103755:A:G	35103755	G,NA	A,NA	1,NA	-inf,NA	inf,NA	1.2594,NA	0.000302959	0.000609915
3	chr17:35187739:T:C	35187739	NA,C	NA,T	NA,1	NA,inf	NA,inf	NA,1.12532	0.000302652	0.000579899
3	chr17:35384774:C:T	35384774	NA,T	NA,C	NA,1	NA,inf	NA,inf	NA,0.899629	0.000302421	0.000583471
3	chr17:35518493:G:A	35518493	NA,A	NA,G	NA,1	NA,inf	NA,inf	NA,1.26154	0.000302404	0.000570085
3	chr17:35174414:G:A	35174414	NA,A	NA,G	NA,1	NA,inf	NA,inf	NA,1.07169	0.000301824	0.000589737
3	chr17:35265041:T:C	35265041	NA,C	NA,T	NA,1	NA,-inf	NA,inf	NA,1.31713	0.000300244	0.000574172
3	chr17:36031119:C:T	36031119	NA,T	NA,C	NA,1	NA,inf	NA,inf	NA,1.05695	0.000298273	0.000589367
3	chr17:35823107:G:A	35823107	NA,A	NA,G	NA,1	NA,inf	NA,inf	NA,1.3884	0.000298175	0.000581473
3	chr17:35204784:C:T	35204784	T,T	C,C	1,1	-inf,inf	inf,inf	2.29606,0.0812259	0.000297563	0.000491517
3	chr17:35644744:A:G	35644744	NA,G	NA,A	NA,1	NA,-inf	NA,inf	NA,0.866722	0.0002971	0.000547017
3	chr17:35172922:A:G	35172922	NA,G	NA,A	NA,1	NA,inf	NA,inf	NA,1.0532	0.000295576	0.000575436
3	chr17:35722494:G:A	35722494	NA,A	NA,G	NA,1	NA,-inf	NA,inf	NA,0.861127	0.000293654	0.000540838
3	chr17:35722681:G:T	35722681	NA,T	NA,G	NA,1	NA,-inf	NA,inf	NA,0.859385	0.000292633	0.000538985
3	chr17:35375512:G:A	35375512	NA,A	NA,G	NA,1	NA,inf	NA,inf	NA,1.35845	0.000291845	0.00059024
3	chr17:35439766:C:T	35439766	NA,T	NA,C	NA,1	NA,inf	NA,inf	NA,1.19776	0.000291053	0.000557098
3	chr17:35189336:C:T	35189336	NA,T	NA,C	NA,1	NA,inf	NA,inf	NA,1.10432	0.000290705	0.000557155
3	chr17:35583468:C:T	35583468	NA,T	NA,C	NA,1	NA,inf	NA,inf	NA,1.45104	0.000290038	0.000549819
3	chr17:35181612:A:G	35181612	G,G	A,A	1,1	inf,-inf	inf,inf	1.90078,0.0576397	0.000288823	0.00051302
3	chr17:35576182:CTG:C	35576182	NA,C	NA,CTG	NA,1	NA,inf	NA,inf	NA,1.67353	0.000288579	0.000542322
3	chr17:35982230:CTG:C	35982230	NA,C	NA,CTG	NA,1	NA,inf	NA,inf	NA,1.20842	0.000288419	0.000561853
3	chr17:35789389:C:T	35789389	T,NA	C,NA	1,NA	-inf,NA	inf,NA	0.906677,NA	0.000287925	0.000575415
3	chr17:35558887:A:G	35558887	NA,G	NA,A	NA,1	NA,inf	NA,inf	NA,1.62735	0.000287588	0.000540523
3	chr17:35241233:G:A	35241233	A,A	G,G	1,1	inf,inf	inf,inf	0.989828,1.33972	0.000287022	0.000592963
3	chr17:35111698:T:G	35111698	NA,G	NA,T	NA,1	NA,inf	NA,inf	NA,1.10292	0.000286593	0.000557936
3	chr17:35113953:A:G	35113953	NA,G	NA,A	NA,1	NA,inf	NA,inf	NA,1.10237	0.000286414	0.000557587
3	chr17:35824564:C:T	35824564	NA,T	NA,C	NA,1	NA,-inf	NA,inf	NA,1.82756	0.000286268	0.000558424
3	chr17:35550328:C:T	35550328	T,T	C,C	1,1	inf,inf	inf,inf	0.372433,0.108054	0.0002861	0.000341207
3	chr17:35512750:C:T	35512750	NA,T	NA,C	NA,1	NA,-inf	NA,inf	NA,0.840634	0.000285009	0.000528911
3	chr17:35388046:T:G	35388046	NA,G	NA,T	NA,1	NA,inf	NA,inf	NA,1.11215	0.000284611	0.000546173
3	chr17:35181224:C:T	35181224	NA,T	NA,C	NA,1	NA,inf	NA,inf	NA,1.0159	0.000283571	0.000551805
3	chr17:35724823:G:T	35724823	NA,T	NA,G	NA,1	NA,-inf	NA,inf	NA,0.843775	0.000283342	0.000522139
3	chr17:35694958:C:T	35694958	NA,T	NA,C	NA,1	NA,-inf	NA,inf	NA,0.843664	0.000282878	0.000521253
3	chr17:35336428:T:C	35336428	C,NA	T,NA	1,NA	-inf,NA	inf,NA	1.11427,NA	0.000282104	0.000552292
3	chr17:35666481:C:T	35666481	NA,T	NA,C	NA,1	NA,-inf	NA,inf	NA,0.841914	0.000281856	0.0005194
3	chr17:35693929:C:T	35693929	NA,T	NA,C	NA,1	NA,-inf	NA,inf	NA,0.841914	0.000281856	0.0005194
3	chr17:35650045:G:A	35650045	NA,A	NA,G	NA,1	NA,-inf	NA,inf	NA,0.841843	0.000281801	0.0005193
3	chr17:35559745:C:T	35559745	T,NA	C,NA	1,NA	-inf,NA	inf,NA	3.87817,NA	0.000281304	0.299963
3	chr17:35681272:A:T	35681272	NA,T	NA,A	NA,1	NA,-inf	NA,inf	NA,0.840481	0.00028103	0.000517902
3	chr17:35937093:G:T	35937093	NA,T	NA,G	NA,1	NA,inf	NA,inf	NA,0.910411	0.000281001	0.000550621
3	chr17:35841895:A:G	35841895	NA,G	NA,A	NA,1	NA,inf	NA,inf	NA,1.35161	0.000280195	0.000546434
3	chr17:35170312:A:G	35170312	G,G	A,A	1,1	inf,-inf	inf,inf	1.95607,0.0519853	0.000279293	0.000476989
3	chr17:35737518:T:G	35737518	NA,G	NA,T	NA,1	NA,-inf	NA,inf	NA,0.871861	0.000278292	0.000546435
3	chr17:35397439:T:G	35397439	G,NA	T,NA	1,NA	-inf,NA	inf,NA	1.46911,NA	0.000277934	0.00044397
3	chr17:35144773:C:T	35144773	NA,T	NA,C	NA,1	NA,inf	NA,inf	NA,1.05281	0.000276131	0.000533833
3	chr17:35707727:A:C	35707727	NA,C	NA,A	NA,1	NA,-inf	NA,inf	NA,0.830276	0.000275174	0.000507497
3	chr17:35743702:A:G	35743702	NA,G	NA,A	NA,1	NA,-inf	NA,inf	NA,0.902569	0.000272726	0.000497393
3	chr17:35945636:A:T	35945636	NA,T	NA,A	NA,1	NA,-inf	NA,inf	NA,1.65411	0.00027233	0.000531006
3	chr17:35149370:G:A	35149370	A,A	G,G	1,1	-inf,-inf	inf,inf	1.87544,0.346442	0.000272209	0.000445564
3	chr17:35238993:C:G	35238993	G,G	C,C	1,1	inf,inf	inf,inf	1.02785,1.26257	0.000271225	0.000561209
3	chr17:35565446:G:A	35565446	NA,A	NA,G	NA,1	NA,inf	NA,inf	NA,0.328075	0.00027095	0.000516288
3	chr17:35383836:G:A	35383836	NA,A	NA,G	NA,1	NA,-inf	NA,inf	NA,1.03434	0.000269752	0.000524158
3	chr17:35852433:C:T	35852433	T,NA	C,NA	1,NA	inf,NA	inf,NA	1.33197,NA	0.000269297	0.000561947
3	chr17:35992449:G:A	35992449	NA,A	NA,G	NA,1	NA,inf	NA,inf	NA,1.18593	0.000266147	0.000532316
3	chr17:35381082:A:G	35381082	NA,G	NA,A	NA,1	NA,inf	NA,inf	NA,1.29929	0.000265017	0.000535186
3	chr17:35376378:C:T	35376378	NA,T	NA,C	NA,1	NA,inf	NA,inf	NA,1.29875	0.000264799	0.000534739
3	chr17:35919389:C:A	35919389	A,A	C,C	1,1	inf,inf	inf,inf	0.428627,2.21615	0.000264403	0.000629403
3	chr17:35463727:G:C	35463727	C,NA	G,NA	1,NA	-inf,NA	inf,NA	1.39806,NA	0.000263654	0.000518032
3	chr17:35733391:T:C	35733391	NA,C	NA,T	NA,1	NA,-inf	NA,inf	NA,0.867094	0.000263643	0.000479945
3	chr17:35732574:A:G	35732574	NA,G	NA,A	NA,1	NA,-inf	NA,inf	NA,0.86308	0.000262749	0.000478273
3	chr17:35998161:C:T	35998161	NA,T	NA,C	NA,1	NA,inf	NA,inf	NA,1.20224	0.000259903	0.000508094
3	chr17:35228648:G:A	35228648	A,NA	G,NA	1,NA	-inf,NA	inf,NA	1.15354,NA	0.000256862	0.000531491
3	chr17:35463748:T:C	35463748	NA,C	NA,T	NA,1	NA,-inf	NA,inf	NA,1.07647	0.000256643	0.000496296
3	chr17:35652285:G:A	35652285	NA,A	NA,G	NA,1	NA,-inf	NA,inf	NA,0.790741	0.000254745	0.000470268
3	chr17:35445630:C:T	35445630	NA,T	NA,C	NA,1	NA,-inf	NA,inf	NA,1.66899	0.000253252	0.00049364
3	chr17:35391053:G:A	35391053	NA,A	NA,G	NA,1	NA,inf	NA,inf	NA,0.934346	0.000253198	0.000487918
3	chr17:35572827:CCT:C	35572827	C,NA	CCT,NA	1,NA	-inf,NA	inf,NA	3.78221,NA	0.000251752	0.235115
3	chr17:35846704:T:G	35846704	G,NA	T,NA	1,NA	inf,NA	inf,NA	1.29706,NA	0.000251254	0.000524059
3	chr17:35708553:T:G	35708553	NA,G	NA,T	NA,1	NA,-inf	NA,inf	NA,0.498865	0.000250303	0.000497548
3	chr17:35552241:C:T	35552241	T,T	C,C	1,1	inf,inf	inf,inf	0.326813,0.124628	0.000249769	0.00029982
3	chr17:35146936:A:G	35146936	NA,G	NA,A	NA,1	NA,inf	NA,inf	NA,0.813095	0.0002492	0.000477703
3	chr17:35348037:A:G	35348037	NA,G	NA,A	NA,1	NA,-inf	NA,inf	NA,0.968686	0.000249154	0.000478837
3	chr17:35715977:A:G	35715977	NA,G	NA,A	NA,1	NA,-inf	NA,inf	NA,0.774496	0.000247553	0.00045747
3	chr17:35233924:T:G	35233924	G,NA	T,NA	1,NA	inf,NA	inf,NA	1.2448,NA	0.000247318	0.000437168
3	chr17:35377719:G:A	35377719	NA,A	NA,G	NA,1	NA,inf	NA,inf	NA,1.25532	0.000246929	0.000498048
3	chr17:35567844:A:G	35567844	G,G	A,A	1,1	inf,inf	inf,inf	0.237757,0.207503	0.000246442	0.000526535
3	chr17:36015201:A:G	36015201	NA,G	NA,A	NA,1	NA,inf	NA,inf	NA,0.859401	0.000246219	0.000482263
3	chr17:35348033:TA:T	35348033	NA,T	NA,TA	NA,1	NA,-inf	NA,inf	NA,0.96163	0.000245992	0.000472765
3	chr17:35573812:T:C	35573812	NA,C	NA,T	NA,1	NA,inf	NA,inf	NA,0.302609	0.000245408	0.000467941
3	chr17:35348032:G:A	35348032	NA,A	NA,G	NA,1	NA,-inf	NA,inf	NA,0.959822	0.000245038	0.000470938
3	chr17:35392318:T:C	35392318	NA,C	NA,T	NA,1	NA,-inf	NA,inf	NA,0.98617	0.000244819	0.000465676
3	chr17:35831356:G:A	35831356	NA,A	NA,G	NA,1	NA,inf	NA,inf	NA,1.26955	0.000244445	0.000476497
3	chr17:35099510:C:T	35099510	NA,T	NA,C	NA,1	NA,inf	NA,inf	NA,1.00056	0.000244017	0.000474709
3	chr17:35443783:C:T	35443783	T,T	C,C	1,1	inf,-inf	inf,inf	1.14726,0.323723	0.000243816	0.000600441
3	chr17:35079066:T:C	35079066	NA,C	NA,T	NA,1	NA,inf	NA,inf	NA,1.08817	0.000243303	0.000469638
3	chr17:35394085:G:A	35394085	NA,A	NA,G	NA,1	NA,inf	NA,inf	NA,1.0025	0.000243136	0.000467175
3	chr17:35159172:G:A	35159172	A,A	G,G	1,1	inf,inf	inf,inf	0.410769,1.72894	0.000242913	0.000480968
3	chr17:35446201:A:C	35446201	NA,C	NA,A	NA,1	NA,-inf	NA,inf	NA,1.61351	0.000242897	0.000473897
3	chr17:35146299:T:C	35146299	NA,C	NA,T	NA,1	NA,inf	NA,inf	NA,0.802959	0.000242789	0.000465483
3	chr17:35382202:T:C	35382202	NA,C	NA,T	NA,1	NA,-inf	NA,inf	NA,0.972473	0.000242452	0.000470969
3	chr17:35817507:G:A	35817507	A,NA	G,NA	1,NA	inf,NA	inf,NA	1.42523,NA	0.000242062	0.000459925
3	chr17:35390346:C:T	35390346	NA,T	NA,C	NA,1	NA,inf	NA,inf	NA,1.00044	0.000241896	0.000464812
3	chr17:35460241:C:T	35460241	NA,T	NA,C	NA,1	NA,inf	NA,inf	NA,1.20278	0.000240567	0.000474864
3	chr17:35481588:A:T	35481588	T,NA	A,NA	1,NA	inf,NA	inf,NA	0.903449,NA	0.000240124	0.000452088
3	chr17:35358286:A:G	35358286	NA,G	NA,A	NA,1	NA,inf	NA,inf	NA,1.31509	0.000239794	0.000464044
3	chr17:35725494:C:T	35725494	T,T	C,C	1,1	inf,-inf	inf,inf	4.45217,0.285248	0.000238854	0.000436521
3	chr17:35382987:A:G	35382987	NA,G	NA,A	NA,1	NA,-inf	NA,inf	NA,0.957712	0.000236369	0.000459121
3	chr17:35707893:C:G	35707893	G,NA	C,NA	1,NA	inf,NA	inf,NA	1.8966,NA	0.000235717	0.000448032
3	chr17:35713524:A:G	35713524	NA,G	NA,A	NA,1	NA,inf	NA,inf	NA,0.266651	0.000235369	0.000445577
3	chr17:35995694:A:G	35995694	NA,G	NA,A	NA,1	NA,inf	NA,inf	NA,1.10666	0.000232902	0.000454679
3	chr17:35452484:G:A	35452484	A,A	G,G	1,1	-inf,inf	inf,inf	1.91514,0.327834	0.000232504	0.000382057
3	chr17:35704929:G:C	35704929	NA,C	NA,G	NA,1	NA,-inf	NA,inf	NA,0.743794	0.000231974	0.000428992
3	chr17:35458871:C:T	35458871	NA,T	NA,C	NA,1	NA,-inf	NA,inf	NA,1.03028	0.000230643	0.000444182
3	chr17:35540391:A:G	35540391	G,G	A,A	1,1	-inf,-inf	inf,inf	5.11909,1.94215	0.000230599	0.000463239
3	chr17:35081318:A:G	35081318	NA,G	NA,A	NA,1	NA,inf	NA,inf	NA,1.05997	0.000230474	0.000444983
3	chr17:35888237:C:A	35888237	NA,A	NA,C	NA,1	NA,inf	NA,inf	NA,1.32018	0.000229639	0.000477903
3	chr17:35967605:C:T	35967605	NA,T	NA,C	NA,1	NA,-inf	NA,inf	NA,1.07626	0.000228407	0.000437354
3	chr17:35541890:A:G	35541890	G,G	A,A	1,1	inf,-inf	inf,inf	0.331654,1.15162	0.000228379	0.000464612
3	chr17:35720454:A:T	35720454	NA,T	NA,A	NA,1	NA,-inf	NA,inf	NA,0.789802	0.000228146	0.000416508
3	chr17:35730273:C:T	35730273	NA,T	NA,C	NA,1	NA,-inf	NA,inf	NA,0.78964	0.000228077	0.000416274
3	chr17:35688929:A:G	35688929	NA,G	NA,A	NA,1	NA,-inf	NA,inf	NA,0.73153	0.000227935	0.000421333
3	chr17:35457438:T:C	35457438	NA,C	NA,T	NA,1	NA,-inf	NA,inf	NA,1.02154	0.000227259	0.000437666
3	chr17:35553887:G:A	35553887	NA,A	NA,G	NA,1	NA,inf	NA,inf	NA,0.281289	0.00022684	0.000432427
3	chr17:35160600:G:A	35160600	A,NA	G,NA	1,NA	-inf,NA	inf,NA	1.38714,NA	0.000226295	0.000396485
3	chr17:35089761:C:G	35089761	NA,G	NA,C	NA,1	NA,inf	NA,inf	NA,1.05314	0.000226246	0.000436901
3	chr17:35492283:G:A	35492283	A,A	G,G	1,1	-inf,-inf	inf,inf	2.05986,0.634483	0.000225523	0.000384992
3	chr17:35305493:C:G	35305493	NA,G	NA,C	NA,1	NA,-inf	NA,inf	NA,0.977409	0.00022501	0.000432431
3	chr17:35169108:C:T	35169108	T,T	C,C	1,1	-inf,-inf	inf,inf	1.74224,0.394128	0.000224843	0.000371691
3	chr17:35288263:C:T	35288263	NA,T	NA,C	NA,1	NA,inf	NA,inf	NA,0.973121	0.000221865	0.000430208
3	chr17:35839531:G:A	35839531	A,NA	G,NA	1,NA	inf,NA	inf,NA	1.83295,NA	0.000221529	0.000410018
3	chr17:35290100:A:G	35290100	NA,G	NA,A	NA,1	NA,-inf	NA,inf	NA,0.966918	0.000221075	0.000424862
3	chr17:35263894:T:G	35263894	NA,G	NA,T	NA,1	NA,inf	NA,inf	NA,0.923543	0.000220393	0.000424032
3	chr17:35469286:TA:T	35469286	T,NA	TA,NA	1,NA	inf,NA	inf,NA	1.39239,NA	0.000219952	0.000412223
3	chr17:35100243:C:T	35100243	NA,T	NA,C	NA,1	NA,-inf	NA,inf	NA,0.995541	0.000219267	0.00042389
3	chr17:35968427:A:G	35968427	NA,G	NA,A	NA,1	NA,-inf	NA,inf	NA,1.18269	0.000218655	0.000419493
3	chr17:35560074:T:C	35560074	NA,C	NA,T	NA,1	NA,-inf	NA,inf	NA,0.769855	0.000218425	0.000398898
3	chr17:35891863:C:T	35891863	NA,T	NA,C	NA,1	NA,inf	NA,inf	NA,1.35196	0.000217927	0.00041597
3	chr17:35709786:CTCCCGATGTGCCTATTGACATTTCTCTCT:C	35709786	NA,C	NA,CTCCCGATGTGCCTATTGACATTTCTCTCT	NA,1	NA,inf	NA,inf	NA,1.47445	0.000217847	0.000412647
3	chr17:35192316:T:C	35192316	NA,C	NA,T	NA,1	NA,inf	NA,inf	NA,1.03017	0.000217586	0.000420578
3	chr17:35290987:T:C	35290987	NA,C	NA,T	NA,1	NA,-inf	NA,inf	NA,0.958643	0.000217087	0.00041725
3	chr17:35064203:A:T	35064203	NA,T	NA,A	NA,1	NA,-inf	NA,inf	NA,1.03155	0.000217061	0.000417682
3	chr17:35322964:T:C	35322964	NA,C	NA,T	NA,1	NA,-inf	NA,inf	NA,0.975213	0.00021656	0.000416379
3	chr17:35502355:A:C	35502355	NA,C	NA,A	NA,1	NA,-inf	NA,inf	NA,0.620946	0.000216479	0.00037934
3	chr17:35645548:G:C	35645548	C,C	G,G	1,1	-inf,inf	inf,inf	4.39057,0.320741	0.0002161	0.000387301
3	chr17:35235516:T:G	35235516	NA,G	NA,T	NA,1	NA,inf	NA,inf	NA,0.904228	0.000215908	0.000413831
3	chr17:35323549:T:G	35323549	NA,G	NA,T	NA,1	NA,-inf	NA,inf	NA,0.97117	0.000215041	0.000413463
3	chr17:35697133:A:G	35697133	NA,G	NA,A	NA,1	NA,inf	NA,inf	NA,1.27698	0.000214384	0.000408073
3	chr17:35642817:C:T	35642817	T,T	C,C	1,1	-inf,inf	inf,inf	4.40478,0.308987	0.000214274	0.000383864
3	chr17:35611878:T:C	35611878	NA,C	NA,T	NA,1	NA,inf	NA,inf	NA,1.4579	0.000213392	0.000404132
3	chr17:35523824:C:G	35523824	NA,G	NA,C	NA,1	NA,inf	NA,inf	NA,0.793505	0.000213071	0.000399065
3	chr17:35450452:A:T	35450452	NA,T	NA,A	NA,1	NA,inf	NA,inf	NA,0.875809	0.000212067	0.000411779
3	chr17:35264527:T:C	35264527	NA,C	NA,T	NA,1	NA,-inf	NA,inf	NA,1.03553	0.000212059	0.000408442
3	chr17:35265472:G:C	35265472	NA,C	NA,G	NA,1	NA,-inf	NA,inf	NA,1.03553	0.000212059	0.000408442
3	chr17:35729743:T:G	35729743	NA,G	NA,T	NA,1	NA,-inf	NA,inf	NA,0.747827	0.000210726	0.000385242
3	chr17:35169953:G:C	35169953	NA,C	NA,G	NA,1	NA,inf	NA,inf	NA,0.881789	0.000209588	0.000409696
3	chr17:35670931:G:A	35670931	NA,A	NA,G	NA,1	NA,-inf	NA,inf	NA,0.74743	0.000209487	0.00038311
3	chr17:35216007:C:T	35216007	T,T	C,C	1,1	-inf,inf	inf,inf	2.06782,0.0290409	0.000209408	0.000327051
3	chr17:35402527:C:A	35402527	NA,A	NA,C	NA,1	NA,-inf	NA,inf	NA,0.823385	0.000209149	0.000405884
3	chr17:35649601:G:A	35649601	NA,A	NA,G	NA,1	NA,-inf	NA,inf	NA,0.746497	0.000209135	0.000382475
3	chr17:35320698:C:T	35320698	NA,T	NA,C	NA,1	NA,-inf	NA,inf	NA,0.953343	0.000208815	0.000401542
3	chr17:35530589:A:G	35530589	NA,G	NA,A	NA,1	NA,inf	NA,inf	NA,0.783596	0.000208685	0.000390974
3	chr17:35746101:C:T	35746101	NA,T	NA,C	NA,1	NA,-inf	NA,inf	NA,1.75919	0.000208668	0.000407065
3	chr17:35310987:C:T	35310987	NA,T	NA,C	NA,1	NA,-inf	NA,inf	NA,1.00184	0.000208475	0.000401324
3	chr17:35666133:G:A	35666133	A,A	G,G	1,1	-inf,inf	inf,inf	4.53787,0.233428	0.000208202	0.000372917
3	chr17:35607719:T:G	35607719	NA,G	NA,T	NA,1	NA,-inf	NA,inf	NA,0.743015	0.000207694	0.000379866
3	chr17:35402333:C:A	35402333	NA,A	NA,C	NA,1	NA,-inf	NA,inf	NA,0.819001	0.000207485	0.000402647
3	chr17:35612810:G:A	35612810	NA,A	NA,G	NA,1	NA,-inf	NA,inf	NA,0.742476	0.000207458	0.000379437
3	chr17:35139387:T:C	35139387	NA,C	NA,T	NA,1	NA,-inf	NA,inf	NA,1.01064	0.000207046	0.000399965
3	chr17:35620346:G:T	35620346	NA,T	NA,G	NA,1	NA,-inf	NA,inf	NA,0.741246	0.000206974	0.000378576
3	chr17:35707333:A:G	35707333	NA,G	NA,A	NA,1	NA,-inf	NA,inf	NA,0.739609	0.00020675	0.000378114
3	chr17:35244845:G:A	35244845	NA,A	NA,G	NA,1	NA,inf	NA,inf	NA,0.866197	0.000206489	0.000397999
3	chr17:35336601:C:T	35336601	NA,T	NA,C	NA,1	NA,-inf	NA,inf	NA,0.947086	0.000206189	0.000396412
3	chr17:35941807:A:G	35941807	NA,G	NA,A	NA,1	NA,inf	NA,inf	NA,1.16479	0.000205647	0.000400493
3	chr17:35060369:T:TTAA	35060369	NA,TTAA	NA,T	NA,1	NA,-inf	NA,inf	NA,0.890796	0.000205602	0.000396496
3	chr17:35216815:A:G	35216815	G,G	A,A	1,1	-inf,-inf	inf,inf	2.05679,0.00175571	0.000205539	0.000321337
3	chr17:35519055:G:A	35519055	NA,A	NA,G	NA,1	NA,inf	NA,inf	NA,0.55182	0.000205487	0.000393653
3	chr17:35301078:G:A	35301078	NA,A	NA,G	NA,1	NA,-inf	NA,inf	NA,0.992438	0.000205342	0.000395292
3	chr17:35293618:A:G	35293618	NA,G	NA,A	NA,1	NA,-inf	NA,inf	NA,0.992106	0.000205218	0.000395048
3	chr17:35821991:T:G	35821991	NA,G	NA,T	NA,1	NA,inf	NA,inf	NA,1.24773	0.000205128	0.00042559
3	chr17:35066949:A:G	35066949	NA,G	NA,A	NA,1	NA,-inf	NA,inf	NA,0.888857	0.000204892	0.000395129
3	chr17:35287950:C:T	35287950	NA,T	NA,C	NA,1	NA,-inf	NA,inf	NA,1.02213	0.000204713	0.000393827
3	chr17:35373599:T:G	35373599	NA,G	NA,T	NA,1	NA,-inf	NA,inf	NA,1.33907	0.000204241	0.000394216
3	chr17:35967049:G:A	35967049	NA,A	NA,G	NA,1	NA,-inf	NA,inf	NA,1.27941	0.000203303	0.000391169
3	chr17:35302845:A:G	35302845	NA,G	NA,A	NA,1	NA,-inf	NA,inf	NA,0.986336	0.000203025	0.000390854
3	chr17:35216529:T:A	35216529	A,A	T,T	1,1	-inf,-inf	inf,inf	2.02833,0.217195	0.000202869	0.000322851
3	chr17:35317536:C:A	35317536	NA,A	NA,C	NA,1	NA,-inf	NA,inf	NA,0.937102	0.00020196	0.000388283
3	chr17:35116685:G:A	35116685	NA,A	NA,G	NA,1	NA,inf	NA,inf	NA,1.04105	0.000201303	0.000392567
3	chr17:35239977:G:A	35239977	A,NA	G,NA	1,NA	inf,NA	inf,NA	1.12788,NA	0.000198796	0.000353164
3	chr17:35583418:C:T	35583418	NA,T	NA,C	NA,1	NA,-inf	NA,inf	NA,0.379994	0.000198721	0.000394816
3	chr17:35139053:C:T	35139053	NA,T	NA,C	NA,1	NA,inf	NA,inf	NA,0.793577	0.00019862	0.000382945
3	chr17:35321456:G:A	35321456	NA,A	NA,G	NA,1	NA,-inf	NA,inf	NA,0.924935	0.000198428	0.000381591
3	chr17:35355715:C:T	35355715	T,NA	C,NA	1,NA	inf,NA	inf,NA	1.20177,NA	0.000198379	0.000366939
3	chr17:35205842:C:T	35205842	NA,T	NA,C	NA,1	NA,inf	NA,inf	NA,1.07185	0.000198088	0.000384609
3	chr17:35448585:T:TG	35448585	TG,TG	T,T	1,1	inf,-inf	inf,inf	1.54403,0.890964	0.000197722	0.000376061
3	chr17:35211614:G:A	35211614	NA,A	NA,G	NA,1	NA,inf	NA,inf	NA,1.06838	0.000197234	0.000382899
3	chr17:35336511:C:T	35336511	NA,T	NA,C	NA,1	NA,-inf	NA,inf	NA,0.920229	0.000197067	0.000378951
3	chr17:35529582:A:T	35529582	NA,T	NA,A	NA,1	NA,inf	NA,inf	NA,0.748708	0.00019605	0.000367544
3	chr17:35575001:A:T	35575001	NA,T	NA,A	NA,1	NA,-inf	NA,inf	NA,0.591433	0.000195865	0.000350129
3	chr17:36049428:C:T	36049428	NA,T	NA,C	NA,1	NA,-inf	NA,inf	NA,1.08139	0.00019559	0.0003751
3	chr17:35579828:TAAGTG:T	35579828	T,T	TAAGTG,TAAGTG	1,1	inf,inf	inf,inf	4.9418,0.753381	0.000195358	0.000349421
3	chr17:35566189:T:C	35566189	C,C	T,T	1,1	inf,inf	inf,inf	5.00627,0.346067	0.000195252	0.000347863
3	chr17:35134728:T:C	35134728	NA,C	NA,T	NA,1	NA,inf	NA,inf	NA,0.793137	0.000195216	0.000376861
3	chr17:35605129:C:T	35605129	NA,T	NA,C	NA,1	NA,inf	NA,inf	NA,1.39504	0.000195155	0.000369903
3	chr17:35775525:C:T	35775525	NA,T	NA,C	NA,1	NA,inf	NA,inf	NA,0.709719	0.000194432	0.000377362
3	chr17:35795321:G:A	35795321	NA,A	NA,G	NA,1	NA,inf	NA,inf	NA,1.04239	0.000194187	0.000368627
3	chr17:35323713:G:A	35323713	NA,A	NA,G	NA,1	NA,-inf	NA,inf	NA,0.912511	0.000194131	0.000373389
3	chr17:35300632:A:T	35300632	NA,T	NA,A	NA,1	NA,-inf	NA,inf	NA,0.957473	0.000193395	0.000372326
3	chr17:35473942:A:T	35473942	T,NA	A,NA	1,NA	-inf,NA	inf,NA	1.11193,NA	0.000193192	0.000350155
3	chr17:35823971:G:A	35823971	NA,A	NA,G	NA,1	NA,inf	NA,inf	NA,1.27489	0.000192663	0.000368306
3	chr17:35735284:G:A	35735284	NA,A	NA,G	NA,1	NA,-inf	NA,inf	NA,0.704932	0.00019235	0.000353102
3	chr17:35201126:T:C	35201126	NA,C	NA,T	NA,1	NA,inf	NA,inf	NA,1.05118	0.000192038	0.000372797
3	chr17:35225325:TC:T	35225325	NA,T	NA,TC	NA,1	NA,inf	NA,inf	NA,0.82406	0.000191179	0.000371266
3	chr17:35202527:A:G	35202527	NA,G	NA,A	NA,1	NA,inf	NA,inf	NA,1.04861	0.000190939	0.000370672
3	chr17:35219125:GC:G	35219125	NA,G	NA,GC	NA,1	NA,inf	NA,inf	NA,0.822983	0.00019082	0.000370567
3	chr17:35197140:G:A	35197140	NA,A	NA,G	NA,1	NA,inf	NA,inf	NA,1.04798	0.000190783	0.000370365
3	chr17:35199275:C:T	35199275	NA,T	NA,C	NA,1	NA,inf	NA,inf	NA,0.817611	0.000190549	0.00037001
3	chr17:36040847:T:G	36040847	NA,G	NA,T	NA,1	NA,-inf	NA,inf	NA,0.838072	0.000190441	0.000362503
3	chr17:35640251:T:A	35640251	NA,A	NA,T	NA,1	NA,inf	NA,inf	NA,1.30509	0.000189901	0.000363809
3	chr17:35222520:C:T	35222520	NA,T	NA,C	NA,1	NA,inf	NA,inf	NA,0.818517	0.000189575	0.000368119
3	chr17:35212161:C:A	35212161	NA,A	NA,C	NA,1	NA,inf	NA,inf	NA,0.813829	0.000189498	0.000367982
3	chr17:35199948:G:A	35199948	NA,A	NA,G	NA,1	NA,inf	NA,inf	NA,0.812515	0.000189061	0.000367132
3	chr17:35212192:A:G	35212192	NA,G	NA,A	NA,1	NA,inf	NA,inf	NA,0.812515	0.000189061	0.000367132
3	chr17:35204197:C:T	35204197	NA,T	NA,C	NA,1	NA,inf	NA,inf	NA,0.812515	0.000189061	0.000367132
3	chr17:35206999:T:C	35206999	NA,C	NA,T	NA,1	NA,inf	NA,inf	NA,0.812005	0.000188931	0.000366877
3	chr17:35967353:T:C	35967353	NA,C	NA,T	NA,1	NA,-inf	NA,inf	NA,0.949221	0.000188891	0.000361532
3	chr17:35207134:A:G	35207134	NA,G	NA,A	NA,1	NA,inf	NA,inf	NA,0.811979	0.000188885	0.000366789
3	chr17:35199897:G:A	35199897	NA,A	NA,G	NA,1	NA,inf	NA,inf	NA,0.812728	0.000188865	0.000366731
3	chr17:35922795:T:C	35922795	C,C	T,T	1,1	inf,inf	inf,inf	0.501912,1.95467	0.000188629	0.00045495
3	chr17:35526059:T:C	35526059	NA,C	NA,T	NA,1	NA,inf	NA,inf	NA,0.728278	0.000188577	0.000353721
3	chr17:35206091:T:C	35206091	NA,C	NA,T	NA,1	NA,inf	NA,inf	NA,0.810645	0.000188448	0.000365938
3	chr17:35237945:G:A	35237945	NA,A	NA,G	NA,1	NA,inf	NA,inf	NA,0.822148	0.000188306	0.000365711
3	chr17:35595130:G:A	35595130	A,A	G,G	1,1	-inf,-inf	inf,inf	4.90814,0.754489	0.000188289	0.000336709
3	chr17:35210181:A:G	35210181	NA,G	NA,A	NA,1	NA,inf	NA,inf	NA,0.809562	0.000188061	0.000365185
3	chr17:35101231:G:A	35101231	NA,A	NA,G	NA,1	NA,-inf	NA,inf	NA,0.832498	0.000187035	0.00036089
3	chr17:35102530:T:C	35102530	NA,C	NA,T	NA,1	NA,-inf	NA,inf	NA,0.832412	0.000187035	0.000360892
3	chr17:35443420:G:A	35443420	A,NA	G,NA	1,NA	-inf,NA	inf,NA	1.06115,NA	0.000186359	0.000370681
3	chr17:35098392:G:A	35098392	NA,A	NA,G	NA,1	NA,-inf	NA,inf	NA,0.829641	0.000186174	0.000359216
3	chr17:35207936:A:G	35207936	NA,G	NA,A	NA,1	NA,inf	NA,inf	NA,1.03235	0.000186035	0.000361134
3	chr17:35576867:A:G	35576867	G,G	A,A	1,1	inf,inf	inf,inf	4.96986,0.259908	0.000186009	0.000332228
3	chr17:35242343:AAC:A	35242343	NA,A	NA,AAC	NA,1	NA,inf	NA,inf	NA,0.81377	0.000185798	0.00036081
3	chr17:35326173:GT:G	35326173	NA,G	NA,GT	NA,1	NA,-inf	NA,inf	NA,0.887733	0.000185711	0.000357086
3	chr17:36038605:A:G	36038605	NA,G	NA,A	NA,1	NA,inf	NA,inf	NA,0.940259	0.000185675	0.000357974
3	chr17:35110834:C:T	35110834	NA,T	NA,C	NA,1	NA,inf	NA,inf	NA,0.83296	0.000185282	0.000354659
3	chr17:35647151:C:T	35647151	T,T	C,C	1,1	-inf,inf	inf,inf	4.42696,0.238844	0.000185202	0.000331994
3	chr17:35554612:T:C	35554612	C,C	T,T	1,1	inf,inf	inf,inf	0.229152,0.15496	0.00018497	0.000225587
3	chr17:35193644:C:T	35193644	NA,T	NA,C	NA,1	NA,inf	NA,inf	NA,1.03033	0.000184768	0.00035858
3	chr17:35342025:CA:C	35342025	NA,C	NA,CA	NA,1	NA,-inf	NA,inf	NA,0.883546	0.000184405	0.000354582
3	chr17:35896279:C:T	35896279	T,NA	C,NA	1,NA	-inf,NA	inf,NA	1.85221,NA	0.000184391	0.00273245
3	chr17:35341677:A:G	35341677	NA,G	NA,A	NA,1	NA,-inf	NA,inf	NA,0.88344	0.000184364	0.000354503
3	chr17:35935250:G:A	35935250	A,A	G,G	1,1	-inf,inf	inf,inf	1.55754,1.12143	0.000184347	0.000346687
3	chr17:35330590:T:G	35330590	G,NA	T,NA	1,NA	-inf,NA	inf,NA	0.812542,NA	0.000184331	0.000365814
3	chr17:35919865:T:C	35919865	C,C	T,T	1,1	inf,inf	inf,inf	0.445432,2.01384	0.000184267	0.000439317
3	chr17:35875175:A:G	35875175	NA,G	NA,A	NA,1	NA,-inf	NA,inf	NA,0.694157	0.000184089	0.000360562
3	chr17:35505309:C:G	35505309	NA,G	NA,C	NA,1	NA,inf	NA,inf	NA,1.12966	0.000184069	0.000348275
3	chr17:35920944:G:C	35920944	C,C	G,G	1,1	inf,inf	inf,inf	0.471226,1.97956	0.000184041	0.000441093
3	chr17:35237995:A:G	35237995	NA,G	NA,A	NA,1	NA,inf	NA,inf	NA,0.808591	0.000183798	0.000356937
3	chr17:35519689:T:G	35519689	NA,G	NA,T	NA,1	NA,inf	NA,inf	NA,0.756802	0.000183586	0.000346889
3	chr17:35227356:G:A	35227356	NA,A	NA,G	NA,1	NA,inf	NA,inf	NA,0.799963	0.000183475	0.000356261
3	chr17:35803062:A:G	35803062	NA,G	NA,A	NA,1	NA,inf	NA,inf	NA,1.17604	0.000183438	0.000379558
3	chr17:35520789:C:T	35520789	T,T	C,C	1,1	inf,inf	inf,inf	4.22691,1.21176	0.000183231	0.000353841
3	chr17:35199651:G:A	35199651	NA,A	NA,G	NA,1	NA,inf	NA,inf	NA,0.796039	0.000183054	0.000355549
3	chr17:36006765:C:T	36006765	NA,T	NA,C	NA,1	NA,-inf	NA,inf	NA,1.03667	0.000182641	0.000354643
3	chr17:35556987:C:T	35556987	NA,T	NA,C	NA,1	NA,inf	NA,inf	NA,1.35714	0.000182565	0.00034589
3	chr17:35217002:A:G	35217002	NA,G	NA,A	NA,1	NA,inf	NA,inf	NA,0.795887	0.000182527	0.000354381
3	chr17:35540095:T:C	35540095	C,C	T,T	1,1	-inf,-inf	inf,inf	5.40476,1.41088	0.000182379	0.000364289
3	chr17:35541973:G:A	35541973	NA,A	NA,G	NA,1	NA,inf	NA,inf	NA,1.44014	0.000182258	0.000345725
3	chr17:35870139:T:G	35870139	G,NA	T,NA	1,NA	inf,NA	inf,NA	1.41952,NA	0.000181782	0.000348121
3	chr17:35900114:C:T	35900114	NA,T	NA,C	NA,1	NA,-inf	NA,inf	NA,0.743308	0.000181514	0.000350454
3	chr17:35740873:G:A	35740873	A,A	G,G	1,1	-inf,-inf	inf,inf	0.395224,0.369759	0.000181391	0.000311798
3	chr17:35522627:A:G	35522627	G,G	A,A	1,1	inf,inf	inf,inf	4.25101,1.13216	0.000181126	0.00034883
3	chr17:35651079:T:C	35651079	NA,C	NA,T	NA,1	NA,inf	NA,inf	NA,0.122919	0.00018045	0.000343547
3	chr17:35456092:GA:G	35456092	NA,G	NA,GA	NA,1	NA,-inf	NA,inf	NA,0.873876	0.000180052	0.000348208
3	chr17:35456090:C:T	35456090	NA,T	NA,C	NA,1	NA,-inf	NA,inf	NA,0.87149	0.000179344	0.000346838
3	chr17:35523685:T:C	35523685	NA,C	NA,T	NA,1	NA,-inf	NA,inf	NA,0.70369	0.000179132	0.000328691
3	chr17:35617298:C:T	35617298	NA,T	NA,C	NA,1	NA,-inf	NA,inf	NA,0.685348	0.000178802	0.000328459
3	chr17:35343152:G:C	35343152	NA,C	NA,G	NA,1	NA,-inf	NA,inf	NA,0.863954	0.000178342	0.000342952
3	chr17:35200725:G:T	35200725	NA,T	NA,G	NA,1	NA,inf	NA,inf	NA,0.776839	0.000177891	0.000345359
3	chr17:35595409:C:T	35595409	T,T	C,C	1,1	-inf,-inf	inf,inf	4.90475,0.22584	0.000177379	0.000317034
3	chr17:35783923:G:T	35783923	NA,T	NA,G	NA,1	NA,inf	NA,inf	NA,0.9154	0.000177054	0.000340118
3	chr17:35782571:G:A	35782571	NA,A	NA,G	NA,1	NA,inf	NA,inf	NA,1.22856	0.000176671	0.000336576
3	chr17:35590171:G:A	35590171	A,A	G,G	1,1	inf,inf	inf,inf	4.85178,0.758875	0.000176145	0.000315224
3	chr17:35199006:G:A	35199006	NA,A	NA,G	NA,1	NA,inf	NA,inf	NA,0.774427	0.000175676	0.000341121
3	chr17:35585211:G:A	35585211	A,A	G,G	1,1	inf,inf	inf,inf	4.82664,0.768106	0.000175631	0.000314527
3	chr17:35248069:C:G	35248069	NA,G	NA,C	NA,1	NA,inf	NA,inf	NA,0.850972	0.000175344	0.000340513
3	chr17:35517149:T:C	35517149	NA,C	NA,T	NA,1	NA,-inf	NA,inf	NA,0.675784	0.000174972	0.000343154
3	chr17:35598743:G:A	35598743	A,A	G,G	1,1	-inf,-inf	inf,inf	4.89722,0.231178	0.00017483	0.000312512
3	chr17:35699698:A:G	35699698	G,G	A,A	1,1	-inf,inf	inf,inf	4.28299,0.278812	0.000174659	0.000313726
3	chr17:35479844:G:A	35479844	A,A	G,G	1,1	-inf,-inf	inf,inf	1.91367,1.18303	0.000173355	0.000293826
3	chr17:35143301:C:G	35143301	NA,G	NA,C	NA,1	NA,inf	NA,inf	NA,0.889154	0.000173352	0.000335135
3	chr17:35885231:G:A	35885231	NA,A	NA,G	NA,1	NA,inf	NA,inf	NA,1.21939	0.000173233	0.000331449
3	chr17:35221489:G:A	35221489	A,A	G,G	1,1	-inf,-inf	inf,inf	2.01608,0.0208459	0.000173079	0.000269241
3	chr17:36054388:G:C	36054388	NA,C	NA,G	NA,1	NA,-inf	NA,inf	NA,0.781497	0.000173044	0.000329607
3	chr17:35372251:A:G	35372251	NA,G	NA,A	NA,1	NA,-inf	NA,inf	NA,1.09976	0.000173012	0.000337294
3	chr17:35502345:A:C	35502345	NA,C	NA,A	NA,1	NA,-inf	NA,inf	NA,0.501761	0.000172867	0.000304993
3	chr17:35203045:T:G	35203045	NA,G	NA,T	NA,1	NA,inf	NA,inf	NA,0.761574	0.000172852	0.00033557
3	chr17:35521700:A:G	35521700	G,G	A,A	1,1	inf,inf	inf,inf	4.18643,1.19574	0.000172534	0.000333174
3	chr17:35255762:C:T	35255762	NA,T	NA,C	NA,1	NA,-inf	NA,inf	NA,0.960312	0.000172279	0.000332075
3	chr17:35306560:A:T	35306560	T,NA	A,NA	1,NA	-inf,NA	inf,NA	0.843803,NA	0.000172042	0.000358065
3	chr17:35645170:A:C	35645170	C,C	A,A	1,1	-inf,-inf	inf,inf	0.165428,0.119657	0.00017197	0.000365612
3	chr17:35510670:C:T	35510670	NA,T	NA,C	NA,1	NA,inf	NA,inf	NA,1.148	0.000171538	0.000351762
3	chr17:35369377:G:A	35369377	NA,A	NA,G	NA,1	NA,inf	NA,inf	NA,0.997494	0.00017132	0.000335701
3	chr17:35095753:C:T	35095753	T,T	C,C	1,1	-inf,-inf	inf,inf	0.165606,2.04234	0.000171133	0.00032331
3	chr17:35712622:C:G	35712622	NA,G	NA,C	NA,1	NA,inf	NA,inf	NA,1.21417	0.000171118	0.000327272
3	chr17:35215712:G:A	35215712	NA,A	NA,G	NA,1	NA,inf	NA,inf	NA,0.75412	0.000170847	0.000331655
3	chr17:35503409:C:T	35503409	NA,T	NA,C	NA,1	NA,inf	NA,inf	NA,1.08011	0.000170805	0.000323403
3	chr17:35520321:C:T	35520321	T,T	C,C	1,1	inf,inf	inf,inf	4.14518,1.20873	0.000170672	0.000329341
3	chr17:35234675:T:C	35234675	NA,C	NA,T	NA,1	NA,inf	NA,inf	NA,0.868228	0.000170591	0.000328642
3	chr17:35799800:T:C	35799800	NA,C	NA,T	NA,1	NA,inf	NA,inf	NA,0.955987	0.000170262	0.000323572
3	chr17:35114079:C:T	35114079	NA,T	NA,C	NA,1	NA,inf	NA,inf	NA,0.634501	0.000169833	0.000326219
3	chr17:35060609:G:A	35060609	NA,A	NA,G	NA,1	NA,-inf	NA,inf	NA,0.801978	0.000169742	0.000327597
3	chr17:35735919:A:G	35735919	NA,G	NA,A	NA,1	NA,inf	NA,inf	NA,0.968192	0.000168709	0.000322831
3	chr17:35158350:T:C	35158350	C,NA	T,NA	1,NA	inf,NA	inf,NA	0.801624,NA	0.000168531	0.00035881
3	chr17:35632485:T:G	35632485	NA,G	NA,T	NA,1	NA,inf	NA,inf	NA,0.0932737	0.000168514	0.000320687
3	chr17:35059112:A:G	35059112	G,G	A,A	1,1	-inf,inf	inf,inf	0.274656,1.55839	0.000168314	0.000323976
3	chr17:35419555:C:T	35419555	T,T	C,C	1,1	inf,-inf	inf,inf	1.71587,0.103622	0.000168176	0.000432516
3	chr17:36000884:T:G	36000884	G,G	T,T	1,1	inf,inf	inf,inf	0.163085,1.48241	0.000165921	0.000406102
3	chr17:35278610:G:A	35278610	A,NA	G,NA	1,NA	-inf,NA	inf,NA	0.985313,NA	0.000165915	0.000330203
3	chr17:35755234:C:T	35755234	T,T	C,C	1,1	inf,inf	inf,inf	0.76372,1.95626	0.00016587	0.000329297
3	chr17:35688513:T:C	35688513	C,C	T,T	1,1	-inf,inf	inf,inf	4.26252,0.285556	0.000165837	0.000298034
3	chr17:35197807:G:C	35197807	NA,C	NA,G	NA,1	NA,inf	NA,inf	NA,0.737631	0.000165787	0.000321855
3	chr17:36000820:G:A	36000820	NA,A	NA,G	NA,1	NA,-inf	NA,inf	NA,0.66409	0.00016574	0.000319208
3	chr17:35568945:A:G	35568945	NA,G	NA,A	NA,1	NA,inf	NA,inf	NA,0.0791782	0.000165536	0.000315009
3	chr17:35572531:C:T	35572531	T,T	C,C	1,1	inf,inf	inf,inf	4.87586,0.306576	0.000165196	0.000294996
3	chr17:35366172:T:C	35366172	NA,C	NA,T	NA,1	NA,-inf	NA,inf	NA,0.911383	0.000165164	0.000317509
3	chr17:35511111:A:G	35511111	NA,G	NA,A	NA,1	NA,inf	NA,inf	NA,0.615724	0.000165063	0.000311819
3	chr17:35339018:A:G	35339018	NA,G	NA,A	NA,1	NA,-inf	NA,inf	NA,0.816114	0.000164828	0.000317045
3	chr17:35676793:A:T	35676793	T,T	A,A	1,1	-inf,inf	inf,inf	4.34513,0.229911	0.000164648	0.000295838
3	chr17:35092456:C:A	35092456	NA,A	NA,C	NA,1	NA,-inf	NA,inf	NA,0.7564	0.000164504	0.000317453
3	chr17:36049933:A:T	36049933	NA,T	NA,A	NA,1	NA,inf	NA,inf	NA,0.815959	0.000163664	0.000317141
3	chr17:35929870:C:T	35929870	T,NA	C,NA	1,NA	inf,NA	inf,NA	1.33687,NA	0.000163264	0.000313139
3	chr17:35508374:T:C	35508374	NA,C	NA,T	NA,1	NA,inf	NA,inf	NA,0.510622	0.000163131	0.000313448
3	chr17:35478868:T:C	35478868	NA,C	NA,T	NA,1	NA,-inf	NA,inf	NA,1.34398	0.000163029	0.000317583
3	chr17:35108931:A:G	35108931	NA,G	NA,A	NA,1	NA,inf	NA,inf	NA,0.611297	0.000162964	0.000313064
3	chr17:35110578:TGTATAAG:T	35110578	NA,T	NA,TGTATAAG	NA,1	NA,inf	NA,inf	NA,0.611867	0.000162915	0.000312984
3	chr17:35716566:A:T	35716566	NA,T	NA,A	NA,1	NA,inf	NA,inf	NA,1.45218	0.000162845	0.000307764
3	chr17:35391126:G:A	35391126	NA,A	NA,G	NA,1	NA,inf	NA,inf	NA,1.00789	0.00016263	0.000325611
3	chr17:35109688:A:T	35109688	NA,T	NA,A	NA,1	NA,inf	NA,inf	NA,0.610573	0.000162525	0.000312238
3	chr17:35686925:T:C	35686925	C,C	T,T	1,1	-inf,inf	inf,inf	4.31743,0.240071	0.000162321	0.000291583
3	chr17:35125552:G:T	35125552	NA,T	NA,G	NA,1	NA,inf	NA,inf	NA,0.921616	0.000162235	0.000315882
3	chr17:35457648:C:T	35457648	NA,T	NA,C	NA,1	NA,inf	NA,inf	NA,0.925067	0.000161763	0.000309875
3	chr17:35451629:C:T	35451629	NA,T	NA,C	NA,1	NA,inf	NA,inf	NA,0.925067	0.000161763	0.000309875
3	chr17:35951533:G:A	35951533	NA,A	NA,G	NA,1	NA,inf	NA,inf	NA,0.800725	0.000161763	0.000315478
3	chr17:35222953:C:T	35222953	T,T	C,C	1,1	-inf,-inf	inf,inf	1.98108,0.0113201	0.000161355	0.000251595
3	chr17:35601641:G:A	35601641	NA,A	NA,G	NA,1	NA,inf	NA,inf	NA,0.083631	0.000161176	0.000306806
3	chr17:35828563:T:C	35828563	NA,C	NA,T	NA,1	NA,-inf	NA,inf	NA,0.741547	0.000161115	0.000310918
3	chr17:35222985:C:T	35222985	T,T	C,C	1,1	-inf,-inf	inf,inf	1.98018,0.0124225	0.000161105	0.000251228
3	chr17:35111892:T:C	35111892	NA,C	NA,T	NA,1	NA,inf	NA,inf	NA,0.61076	0.000160793	0.00030881
3	chr17:35474741:C:T	35474741	T,NA	C,NA	1,NA	-inf,NA	inf,NA	1.37312,NA	0.000160673	0.000313074
3	chr17:35950801:T:C	35950801	NA,C	NA,T	NA,1	NA,inf	NA,inf	NA,0.676143	0.000160538	0.000308478
3	chr17:35965118:T:C	35965118	NA,C	NA,T	NA,1	NA,-inf	NA,inf	NA,0.981757	0.000160167	0.000306986
3	chr17:35932290:G:A	35932290	NA,A	NA,G	NA,1	NA,-inf	NA,inf	NA,1.04379	0.00016001	0.000306634
3	chr17:35711629:C:T	35711629	NA,T	NA,C	NA,1	NA,inf	NA,inf	NA,1.44451	0.000159968	0.000302396
3	chr17:35361413:C:A	35361413	A,NA	C,NA	1,NA	-inf,NA	inf,NA	1.38013,NA	0.000159859	0.000297034
3	chr17:35690406:G:C	35690406	NA,C	NA,G	NA,1	NA,inf	NA,inf	NA,0.0857434	0.000159639	0.000304186
3	chr17:35817514:A:G	35817514	NA,G	NA,A	NA,1	NA,-inf	NA,inf	NA,0.735328	0.000159361	0.000307536
3	chr17:35341362:A:C	35341362	C,NA	A,NA	1,NA	-inf,NA	inf,NA	0.911366,NA	0.000159067	0.000316331
3	chr17:35412819:T:A	35412819	A,A	T,T	1,1	inf,-inf	inf,inf	1.68722,0.116865	0.000159008	0.000406739
3	chr17:35726542:G:T	35726542	NA,T	NA,G	NA,1	NA,inf	NA,inf	NA,1.43759	0.000158706	0.000299997
3	chr17:35408535:C:T	35408535	NA,T	NA,C	NA,1	NA,inf	NA,inf	NA,0.503825	0.000158604	0.000305818
3	chr17:35109591:T:G	35109591	NA,G	NA,T	NA,1	NA,inf	NA,inf	NA,0.597621	0.00015859	0.000304703
3	chr17:35652129:C:T	35652129	T,T	C,C	1,1	-inf,-inf	inf,inf	4.67395,0.68161	0.000158567	0.000283978
3	chr17:35220848:G:C	35220848	C,C	G,G	1,1	-inf,-inf	inf,inf	1.97156,0.0124225	0.000158182	0.000246774
3	chr17:35728688:G:A	35728688	NA,A	NA,G	NA,1	NA,inf	NA,inf	NA,0.0848778	0.000158075	0.00030123
3	chr17:35123320:G:T	35123320	T,NA	G,NA	1,NA	-inf,NA	inf,NA	0.848933,NA	0.000157878	0.000312198
3	chr17:35857449:A:T	35857449	NA,T	NA,A	NA,1	NA,-inf	NA,inf	NA,0.729628	0.000157548	0.000303984
3	chr17:35816034:C:T	35816034	NA,T	NA,C	NA,1	NA,-inf	NA,inf	NA,0.727724	0.000157435	0.000303829
3	chr17:35495341:G:A	35495341	NA,A	NA,G	NA,1	NA,inf	NA,inf	NA,0.587043	0.000157339	0.000302811
3	chr17:36051572:T:C	36051572	NA,C	NA,T	NA,1	NA,-inf	NA,inf	NA,0.945349	0.000157292	0.000301891
3	chr17:35718663:CAT:C	35718663	C,C	CAT,CAT	1,1	inf,-inf	inf,inf	4.25066,0.264102	0.000157264	0.000282856
3	chr17:35061664:T:C	35061664	NA,C	NA,T	NA,1	NA,-inf	NA,inf	NA,0.757583	0.000157126	0.000303277
3	chr17:35726880:C:T	35726880	NA,T	NA,C	NA,1	NA,inf	NA,inf	NA,1.43054	0.000156852	0.00029655
3	chr17:35584121:C:T	35584121	NA,T	NA,C	NA,1	NA,inf	NA,inf	NA,0.0694153	0.000156728	0.000298426
3	chr17:36013602:G:T	36013602	NA,T	NA,G	NA,1	NA,inf	NA,inf	NA,0.623086	0.000156504	0.000303514
3	chr17:35415600:C:T	35415600	T,T	C,C	1,1	inf,-inf	inf,inf	1.67998,0.106688	0.00015631	0.000399682
3	chr17:35591292:A:G	35591292	G,G	A,A	1,1	inf,inf	inf,inf	4.8005,0.208577	0.00015619	0.000279727
3	chr17:35756225:A:C	35756225	C,NA	A,NA	1,NA	-inf,NA	inf,NA	1.71122,NA	0.000156083	0.000314739
3	chr17:36047222:A:G	36047222	NA,G	NA,A	NA,1	NA,-inf	NA,inf	NA,0.940335	0.000155944	0.000299351
3	chr17:35698083:T:G	35698083	NA,G	NA,T	NA,1	NA,inf	NA,inf	NA,0.0764347	0.000155614	0.00029652
3	chr17:35415941:T:A	35415941	A,A	T,T	1,1	inf,-inf	inf,inf	1.67651,0.105584	0.000155155	0.000396592
3	chr17:35387543:G:A	35387543	NA,A	NA,G	NA,1	NA,-inf	NA,inf	NA,1.08276	0.000154762	0.00029904
3	chr17:35152090:A:T	35152090	T,T	A,A	1,1	-inf,-inf	inf,inf	1.71681,0.124594	0.000154647	0.00025391
3	chr17:35905953:C:T	35905953	T,NA	C,NA	1,NA	-inf,NA	inf,NA	1.71672,NA	0.000154517	0.00199601
3	chr17:36062643:T:C	36062643	NA,C	NA,T	NA,1	NA,-inf	NA,inf	NA,0.766187	0.00015445	0.000295639
3	chr17:35641995:C:G	35641995	NA,G	NA,C	NA,1	NA,inf	NA,inf	NA,1.35782	0.000154342	0.000291413
3	chr17:35404469:C:T	35404469	NA,T	NA,C	NA,1	NA,inf	NA,inf	NA,0.972758	0.000153921	0.000307929
3	chr17:35543851:G:A	35543851	NA,A	NA,G	NA,1	NA,inf	NA,inf	NA,1.16298	0.000153839	0.000290977
3	chr17:35232383:C:T	35232383	NA,T	NA,C	NA,1	NA,inf	NA,inf	NA,0.885	0.000153702	0.000298817
3	chr17:35116646:C:T	35116646	NA,T	NA,C	NA,1	NA,inf	NA,inf	NA,0.571068	0.000153634	0.000295519
3	chr17:35780795:G:A	35780795	NA,A	NA,G	NA,1	NA,inf	NA,inf	NA,1.10818	0.000153598	0.000292422
3	chr17:35539980:A:C	35539980	NA,C	NA,A	NA,1	NA,inf	NA,inf	NA,1.15395	0.000153516	0.00029048
3	chr17:35606375:G:A	35606375	NA,A	NA,G	NA,1	NA,inf	NA,inf	NA,1.41183	0.000153476	0.000290216
3	chr17:35438937:T:C	35438937	NA,C	NA,T	NA,1	NA,inf	NA,inf	NA,0.692506	0.000153345	0.000295765
3	chr17:35155212:A:G	35155212	NA,G	NA,A	NA,1	NA,-inf	NA,inf	NA,0.707542	0.000152914	0.000295363
3	chr17:35473704:T:C	35473704	NA,C	NA,T	NA,1	NA,-inf	NA,inf	NA,1.29486	0.000152877	0.000297729
3	chr17:35540327:G:A	35540327	A,A	G,G	1,1	-inf,-inf	inf,inf	5.22112,1.58781	0.000152394	0.00030584
3	chr17:36051270:A:G	36051270	NA,G	NA,A	NA,1	NA,-inf	NA,inf	NA,0.924924	0.000152203	0.000292147
3	chr17:36048528:A:G	36048528	NA,G	NA,A	NA,1	NA,-inf	NA,inf	NA,0.923886	0.000152097	0.000291995
3	chr17:36053586:G:A	36053586	NA,A	NA,G	NA,1	NA,-inf	NA,inf	NA,0.926461	0.000152096	0.000292011
3	chr17:35406414:T:C	35406414	NA,C	NA,T	NA,1	NA,inf	NA,inf	NA,0.897421	0.000152035	0.000298802
3	chr17:35075337:A:G	35075337	NA,G	NA,A	NA,1	NA,-inf	NA,inf	NA,0.781407	0.000151894	0.000292698
3	chr17:36050050:G:GCCTTAATGGTCCA	36050050	NA,GCCTTAATGGTCCA	NA,G	NA,1	NA,-inf	NA,inf	NA,0.921785	0.000151732	0.00029126
3	chr17:35093616:C:A	35093616	NA,A	NA,C	NA,1	NA,inf	NA,inf	NA,0.868154	0.000151486	0.000295069
3	chr17:35715171:G:A	35715171	A,A	G,G	1,1	inf,-inf	inf,inf	4.24846,0.246426	0.000151471	0.000272464
3	chr17:35109025:C:T	35109025	NA,T	NA,C	NA,1	NA,-inf	NA,inf	NA,0.708466	0.000151399	0.000292284
3	chr17:35547109:T:C	35547109	NA,C	NA,T	NA,1	NA,inf	NA,inf	NA,1.33228	0.000151358	0.000287432
3	chr17:35174869:G:A	35174869	NA,A	NA,G	NA,1	NA,-inf	NA,inf	NA,0.699151	0.000150885	0.000291389
3	chr17:36047098:G:A	36047098	NA,A	NA,G	NA,1	NA,-inf	NA,inf	NA,0.92079	0.000150843	0.00028966
3	chr17:35697908:T:C	35697908	C,C	T,T	1,1	-inf,inf	inf,inf	4.29661,0.213878	0.000150795	0.00027112
3	chr17:35115641:G:A	35115641	NA,A	NA,G	NA,1	NA,inf	NA,inf	NA,0.56064	0.000150701	0.00028991
3	chr17:35727638:G:C	35727638	NA,C	NA,G	NA,1	NA,inf	NA,inf	NA,1.04778	0.000150139	0.000285694
3	chr17:35644083:T:G	35644083	NA,G	NA,T	NA,1	NA,inf	NA,inf	NA,1.39374	0.000150063	0.000283895
3	chr17:35675343:A:G	35675343	G,G	A,A	1,1	-inf,inf	inf,inf	4.25942,0.233536	0.000149851	0.00026954
3	chr17:35708663:T:C	35708663	NA,C	NA,T	NA,1	NA,inf	NA,inf	NA,1.33118	0.000149719	0.000282804
3	chr17:35415403:T:C	35415403	NA,C	NA,T	NA,1	NA,-inf	NA,inf	NA,0.877498	0.000149677	0.000288154
3	chr17:35801666:CCA:C	35801666	NA,C	NA,CCA	NA,1	NA,-inf	NA,inf	NA,0.687879	0.000149532	0.000288527
3	chr17:35657487:C:G	35657487	G,NA	C,NA	1,NA	inf,NA	inf,NA	1.57431,NA	0.000149481	0.000283769
3	chr17:35373768:T:C	35373768	NA,C	NA,T	NA,1	NA,-inf	NA,inf	NA,1.0936	0.000149418	0.000288417
3	chr17:35878741:T:C	35878741	NA,C	NA,T	NA,1	NA,inf	NA,inf	NA,0.964044	0.000149017	0.000289621
3	chr17:35780177:T:C	35780177	NA,C	NA,T	NA,1	NA,inf	NA,inf	NA,0.902682	0.000148868	0.000283872
3	chr17:35338447:T:C	35338447	C,NA	T,NA	1,NA	inf,NA	inf,NA	1.02896,NA	0.00014883	0.000309839
3	chr17:35599364:G:A	35599364	A,A	G,G	1,1	-inf,inf	inf,inf	1.75352,0.0326644	0.000148541	0.000268763
3	chr17:35656822:T:C	35656822	NA,C	NA,T	NA,1	NA,inf	NA,inf	NA,0.0566283	0.000148538	0.000283117
3	chr17:35541737:A:G	35541737	G,G	A,A	1,1	-inf,-inf	inf,inf	3.14634,0.0397668	0.000148025	0.000271745
3	chr17:36047674:C:A	36047674	NA,A	NA,C	NA,1	NA,-inf	NA,inf	NA,0.906322	0.000147956	0.000284028
3	chr17:35786647:T:A	35786647	A,NA	T,NA	1,NA	inf,NA	inf,NA	1.43478,NA	0.000147711	0.000279046
3	chr17:35412954:T:A	35412954	A,A	T,T	1,1	inf,-inf	inf,inf	1.6524,0.110596	0.000147486	0.000375633
3	chr17:35260500:A:G	35260500	NA,G	NA,A	NA,1	NA,inf	NA,inf	NA,0.720361	0.000147425	0.000288022
3	chr17:35371812:G:A	35371812	NA,A	NA,G	NA,1	NA,-inf	NA,inf	NA,0.706853	0.000147341	0.00028615
3	chr17:35171784:A:G	35171784	G,NA	A,NA	1,NA	inf,NA	inf,NA	0.737577,NA	0.000147296	0.000311839
3	chr17:35372814:G:A	35372814	NA,A	NA,G	NA,1	NA,-inf	NA,inf	NA,0.998615	0.000147017	0.000282736
3	chr17:35140902:T:C	35140902	NA,C	NA,T	NA,1	NA,inf	NA,inf	NA,0.64603	0.000146802	0.000283194
3	chr17:35223466:G:A	35223466	NA,A	NA,G	NA,1	NA,inf	NA,inf	NA,0.86945	0.000146766	0.000284958
3	chr17:35920505:A:G	35920505	G,G	A,A	1,1	inf,inf	inf,inf	0.441407,1.87204	0.000146728	0.000349416
3	chr17:35566889:C:A	35566889	A,A	C,C	1,1	inf,-inf	inf,inf	4.06188,1.15134	0.000146547	0.000268577
3	chr17:35689183:G:A	35689183	NA,A	NA,G	NA,1	NA,-inf	NA,inf	NA,2.07506	0.000146155	0.000287087
3	chr17:35662389:A:T	35662389	NA,T	NA,A	NA,1	NA,inf	NA,inf	NA,1.01611	0.000146063	0.000278378
3	chr17:35111556:ACT:A	35111556	NA,A	NA,ACT	NA,1	NA,-inf	NA,inf	NA,0.686116	0.000145988	0.000281852
3	chr17:35090534:C:T	35090534	NA,T	NA,C	NA,1	NA,-inf	NA,inf	NA,0.695266	0.000145562	0.00027867
3	chr17:35059203:G:GA	35059203	NA,GA	NA,G	NA,1	NA,-inf	NA,inf	NA,0.690399	0.000145306	0.000278209
3	chr17:35958223:A:G	35958223	NA,G	NA,A	NA,1	NA,inf	NA,inf	NA,0.862105	0.000144923	0.000277868
3	chr17:35250061:A:T	35250061	NA,T	NA,A	NA,1	NA,inf	NA,inf	NA,0.837436	0.000144825	0.000281543
3	chr17:36054219:A:T	36054219	NA,T	NA,A	NA,1	NA,-inf	NA,inf	NA,0.892268	0.000144715	0.000277878
3	chr17:35753693:C:T	35753693	NA,T	NA,C	NA,1	NA,inf	NA,inf	NA,0.819103	0.000144529	0.000277578
3	chr17:35114654:T:C	35114654	NA,C	NA,T	NA,1	NA,inf	NA,inf	NA,0.547791	0.000144503	0.000277722
3	chr17:35353581:G:A	35353581	NA,A	NA,G	NA,1	NA,inf	NA,inf	NA,0.970554	0.000144354	0.000279281
3	chr17:35684026:A:G	35684026	NA,G	NA,A	NA,1	NA,inf	NA,inf	NA,1.0211	0.000144145	0.000274904
3	chr17:35118977:T:C	35118977	NA,C	NA,T	NA,1	NA,-inf	NA,inf	NA,0.677398	0.000144097	0.000278191
3	chr17:35721243:C:T	35721243	NA,T	NA,C	NA,1	NA,inf	NA,inf	NA,0.16035	0.000144057	0.000274488
3	chr17:35159581:CT:C	35159581	NA,C	NA,CT	NA,1	NA,inf	NA,inf	NA,0.832297	0.000144035	0.000280277
3	chr17:36055211:A:C	36055211	NA,C	NA,A	NA,1	NA,-inf	NA,inf	NA,0.896284	0.000143931	0.000276445
3	chr17:35779117:G:C	35779117	NA,C	NA,G	NA,1	NA,inf	NA,inf	NA,0.596926	0.000143916	0.000276166
3	chr17:35119777:C:T	35119777	NA,T	NA,C	NA,1	NA,-inf	NA,inf	NA,0.675469	0.000143892	0.000277782
3	chr17:35399709:C:T	35399709	NA,T	NA,C	NA,1	NA,inf	NA,inf	NA,0.927781	0.000143778	0.000287318
3	chr17:35184731:CT:C	35184731	NA,C	NA,CT	NA,1	NA,inf	NA,inf	NA,0.936337	0.000143764	0.000279649
3	chr17:35239244:G:A	35239244	NA,A	NA,G	NA,1	NA,inf	NA,inf	NA,0.838244	0.000143686	0.00027929
3	chr17:35316436:T:C	35316436	NA,C	NA,T	NA,1	NA,-inf	NA,inf	NA,0.686975	0.000143472	0.000276687
3	chr17:36046117:T:C	36046117	NA,C	NA,T	NA,1	NA,-inf	NA,inf	NA,0.881301	0.0001433	0.000275382
3	chr17:35341842:T:G	35341842	G,NA	T,NA	1,NA	inf,NA	inf,NA	1.00732,NA	0.000143297	0.000298023
3	chr17:35409795:G:A	35409795	A,A	G,G	1,1	inf,-inf	inf,inf	1.63905,0.0974686	0.000143085	0.00036414
3	chr17:36036780:TTA:T	36036780	NA,T	NA,TTA	NA,1	NA,-inf	NA,inf	NA,0.715901	0.00014268	0.000272332
3	chr17:35236756:C:T	35236756	NA,T	NA,C	NA,1	NA,inf	NA,inf	NA,0.833427	0.000142639	0.000277248
3	chr17:35602926:G:A	35602926	NA,A	NA,G	NA,1	NA,inf	NA,inf	NA,1.29304	0.00014242	0.000269181
3	chr17:35840480:C:T	35840480	NA,T	NA,C	NA,1	NA,inf	NA,inf	NA,0.987331	0.000142247	0.000292203
3	chr17:35397907:C:T	35397907	NA,T	NA,C	NA,1	NA,inf	NA,inf	NA,0.917533	0.000142012	0.000283617
3	chr17:36047965:A:C	36047965	NA,C	NA,A	NA,1	NA,-inf	NA,inf	NA,0.879198	0.000141922	0.000272482
3	chr17:35246673:G:A	35246673	NA,A	NA,G	NA,1	NA,inf	NA,inf	NA,0.82795	0.00014192	0.000275951
3	chr17:35728916:A:G	35728916	G,G	A,A	1,1	inf,inf	inf,inf	4.66347,0.132325	0.000141861	0.000253277
3	chr17:35329868:C:T	35329868	NA,T	NA,C	NA,1	NA,-inf	NA,inf	NA,0.715985	0.000141577	0.000272429
3	chr17:35512523:G:A	35512523	A,A	G,G	1,1	-inf,inf	inf,inf	1.68144,1.4215	0.000141556	0.000257556
3	chr17:35331121:G:T	35331121	NA,T	NA,G	NA,1	NA,-inf	NA,inf	NA,0.798498	0.000141485	0.000272492
3	chr17:35427400:C:T	35427400	NA,T	NA,C	NA,1	NA,inf	NA,inf	NA,0.419841	0.000141484	0.0002713
3	chr17:35343790:C:T	35343790	T,NA	C,NA	1,NA	inf,NA	inf,NA	0.999635,NA	0.000141459	0.0002941
3	chr17:35935971:G:A	35935971	NA,A	NA,G	NA,1	NA,inf	NA,inf	NA,0.752018	0.000141419	0.000272526
3	chr17:35180377:T:C	35180377	NA,C	NA,T	NA,1	NA,-inf	NA,inf	NA,0.660552	0.000141116	0.000272522
3	chr17:36046321:T:C	36046321	NA,C	NA,T	NA,1	NA,-inf	NA,inf	NA,0.868596	0.000141002	0.000270904
3	chr17:35337359:T:C	35337359	NA,C	NA,T	NA,1	NA,-inf	NA,inf	NA,0.794621	0.000140646	0.0002709
3	chr17:35316022:C:A	35316022	NA,A	NA,C	NA,1	NA,-inf	NA,inf	NA,0.675898	0.000140477	0.000270905
3	chr17:35059366:C:G	35059366	NA,G	NA,C	NA,1	NA,-inf	NA,inf	NA,0.689276	0.000140361	0.000270938
3	chr17:35844923:G:A	35844923	NA,A	NA,G	NA,1	NA,inf	NA,inf	NA,0.693425	0.00014031	0.000279078
3	chr17:35316174:T:C	35316174	NA,C	NA,T	NA,1	NA,-inf	NA,inf	NA,0.673742	0.000140242	0.000270494
3	chr17:35175888:G:A	35175888	NA,A	NA,G	NA,1	NA,-inf	NA,inf	NA,0.656597	0.000140184	0.000270721
3	chr17:35653547:C:T	35653547	T,T	C,C	1,1	-inf,-inf	inf,inf	4.56723,0.679306	0.000139742	0.000250576
3	chr17:35648386:C:T	35648386	NA,T	NA,C	NA,1	NA,inf	NA,inf	NA,1.27647	0.000139693	0.000264135
3	chr17:35935041:T:A	35935041	NA,A	NA,T	NA,1	NA,inf	NA,inf	NA,0.744306	0.000139536	0.000268912
3	chr17:35867056:A:G	35867056	NA,G	NA,A	NA,1	NA,-inf	NA,inf	NA,0.657159	0.000139328	0.000268877
3	chr17:35509783:C:T	35509783	NA,T	NA,C	NA,1	NA,inf	NA,inf	NA,1.15776	0.000139156	0.000264801
3	chr17:35530229:C:T	35530229	NA,T	NA,C	NA,1	NA,inf	NA,inf	NA,0.125929	0.000139102	0.000266305
3	chr17:36046322:G:A	36046322	NA,A	NA,G	NA,1	NA,-inf	NA,inf	NA,0.858741	0.000138934	0.000266944
3	chr17:35453646:C:T	35453646	T,NA	C,NA	1,NA	inf,NA	inf,NA	0.914026,NA	0.000138698	0.000285695
3	chr17:35504936:G:A	35504936	NA,A	NA,G	NA,1	NA,-inf	NA,inf	NA,1.87551	0.000138632	0.000271709
3	chr17:35174012:C:T	35174012	NA,T	NA,C	NA,1	NA,-inf	NA,inf	NA,0.657343	0.000138326	0.000267157
3	chr17:35068034:CCA:C	35068034	NA,C	NA,CCA	NA,1	NA,-inf	NA,inf	NA,0.757056	0.000138229	0.000265767
3	chr17:35728582:C:G	35728582	NA,G	NA,C	NA,1	NA,-inf	NA,inf	NA,0.523255	0.000137899	0.000269093
3	chr17:35442604:C:T	35442604	NA,T	NA,C	NA,1	NA,inf	NA,inf	NA,0.576941	0.000137858	0.0002666
3	chr17:35483628:A:C	35483628	NA,C	NA,A	NA,1	NA,inf	NA,inf	NA,0.495661	0.000137854	0.000265501
3	chr17:35164767:G:A	35164767	NA,A	NA,G	NA,1	NA,-inf	NA,inf	NA,0.646882	0.000137782	0.000266137
3	chr17:35166986:C:T	35166986	NA,T	NA,C	NA,1	NA,-inf	NA,inf	NA,0.646882	0.000137782	0.000266137
3	chr17:35172085:A:G	35172085	NA,G	NA,A	NA,1	NA,-inf	NA,inf	NA,0.646882	0.000137782	0.000266137
3	chr17:35600107:A:G	35600107	G,G	A,A	1,1	-inf,inf	inf,inf	1.61562,0.879144	0.000137778	0.000253806
3	chr17:35932838:A:C	35932838	NA,C	NA,A	NA,1	NA,inf	NA,inf	NA,0.736207	0.000137759	0.000265495
3	chr17:35110069:AG:A	35110069	NA,A	NA,AG	NA,1	NA,-inf	NA,inf	NA,0.65516	0.000137581	0.000265653
3	chr17:35975661:G:A	35975661	NA,A	NA,G	NA,1	NA,-inf	NA,inf	NA,0.955303	0.000137389	0.000264151
3	chr17:35534864:T:A	35534864	NA,A	NA,T	NA,1	NA,inf	NA,inf	NA,0.116588	0.000137258	0.000262747
3	chr17:35195379:C:T	35195379	NA,T	NA,C	NA,1	NA,inf	NA,inf	NA,0.81908	0.000137224	0.00026614
3	chr17:35677053:A:G	35677053	NA,G	NA,A	NA,1	NA,inf	NA,inf	NA,0.0402308	0.000137169	0.000261634
3	chr17:35403949:G:A	35403949	NA,A	NA,G	NA,1	NA,inf	NA,inf	NA,0.494658	0.000137083	0.000263803
3	chr17:35470096:A:G	35470096	NA,G	NA,A	NA,1	NA,inf	NA,inf	NA,0.468801	0.000136998	0.000266779
3	chr17:36043425:G:A	36043425	NA,A	NA,G	NA,1	NA,-inf	NA,inf	NA,0.849106	0.000136786	0.000262895
3	chr17:35691766:G:A	35691766	NA,A	NA,G	NA,1	NA,inf	NA,inf	NA,1.03833	0.000136773	0.000260619
3	chr17:36042363:A:G	36042363	NA,G	NA,A	NA,1	NA,-inf	NA,inf	NA,0.847081	0.000136618	0.00026254
3	chr17:35722759:C:A	35722759	A,A	C,C	1,1	inf,-inf	inf,inf	4.26566,0.185539	0.000136523	0.000245695
3	chr17:35219650:T:C	35219650	NA,C	NA,T	NA,1	NA,inf	NA,inf	NA,0.821109	0.000136366	0.000264718
3	chr17:35113393:C:T	35113393	NA,T	NA,C	NA,1	NA,inf	NA,inf	NA,0.797362	0.000136351	0.00026564
```
