## Supplementary material for "Characterization of shared and ancestry-specific signals driving complex traits using multi-ancestry fine-mapping": susiex_nc3.cs80.snp

```
BP	SNP	PIP(CS1)	LogBF(CS1,Pop1)	LogBF(CS1,Pop2)	PIP(CS2)	LogBF(CS2,Pop1)	LogBF(CS2,Pop2)	PIP(CS3)	LogBF(CS3,Pop1)	LogBF(CS3,Pop2)
35059112	chr17:35059112:A:G	1.50191e-18	-1.84092	0.691658	0.000155688	-1.84296	1.22946	0.000168314	-1.79213	1.18719
35059203	chr17:35059203:G:GA	2.03977e-18	-2.95827e-10	-0.84317	0.000132922	-2.95827e-10	-0.771586	0.000145306	-2.95827e-10	-0.751936
35059204	chr17:35059204:A:G	7.34043e-19	-1.86519	-5.92657e-10	4.99129e-05	-1.75107	-5.92657e-10	5.26662e-05	-1.7668	-5.92657e-10
35059366	chr17:35059366:C:G	1.95997e-18	-2.95827e-10	-0.883075	0.000130595	-2.95827e-10	-0.789251	0.000140361	-2.95827e-10	-0.786556
35059486	chr17:35059486:T:C	9.55074e-19	-2.95827e-10	-1.60197	5.83005e-05	-2.95827e-10	-1.59574	6.24532e-05	-2.95827e-10	-1.59636
35059606	chr17:35059606:T:C	1.25134e-18	-2.95827e-10	-1.33179	7.34179e-05	-2.95827e-10	-1.36518	7.90439e-05	-2.95827e-10	-1.36077
35060368	chr17:35060368:T:C	9.92805e-19	-2.95827e-10	-1.56323	6.10653e-05	-2.95827e-10	-1.54941	6.57416e-05	-2.95827e-10	-1.54504
35060369	chr17:35060369:T:TTAA	2.70283e-18	-2.95827e-10	-0.561705	0.000190934	-2.95827e-10	-0.409424	0.000205602	-2.95827e-10	-0.404834
35060593	chr17:35060593:A:G	9.82124e-19	-2.95827e-10	-1.57404	6.0282e-05	-2.95827e-10	-1.56232	6.48633e-05	-2.95827e-10	-1.55849
35060609	chr17:35060609:G:A	2.34403e-18	-2.95827e-10	-0.704136	0.000157882	-2.95827e-10	-0.599501	0.000169742	-2.95827e-10	-0.596499
35060847	chr17:35060847:TTCAG:T	9.86338e-19	-2.95827e-10	-1.56976	6.06009e-05	-2.95827e-10	-1.55704	6.52225e-05	-2.95827e-10	-1.55297
35060878	chr17:35060878:GA:G	3.01926e-17	-2.95827e-10	1.85159	0.0023375	-2.95827e-10	2.09549	0.00258026	-2.95827e-10	2.12487
35061403	chr17:35061403:G:A	1.76334e-18	-2.95827e-10	-0.988795	0.000118261	-2.95827e-10	-0.888459	0.000129934	-2.95827e-10	-0.863751
35061664	chr17:35061664:T:C	2.18267e-18	-2.95827e-10	-0.775455	0.000146174	-2.95827e-10	-0.676555	0.000157126	-2.95827e-10	-0.673728
35062127	chr17:35062127:G:A	9.56395e-19	-2.95827e-10	-1.60059	5.85895e-05	-2.95827e-10	-1.5908	6.27995e-05	-2.95827e-10	-1.59083
35062133	chr17:35062133:G:A	1.0543e-18	-2.95827e-10	-1.50313	7.17761e-05	-2.95827e-10	-1.3878	7.71517e-05	-2.95827e-10	-1.385
35062375	chr17:35062375:C:T	1.02948e-18	-2.95827e-10	-1.52695	6.08664e-05	-2.95827e-10	-1.55267	6.52311e-05	-2.95827e-10	-1.55284
35062614	chr17:35062614:A:G	9.85955e-19	-2.95827e-10	-1.57015	6.05632e-05	-2.95827e-10	-1.55766	6.51799e-05	-2.95827e-10	-1.55362
35063049	chr17:35063049:C:A	1.50632e-18	-2.95827e-10	-1.14634	9.3215e-05	-2.95827e-10	-1.12644	0.000100416	-2.95827e-10	-1.12145
35063085	chr17:35063085:C:T	2.89488e-17	-2.95827e-10	1.80952	0.00224682	-2.95827e-10	2.05592	0.00248008	-2.95827e-10	2.08527
35063150	chr17:35063150:G:C	2.20794e-19	-1.79615	-1.27038	1.59396e-05	-1.62549	-1.26705	1.72629e-05	-1.60033	-1.28189
35064191	chr17:35064191:C:G	1.70234e-18	-2.95827e-10	-1.024	0.000107521	-2.95827e-10	-0.98367	0.00011553	-2.95827e-10	-0.981241
35064203	chr17:35064203:A:T	3.63474e-18	-2.95827e-10	-0.265466	0.000200665	-2.95827e-10	-0.359716	0.000217061	-2.95827e-10	-0.350596
35064249	chr17:35064249:C:T	9.66414e-19	-2.95827e-10	-1.59017	5.91279e-05	-2.95827e-10	-1.58165	6.3556e-05	-2.95827e-10	-1.57885
35065066	chr17:35065066:T:C	3.25875e-19	-1.0812	-1.59605	1.35255e-05	-1.4542	-1.60257	1.84903e-05	-1.21163	-1.6019
35065257	chr17:35065257:C:T	3.51858e-19	-0.998075	-1.60246	1.44834e-05	-1.39346	-1.59489	1.88762e-05	-1.19578	-1.59709
35065474	chr17:35065474:T:A	1.02374e-18	-2.95827e-10	-1.53254	6.06039e-05	-2.95827e-10	-1.55699	6.49492e-05	-2.95827e-10	-1.55717
35065528	chr17:35065528:C:T	3.0657e-19	-1.14067	-1.59765	1.28492e-05	-1.5054	-1.60267	1.73209e-05	-1.27648	-1.60238
35065668	chr17:35065668:G:C	1.89097e-19	-1.63071	-1.59079	1.70786e-05	-1.22555	-1.59798	1.51834e-05	-1.41061	-1.59997
35066092	chr17:35066092:C:T	1.55784e-18	-2.95827e-10	-1.11271	9.64279e-05	-2.95827e-10	-1.09256	0.000103901	-2.95827e-10	-1.08734
35066804	chr17:35066804:C:T	1.30737e-18	-2.95827e-10	-1.28799	7.27901e-05	-2.95827e-10	-1.37377	7.84165e-05	-2.95827e-10	-1.36874
35066949	chr17:35066949:A:G	2.69414e-18	-2.95827e-10	-0.564925	0.000190276	-2.95827e-10	-0.412874	0.000204892	-2.95827e-10	-0.408292
35067359	chr17:35067359:C:T	9.54984e-19	-2.95827e-10	-1.60207	5.84355e-05	-2.95827e-10	-1.59343	6.26588e-05	-2.95827e-10	-1.59307
35068034	chr17:35068034:CCA:C	2.28532e-18	-2.95827e-10	-0.729497	0.000127556	-2.95827e-10	-0.812796	0.000138229	-2.95827e-10	-0.801863
35068394	chr17:35068394:T:C	9.54413e-19	-2.95827e-10	-1.60266	5.79314e-05	-2.95827e-10	-1.60209	6.21077e-05	-2.95827e-10	-1.6019
35069910	chr17:35069910:C:T	3.04017e-19	-1.15222	-1.59446	1.273e-05	-1.51505	-1.60234	1.71421e-05	-1.28787	-1.60137
35070062	chr17:35070062:G:A	2.96672e-17	-2.95827e-10	1.83404	0.00232331	-2.95827e-10	2.0894	0.00256564	-2.95827e-10	2.11919
35071296	chr17:35071296:A:G	1.73734e-18	-2.95827e-10	-1.00365	0.000100614	-2.95827e-10	-1.05006	0.000107337	-2.95827e-10	-1.0548
35071353	chr17:35071353:C:T	8.22576e-19	-1.75132	-5.92657e-10	4.79852e-05	-1.79046	-5.92657e-10	4.96622e-05	-1.82553	-5.92657e-10
35071953	chr17:35071953:G:A	9.70219e-19	-2.95827e-10	-1.58624	5.93942e-05	-2.95827e-10	-1.57715	6.38593e-05	-2.95827e-10	-1.57409
35072431	chr17:35072431:C:G	6.25849e-19	-2.02465	-5.92657e-10	3.76435e-05	-2.03319	-5.92657e-10	4.05146e-05	-2.02911	-5.92657e-10
35072726	chr17:35072726:T:C	5.58668e-19	-1.1544	-0.983805	4.46834e-05	-0.761455	-1.10029	4.55373e-05	-0.828788	-1.08346
35073694	chr17:35073694:G:A	3.74927e-19	-0.934564	-1.60247	1.53316e-05	-1.34263	-1.58881	2.01105e-05	-1.13774	-1.59179
35073783	chr17:35073783:A:G	1.00719e-18	-2.95827e-10	-1.54884	6.23587e-05	-2.95827e-10	-1.52845	6.6927e-05	-2.95827e-10	-1.52717
35074010	chr17:35074010:A:G	9.54432e-19	-2.95827e-10	-1.60264	5.80071e-05	-2.95827e-10	-1.60079	6.21801e-05	-2.95827e-10	-1.60074
35074328	chr17:35074328:C:T	1.05215e-18	-2.95827e-10	-1.50517	6.19861e-05	-2.95827e-10	-1.53444	6.64302e-05	-2.95827e-10	-1.53462
35074436	chr17:35074436:T:C	3.90218e-19	-1.81693	-0.680125	2.44943e-05	-1.63498	-0.827935	2.51778e-05	-1.67239	-0.832429
35074938	chr17:35074938:A:G	9.62249e-19	-2.95827e-10	-1.59449	5.87973e-05	-2.95827e-10	-1.58725	6.31766e-05	-2.95827e-10	-1.58484
35075292	chr17:35075292:T:C	9.54421e-19	-2.95827e-10	-1.60266	5.80134e-05	-2.95827e-10	-1.60068	6.2187e-05	-2.95827e-10	-1.60063
35075337	chr17:35075337:A:G	2.38047e-18	-2.95827e-10	-0.688707	0.000140826	-2.95827e-10	-0.713827	0.000151894	-2.95827e-10	-0.707594
35075433	chr17:35075433:G:A	9.54408e-19	-2.95827e-10	-1.60267	5.79233e-05	-2.95827e-10	-1.60223	6.20657e-05	-2.95827e-10	-1.60258
35075867	chr17:35075867:T:C	9.54409e-19	-2.95827e-10	-1.60267	5.79208e-05	-2.95827e-10	-1.60227	6.20931e-05	-2.95827e-10	-1.60214
35076148	chr17:35076148:C:G	1.00617e-18	-1.54986	-5.92657e-10	4.65498e-05	-1.82083	-5.92657e-10	4.85719e-05	-1.84773	-5.92657e-10
35076430	chr17:35076430:T:C	3.51085e-19	-1.01785	-1.58488	1.42581e-05	-1.40524	-1.59879	1.97098e-05	-1.15341	-1.59625
35076619	chr17:35076619:G:A	1.16105e-18	-2.95827e-10	-1.40668	7.02484e-05	-2.95827e-10	-1.40931	7.58459e-05	-2.95827e-10	-1.40207
35076936	chr17:35076936:G:A	9.62997e-19	-2.95827e-10	-1.59371	5.88636e-05	-2.95827e-10	-1.58613	6.32523e-05	-2.95827e-10	-1.58364
35077225	chr17:35077225:T:C	1.43906e-18	-2.95827e-10	-1.19201	8.31877e-05	-2.95827e-10	-1.24025	8.90888e-05	-2.95827e-10	-1.24114
35077407	chr17:35077407:C:T	3.11595e-17	-2.95827e-10	1.88311	0.00243473	-2.95827e-10	2.13624	0.00268817	-2.95827e-10	2.16584
35078008	chr17:35078008:T:C	1.09956e-18	-2.95827e-10	-1.4611	7.65493e-05	-2.95827e-10	-1.32342	8.23222e-05	-2.95827e-10	-1.32013
35078243	chr17:35078243:C:T	8.25506e-19	-1.93404	0.186279	8.06131e-05	-1.94424	0.672553	8.69082e-05	-1.904	0.638074
35078284	chr17:35078284:A:G	6.94317e-19	-1.92083	-5.92657e-10	3.93354e-05	-1.98923	-5.92657e-10	4.2568e-05	-1.97967	-5.92657e-10
35078453	chr17:35078453:A:C	1.2887e-18	-2.95827e-10	-1.30237	8.27291e-05	-2.95827e-10	-1.24578	8.87261e-05	-2.95827e-10	-1.24522
35078479	chr17:35078479:T:C	3.09736e-19	-1.13853	-1.58951	1.28912e-05	-1.504	-1.6008	1.74096e-05	-1.27481	-1.59894
35078664	chr17:35078664:T:C	2.12201e-19	-1.64895	-1.45727	1.49132e-05	-1.42983	-1.52927	1.46825e-05	-1.52389	-1.52023
35078745	chr17:35078745:C:T	3.69304e-19	-0.94963	-1.60251	1.51254e-05	-1.35553	-1.58945	1.9804e-05	-1.15252	-1.59237
35079007	chr17:35079007:G:C	3.50505e-19	-1.00301	-1.60138	1.46301e-05	-1.39505	-1.58322	1.90389e-05	-1.19751	-1.58678
35079045	chr17:35079045:T:G	9.87988e-19	-2.95827e-10	-1.56809	6.07142e-05	-2.95827e-10	-1.55517	6.53498e-05	-2.95827e-10	-1.55102
35079066	chr17:35079066:T:C	3.95146e-18	-2.95827e-10	-0.18192	0.00022639	-2.95827e-10	-0.239091	0.000243303	-2.95827e-10	-0.23647
35079251	chr17:35079251:T:C	9.94388e-19	-2.95827e-10	-1.56163	6.45044e-05	-2.95827e-10	-1.49462	6.9157e-05	-2.95827e-10	-1.4944
35079267	chr17:35079267:A:G	1.73234e-18	-2.95827e-10	-1.00653	0.000110406	-2.95827e-10	-0.957184	0.000118644	-2.95827e-10	-0.954648
35079469	chr17:35079469:T:C	1.9302e-19	-1.92317	-1.2778	1.33702e-05	-1.79234	-1.27599	1.44049e-05	-1.77266	-1.29055
35079696	chr17:35079696:G:C	2.92547e-19	-1.18452	-1.60062	1.26005e-05	-1.53998	-1.58763	1.67305e-05	-1.32185	-1.5917
35080576	chr17:35080576:A:T	1.10665e-18	-2.95827e-10	-1.45467	7.70936e-05	-2.95827e-10	-1.31633	8.29019e-05	-2.95827e-10	-1.31312
35080621	chr17:35080621:T:C	6.17301e-19	-2.0384	-5.92657e-10	3.77634e-05	-2.03001	-5.92657e-10	4.02239e-05	-2.03631	-5.92657e-10
35080689	chr17:35080689:T:C	9.85576e-19	-2.95827e-10	-1.57053	6.05651e-05	-2.95827e-10	-1.55763	6.51804e-05	-2.95827e-10	-1.55362
35081262	chr17:35081262:A:G	9.54426e-19	-2.95827e-10	-1.60265	5.86865e-05	-2.95827e-10	-1.58914	6.29309e-05	-2.95827e-10	-1.58874
35081318	chr17:35081318:A:G	3.76199e-18	-2.95827e-10	-0.231057	0.000214558	-2.95827e-10	-0.292771	0.000230474	-2.95827e-10	-0.290636
35081658	chr17:35081658:A:G	1.01136e-18	-2.95827e-10	-1.54471	6.11789e-05	-2.95827e-10	-1.54755	6.58247e-05	-2.95827e-10	-1.54378
35081930	chr17:35081930:A:G	9.98398e-19	-2.95827e-10	-1.55761	6.27429e-05	-2.95827e-10	-1.52231	6.67279e-05	-2.95827e-10	-1.53015
35081997	chr17:35081997:TC:T	9.56185e-19	-2.95827e-10	-1.60081	5.81241e-05	-2.95827e-10	-1.59877	6.22217e-05	-2.95827e-10	-1.60007
35082758	chr17:35082758:C:T	1.03819e-18	-2.95827e-10	-1.51852	6.12868e-05	-2.95827e-10	-1.54579	6.56809e-05	-2.95827e-10	-1.54597
35083149	chr17:35083149:C:T	9.54582e-19	-2.95827e-10	-1.60249	5.79825e-05	-2.95827e-10	-1.60121	6.21329e-05	-2.95827e-10	-1.6015
35083831	chr17:35083831:T:G	3.26728e-19	-1.8667	-0.807931	2.23816e-05	-1.72131	-0.831799	2.39797e-05	-1.70022	-0.853348
35083969	chr17:35083969:T:C	2.61954e-17	-2.95827e-10	1.70958	0.00201965	-2.95827e-10	1.94933	0.00222765	-2.95827e-10	1.97793
35084013	chr17:35084013:T:C	2.75871e-19	-1.24592	-1.59791	1.18411e-05	-1.58711	-1.60266	1.56996e-05	-1.37468	-1.60246
35084044	chr17:35084044:T:G	3.57116e-19	-0.996036	-1.58966	1.44721e-05	-1.38827	-1.60086	2.00595e-05	-1.13303	-1.59904
35084409	chr17:35084409:T:C	5.56082e-19	-1.56984	-0.573003	3.97974e-05	-1.70579	-0.271761	4.61801e-05	-1.57795	-0.320275
35084531	chr17:35084531:T:C	1.22749e-18	-1.72392	0.372884	5.71848e-05	-1.79728	0.182221	6.43024e-05	-1.77261	0.205428
35084660	chr17:35084660:C:T	9.54415e-19	-2.95827e-10	-1.60266	5.80991e-05	-2.95827e-10	-1.5992	6.22485e-05	-2.95827e-10	-1.59964
35084665	chr17:35084665:A:G	3.8255e-19	-1.58987	-0.927033	2.75601e-05	-1.72591	-0.619073	3.18245e-05	-1.59932	-0.671221
35084975	chr17:35084975:A:G	1.70902e-19	-1.74563	-1.57704	1.43878e-05	-1.39275	-1.60222	1.30839e-05	-1.55675	-1.60265
35085164	chr17:35085164:TG:T	1.85707e-19	-1.95639	-1.2832	1.26673e-05	-1.84104	-1.28129	1.36197e-05	-1.82353	-1.29573
35085436	chr17:35085436:T:C	2.12235e-17	-2.95827e-10	1.4991	0.00170045	-2.95827e-10	1.7773	0.00187849	-2.95827e-10	1.80745
35085483	chr17:35085483:G:A	9.54508e-19	-2.95827e-10	-1.60256	5.79033e-05	-2.95827e-10	-1.60258	6.20706e-05	-2.95827e-10	-1.6025
35085591	chr17:35085591:G:A	1.14566e-18	-2.95827e-10	-1.42003	8.21625e-05	-2.95827e-10	-1.25265	8.85007e-05	-2.95827e-10	-1.24776
35086118	chr17:35086118:T:C	1.66413e-18	-2.95827e-10	-1.04671	0.000107132	-2.95827e-10	-0.987293	0.000116708	-2.95827e-10	-0.971099
35086149	chr17:35086149:T:C	9.59941e-19	-2.95827e-10	-1.59689	5.85714e-05	-2.95827e-10	-1.5911	6.28156e-05	-2.95827e-10	-1.59057
35086794	chr17:35086794:A:C	9.54884e-19	-2.95827e-10	-1.60217	5.8191e-05	-2.95827e-10	-1.59762	6.23783e-05	-2.95827e-10	-1.59756
35086937	chr17:35086937:G:A	1.02782e-18	-2.95827e-10	-1.52856	6.86935e-05	-2.95827e-10	-1.4317	7.37225e-05	-2.95827e-10	-1.43047
35087960	chr17:35087960:C:G	9.54609e-19	-2.95827e-10	-1.60246	5.81344e-05	-2.95827e-10	-1.59859	6.23176e-05	-2.95827e-10	-1.59853
35088950	chr17:35088950:C:T	9.73569e-19	-2.95827e-10	-1.58279	5.84599e-05	-2.95827e-10	-1.59301	6.26557e-05	-2.95827e-10	-1.59312
35089761	chr17:35089761:C:G	3.72202e-18	-2.95827e-10	-0.241738	0.000210703	-2.95827e-10	-0.310904	0.000226246	-2.95827e-10	-0.309151
35089947	chr17:35089947:G:A	2.87653e-19	-1.4481	-1.35391	1.21349e-05	-1.75164	-1.41363	1.58035e-05	-1.57223	-1.39831
35089995	chr17:35089995:C:T	6.60176e-19	-1.97125	-5.92657e-10	3.81603e-05	-2.01956	-5.92657e-10	4.11516e-05	-2.01351	-5.92657e-10
35090301	chr17:35090301:G:A	2.84416e-19	-1.35824	-1.45509	1.16628e-05	-1.68657	-1.51838	1.47391e-05	-1.52939	-1.51088
35090326	chr17:35090326:A:G	3.02214e-19	-1.41941	-1.33322	1.26213e-05	-1.73053	-1.39544	1.65514e-05	-1.54491	-1.3794
35090363	chr17:35090363:C:T	6.48073e-19	-1.98976	-5.92657e-10	3.86657e-05	-2.0064	-5.92657e-10	4.1782e-05	-1.99831	-5.92657e-10
35090436	chr17:35090436:C:A	1.18201e-18	-2.95827e-10	-1.38879	7.06977e-05	-2.95827e-10	-1.40294	7.56971e-05	-2.95827e-10	-1.40404
35090534	chr17:35090534:C:T	2.05547e-18	-2.95827e-10	-0.835498	0.000133128	-2.95827e-10	-0.770042	0.000145562	-2.95827e-10	-0.750174
35090555	chr17:35090555:G:A	3.49272e-17	-2.95827e-10	1.99726	0.00273178	-2.95827e-10	2.25136	0.00301844	-2.95827e-10	2.28172
35090795	chr17:35090795:T:A	1.13995e-18	-1.42502	-5.92657e-10	5.93601e-05	-1.57773	-5.92657e-10	6.76634e-05	-1.51623	-5.92657e-10
35090803	chr17:35090803:G:A	2.83953e-19	-1.39893	-1.41602	1.16614e-05	-1.71659	-1.48848	1.46734e-05	-1.56499	-1.47975
35091184	chr17:35091184:G:A	1.84818e-18	-2.95827e-10	-0.941804	0.000122839	-2.95827e-10	-0.850474	0.000131818	-2.95827e-10	-0.849356
35091251	chr17:35091251:G:T	3.50896e-18	-0.300686	-5.92657e-10	0.000484402	0.521563	-5.92657e-10	0.000417411	0.303297	-5.92657e-10
35091252	chr17:35091252:G:C	1.34472e-18	-2.95827e-10	-1.25982	9.87188e-05	-2.95827e-10	-1.06908	0.000106763	-2.95827e-10	-1.06017
35092456	chr17:35092456:C:A	2.16971e-18	-2.95827e-10	-0.781412	0.000152974	-2.95827e-10	-0.631086	0.000164504	-2.95827e-10	-0.627839
35093196	chr17:35093196:A:G	1.72649e-18	-2.95827e-10	-1.00991	9.77544e-05	-2.95827e-10	-1.07889	0.000105583	-2.95827e-10	-1.07128
35093616	chr17:35093616:C:A	2.74048e-18	-2.95827e-10	-0.547871	0.000143605	-2.95827e-10	-0.694285	0.000151486	-2.95827e-10	-0.710285
35093871	chr17:35093871:C:T	1.07236e-18	-2.95827e-10	-1.48614	6.40531e-05	-2.95827e-10	-1.50164	6.86667e-05	-2.95827e-10	-1.50151
35094064	chr17:35094064:T:C	9.91055e-19	-2.95827e-10	-1.56499	5.90755e-05	-2.95827e-10	-1.58254	6.33326e-05	-2.95827e-10	-1.58238
35094156	chr17:35094156:C:T	6.5337e-19	-1.98162	-5.92657e-10	3.74615e-05	-2.03804	-5.92657e-10	4.00991e-05	-2.03942	-5.92657e-10
35094404	chr17:35094404:C:T	1.90471e-19	-1.64295	-1.57131	9.3015e-06	-1.90805	-1.52313	1.1405e-05	-1.76768	-1.52905
35094417	chr17:35094417:T:C	1.01938e-18	-2.95827e-10	-1.53681	6.09942e-05	-2.95827e-10	-1.55057	6.52908e-05	-2.95827e-10	-1.55192
35094551	chr17:35094551:C:T	1.96705e-18	-2.95827e-10	-0.879469	0.000106308	-2.95827e-10	-0.995009	0.000112387	-2.95827e-10	-1.00883
35094812	chr17:35094812:C:A	1.53752e-18	-2.95827e-10	-1.12584	8.64277e-05	-2.95827e-10	-1.20204	9.24163e-05	-2.95827e-10	-1.20447
35095196	chr17:35095196:T:A	1.80386e-19	-1.67828	-1.59038	8.80124e-06	-1.93115	-1.55531	1.06724e-05	-1.80336	-1.55976
35095427	chr17:35095427:C:A	2.20243e-18	-2.95827e-10	-0.766444	0.0001254	-2.95827e-10	-0.829839	0.000136021	-2.95827e-10	-0.817965
35095753	chr17:35095753:C:T	3.24036e-18	-2.01921	1.63889	0.000152203	-2.0421	1.40597	0.000171133	-2.00804	1.41971
35097182	chr17:35097182:C:A	2.75523e-17	-2.95827e-10	1.76008	0.00204861	-2.95827e-10	1.96357	0.00227041	-2.95827e-10	1.99694
35097196	chr17:35097196:T:C	1.60436e-19	-1.92046	-1.46541	1.26131e-05	-1.68377	-1.44285	1.24792e-05	-1.76526	-1.44145
35097519	chr17:35097519:A:G	1.71633e-19	-2.04142	-1.27698	1.20574e-05	-2.0261	-1.14557	1.26654e-05	-2.04115	-1.15076
35097521	chr17:35097521:A:G	1.37066e-18	-2.95827e-10	-1.24072	9.47189e-05	-2.95827e-10	-1.11044	0.000100962	-2.95827e-10	-1.11603
35097602	chr17:35097602:AG:A	1.36982e-18	-2.95827e-10	-1.24132	9.47504e-05	-2.95827e-10	-1.11011	0.000100941	-2.95827e-10	-1.11624
35097668	chr17:35097668:T:A	9.55087e-19	-2.95827e-10	-1.60196	5.81088e-05	-2.95827e-10	-1.59903	6.23071e-05	-2.95827e-10	-1.5987
35098097	chr17:35098097:G:A	8.23302e-18	-2.95827e-10	0.552147	0.000519029	-2.95827e-10	0.590609	0.000557994	-2.95827e-10	0.593573
35098392	chr17:35098392:G:A	2.44138e-18	-2.95827e-10	-0.663441	0.000173075	-2.95827e-10	-0.507628	0.000186174	-2.95827e-10	-0.504094
35098430	chr17:35098430:C:T	1.10615e-18	-2.95827e-10	-1.45512	6.57211e-05	-2.95827e-10	-1.47593	7.05233e-05	-2.95827e-10	-1.47483
35099202	chr17:35099202:T:C	1.52761e-18	-2.95827e-10	-1.1323	8.63481e-05	-2.95827e-10	-1.20296	9.23324e-05	-2.95827e-10	-1.20538
35099510	chr17:35099510:C:T	3.56132e-18	-2.95827e-10	-0.285874	0.000230749	-2.95827e-10	-0.220022	0.000244017	-2.95827e-10	-0.233539
35100243	chr17:35100243:C:T	3.40232e-18	-2.95827e-10	-0.331547	0.000204668	-2.95827e-10	-0.339963	0.000219267	-2.95827e-10	-0.340483
35100580	chr17:35100580:C:T	6.40992e-19	-2.00074	-5.92657e-10	3.82087e-05	-2.01829	-5.92657e-10	4.11626e-05	-2.01325	-5.92657e-10
35100587	chr17:35100587:G:A	1.4453e-18	-2.95827e-10	-1.18769	0.000100358	-2.95827e-10	-1.05261	0.000106901	-2.95827e-10	-1.05887
35101140	chr17:35101140:T:C	1.94798e-17	-2.95827e-10	1.41337	0.00150173	-2.95827e-10	1.65302	0.00166261	-2.95827e-10	1.68537
35101148	chr17:35101148:G:A	7.27675e-19	-1.87391	-5.92657e-10	4.87323e-05	-1.77501	-5.92657e-10	5.13718e-05	-1.79169	-5.92657e-10
35101231	chr17:35101231:G:A	2.45291e-18	-2.95827e-10	-0.658729	0.000173888	-2.95827e-10	-0.502941	0.000187035	-2.95827e-10	-0.499478
35101468	chr17:35101468:A:G	1.32158e-19	-1.98961	-1.59015	9.12779e-06	-1.86219	-1.58783	9.87182e-06	-1.85508	-1.58602
35101600	chr17:35101600:C:T	1.4902e-18	-1.15709	-5.92657e-10	7.52681e-05	-1.34029	-5.92657e-10	8.43106e-05	-1.29627	-5.92657e-10
35102181	chr17:35102181:GGTTT:G	1.33224e-18	-2.95827e-10	-1.26914	7.78029e-05	-2.95827e-10	-1.30717	8.34395e-05	-2.95827e-10	-1.30665
35102262	chr17:35102262:C:T	1.42678e-18	-2.95827e-10	-1.20059	7.85044e-05	-2.95827e-10	-1.2982	8.32048e-05	-2.95827e-10	-1.30947
35102530	chr17:35102530:T:C	2.45256e-18	-2.95827e-10	-0.658873	0.000173889	-2.95827e-10	-0.502931	0.000187035	-2.95827e-10	-0.49948
35102746	chr17:35102746:A:G	1.35208e-19	-2.0148	-1.54215	9.18367e-06	-1.90922	-1.53471	9.86936e-06	-1.90036	-1.54098
35102939	chr17:35102939:G:T	1.52734e-18	-2.95827e-10	-1.13247	8.63321e-05	-2.95827e-10	-1.20315	9.2315e-05	-2.95827e-10	-1.20557
35103123	chr17:35103123:C:A	1.31645e-18	-2.95827e-10	-1.28107	7.67713e-05	-2.95827e-10	-1.32052	8.23313e-05	-2.95827e-10	-1.32002
35103294	chr17:35103294:T:C	7.01758e-19	-1.91017	-5.92657e-10	4.84681e-05	-1.78045	-5.92657e-10	5.03001e-05	-1.81277	-5.92657e-10
35103297	chr17:35103297:C:T	1.15333e-18	-2.95827e-10	-1.41336	6.90047e-05	-2.95827e-10	-1.42718	7.38598e-05	-2.95827e-10	-1.42861
35103755	chr17:35103755:A:G	3.66322e-18	-0.257664	-5.92657e-10	0.000307049	0.0656575	-5.92657e-10	0.000302959	-0.0171788	-5.92657e-10
35104057	chr17:35104057:G:A	1.39153e-18	-2.95827e-10	-1.2256	7.93359e-05	-2.95827e-10	-1.28766	8.48675e-05	-2.95827e-10	-1.28968
35104541	chr17:35104541:A:G	1.61296e-18	-2.95827e-10	-1.07794	8.6303e-05	-2.95827e-10	-1.20349	9.1617e-05	-2.95827e-10	-1.21316
35105725	chr17:35105725:G:A	1.02654e-17	-2.95827e-10	0.772775	0.000504149	-2.95827e-10	0.56152	0.000548228	-2.95827e-10	0.575916
35105752	chr17:35105752:G:A	1.48007e-19	-1.93867	-1.52783	1.06137e-05	-1.77909	-1.52012	1.1422e-05	-1.76813	-1.5271
35106468	chr17:35106468:C:T	1.73627e-19	-1.80907	-1.49778	1.28894e-05	-1.58999	-1.51496	1.37651e-05	-1.60211	-1.50653
35106625	chr17:35106625:A:G	9.67622e-19	-2.95827e-10	-1.58892	5.95387e-05	-2.95827e-10	-1.57472	6.38937e-05	-2.95827e-10	-1.57355
35106686	chr17:35106686:T:C	4.51482e-19	-0.762444	-1.58878	5.34797e-05	-0.12252	-1.55953	3.91714e-05	-0.500993	-1.56183
35106801	chr17:35106801:A:G	1.9092e-19	-1.63061	-1.58129	1.77253e-05	-1.24034	-1.54602	1.61418e-05	-1.40701	-1.54235
35106830	chr17:35106830:G:T	1.30532e-17	1.73341	-0.720381	0.000839223	1.56305	-0.491921	0.000914415	1.5931	-0.505594
35106913	chr17:35106913:A:C	9.73391e-19	-2.95827e-10	-1.58298	5.99698e-05	-2.95827e-10	-1.56751	6.43694e-05	-2.95827e-10	-1.56614
35107903	chr17:35107903:C:T	1.26341e-18	-2.95827e-10	-1.32219	8.55396e-05	-2.95827e-10	-1.21237	9.13391e-05	-2.95827e-10	-1.2162
35108071	chr17:35108071:C:T	1.5694e-19	-1.95754	-1.45035	1.19759e-05	-1.75983	-1.41863	1.18718e-05	-1.84341	-1.41321
35108089	chr17:35108089:G:A	9.59267e-19	-2.95827e-10	-1.59759	5.86873e-05	-2.95827e-10	-1.58913	6.2961e-05	-2.95827e-10	-1.58826
35108931	chr17:35108931:A:G	1.7712e-18	-2.95827e-10	-0.984346	0.000150125	-2.95827e-10	-0.649886	0.000162964	-2.95827e-10	-0.637248
35109025	chr17:35109025:C:T	2.01321e-18	-2.95827e-10	-0.856276	0.000140906	-2.95827e-10	-0.713255	0.000151399	-2.95827e-10	-0.710857
35109591	chr17:35109591:T:G	1.73517e-18	-2.95827e-10	-1.0049	0.000146136	-2.95827e-10	-0.676815	0.00015859	-2.95827e-10	-0.664452
35109688	chr17:35109688:A:T	1.76934e-18	-2.95827e-10	-0.985396	0.000149737	-2.95827e-10	-0.652472	0.000162525	-2.95827e-10	-0.639942
35109944	chr17:35109944:G:A	6.36955e-19	-2.00706	-5.92657e-10	3.80963e-05	-2.02123	-5.92657e-10	4.10883e-05	-2.01505	-5.92657e-10
35110069	chr17:35110069:AG:A	1.85498e-18	-2.95827e-10	-0.93813	0.000128089	-2.95827e-10	-0.808624	0.000137581	-2.95827e-10	-0.806559
35110578	chr17:35110578:TGTATAAG:T	1.77283e-18	-2.95827e-10	-0.983428	0.000150094	-2.95827e-10	-0.650091	0.000162915	-2.95827e-10	-0.637546
35110742	chr17:35110742:C:T	1.68317e-18	-2.95827e-10	-1.03533	0.000116384	-2.95827e-10	-0.90446	0.00012498	-2.95827e-10	-0.902625
35110776	chr17:35110776:A:G	1.9732e-19	-2.04164	-1.13729	1.21987e-05	-1.99339	-1.16663	1.29266e-05	-2.01734	-1.15414
35110834	chr17:35110834:C:T	2.21061e-18	-2.95827e-10	-0.762735	0.000169409	-2.95827e-10	-0.529034	0.000185282	-2.95827e-10	-0.508899
35111447	chr17:35111447:C:T	9.77206e-19	-2.95827e-10	-1.57906	5.82069e-05	-2.95827e-10	-1.59735	6.24209e-05	-2.95827e-10	-1.59687
35111556	chr17:35111556:ACT:A	1.94429e-18	-2.95827e-10	-0.891107	0.000135884	-2.95827e-10	-0.749548	0.000145988	-2.95827e-10	-0.747253
35111698	chr17:35111698:T:G	4.28327e-18	-2.95827e-10	-0.101289	0.000271421	-2.95827e-10	-0.057681	0.000286593	-2.95827e-10	-0.0727136
35111892	chr17:35111892:T:C	1.76835e-18	-2.95827e-10	-0.985961	0.000148041	-2.95827e-10	-0.663861	0.000160793	-2.95827e-10	-0.650658
35112822	chr17:35112822:T:G	1.15617e-18	-2.95827e-10	-1.4109	7.53594e-05	-2.95827e-10	-1.33908	8.00793e-05	-2.95827e-10	-1.34776
35113147	chr17:35113147:T:C	3.34193e-19	-1.23256	-1.41949	3.0625e-05	-0.751966	-1.48757	2.82075e-05	-0.908726	-1.48246
35113196	chr17:35113196:C:A	4.87364e-18	-2.95827e-10	0.0278366	0.000360327	-2.95827e-10	0.22566	0.000375524	-2.95827e-10	0.197547
35113309	chr17:35113309:A:G	3.36045e-19	-1.26678	-1.37973	3.01705e-05	-0.796349	-1.45814	2.78802e-05	-0.950421	-1.45244
35113393	chr17:35113393:C:T	2.44057e-18	-2.95827e-10	-0.663772	0.000129306	-2.95827e-10	-0.799166	0.000136351	-2.95827e-10	-0.815541
35113769	chr17:35113769:A:G	2.22811e-19	-2.03046	-1.02698	1.34433e-05	-2.03999	-1.02288	1.45899e-05	-2.03717	-1.01327
35113953	chr17:35113953:A:G	4.27906e-18	-2.95827e-10	-0.102272	0.00027125	-2.95827e-10	-0.0583101	0.000286414	-2.95827e-10	-0.0733355
35114079	chr17:35114079:C:T	1.83492e-18	-2.95827e-10	-0.949006	0.000156412	-2.95827e-10	-0.608856	0.000169833	-2.95827e-10	-0.595957
35114140	chr17:35114140:C:T	9.85462e-19	-2.95827e-10	-1.57065	6.01687e-05	-2.95827e-10	-1.5642	6.4617e-05	-2.95827e-10	-1.5623
35114533	chr17:35114533:T:A	2.33976e-19	-1.40645	-1.60209	9.72261e-06	-1.78479	-1.60211	1.24512e-05	-1.60655	-1.60241
35114631	chr17:35114631:A:G	9.70524e-19	-2.95827e-10	-1.58592	5.85249e-05	-2.95827e-10	-1.5919	6.28714e-05	-2.95827e-10	-1.58968
35114654	chr17:35114654:T:C	1.61176e-18	-2.95827e-10	-1.07868	0.000133238	-2.95827e-10	-0.769211	0.000144503	-2.95827e-10	-0.757474
35114816	chr17:35114816:T:C	1.01129e-18	-2.95827e-10	-1.54478	5.96946e-05	-2.95827e-10	-1.57211	6.40512e-05	-2.95827e-10	-1.57109
35115203	chr17:35115203:C:T	1.02608e-18	-2.95827e-10	-1.53026	6.42946e-05	-2.95827e-10	-1.49788	6.88642e-05	-2.95827e-10	-1.49864
35115641	chr17:35115641:G:A	1.64442e-18	-2.95827e-10	-1.05862	0.00013923	-2.95827e-10	-0.725224	0.000150701	-2.95827e-10	-0.71548
35116196	chr17:35116196:A:G	1.29321e-19	-2.03087	-1.57059	8.01678e-06	-1.99905	-1.58077	8.38938e-06	-2.02496	-1.57885
35116565	chr17:35116565:G:A	1.06129e-18	-2.95827e-10	-1.49652	6.09829e-05	-2.95827e-10	-1.55076	6.55088e-05	-2.95827e-10	-1.54859
35116581	chr17:35116581:G:A	2.635e-19	-1.90526	-0.984442	1.46921e-05	-2.02666	-0.94738	1.60714e-05	-2.01531	-0.938425
35116646	chr17:35116646:C:T	1.6697e-18	-2.95827e-10	-1.04336	0.000141907	-2.95827e-10	-0.70618	0.000153634	-2.95827e-10	-0.696204
35116685	chr17:35116685:G:A	3.69126e-18	-2.95827e-10	-0.250039	0.000191303	-2.95827e-10	-0.407494	0.000201303	-2.95827e-10	-0.425966
35116751	chr17:35116751:C:T	1.24037e-18	-2.95827e-10	-1.34059	8.04631e-05	-2.95827e-10	-1.27355	8.60527e-05	-2.95827e-10	-1.27582
35118530	chr17:35118530:G:A	1.24553e-19	-2.03685	-1.60218	7.96712e-06	-1.98345	-1.60258	8.27625e-06	-2.01473	-1.60266
35118977	chr17:35118977:T:C	1.91795e-18	-2.95827e-10	-0.904749	0.000134113	-2.95827e-10	-0.762667	0.000144097	-2.95827e-10	-0.760289
35119777	chr17:35119777:C:T	1.91195e-18	-2.95827e-10	-0.907881	0.00013391	-2.95827e-10	-0.764185	0.000143892	-2.95827e-10	-0.761713
35120008	chr17:35120008:C:T	3.28975e-18	-2.95827e-10	-0.365192	0.000284859	-2.95827e-10	-0.00935699	0.000311393	-2.95827e-10	0.0102803
35120594	chr17:35120594:TTTTTA:T	9.54514e-19	-2.95827e-10	-1.60256	5.85728e-05	-2.95827e-10	-1.59108	6.2771e-05	-2.95827e-10	-1.59128
35120929	chr17:35120929:C:T	1.25237e-18	-2.95827e-10	-1.33097	7.96176e-05	-2.95827e-10	-1.28412	8.59196e-05	-2.95827e-10	-1.27736
35121799	chr17:35121799:T:C	3.88408e-19	-1.75707	-0.744638	2.81266e-05	-1.56193	-0.762706	2.73061e-05	-1.66842	-0.755241
35122517	chr17:35122517:A:G	1.86121e-18	-2.95827e-10	-0.934778	0.000108649	-2.95827e-10	-0.973231	0.000115831	-2.95827e-10	-0.978645
35122619	chr17:35122619:C:T	1.73107e-18	-2.95827e-10	-1.00727	0.000115224	-2.95827e-10	-0.914472	0.000123924	-2.95827e-10	-0.911107
35123080	chr17:35123080:A:G	8.99818e-19	-1.70654	0.0449694	6.1449e-05	-1.49633	-0.0468125	5.93463e-05	-1.61076	-0.0366233
35123320	chr17:35123320:G:T	1.87055e-18	-0.929771	-5.92657e-10	0.000154344	-0.622166	-5.92657e-10	0.000157878	-0.668953	-5.92657e-10
35123676	chr17:35123676:C:T	3.85807e-19	-1.75782	-0.750607	2.77685e-05	-1.56199	-0.775455	2.69632e-05	-1.66845	-0.767857
35123765	chr17:35123765:A:C	2.26514e-18	-2.95827e-10	-0.738369	0.000118846	-2.95827e-10	-0.883524	0.000126683	-2.95827e-10	-0.889091
35124322	chr17:35124322:G:A	1.54937e-18	-1.11815	-5.92657e-10	9.21448e-05	-1.13799	-5.92657e-10	9.65313e-05	-1.16091	-5.92657e-10
35124485	chr17:35124485:C:G	9.76411e-19	-2.95827e-10	-1.57988	6.00153e-05	-2.95827e-10	-1.56675	6.39353e-05	-2.95827e-10	-1.5729
35124560	chr17:35124560:T:C	6.69692e-18	-2.95827e-10	0.345642	0.000499713	-2.95827e-10	0.552683	0.000535509	-2.95827e-10	0.552443
35124595	chr17:35124595:AGAGT:A	1.29732e-18	-2.95827e-10	-1.29571	7.75384e-05	-2.95827e-10	-1.31058	8.36945e-05	-2.95827e-10	-1.3036
35124648	chr17:35124648:A:G	6.16201e-19	-2.04019	-5.92657e-10	3.89578e-05	-1.99887	-5.92657e-10	4.13598e-05	-2.00847	-5.92657e-10
35124661	chr17:35124661:C:T	2.49152e-19	-1.34702	-1.59868	1.43898e-05	-1.39468	-1.60015	1.55074e-05	-1.38992	-1.59954
35124762	chr17:35124762:G:A	1.78271e-18	-2.95827e-10	-0.977871	0.000119462	-2.95827e-10	-0.878349	0.00012706	-2.95827e-10	-0.886113
35124979	chr17:35124979:C:T	1.73633e-18	-1.00423	-5.92657e-10	7.92668e-05	-1.28853	-5.92657e-10	0.000100031	-1.1253	-5.92657e-10
35125348	chr17:35125348:C:T	2.33418e-17	1.59424	-5.92657e-10	0.00292615	2.32009	-5.92657e-10	0.00254252	2.11013	-5.92657e-10
35125552	chr17:35125552:G:T	3.02217e-18	-2.95827e-10	-0.450029	0.000153671	-2.95827e-10	-0.626534	0.000162235	-2.95827e-10	-0.641728
35125739	chr17:35125739:G:C	7.41859e-18	-2.95827e-10	0.447985	0.000556521	-2.95827e-10	0.660354	0.00059638	-2.95827e-10	0.660102
35126200	chr17:35126200:G:A	1.14233e-18	-2.95827e-10	-1.42294	6.8233e-05	-2.95827e-10	-1.43842	7.31464e-05	-2.95827e-10	-1.43831
35126393	chr17:35126393:T:C	7.48163e-18	0.456446	-5.92657e-10	0.000304075	0.0559248	-5.92657e-10	0.00038073	0.211315	-5.92657e-10
35126499	chr17:35126499:T:A	1.22477e-18	-2.95827e-10	-1.35325	7.94349e-05	-2.95827e-10	-1.28641	8.57717e-05	-2.95827e-10	-1.27909
35126608	chr17:35126608:T:TTC	6.64488e-19	-1.96474	-5.92657e-10	3.87275e-05	-2.0048	-5.92657e-10	4.21993e-05	-1.98837	-5.92657e-10
35126652	chr17:35126652:A:G	1.27982e-19	-2.03526	-1.57661	7.63771e-06	-2.03931	-1.58894	8.31278e-06	-2.02423	-1.58875
35127211	chr17:35127211:G:A	2.03365e-18	-2.95827e-10	-0.846174	0.000116964	-2.95827e-10	-0.899483	0.000126442	-2.95827e-10	-0.890993
35127868	chr17:35127868:G:A	1.9423e-18	-2.95827e-10	-0.892131	0.000111827	-2.95827e-10	-0.944399	0.00012085	-2.95827e-10	-0.936222
35127875	chr17:35127875:GC:G	1.93546e-18	-2.95827e-10	-0.895658	0.000111448	-2.95827e-10	-0.947794	0.000120438	-2.95827e-10	-0.939638
35128989	chr17:35128989:G:A	4.00296e-19	-1.78629	-0.685262	2.86056e-05	-1.59921	-0.70854	2.79158e-05	-1.70095	-0.700636
35129038	chr17:35129038:C:T	1.28068e-17	-2.95827e-10	0.99397	0.000841506	-2.95827e-10	1.07384	0.000893464	-2.95827e-10	1.06433
35129089	chr17:35129089:C:T	8.5036e-18	-2.95827e-10	0.584485	0.000643297	-2.95827e-10	0.805256	0.000688918	-2.95827e-10	0.804347
35129612	chr17:35129612:G:A	9.62518e-19	-2.95827e-10	-1.59421	5.94952e-05	-2.95827e-10	-1.57546	6.37412e-05	-2.95827e-10	-1.57594
35130009	chr17:35130009:G:A	1.8554e-19	-1.82632	-1.41417	9.39143e-06	-1.90607	-1.51548	1.04848e-05	-1.87449	-1.50636
35130543	chr17:35130543:T:C	1.66453e-18	-2.95827e-10	-1.04646	9.7443e-05	-2.95827e-10	-1.08208	0.00010439	-2.95827e-10	-1.08264
35130678	chr17:35130678:T:C	1.78469e-18	-2.95827e-10	-0.976763	0.000104151	-2.95827e-10	-1.01551	0.000111558	-2.95827e-10	-1.01623
35130823	chr17:35130823:G:A	1.73714e-18	-2.95827e-10	-1.00377	0.000101465	-2.95827e-10	-1.04164	0.000108683	-2.95827e-10	-1.04234
35130914	chr17:35130914:C:G	1.21054e-18	-2.95827e-10	-1.36494	7.39441e-05	-2.95827e-10	-1.35804	7.95203e-05	-2.95827e-10	-1.35476
35131070	chr17:35131070:G:GCT	1.8099e-18	-2.95827e-10	-0.962734	0.000105877	-2.95827e-10	-0.999073	0.000113407	-2.95827e-10	-0.999789
35131197	chr17:35131197:C:T	1.21757e-18	-2.95827e-10	-1.35915	7.41818e-05	-2.95827e-10	-1.35483	7.97657e-05	-2.95827e-10	-1.35168
35131200	chr17:35131200:C:T	1.21757e-18	-2.95827e-10	-1.35915	7.41818e-05	-2.95827e-10	-1.35483	7.97657e-05	-2.95827e-10	-1.35168
35131449	chr17:35131449:G:C	2.05322e-17	1.46599	-5.92657e-10	0.00261229	2.20663	-5.92657e-10	0.00227183	1.99756	-5.92657e-10
35131656	chr17:35131656:C:G	1.00665e-17	-2.95827e-10	0.75321	0.000765423	-2.95827e-10	0.979078	0.000819885	-2.95827e-10	0.978389
35131705	chr17:35131705:A:G	1.21054e-18	-2.95827e-10	-1.36494	7.39441e-05	-2.95827e-10	-1.35804	7.95203e-05	-2.95827e-10	-1.35476
35131916	chr17:35131916:A:G	1.21323e-18	-2.95827e-10	-1.36272	7.41179e-05	-2.95827e-10	-1.35569	7.97082e-05	-2.95827e-10	-1.3524
35132077	chr17:35132077:C:T	1.21054e-18	-2.95827e-10	-1.36494	7.39441e-05	-2.95827e-10	-1.35804	7.95203e-05	-2.95827e-10	-1.35476
35132919	chr17:35132919:C:T	1.2117e-18	-2.95827e-10	-1.36398	7.4023e-05	-2.95827e-10	-1.35698	7.96056e-05	-2.95827e-10	-1.35369
35133141	chr17:35133141:T:C	1.21054e-18	-2.95827e-10	-1.36494	7.39441e-05	-2.95827e-10	-1.35804	7.95203e-05	-2.95827e-10	-1.35476
35133156	chr17:35133156:T:C	1.21765e-18	-2.95827e-10	-1.35908	7.41886e-05	-2.95827e-10	-1.35474	7.97732e-05	-2.95827e-10	-1.35159
35133412	chr17:35133412:C:T	1.21054e-18	-2.95827e-10	-1.36494	7.39441e-05	-2.95827e-10	-1.35804	7.95203e-05	-2.95827e-10	-1.35476
35133497	chr17:35133497:A:G	1.20918e-18	-2.95827e-10	-1.36606	7.38592e-05	-2.95827e-10	-1.35919	7.94283e-05	-2.95827e-10	-1.35592
35134436	chr17:35134436:G:A	1.21858e-18	-2.95827e-10	-1.35832	7.42469e-05	-2.95827e-10	-1.35396	7.98365e-05	-2.95827e-10	-1.35079
35134651	chr17:35134651:T:C	1.21523e-18	-2.95827e-10	-1.36107	7.40392e-05	-2.95827e-10	-1.35676	7.96112e-05	-2.95827e-10	-1.35362
35134723	chr17:35134723:C:T	1.89183e-18	-2.95827e-10	-0.918462	0.000101165	-2.95827e-10	-1.0446	0.000107825	-2.95827e-10	-1.05027
35134728	chr17:35134728:T:C	2.3938e-18	-2.95827e-10	-0.683122	0.00018168	-2.95827e-10	-0.459103	0.000195216	-2.95827e-10	-0.456666
35135043	chr17:35135043:C:CA	8.41667e-18	-2.95827e-10	0.574209	0.000632979	-2.95827e-10	0.789085	0.000677018	-2.95827e-10	0.786922
35136234	chr17:35136234:G:A	1.03195e-18	-2.95827e-10	-1.52456	6.03183e-05	-2.95827e-10	-1.56172	6.46416e-05	-2.95827e-10	-1.56192
35136371	chr17:35136371:G:T	1.01953e-18	-2.95827e-10	-1.53666	5.97182e-05	-2.95827e-10	-1.57171	6.39885e-05	-2.95827e-10	-1.57207
35136549	chr17:35136549:C:T	1.63296e-19	-1.76871	-1.59949	9.97745e-06	-1.76442	-1.5966	1.13831e-05	-1.7018	-1.59684
35136723	chr17:35136723:T:A	9.45708e-18	-2.95827e-10	0.690758	0.000719162	-2.95827e-10	0.916736	0.000770715	-2.95827e-10	0.916544
35136751	chr17:35136751:C:G	1.00048e-17	-2.95827e-10	0.747062	0.000762419	-2.95827e-10	0.975144	0.000816536	-2.95827e-10	0.974296
35137242	chr17:35137242:G:C	9.45708e-18	-2.95827e-10	0.690758	0.000719162	-2.95827e-10	0.916736	0.000770715	-2.95827e-10	0.916544
35137472	chr17:35137472:GC:G	9.82944e-19	-2.95827e-10	-1.57321	5.89555e-05	-2.95827e-10	-1.58457	6.31163e-05	-2.95827e-10	-1.5858
35137845	chr17:35137845:C:T	2.9931e-19	-1.97839	-0.783891	1.87912e-05	-1.91283	-0.815135	1.94059e-05	-1.9538	-0.811393
35137956	chr17:35137956:C:A	1.26024e-18	-1.3247	-5.92657e-10	8.88295e-05	-1.17463	-5.92657e-10	9.01923e-05	-1.22883	-5.92657e-10
35138529	chr17:35138529:C:T	1.02187e-18	-2.95827e-10	-1.53437	6.05022e-05	-2.95827e-10	-1.55867	6.48793e-05	-2.95827e-10	-1.55825
35138530	chr17:35138530:G:A	8.41968e-18	-2.95827e-10	0.574566	0.000631329	-2.95827e-10	0.786475	0.000675958	-2.95827e-10	0.785356
35139053	chr17:35139053:C:T	2.38848e-18	-2.95827e-10	-0.685349	0.000184362	-2.95827e-10	-0.444452	0.00019862	-2.95827e-10	-0.439381
35139154	chr17:35139154:C:G	9.83808e-19	-2.95827e-10	-1.57233	5.79229e-05	-2.95827e-10	-1.60224	6.20904e-05	-2.95827e-10	-1.60218
35139366	chr17:35139366:T:C	1.0578e-18	-1.49981	-5.92657e-10	5.64382e-05	-1.62821	-5.92657e-10	6.73163e-05	-1.52137	-5.92657e-10
35139387	chr17:35139387:T:C	3.40462e-18	-2.95827e-10	-0.330871	0.000192959	-2.95827e-10	-0.398873	0.000207046	-2.95827e-10	-0.397835
35139414	chr17:35139414:G:A	9.79241e-18	-2.95827e-10	0.725603	0.000742389	-2.95827e-10	0.948523	0.000794729	-2.95827e-10	0.947226
35139716	chr17:35139716:G:A	6.34275e-18	-2.95827e-10	0.291308	0.000507462	-2.95827e-10	0.568071	0.000558721	-2.95827e-10	0.594874
35140298	chr17:35140298:T:C	1.93612e-19	-1.60748	-1.59043	1.47238e-05	-1.36984	-1.60205	1.56303e-05	-1.37904	-1.60253
35140653	chr17:35140653:A:C	1.03395e-17	-2.95827e-10	0.779967	0.000789299	-2.95827e-10	1.00979	0.000845242	-2.95827e-10	1.00885
35140902	chr17:35140902:T:C	1.87721e-18	-2.95827e-10	-0.926219	0.000136412	-2.95827e-10	-0.745668	0.000146802	-2.95827e-10	-0.741693
35140921	chr17:35140921:G:C	1.82719e-19	-1.92852	-1.3273	1.16777e-05	-1.81209	-1.39159	1.18875e-05	-1.86524	-1.39006
35140987	chr17:35140987:A:G	1.87291e-18	-2.95827e-10	-0.928514	0.000104507	-2.95827e-10	-1.0121	0.000112881	-2.95827e-10	-1.00444
35141606	chr17:35141606:G:A	1.12508e-18	-2.95827e-10	-1.43815	6.38085e-05	-2.95827e-10	-1.50546	6.82548e-05	-2.95827e-10	-1.50753
35141842	chr17:35141842:T:C	1.01276e-18	-2.95827e-10	-1.54333	6.45491e-05	-2.95827e-10	-1.49392	6.89993e-05	-2.95827e-10	-1.49668
35142283	chr17:35142283:C:G	6.48915e-18	-2.95827e-10	0.314126	0.000603059	-2.95827e-10	0.740664	0.000653918	-2.95827e-10	0.752207
35142427	chr17:35142427:T:A	1.21325e-18	-2.95827e-10	-1.36271	7.78752e-05	-2.95827e-10	-1.30624	8.50121e-05	-2.95827e-10	-1.28798
35142539	chr17:35142539:A:C	1.60429e-19	-1.86442	-1.52149	9.71236e-06	-1.90043	-1.48752	1.04066e-05	-1.89159	-1.49675
35142960	chr17:35142960:G:A	1.02663e-18	-2.95827e-10	-1.52972	6.0792e-05	-2.95827e-10	-1.55389	6.50384e-05	-2.95827e-10	-1.5558
35143301	chr17:35143301:C:G	2.64708e-18	-2.95827e-10	-0.58255	0.000161811	-2.95827e-10	-0.574923	0.000173352	-2.95827e-10	-0.575452
35144089	chr17:35144089:ATTC:A	1.07344e-18	-2.95827e-10	-1.48514	8.20598e-05	-2.95827e-10	-1.2539	8.84477e-05	-2.95827e-10	-1.24836
35144379	chr17:35144379:G:A	1.76359e-18	-2.95827e-10	-0.988651	9.32651e-05	-2.95827e-10	-1.12591	9.93818e-05	-2.95827e-10	-1.13181
35144773	chr17:35144773:C:T	3.56241e-18	-2.95827e-10	-0.285567	0.000257774	-2.95827e-10	-0.109269	0.000276131	-2.95827e-10	-0.109902
35145147	chr17:35145147:C:T	1.28702e-18	-2.95827e-10	-1.30368	7.63176e-05	-2.95827e-10	-1.32645	8.16514e-05	-2.95827e-10	-1.32832
35145148	chr17:35145148:G:A	5.97713e-18	-2.95827e-10	0.231936	0.000356158	-2.95827e-10	0.214023	0.00037977	-2.95827e-10	0.208789
35145267	chr17:35145267:G:A	1.04841e-18	-2.95827e-10	-1.50873	7.8339e-05	-2.95827e-10	-1.30031	8.41847e-05	-2.95827e-10	-1.29776
35145726	chr17:35145726:C:T	1.07905e-18	-2.95827e-10	-1.47992	6.15505e-05	-2.95827e-10	-1.54149	6.56926e-05	-2.95827e-10	-1.54579
35145898	chr17:35145898:C:T	1.07389e-18	-2.95827e-10	-1.48472	6.98475e-05	-2.95827e-10	-1.41504	7.49817e-05	-2.95827e-10	-1.41353
35145906	chr17:35145906:G:A	3.00928e-19	-1.19305	-1.56384	3.31489e-05	-0.630049	-1.53029	3.0372e-05	-0.786284	-1.53097
35146202	chr17:35146202:A:G	1.77639e-18	-2.95827e-10	-0.981424	9.38509e-05	-2.95827e-10	-1.11964	9.99877e-05	-2.95827e-10	-1.12573
35146299	chr17:35146299:T:C	2.23816e-18	-2.95827e-10	-0.750349	0.000222748	-2.95827e-10	-0.255312	0.000242789	-2.95827e-10	-0.238583
35146515	chr17:35146515:G:T	1.11389e-18	-1.44814	-5.92657e-10	5.48474e-05	-1.6568	-5.92657e-10	4.97628e-05	-1.82351	-5.92657e-10
35146622	chr17:35146622:T:C	4.65801e-18	-2.95827e-10	-0.0174161	0.000436137	-2.95827e-10	0.416604	0.000474727	-2.95827e-10	0.431964
35146648	chr17:35146648:T:G	2.62998e-19	-1.85015	-1.04146	1.69009e-05	-1.88877	-0.945214	1.78487e-05	-1.90726	-0.941583
35146683	chr17:35146683:C:A	1.16686e-18	-1.40169	-5.92657e-10	5.69517e-05	-1.61915	-5.92657e-10	5.1078e-05	-1.79742	-5.92657e-10
35146753	chr17:35146753:T:C	2.46358e-17	1.64819	-5.92657e-10	0.00315537	2.39551	-5.92657e-10	0.00279321	2.20417	-5.92657e-10
35146763	chr17:35146763:AG:A	1.93833e-19	-1.64514	-1.55163	1.11867e-05	-1.66204	-1.58458	1.23732e-05	-1.63347	-1.58177
35146774	chr17:35146774:A:G	1.64171e-18	-2.95827e-10	-1.06027	8.81985e-05	-2.95827e-10	-1.18176	9.39921e-05	-2.95827e-10	-1.18756
35146786	chr17:35146786:C:T	1.25061e-17	-0.329175	1.29939	0.000452986	-0.942127	1.39664	0.000666294	-0.606876	1.37783
35146798	chr17:35146798:A:G	1.82044e-18	-2.95827e-10	-0.956926	0.000103445	-2.95827e-10	-1.02231	0.000110799	-2.95827e-10	-1.02306
35146936	chr17:35146936:A:G	2.27424e-18	-2.95827e-10	-0.73436	0.00022856	-2.95827e-10	-0.229551	0.0002492	-2.95827e-10	-0.212521
35146967	chr17:35146967:A:T	1.0554e-18	-2.95827e-10	-1.50208	6.8344e-05	-2.95827e-10	-1.4368	7.33604e-05	-2.95827e-10	-1.43539
35147357	chr17:35147357:C:T	3.2673e-17	-2.95827e-10	1.93054	0.00170816	-2.95827e-10	1.78182	0.00180523	-2.95827e-10	1.76767
35148293	chr17:35148293:G:A	1.24418e-18	-2.95827e-10	-1.33753	7.97452e-05	-2.95827e-10	-1.28251	8.57165e-05	-2.95827e-10	-1.27973
35148407	chr17:35148407:C:T	1.04141e-18	-2.95827e-10	-1.51543	6.71704e-05	-2.95827e-10	-1.45412	7.20952e-05	-2.95827e-10	-1.45279
35148592	chr17:35148592:G:A	1.22711e-18	-2.95827e-10	-1.35134	7.85426e-05	-2.95827e-10	-1.29771	8.44184e-05	-2.95827e-10	-1.29499
35148625	chr17:35148625:C:T	9.85048e-19	-2.95827e-10	-1.57107	6.14882e-05	-2.95827e-10	-1.54251	6.56936e-05	-2.95827e-10	-1.54577
35148982	chr17:35148982:G:A	1.30088e-17	1.00962	-5.92657e-10	0.000571627	0.687136	-5.92657e-10	0.000935186	1.10997	-5.92657e-10
35149301	chr17:35149301:T:C	1.12933e-18	-2.95827e-10	-1.43438	7.53567e-05	-2.95827e-10	-1.33912	8.05951e-05	-2.95827e-10	-1.34134
35149370	chr17:35149370:G:A	2.1737e-18	0.557284	-1.33686	0.000173402	0.784762	-1.2905	0.000272209	1.17803	-1.30223
35149487	chr17:35149487:A:G	1.49325e-18	-2.95827e-10	-1.15505	8.60477e-05	-2.95827e-10	-1.20645	9.23155e-05	-2.95827e-10	-1.20556
35149539	chr17:35149539:T:C	1.49507e-18	-2.95827e-10	-1.15383	8.61495e-05	-2.95827e-10	-1.20527	9.24243e-05	-2.95827e-10	-1.20439
35149891	chr17:35149891:A:G	1.3198e-18	-2.95827e-10	-1.27852	7.67931e-05	-2.95827e-10	-1.32024	8.23827e-05	-2.95827e-10	-1.3194
35150223	chr17:35150223:G:A	1.9436e-18	-0.51155	-0.379914	6.41611e-05	-1.31021	-0.189749	9.76532e-05	-0.930044	-0.219309
35150546	chr17:35150546:T:C	1.21561e-18	-2.95827e-10	-1.36076	7.19475e-05	-2.95827e-10	-1.38542	7.77158e-05	-2.95827e-10	-1.37772
35150665	chr17:35150665:T:C	9.38291e-19	-0.649688	-0.970013	0.000115009	0.048182	-0.964524	9.46642e-05	-0.208635	-0.971805
35150896	chr17:35150896:A:T	3.25914e-17	-2.95827e-10	1.92804	0.00170445	-2.95827e-10	1.77965	0.00180127	-2.95827e-10	1.76547
35151166	chr17:35151166:C:G	1.02755e-18	-2.0325	0.503677	7.35151e-05	-1.97656	0.612696	7.70298e-05	-1.97904	0.592457
35151712	chr17:35151712:C:T	6.18686e-19	-2.03616	-5.92657e-10	3.76829e-05	-2.03214	-5.92657e-10	4.02059e-05	-2.03676	-5.92657e-10
35152090	chr17:35152090:A:T	1.29852e-18	0.261182	-1.55596	9.92783e-05	0.48305	-1.54647	0.000154647	0.860368	-1.55
35152237	chr17:35152237:C:T	6.15956e-19	-2.04058	-5.92657e-10	3.8879e-05	-2.0009	-5.92657e-10	4.11989e-05	-2.01236	-5.92657e-10
35152556	chr17:35152556:C:A	1.33435e-18	-1.26756	-5.92657e-10	0.00010831	-0.976353	-5.92657e-10	0.000111386	-1.01777	-5.92657e-10
35152756	chr17:35152756:G:A	1.37203e-18	-2.95827e-10	-1.23971	7.96344e-05	-2.95827e-10	-1.28391	8.54355e-05	-2.95827e-10	-1.28301
35152804	chr17:35152804:A:AC	1.49813e-18	-2.95827e-10	-1.15179	8.63126e-05	-2.95827e-10	-1.20338	9.25993e-05	-2.95827e-10	-1.20249
35152848	chr17:35152848:G:A	6.22082e-19	-2.03069	-5.92657e-10	3.74775e-05	-2.03761	-5.92657e-10	4.0031e-05	-2.04112	-5.92657e-10
35153065	chr17:35153065:C:T	1.40343e-18	-2.95827e-10	-1.21709	8.13425e-05	-2.95827e-10	-1.26268	8.72706e-05	-2.95827e-10	-1.26176
35153610	chr17:35153610:C:T	9.6063e-19	-2.95827e-10	-1.59617	5.7903e-05	-2.95827e-10	-1.60258	6.20769e-05	-2.95827e-10	-1.6024
35154368	chr17:35154368:A:C	1.06467e-18	-2.95827e-10	-1.49334	6.37905e-05	-2.95827e-10	-1.50575	6.82604e-05	-2.95827e-10	-1.50745
35154531	chr17:35154531:G:A	1.1133e-18	-2.95827e-10	-1.44867	7.14158e-05	-2.95827e-10	-1.39283	7.69759e-05	-2.95827e-10	-1.38728
35154698	chr17:35154698:C:T	2.96626e-18	-2.95827e-10	-0.468702	0.000315232	-2.95827e-10	0.0919572	0.000344333	-2.95827e-10	0.110834
35155044	chr17:35155044:G:A	7.06147e-19	-0.921742	-0.982196	7.59121e-05	-0.299808	-1.03197	6.40745e-05	-0.532068	-1.03866
35155212	chr17:35155212:A:G	2.03537e-18	-2.95827e-10	-0.845327	0.000142471	-2.95827e-10	-0.702212	0.000152914	-2.95827e-10	-0.700903
35155226	chr17:35155226:C:T	1.00608e-18	-2.95827e-10	-1.54994	6.42033e-05	-2.95827e-10	-1.4993	6.8899e-05	-2.95827e-10	-1.49813
35155468	chr17:35155468:G:C	1.7751e-18	-2.95827e-10	-0.982151	0.000103336	-2.95827e-10	-1.02337	0.000108523	-2.95827e-10	-1.04381
35155503	chr17:35155503:G:A	1.07828e-18	-1.9317	0.451066	8.92845e-05	-1.81048	0.640958	9.14593e-05	-1.82691	0.612028
35155690	chr17:35155690:C:T	1.2526e-18	-2.95827e-10	-1.33078	8.11251e-05	-2.95827e-10	-1.26536	8.7551e-05	-2.95827e-10	-1.25855
35155725	chr17:35155725:A:G	8.60749e-19	-2.04195	0.335991	5.93034e-05	-2.02148	0.442796	6.22367e-05	-2.02319	0.423356
35155790	chr17:35155790:A:C	9.5839e-19	-2.95827e-10	-1.59851	6.32278e-05	-2.95827e-10	-1.51461	6.79916e-05	-2.95827e-10	-1.51139
35155860	chr17:35155860:A:G	1.39181e-18	-2.95827e-10	-1.2254	8.04916e-05	-2.95827e-10	-1.2732	8.63686e-05	-2.95827e-10	-1.27215
35156096	chr17:35156096:C:T	8.81131e-18	0.0333345	0.586696	0.000424839	-0.25301	0.643369	0.000634996	0.0899093	0.632934
35156343	chr17:35156343:T:A	9.67305e-19	-2.95827e-10	-1.58925	5.8416e-05	-2.95827e-10	-1.59376	6.25337e-05	-2.95827e-10	-1.59507
35156394	chr17:35156394:G:A	1.40564e-19	-1.97278	-1.54532	9.75781e-06	-1.82382	-1.55946	9.77316e-06	-1.89275	-1.55839
35156727	chr17:35156727:G:A	2.21796e-18	-2.95827e-10	-0.759417	0.000119008	-2.95827e-10	-0.882156	0.000125957	-2.95827e-10	-0.894833
35157072	chr17:35157072:AC:A	3.99803e-19	-1.65251	-0.820283	2.58397e-05	-1.48775	-0.921685	2.82857e-05	-1.48441	-0.904006
35157282	chr17:35157282:C:T	1.39457e-18	-2.95827e-10	-1.22342	8.06454e-05	-2.95827e-10	-1.27129	8.65335e-05	-2.95827e-10	-1.27024
35157315	chr17:35157315:T:C	1.38396e-18	-2.95827e-10	-1.23105	8.00582e-05	-2.95827e-10	-1.2786	8.5903e-05	-2.95827e-10	-1.27756
35157364	chr17:35157364:G:A	9.54801e-19	-2.95827e-10	-1.60226	5.79666e-05	-2.95827e-10	-1.60148	6.21033e-05	-2.95827e-10	-1.60198
35157390	chr17:35157390:C:T	1.02787e-18	-2.95827e-10	-1.52851	6.60185e-05	-2.95827e-10	-1.47142	7.08556e-05	-2.95827e-10	-1.47013
35158159	chr17:35158159:T:C	1.04892e-18	-2.95827e-10	-1.50825	6.29058e-05	-2.95827e-10	-1.51971	6.7322e-05	-2.95827e-10	-1.52129
35158350	chr17:35158350:T:C	1.68874e-18	-1.03202	-5.92657e-10	0.000190311	-0.412691	-5.92657e-10	0.000168531	-0.603654	-5.92657e-10
35158909	chr17:35158909:C:A	1.06542e-17	-0.00707695	0.817028	0.0005191	-0.283615	0.87436	0.000772289	0.0559445	0.862639
35159008	chr17:35159008:C:T	3.05372e-19	-1.64041	-1.10182	2.04522e-05	-1.61158	-1.03169	2.06938e-05	-1.67138	-1.02956
35159172	chr17:35159172:G:A	2.15923e-18	-1.7361	0.949848	0.000238112	-1.55234	1.36373	0.000242913	-1.58385	1.34578
35159289	chr17:35159289:A:G	9.59328e-19	-2.95827e-10	-1.59753	5.91206e-05	-2.95827e-10	-1.58177	6.33433e-05	-2.95827e-10	-1.58221
35159581	chr17:35159581:CT:C	2.58278e-18	-2.95827e-10	-0.607141	0.000136262	-2.95827e-10	-0.746774	0.000144035	-2.95827e-10	-0.760722
35160183	chr17:35160183:G:A	9.59407e-19	-2.95827e-10	-1.59744	5.91304e-05	-2.95827e-10	-1.58161	6.33537e-05	-2.95827e-10	-1.58204
35160226	chr17:35160226:T:C	1.57354e-18	-2.95827e-10	-1.10267	8.99086e-05	-2.95827e-10	-1.16256	9.62336e-05	-2.95827e-10	-1.164
35160600	chr17:35160600:G:A	4.46265e-18	-0.0602632	-5.92657e-10	0.000170229	-0.524209	-5.92657e-10	0.000226295	-0.308936	-5.92657e-10
35160794	chr17:35160794:C:T	1.37156e-18	-2.95827e-10	-1.24005	8.03815e-05	-2.95827e-10	-1.27457	8.72631e-05	-2.95827e-10	-1.26185
35161168	chr17:35161168:A:G	1.07756e-18	-2.95827e-10	-1.48131	6.45248e-05	-2.95827e-10	-1.4943	6.90372e-05	-2.95827e-10	-1.49613
35161606	chr17:35161606:C:G	9.99348e-19	-2.95827e-10	-1.55666	6.36239e-05	-2.95827e-10	-1.50836	6.82762e-05	-2.95827e-10	-1.50721
35161815	chr17:35161815:C:T	1.24445e-18	-2.95827e-10	-1.33731	7.26488e-05	-2.95827e-10	-1.37571	7.7932e-05	-2.95827e-10	-1.37494
35162539	chr17:35162539:C:T	1.12927e-18	-2.95827e-10	-1.43443	8.88915e-05	-2.95827e-10	-1.17393	9.55947e-05	-2.95827e-10	-1.17066
35162612	chr17:35162612:A:G	2.1002e-19	-1.53559	-1.58097	1.30071e-05	-1.52033	-1.57552	1.32456e-05	-1.57116	-1.57595
35162870	chr17:35162870:T:C	2.58681e-19	-1.97633	-0.931837	1.54582e-05	-2.00235	-0.920867	1.6511e-05	-2.00776	-0.918991
35162907	chr17:35162907:T:A	1.13121e-18	-2.95827e-10	-1.43271	8.9147e-05	-2.95827e-10	-1.17106	9.58706e-05	-2.95827e-10	-1.16778
35163484	chr17:35163484:A:C	4.48251e-19	-1.61441	-0.743994	2.92541e-05	-1.43559	-0.849737	3.20072e-05	-1.43357	-0.831249
35163489	chr17:35163489:G:A	4.3907e-19	-1.62921	-0.749889	2.85748e-05	-1.45349	-0.855334	3.12622e-05	-1.45145	-0.836913
35163690	chr17:35163690:G:A	6.71011e-19	-1.95498	-5.92657e-10	4.35821e-05	-1.8867	-5.92657e-10	4.63469e-05	-1.89462	-5.92657e-10
35163698	chr17:35163698:T:C	1.74391e-18	-2.95827e-10	-0.999876	0.000108757	-2.95827e-10	-0.972233	0.000117835	-2.95827e-10	-0.961493
35163811	chr17:35163811:G:A	1.3728e-18	-2.95827e-10	-1.23915	7.95223e-05	-2.95827e-10	-1.28531	8.53226e-05	-2.95827e-10	-1.28434
35163815	chr17:35163815:G:C	2.69684e-19	-1.57244	-1.29406	1.54857e-05	-1.66548	-1.25595	1.69904e-05	-1.62341	-1.27471
35163972	chr17:35163972:G:A	3.98324e-19	-1.275	-1.20149	2.41109e-05	-1.34935	-1.12934	2.68943e-05	-1.29265	-1.14621
35164114	chr17:35164114:C:T	1.3058e-18	-2.95827e-10	-1.28919	7.68032e-05	-2.95827e-10	-1.3201	8.33039e-05	-2.95827e-10	-1.30828
35164324	chr17:35164324:A:G	1.01873e-18	-2.95827e-10	-1.53744	6.53567e-05	-2.95827e-10	-1.48149	7.01437e-05	-2.95827e-10	-1.48023
35164452	chr17:35164452:G:A	1.38415e-18	-2.95827e-10	-1.23092	8.0139e-05	-2.95827e-10	-1.27759	8.59851e-05	-2.95827e-10	-1.2766
35164547	chr17:35164547:C:A	6.50142e-19	-0.457034	-1.52954	3.18786e-05	-0.628658	-1.57076	4.42034e-05	-0.374692	-1.56728
35164610	chr17:35164610:C:T	4.62255e-18	-2.95827e-10	-0.0250576	0.000350941	-2.95827e-10	0.199266	0.000381416	-2.95827e-10	0.213114
35164611	chr17:35164611:G:A	1.04347e-18	-2.95827e-10	-1.51345	6.75082e-05	-2.95827e-10	-1.4491	7.24662e-05	-2.95827e-10	-1.44766
35164767	chr17:35164767:G:A	1.85233e-18	-2.95827e-10	-0.93956	0.000128373	-2.95827e-10	-0.806414	0.000137782	-2.95827e-10	-0.805106
35164896	chr17:35164896:T:A	1.25897e-18	-2.95827e-10	-1.32571	7.3745e-05	-2.95827e-10	-1.36074	7.91216e-05	-2.95827e-10	-1.35979
35164912	chr17:35164912:G:A	1.03652e-18	-2.95827e-10	-1.52014	7.49795e-05	-2.95827e-10	-1.34414	8.08076e-05	-2.95827e-10	-1.3387
35165164	chr17:35165164:A:G	9.546e-19	-2.95827e-10	-1.60247	5.83453e-05	-2.95827e-10	-1.59497	6.25231e-05	-2.95827e-10	-1.59524
35165383	chr17:35165383:G:A	7.40576e-19	-0.400602	-1.45573	3.66928e-05	-0.566665	-1.49211	5.06999e-05	-0.319992	-1.48486
35165970	chr17:35165970:G:A	1.38986e-18	-2.95827e-10	-1.2268	8.271e-05	-2.95827e-10	-1.24601	8.84583e-05	-2.95827e-10	-1.24824
35166438	chr17:35166438:T:A	9.54503e-19	-2.95827e-10	-1.60257	5.79049e-05	-2.95827e-10	-1.60255	6.20614e-05	-2.95827e-10	-1.60265
35166740	chr17:35166740:G:T	1.78796e-18	-1.93103	0.956099	0.0001169	-1.89791	0.997882	0.000129603	-1.88026	1.01396
35166878	chr17:35166878:C:T	4.51223e-19	-1.54742	-0.804376	2.99352e-05	-1.35604	-0.906281	3.27348e-05	-1.35383	-0.888502
35166986	chr17:35166986:C:T	1.85233e-18	-2.95827e-10	-0.93956	0.000128373	-2.95827e-10	-0.806414	0.000137782	-2.95827e-10	-0.805106
35167517	chr17:35167517:G:A	6.30363e-19	-0.674202	-1.34326	3.15777e-05	-0.843552	-1.36535	4.34283e-05	-0.603629	-1.35603
35167659	chr17:35167659:C:T	1.57779e-18	-2.95827e-10	-1.09998	8.53071e-05	-2.95827e-10	-1.21509	9.09827e-05	-2.95827e-10	-1.22011
35167795	chr17:35167795:A:G	1.7534e-18	-2.95827e-10	-0.994447	0.000121538	-2.95827e-10	-0.861127	0.000130529	-2.95827e-10	-0.859178
35168322	chr17:35168322:G:A	6.58918e-19	-1.97316	-5.92657e-10	4.65043e-05	-1.82181	-5.92657e-10	4.67139e-05	-1.88673	-5.92657e-10
35168665	chr17:35168665:T:G	1.38415e-18	-2.95827e-10	-1.23092	8.0139e-05	-2.95827e-10	-1.27759	8.59851e-05	-2.95827e-10	-1.2766
35168792	chr17:35168792:C:T	1.9123e-18	-2.95827e-10	-0.9077	0.000116161	-2.95827e-10	-0.906378	0.000124056	-2.95827e-10	-0.910041
35168896	chr17:35168896:G:A	1.53152e-18	-2.95827e-10	-1.12975	0.000126032	-2.95827e-10	-0.824817	0.000135354	-2.95827e-10	-0.82288
35169108	chr17:35169108:C:T	1.81354e-18	0.31593	-1.27665	0.000146881	0.5531	-1.22483	0.000224843	0.922022	-1.2374
35169242	chr17:35169242:G:A	1.19897e-18	-2.95827e-10	-1.37454	7.04531e-05	-2.95827e-10	-1.4064	7.55654e-05	-2.95827e-10	-1.40578
35169662	chr17:35169662:GTA:G	5.16846e-18	-2.95827e-10	0.0865687	0.0003135	-2.95827e-10	0.0864478	0.000341079	-2.95827e-10	0.101338
35169738	chr17:35169738:G:A	1.00253e-18	-2.95827e-10	-1.55348	6.38499e-05	-2.95827e-10	-1.50482	6.85169e-05	-2.95827e-10	-1.5037
35169851	chr17:35169851:C:T	1.07534e-18	-2.95827e-10	-1.48337	8.18841e-05	-2.95827e-10	-1.25605	8.80441e-05	-2.95827e-10	-1.25294
35169953	chr17:35169953:G:C	2.89042e-18	-2.95827e-10	-0.494602	0.00020015	-2.95827e-10	-0.362287	0.000209588	-2.95827e-10	-0.385629
35170312	chr17:35170312:A:G	2.58289e-18	0.989092	-1.59619	0.000197752	1.22326	-1.5976	0.000279293	1.49773	-1.59625
35170452	chr17:35170452:G:T	1.40505e-18	-2.95827e-10	-1.21594	9.89608e-05	-2.95827e-10	-1.06663	0.000105965	-2.95827e-10	-1.06766
35170482	chr17:35170482:T:A	1.50708e-18	-2.95827e-10	-1.14583	0.00010697	-2.95827e-10	-0.988802	0.000114535	-2.95827e-10	-0.989896
35170599	chr17:35170599:G:A	1.00431e-18	-2.95827e-10	-1.55171	6.03862e-05	-2.95827e-10	-1.56059	6.4698e-05	-2.95827e-10	-1.56105
35170770	chr17:35170770:G:A	1.125e-18	-2.95827e-10	-1.43822	6.9253e-05	-2.95827e-10	-1.42359	7.45445e-05	-2.95827e-10	-1.41938
35170945	chr17:35170945:C:T	2.09602e-19	-1.64183	-1.47672	1.31363e-05	-1.63538	-1.45059	1.34636e-05	-1.68021	-1.45058
35171420	chr17:35171420:C:T	1.72853e-19	-1.83406	-1.47725	1.08052e-05	-1.90059	-1.38073	1.17845e-05	-1.87386	-1.39014
35171784	chr17:35171784:A:G	1.5107e-18	-1.14343	-5.92657e-10	0.000164567	-0.558032	-5.92657e-10	0.000147296	-0.738333	-5.92657e-10
35171788	chr17:35171788:C:T	1.10918e-18	-2.95827e-10	-1.45239	8.62852e-05	-2.95827e-10	-1.20369	9.27894e-05	-2.95827e-10	-1.20044
35171983	chr17:35171983:TC:T	1.96192e-19	-1.61498	-1.56969	1.09642e-05	-1.70165	-1.56507	1.21196e-05	-1.66636	-1.56959
35172085	chr17:35172085:A:G	1.85233e-18	-2.95827e-10	-0.93956	0.000128373	-2.95827e-10	-0.806414	0.000137782	-2.95827e-10	-0.805106
35172922	chr17:35172922:A:G	3.65711e-18	-2.95827e-10	-0.259332	0.000279942	-2.95827e-10	-0.0267676	0.000295576	-2.95827e-10	-0.0418486
35173190	chr17:35173190:A:G	1.61142e-19	-1.87218	-1.5093	1.09586e-05	-1.73683	-1.5304	1.18803e-05	-1.72619	-1.52971
35173282	chr17:35173282:T:C	2.22672e-19	-1.55287	-1.50519	1.16037e-05	-1.67579	-1.53423	1.45254e-05	-1.52278	-1.5321
35173960	chr17:35173960:C:T	2.40216e-19	-1.47858	-1.50364	1.78451e-05	-1.25174	-1.52788	1.91577e-05	-1.25611	-1.52196
35173969	chr17:35173969:G:A	2.6216e-19	-1.3543	-1.54051	1.34015e-05	-1.50307	-1.56291	1.7319e-05	-1.31766	-1.56131
35173972	chr17:35173972:T:C	2.24183e-18	-2.95827e-10	-0.748712	0.000119074	-2.95827e-10	-0.881609	0.000126285	-2.95827e-10	-0.892235
35174012	chr17:35174012:C:T	1.88599e-18	-2.95827e-10	-0.92155	0.000128849	-2.95827e-10	-0.802713	0.000138326	-2.95827e-10	-0.801159
35174035	chr17:35174035:TCTC:T	4.64501e-18	-2.95827e-10	-0.0202108	0.000324475	-2.95827e-10	0.120856	0.000352105	-2.95827e-10	0.133153
35174413	chr17:35174413:C:T	2.1317e-19	-1.7393	-1.36237	1.305e-05	-1.62563	-1.46694	1.43934e-05	-1.59701	-1.467
35174414	chr17:35174414:G:A	3.83598e-18	-2.95827e-10	-0.211581	0.000288	-2.95827e-10	0.00160945	0.000301824	-2.95827e-10	-0.0209321
35174556	chr17:35174556:A:C	1.31025e-18	-2.95827e-10	-1.28579	7.62617e-05	-2.95827e-10	-1.32718	8.18612e-05	-2.95827e-10	-1.32575
35174625	chr17:35174625:G:C	7.83643e-19	-0.410956	-1.38885	2.99902e-05	-0.822548	-1.43793	4.55629e-05	-0.47263	-1.43905
35174869	chr17:35174869:G:A	2.0084e-18	-2.95827e-10	-0.858667	0.000140525	-2.95827e-10	-0.715968	0.000150885	-2.95827e-10	-0.714257
35175247	chr17:35175247:C:T	6.57547e-19	-1.97524	-5.92657e-10	3.7822e-05	-2.02846	-5.92657e-10	4.08017e-05	-2.02205	-5.92657e-10
35175373	chr17:35175373:A:G	2.47195e-19	-1.36745	-1.58613	1.83443e-05	-1.18994	-1.56209	2.00122e-05	-1.17068	-1.56375
35175537	chr17:35175537:A:G	9.83919e-19	-2.95827e-10	-1.57222	6.01263e-05	-2.95827e-10	-1.5649	6.42753e-05	-2.95827e-10	-1.5676
35175633	chr17:35175633:G:A	9.56921e-19	-2.95827e-10	-1.60004	5.78995e-05	-2.95827e-10	-1.60264	6.20607e-05	-2.95827e-10	-1.60266
35175859	chr17:35175859:C:T	2.90485e-19	-1.19363	-1.59857	1.55682e-05	-1.31374	-1.60238	1.78278e-05	-1.24737	-1.60265
35175888	chr17:35175888:G:A	1.88025e-18	-2.95827e-10	-0.924603	0.000130555	-2.95827e-10	-0.789555	0.000140184	-2.95827e-10	-0.787818
35175918	chr17:35175918:G:A	4.00523e-19	-1.46757	-1.00342	2.05155e-05	-1.60795	-1.03222	2.63231e-05	-1.43874	-1.02159
35176100	chr17:35176100:T:C	4.87981e-18	0.0291005	-5.92657e-10	0.000238471	-0.187103	-5.92657e-10	0.000359502	0.153944	-5.92657e-10
35176322	chr17:35176322:C:T	2.49929e-19	-1.34124	-1.60134	1.83037e-05	-1.15609	-1.59815	1.98244e-05	-1.14505	-1.59882
35176345	chr17:35176345:A:T	7.16626e-19	-1.88921	-5.92657e-10	4.39369e-05	-1.8786	-5.92657e-10	4.65108e-05	-1.89109	-5.92657e-10
35176620	chr17:35176620:C:A	2.48966e-19	-1.46711	-1.47933	1.85642e-05	-1.23686	-1.50326	1.9969e-05	-1.24006	-1.49653
35176631	chr17:35176631:G:C	1.12801e-18	-2.95827e-10	-1.43555	8.72836e-05	-2.95827e-10	-1.19219	9.38537e-05	-2.95827e-10	-1.18904
35176903	chr17:35176903:G:A	6.72996e-19	-1.2504	-0.701619	5.84033e-05	-0.864963	-0.729016	6.85867e-05	-0.801997	-0.700679
35177175	chr17:35177175:T:C	2.45693e-19	-1.48584	-1.47384	1.82443e-05	-1.25918	-1.49832	1.96288e-05	-1.26235	-1.49143
35177446	chr17:35177446:C:T	6.17581e-19	-1.24333	-0.794624	5.37421e-05	-0.855505	-0.82165	6.29741e-05	-0.793126	-0.794926
35177544	chr17:35177544:A:C	4.26796e-18	-2.95827e-10	-0.104869	0.000341469	-2.95827e-10	0.171907	0.00036054	-2.95827e-10	0.156826
35177697	chr17:35177697:T:C	2.47799e-19	-1.48932	-1.46182	1.84441e-05	-1.2596	-1.48701	1.98539e-05	-1.26264	-1.47974
35177790	chr17:35177790:C:T	2.39034e-19	-1.40371	-1.58344	1.76909e-05	-1.23048	-1.55782	1.92789e-05	-1.2122	-1.55957
35177842	chr17:35177842:CT:C	2.59368e-19	-1.43377	-1.47174	1.95096e-05	-1.19413	-1.49632	2.09544e-05	-1.19905	-1.48938
35178014	chr17:35178014:C:A	6.17006e-19	-2.03888	-5.92657e-10	4.00086e-05	-1.97226	-5.92657e-10	4.14472e-05	-2.00636	-5.92657e-10
35178167	chr17:35178167:T:C	2.31341e-18	-2.95827e-10	-0.717282	0.000122566	-2.95827e-10	-0.852699	0.000129986	-2.95827e-10	-0.863351
35178440	chr17:35178440:C:T	4.56816e-19	-0.750376	-1.5891	1.89139e-05	-1.12166	-1.5998	2.77134e-05	-0.809344	-1.59952
35178731	chr17:35178731:G:A	2.41274e-18	-2.95827e-10	-0.675241	0.000127482	-2.95827e-10	-0.813375	0.000135156	-2.95827e-10	-0.824345
35178805	chr17:35178805:T:C	3.97909e-19	-1.46708	-1.01046	2.03851e-05	-1.60724	-1.03931	2.61503e-05	-1.43818	-1.02873
35179723	chr17:35179723:G:A	2.38149e-18	-2.95827e-10	-0.688277	0.000125913	-2.95827e-10	-0.825764	0.000133508	-2.95827e-10	-0.836613
35179761	chr17:35179761:G:C	2.56023e-19	-1.45122	-1.46728	1.91334e-05	-1.21755	-1.49237	2.05917e-05	-1.2206	-1.48529
35179796	chr17:35179796:A:C	1.64812e-18	-2.95827e-10	-1.05637	9.68321e-05	-2.95827e-10	-1.08837	0.000101435	-2.95827e-10	-1.11136
35179870	chr17:35179870:G:A	4.01084e-18	-2.95827e-10	-0.167004	0.000319282	-2.95827e-10	0.104725	0.000337216	-2.95827e-10	0.0899485
35180377	chr17:35180377:T:C	1.89155e-18	-2.95827e-10	-0.918609	0.000131425	-2.95827e-10	-0.782917	0.000141116	-2.95827e-10	-0.781191
35181169	chr17:35181169:A:T	9.68648e-19	-2.95827e-10	-1.58786	6.05482e-05	-2.95827e-10	-1.55791	6.49419e-05	-2.95827e-10	-1.55728
35181224	chr17:35181224:C:T	3.42318e-18	-2.95827e-10	-0.325435	0.00026831	-2.95827e-10	-0.0692082	0.000283571	-2.95827e-10	-0.0833124
35181407	chr17:35181407:C:T	9.72666e-19	-2.95827e-10	-1.58372	5.93068e-05	-2.95827e-10	-1.57863	6.34335e-05	-2.95827e-10	-1.58078
35181428	chr17:35181428:C:T	1.31154e-19	-2.04204	-1.54535	8.11267e-06	-1.99415	-1.57377	8.438e-06	-2.02456	-1.57347
35181588	chr17:35181588:C:T	1.35865e-18	-2.95827e-10	-1.24952	9.35777e-05	-2.95827e-10	-1.12256	0.00010015	-2.95827e-10	-1.12411
35181589	chr17:35181589:G:A	2.46795e-19	-1.48184	-1.47336	1.83176e-05	-1.25562	-1.49786	1.97306e-05	-1.25764	-1.49096
35181611	chr17:35181611:C:T	1.10214e-18	-2.95827e-10	-1.45875	6.50772e-05	-2.95827e-10	-1.48578	6.96608e-05	-2.95827e-10	-1.48714
35181612	chr17:35181612:A:G	2.41633e-18	0.918144	-1.5919	0.000224262	1.3505	-1.59904	0.000288823	1.5332	-1.59816
35181663	chr17:35181663:T:G	1.31393e-19	-1.9884	-1.59717	9.835e-06	-1.84013	-1.53527	9.80029e-06	-1.91339	-1.53497
35182030	chr17:35182030:A:T	2.51716e-19	-1.4702	-1.46526	1.86971e-05	-1.24199	-1.49099	2.01393e-05	-1.24409	-1.48401
35182194	chr17:35182194:A:C	5.86614e-18	-2.95827e-10	0.213192	0.000454857	-2.95827e-10	0.458631	0.000498638	-2.95827e-10	0.481104
35182234	chr17:35182234:C:T	9.61472e-19	-2.95827e-10	-1.5953	5.91063e-05	-2.95827e-10	-1.58201	6.331e-05	-2.95827e-10	-1.58273
35182236	chr17:35182236:C:T	1.17286e-18	-2.95827e-10	-1.39656	9.27048e-05	-2.95827e-10	-1.13193	9.97146e-05	-2.95827e-10	-1.12846
35182454	chr17:35182454:C:T	9.89276e-19	-1.49612	-0.0706662	4.96496e-05	-1.64225	-0.114114	6.40553e-05	-1.47139	-0.099638
35183216	chr17:35183216:G:A	1.69748e-19	-1.95304	-1.3764	9.76256e-06	-1.9524	-1.43039	1.08633e-05	-1.91711	-1.42828
35183385	chr17:35183385:T:C	1.00935e-18	-1.5467	-5.92657e-10	5.19958e-05	-1.71019	-5.92657e-10	5.54871e-05	-1.71462	-5.92657e-10
35183637	chr17:35183637:A:G	3.76227e-19	-1.95549	-0.57808	2.11602e-05	-1.88392	-0.725312	2.32891e-05	-1.87316	-0.709626
35183809	chr17:35183809:G:A	1.3905e-18	-2.95827e-10	-1.22634	7.58951e-05	-2.95827e-10	-1.332	8.10907e-05	-2.95827e-10	-1.33521
35184386	chr17:35184386:A:G	2.16774e-19	-1.95872	-1.12619	1.27319e-05	-1.8819	-1.23534	1.39451e-05	-1.87193	-1.22371
35184464	chr17:35184464:T:C	9.64895e-19	-2.95827e-10	-1.59174	5.81985e-05	-2.95827e-10	-1.59749	6.23742e-05	-2.95827e-10	-1.59762
35184495	chr17:35184495:G:A	2.22862e-19	-1.9565	-1.1007	1.30719e-05	-1.87937	-1.21152	1.43218e-05	-1.86949	-1.1995
35184518	chr17:35184518:C:T	1.53814e-17	0.410627	0.766524	0.00061202	-0.1007	0.856113	0.000975099	0.305229	0.846535
35184646	chr17:35184646:C:T	3.05447e-19	-1.32468	-1.41731	2.4135e-05	-1.04358	-1.43411	2.58775e-05	-1.0532	-1.4242
35184731	chr17:35184731:CT:C	3.08367e-18	-2.95827e-10	-0.429885	0.000135904	-2.95827e-10	-0.749403	0.000143764	-2.95827e-10	-0.762599
35184939	chr17:35184939:C:T	5.98259e-18	-2.95827e-10	0.232849	0.000493881	-2.95827e-10	0.540944	0.000518986	-2.95827e-10	0.521101
35184991	chr17:35184991:T:C	3.84768e-19	-1.61252	-0.898601	2.23888e-05	-1.84597	-0.70682	2.52121e-05	-1.77383	-0.729622
35185010	chr17:35185010:G:A	1.11889e-17	1.9155	-1.05659	0.000444271	1.36207	-0.926988	0.000707328	1.75036	-0.919637
35185496	chr17:35185496:G:A	1.42698e-19	-1.9156	-1.58743	8.53708e-06	-1.91974	-1.59719	9.55063e-06	-1.87726	-1.5969
35185553	chr17:35185553:G:A	4.80531e-18	-2.95827e-10	0.0137171	0.000365341	-2.95827e-10	0.23948	0.000399391	-2.95827e-10	0.259165
35185745	chr17:35185745:GA:G	8.41457e-18	-2.95827e-10	0.57396	0.000656889	-2.95827e-10	0.826163	0.000689973	-2.95827e-10	0.805877
35185974	chr17:35185974:G:A	5.21105e-19	-1.11341	-1.0944	4.82607e-05	-0.642368	-1.14237	5.98134e-05	-0.516999	-1.12255
35186004	chr17:35186004:A:T	7.64673e-18	2.05713	-1.57886	0.000280423	1.53765	-1.5627	0.000446432	1.93282	-1.56231
35186162	chr17:35186162:A:G	3.81158e-18	-2.95827e-10	-0.217962	0.0002833	-2.95827e-10	-0.0148431	0.000309104	-2.95827e-10	0.0029026
35186318	chr17:35186318:T:A	4.15669e-19	-2.00238	-0.431486	2.1173e-05	-2.02046	-0.588164	2.32345e-05	-2.01608	-0.569053
35186630	chr17:35186630:A:G	2.61088e-19	-1.61814	-1.28077	1.41811e-05	-1.84897	-1.16047	1.60569e-05	-1.77768	-1.17696
35187452	chr17:35187452:A:C	1.07992e-18	-2.95827e-10	-1.47912	6.15146e-05	-2.95827e-10	-1.54208	6.57628e-05	-2.95827e-10	-1.54472
35187666	chr17:35187666:T:C	1.22084e-17	-2.95827e-10	0.946115	0.00096939	-2.95827e-10	1.21532	0.00104219	-2.95827e-10	1.2183
35187739	chr17:35187739:T:C	3.73623e-18	-2.95827e-10	-0.237929	0.000277331	-2.95827e-10	-0.0361387	0.000302652	-2.95827e-10	-0.0181918
35189186	chr17:35189186:G:C	5.01108e-18	-2.95827e-10	0.0556471	0.000382402	-2.95827e-10	0.285121	0.000418204	-2.95827e-10	0.305193
35189336	chr17:35189336:C:T	3.6074e-18	-2.95827e-10	-0.273018	0.000266528	-2.95827e-10	-0.0758716	0.000290705	-2.95827e-10	-0.058467
35189575	chr17:35189575:C:T	3.59402e-19	-1.64699	-0.932332	2.11243e-05	-1.86879	-0.742139	2.36974e-05	-1.80118	-0.764228
35189623	chr17:35189623:T:C	4.26944e-18	-2.95827e-10	-0.104522	0.00032127	-2.95827e-10	0.11093	0.000350962	-2.95827e-10	0.129901
35189896	chr17:35189896:A:C	7.13946e-18	1.99682	-1.58719	0.000262228	1.4825	-1.57463	0.000416935	1.87645	-1.5743
35190068	chr17:35190068:C:T	8.20255e-19	-1.75415	-5.92657e-10	7.11178e-05	-1.39701	-5.92657e-10	6.98315e-05	-1.48469	-5.92657e-10
35190077	chr17:35190077:T:C	4.59108e-18	-2.95827e-10	-0.0318897	0.00034765	-2.95827e-10	0.189845	0.000379911	-2.95827e-10	0.209161
35190143	chr17:35190143:A:G	2.32906e-19	-1.68067	-1.33246	1.22177e-05	-1.89119	-1.26728	1.38047e-05	-1.82313	-1.28264
35190343	chr17:35190343:C:T	7.04658e-19	-1.45266	-0.453389	3.6931e-05	-1.74144	-0.310859	4.79589e-05	-1.5441	-0.316333
35190603	chr17:35190603:C:T	1.38979e-17	-2.95827e-10	1.07573	0.00104501	-2.95827e-10	1.29043	0.00114677	-2.95827e-10	1.31393
35190625	chr17:35190625:C:T	1.38992e-19	-2.03952	-1.48982	8.35032e-06	-1.96536	-1.57369	8.52009e-06	-2.01995	-1.5684
35190632	chr17:35190632:C:T	1.59322e-18	-1.09025	-5.92657e-10	0.000114017	-0.925	-5.92657e-10	0.000124978	-0.902641	-5.92657e-10
35191098	chr17:35191098:C:T	1.70427e-18	-2.95827e-10	-1.02287	8.43025e-05	-2.95827e-10	-1.22694	9.0182e-05	-2.95827e-10	-1.22895
35191890	chr17:35191890:T:C	1.02024e-18	-2.95827e-10	-1.53597	5.8074e-05	-2.95827e-10	-1.59963	6.22873e-05	-2.95827e-10	-1.59902
35192008	chr17:35192008:G:A	1.02271e-18	-2.95827e-10	-1.53355	6.62464e-05	-2.95827e-10	-1.46797	7.02239e-05	-2.95827e-10	-1.47909
35192029	chr17:35192029:TTCTC:T	2.19088e-19	-1.95325	-1.12104	1.38475e-05	-1.6536	-1.37965	1.29823e-05	-1.80013	-1.36706
35192314	chr17:35192314:A:G	1.683e-18	-2.95827e-10	-1.03543	0.00010201	-2.95827e-10	-1.03628	0.000109764	-2.95827e-10	-1.03244
35192316	chr17:35192316:T:C	3.62415e-18	-2.95827e-10	-0.268387	0.000203036	-2.95827e-10	-0.347967	0.000217586	-2.95827e-10	-0.348182
35192879	chr17:35192879:C:T	1.47992e-19	-2.03405	-1.43256	9.19723e-06	-1.90786	-1.53459	9.24937e-06	-1.97692	-1.5293
35193052	chr17:35193052:C:T	1.55221e-18	-2.95827e-10	-1.11632	7.62879e-05	-2.95827e-10	-1.32684	8.11563e-05	-2.95827e-10	-1.3344
35193098	chr17:35193098:C:T	1.56316e-19	-2.02214	-1.38975	8.89891e-06	-2.02584	-1.44958	9.82635e-06	-2.00076	-1.44495
35193244	chr17:35193244:T:C	1.32054e-19	-2.02543	-1.55512	7.78277e-06	-2.0287	-1.58074	8.55508e-06	-2.00532	-1.57893
35193644	chr17:35193644:C:T	3.57026e-18	-2.95827e-10	-0.283366	0.000173845	-2.95827e-10	-0.503189	0.000184768	-2.95827e-10	-0.511676
35193885	chr17:35193885:G:A	9.55301e-19	-2.95827e-10	-1.60173	5.88474e-05	-2.95827e-10	-1.5864	6.3103e-05	-2.95827e-10	-1.58601
35195164	chr17:35195164:C:T	1.06478e-18	-2.95827e-10	-1.49324	6.03335e-05	-2.95827e-10	-1.56146	6.45476e-05	-2.95827e-10	-1.56337
35195379	chr17:35195379:C:T	2.49326e-18	-2.95827e-10	-0.642416	0.000128934	-2.95827e-10	-0.80205	0.000137224	-2.95827e-10	-0.809162
35195633	chr17:35195633:A:G	6.04514e-18	-2.95827e-10	0.243249	0.000475742	-2.95827e-10	0.503524	0.000521875	-2.95827e-10	0.526652
35195757	chr17:35195757:A:T	7.75136e-18	2.06648	-1.57462	0.000282168	1.54236	-1.5612	0.00044129	1.91976	-1.56084
35195777	chr17:35195777:C:T	5.20937e-18	-2.95827e-10	0.0944535	0.000400607	-2.95827e-10	0.331631	0.000438117	-2.95827e-10	0.351711
35196042	chr17:35196042:G:A	1.53478e-18	-2.95827e-10	-1.12762	9.04079e-05	-2.95827e-10	-1.15702	9.76828e-05	-2.95827e-10	-1.14905
35196103	chr17:35196103:T:C	1.06037e-18	-2.95827e-10	-1.49738	6.23925e-05	-2.95827e-10	-1.52791	6.69379e-05	-2.95827e-10	-1.52701
35196475	chr17:35196475:T:C	1.31745e-19	-2.02636	-1.55653	7.72275e-06	-2.03575	-1.58144	8.4476e-06	-2.01724	-1.57965
35196603	chr17:35196603:A:T	1.50817e-18	-2.95827e-10	-1.14511	8.16005e-05	-2.95827e-10	-1.25952	8.70071e-05	-2.95827e-10	-1.26479
35196611	chr17:35196611:C:T	2.74027e-19	-1.46084	-1.3897	2.35325e-05	-1.10313	-1.39983	2.52066e-05	-1.11597	-1.3877
35197140	chr17:35197140:G:A	3.68471e-18	-2.95827e-10	-0.251814	0.000179616	-2.95827e-10	-0.47053	0.000190783	-2.95827e-10	-0.479639
35197541	chr17:35197541:T:C	1.10555e-18	-2.95827e-10	-1.45567	6.78893e-05	-2.95827e-10	-1.44347	7.26962e-05	-2.95827e-10	-1.44449
35197616	chr17:35197616:C:G	6.11665e-18	-2.95827e-10	0.255009	0.000476275	-2.95827e-10	0.504645	0.000521552	-2.95827e-10	0.526034
35197807	chr17:35197807:G:C	2.13973e-18	-2.95827e-10	-0.795325	0.000156095	-2.95827e-10	-0.610889	0.000165787	-2.95827e-10	-0.620073
35197824	chr17:35197824:G:A	1.35559e-19	-2.04173	-1.51262	7.92803e-06	-2.04167	-1.54928	8.54483e-06	-2.03899	-1.54645
35197884	chr17:35197884:G:A	5.46763e-18	-2.95827e-10	0.14284	0.000425101	-2.95827e-10	0.390975	0.000464889	-2.95827e-10	0.411024
35197977	chr17:35197977:G:A	1.0779e-18	-2.95827e-10	-1.48099	6.32065e-05	-2.95827e-10	-1.51494	6.78143e-05	-2.95827e-10	-1.514
35197998	chr17:35197998:G:C	1.49978e-18	-2.95827e-10	-1.15069	7.6137e-05	-2.95827e-10	-1.32882	8.14597e-05	-2.95827e-10	-1.33067
35198336	chr17:35198336:T:C	1.14684e-18	-2.95827e-10	-1.41899	6.50222e-05	-2.95827e-10	-1.48662	6.95728e-05	-2.95827e-10	-1.4884
35198489	chr17:35198489:T:C	5.91285e-18	-2.95827e-10	0.221122	0.000460106	-2.95827e-10	0.470105	0.000503805	-2.95827e-10	0.491413
35198678	chr17:35198678:C:G	1.32783e-19	-2.02152	-1.55353	7.76399e-06	-2.03256	-1.5793	8.51683e-06	-2.0113	-1.57743
35198819	chr17:35198819:G:A	1.05591e-18	-2.95827e-10	-1.50161	6.22451e-05	-2.95827e-10	-1.53027	6.67749e-05	-2.95827e-10	-1.52945
35199006	chr17:35199006:G:A	2.2714e-18	-2.95827e-10	-0.735608	0.000165474	-2.95827e-10	-0.552536	0.000175676	-2.95827e-10	-0.562136
35199075	chr17:35199075:A:G	1.05736e-18	-2.95827e-10	-1.50023	6.23145e-05	-2.95827e-10	-1.52916	6.68498e-05	-2.95827e-10	-1.52833
35199216	chr17:35199216:T:C	1.05558e-18	-2.95827e-10	-1.50191	6.0212e-05	-2.95827e-10	-1.56348	6.44041e-05	-2.95827e-10	-1.5656
35199275	chr17:35199275:C:T	2.43578e-18	-2.95827e-10	-0.665738	0.000179495	-2.95827e-10	-0.471201	0.000190549	-2.95827e-10	-0.480865
35199314	chr17:35199314:C:A	4.75444e-18	-2.95827e-10	0.0030729	0.000361908	-2.95827e-10	0.230038	0.000395688	-2.95827e-10	0.249851
35199377	chr17:35199377:G:A	2.74221e-18	-2.95827e-10	-0.547242	0.000122747	-2.95827e-10	-0.851226	0.000129952	-2.95827e-10	-0.863614
35199428	chr17:35199428:C:T	1.19115e-18	-1.38108	-5.92657e-10	0.00010026	-1.05358	-5.92657e-10	0.000103289	-1.09325	-5.92657e-10
35199591	chr17:35199591:A:G	5.9119e-18	-2.95827e-10	0.220962	0.000460021	-2.95827e-10	0.469922	0.000503707	-2.95827e-10	0.49122
35199651	chr17:35199651:G:A	2.35312e-18	-2.95827e-10	-0.700262	0.000172527	-2.95827e-10	-0.510797	0.000183054	-2.95827e-10	-0.520995
35199706	chr17:35199706:T:A	1.2893e-19	-2.02362	-1.58087	7.62491e-06	-2.0336	-1.59633	8.34914e-06	-2.01325	-1.59536
35199896	chr17:35199896:C:T	9.80907e-19	-2.95827e-10	-1.57528	5.8773e-05	-2.95827e-10	-1.58767	6.30535e-05	-2.95827e-10	-1.58679
35199897	chr17:35199897:G:A	2.41583e-18	-2.95827e-10	-0.673963	0.0001779	-2.95827e-10	-0.48013	0.000188865	-2.95827e-10	-0.489743
35199948	chr17:35199948:G:A	2.41549e-18	-2.95827e-10	-0.674104	0.000178104	-2.95827e-10	-0.478983	0.000189061	-2.95827e-10	-0.488704
35200239	chr17:35200239:G:A	5.72163e-18	-2.95827e-10	0.188249	0.00044361	-2.95827e-10	0.433595	0.00046304	-2.95827e-10	0.407038
35200355	chr17:35200355:G:A	6.72795e-18	1.92596	-1.57569	0.000247016	1.41061	-1.56251	0.000383904	1.78177	-1.56215
35200429	chr17:35200429:A:G	1.49708e-18	-2.95827e-10	-1.15249	7.61505e-05	-2.95827e-10	-1.32864	8.14868e-05	-2.95827e-10	-1.33033
35200432	chr17:35200432:A:G	1.28169e-19	-2.02676	-1.58365	7.59807e-06	-2.03567	-1.59779	8.3033e-06	-2.01719	-1.59693
35200546	chr17:35200546:T:C	8.41515e-19	-1.72856	-5.92657e-10	7.40867e-05	-1.35611	-5.92657e-10	7.25451e-05	-1.44657	-5.92657e-10
35200587	chr17:35200587:G:A	1.48402e-18	-2.95827e-10	-1.16125	7.55476e-05	-2.95827e-10	-1.33659	8.08328e-05	-2.95827e-10	-1.33839
35200725	chr17:35200725:G:T	2.2789e-18	-2.95827e-10	-0.732312	0.000167498	-2.95827e-10	-0.54038	0.000177891	-2.95827e-10	-0.549607
35201126	chr17:35201126:T:C	3.70527e-18	-2.95827e-10	-0.24625	0.000180794	-2.95827e-10	-0.463992	0.000192038	-2.95827e-10	-0.473084
35201174	chr17:35201174:A:G	9.72913e-19	-2.95827e-10	-1.58347	6.23069e-05	-2.95827e-10	-1.52928	6.69938e-05	-2.95827e-10	-1.52618
35201202	chr17:35201202:A:G	9.54606e-19	-2.95827e-10	-1.60246	5.86074e-05	-2.95827e-10	-1.59049	6.28421e-05	-2.95827e-10	-1.59015
35201436	chr17:35201436:A:G	6.2412e-19	-1.63082	-0.396601	2.96691e-05	-1.71528	-0.555959	3.23454e-05	-1.69975	-0.554552
35201689	chr17:35201689:A:C	6.56809e-18	1.89686	-1.57064	0.000242189	1.3847	-1.55633	0.000375735	1.75405	-1.55594
35201974	chr17:35201974:A:T	8.3523e-19	-1.73605	-5.92657e-10	7.32485e-05	-1.36749	-5.92657e-10	7.17724e-05	-1.45728	-5.92657e-10
35201985	chr17:35201985:T:C	9.64279e-19	-2.95827e-10	-1.59238	5.79944e-05	-2.95827e-10	-1.60101	6.22016e-05	-2.95827e-10	-1.60039
35202082	chr17:35202082:C:G	2.17376e-19	-1.59197	-1.49016	1.05579e-05	-1.78467	-1.51981	1.20631e-05	-1.72914	-1.51148
35202096	chr17:35202096:T:A	1.08331e-18	-2.95827e-10	-1.47598	6.34693e-05	-2.95827e-10	-1.51079	6.80881e-05	-2.95827e-10	-1.50997
35202116	chr17:35202116:C:T	5.00227e-19	-1.20673	-1.04196	2.017e-05	-1.74657	-0.910582	2.76054e-05	-1.48191	-0.930852
35202278	chr17:35202278:G:A	1.08703e-18	-2.95827e-10	-1.47256	6.13695e-05	-2.95827e-10	-1.54444	6.56098e-05	-2.95827e-10	-1.54705
35202527	chr17:35202527:A:G	3.68894e-18	-2.95827e-10	-0.250666	0.000179767	-2.95827e-10	-0.469689	0.000190939	-2.95827e-10	-0.478821
35202776	chr17:35202776:TG:T	3.65971e-18	-2.95827e-10	-0.258621	0.000279261	-2.95827e-10	-0.0292027	0.00030469	-2.95827e-10	-0.0114807
35203045	chr17:35203045:T:G	2.22343e-18	-2.95827e-10	-0.756953	0.000162747	-2.95827e-10	-0.569156	0.000172852	-2.95827e-10	-0.578341
35203052	chr17:35203052:T:C	1.37236e-18	-2.95827e-10	-1.23948	7.50374e-05	-2.95827e-10	-1.34336	8.01026e-05	-2.95827e-10	-1.34747
35203162	chr17:35203162:A:G	7.27563e-19	-1.61638	-0.257683	3.42255e-05	-1.70022	-0.428163	3.73321e-05	-1.68433	-0.426588
35203541	chr17:35203541:C:T	9.54468e-19	-2.95827e-10	-1.60261	5.86679e-05	-2.95827e-10	-1.58946	6.29318e-05	-2.95827e-10	-1.58872
35203567	chr17:35203567:T:C	1.43594e-18	-2.95827e-10	-1.19418	7.35768e-05	-2.95827e-10	-1.36302	7.87297e-05	-2.95827e-10	-1.36475
35203648	chr17:35203648:G:T	1.32575e-19	-2.02478	-1.55184	7.75565e-06	-2.03474	-1.57819	8.49273e-06	-2.0153	-1.57626
35203710	chr17:35203710:G:T	1.03105e-18	-2.95827e-10	-1.52543	5.97152e-05	-2.95827e-10	-1.57176	6.38945e-05	-2.95827e-10	-1.57354
35204197	chr17:35204197:C:T	2.41549e-18	-2.95827e-10	-0.674104	0.000178104	-2.95827e-10	-0.478983	0.000189061	-2.95827e-10	-0.488704
35204287	chr17:35204287:G:A	1.40936e-19	-2.00782	-1.50763	8.10366e-06	-2.02275	-1.54628	8.9523e-06	-1.99537	-1.54349
35204411	chr17:35204411:G:T	5.84171e-19	-1.98641	-0.107152	2.44395e-05	-2.03918	-0.42597	2.72505e-05	-2.03833	-0.387372
35204478	chr17:35204478:G:A	9.55464e-19	-2.95827e-10	-1.60156	5.88793e-05	-2.95827e-10	-1.58586	6.31377e-05	-2.95827e-10	-1.58546
35204519	chr17:35204519:C:T	7.29012e-19	-1.87207	-5.92657e-10	5.0376e-05	-1.74184	-5.92657e-10	5.28171e-05	-1.76394	-5.92657e-10
35204638	chr17:35204638:C:T	6.19616e-18	1.41504	-1.14712	0.000228331	0.902807	-1.13336	0.000355047	1.27077	-1.1293
35204784	chr17:35204784:C:T	5.17632e-18	1.66751	-1.57942	0.000194012	1.1739	-1.56733	0.000297563	1.53185	-1.567
35204796	chr17:35204796:G:A	1.35324e-19	-2.03971	-1.51638	7.92491e-06	-2.03757	-1.55378	8.47988e-06	-2.04197	-1.55111
35204855	chr17:35204855:G:A	1.12433e-18	-2.95827e-10	-1.43882	6.38512e-05	-2.95827e-10	-1.5048	6.81907e-05	-2.95827e-10	-1.50847
35204910	chr17:35204910:G:A	1.49659e-18	-1.62505	0.472235	6.92562e-05	-1.70948	0.285945	7.55877e-05	-1.6942	0.288718
35204933	chr17:35204933:A:G	1.63773e-18	-2.95827e-10	-1.0627	9.59353e-05	-2.95827e-10	-1.09768	0.000104524	-2.95827e-10	-1.08135
35205026	chr17:35205026:C:T	3.42713e-19	-1.26786	-1.359	3.67736e-05	-0.843815	-1.21276	4.29286e-05	-0.739195	-1.23204
35205331	chr17:35205331:A:G	2.62352e-19	-1.52306	-1.37102	2.2011e-05	-1.18625	-1.38356	2.3612e-05	-1.19797	-1.37105
35205461	chr17:35205461:T:C	8.35155e-19	-1.73614	-5.92657e-10	7.33041e-05	-1.36673	-5.92657e-10	7.18183e-05	-1.45664	-5.92657e-10
35205472	chr17:35205472:A:G	6.24262e-18	-2.95827e-10	0.275396	0.000489195	-2.95827e-10	0.531411	0.000535765	-2.95827e-10	0.55292
35205842	chr17:35205842:C:T	3.84377e-18	-2.95827e-10	-0.209552	0.000186558	-2.95827e-10	-0.43261	0.000198088	-2.95827e-10	-0.442064
35206091	chr17:35206091:T:C	2.40807e-18	-2.95827e-10	-0.677181	0.000177523	-2.95827e-10	-0.482252	0.000188448	-2.95827e-10	-0.491952
35206100	chr17:35206100:A:G	7.46662e-19	-1.6276	-0.220548	3.49838e-05	-1.70964	-0.396826	3.81489e-05	-1.694	-0.395274
35206522	chr17:35206522:AT:A	1.05848e-18	-2.95827e-10	-1.49917	6.03182e-05	-2.95827e-10	-1.56172	6.45147e-05	-2.95827e-10	-1.56388
35206862	chr17:35206862:T:A	1.44441e-18	-2.95827e-10	-1.1883	7.40598e-05	-2.95827e-10	-1.35648	7.92558e-05	-2.95827e-10	-1.35809
35206975	chr17:35206975:C:T	1.05585e-18	-2.95827e-10	-1.50166	6.21868e-05	-2.95827e-10	-1.53121	6.67283e-05	-2.95827e-10	-1.53015
35206999	chr17:35206999:T:C	2.41345e-18	-2.95827e-10	-0.674949	0.000177979	-2.95827e-10	-0.479684	0.000188931	-2.95827e-10	-0.489392
35207134	chr17:35207134:A:G	2.41338e-18	-2.95827e-10	-0.674978	0.000177937	-2.95827e-10	-0.479921	0.000188885	-2.95827e-10	-0.489635
35207632	chr17:35207632:G:A	7.30473e-18	1.54063	-1.10811	0.000266027	1.01676	-1.09451	0.000416658	1.39178	-1.09029
35207690	chr17:35207690:A:G	4.90166e-18	-2.95827e-10	0.0335681	0.000372799	-2.95827e-10	0.259689	0.000406457	-2.95827e-10	0.276702
35207802	chr17:35207802:A:T	6.29972e-18	-2.95827e-10	0.2845	0.000506564	-2.95827e-10	0.5663	0.000531402	-2.95827e-10	0.544743
35207881	chr17:35207881:A:G	1.46253e-18	-2.95827e-10	-1.17584	7.47833e-05	-2.95827e-10	-1.34676	8.00282e-05	-2.95827e-10	-1.3484
35207936	chr17:35207936:A:G	3.5851e-18	-2.95827e-10	-0.27922	0.000175131	-2.95827e-10	-0.495815	0.000186035	-2.95827e-10	-0.504841
35208420	chr17:35208420:A:C	6.06857e-18	1.81831	-1.57119	0.000224916	1.31137	-1.557	0.000347618	1.67694	-1.55662
35208592	chr17:35208592:C:T	1.43585e-18	-2.95827e-10	-1.19425	7.37782e-05	-2.95827e-10	-1.36029	7.89551e-05	-2.95827e-10	-1.3619
35208640	chr17:35208640:A:AAAACAAG	1.46213e-18	-2.95827e-10	-1.17611	7.47677e-05	-2.95827e-10	-1.34697	8.00116e-05	-2.95827e-10	-1.3486
35208770	chr17:35208770:G:A	2.97339e-19	-1.49546	-1.27343	2.50006e-05	-1.15034	-1.29211	2.69026e-05	-1.16152	-1.27703
35209151	chr17:35209151:G:A	7.77351e-19	-1.57473	-0.233137	3.61358e-05	-1.6635	-0.410567	3.94693e-05	-1.64611	-0.409143
35209487	chr17:35209487:C:A	6.80697e-18	1.95516	-1.59322	0.000246683	1.43263	-1.58587	0.000384702	1.8073	-1.58561
35209546	chr17:35209546:T:G	2.33136e-18	-0.709555	-5.92657e-10	0.00010794	-0.979773	-5.92657e-10	0.000109053	-1.03894	-5.92657e-10
35209827	chr17:35209827:AC:A	1.53475e-18	-2.95827e-10	-1.12764	7.76511e-05	-2.95827e-10	-1.30913	8.30869e-05	-2.95827e-10	-1.31089
35210181	chr17:35210181:A:G	2.40382e-18	-2.95827e-10	-0.678945	0.000177157	-2.95827e-10	-0.484317	0.000188061	-2.95827e-10	-0.494008
35210641	chr17:35210641:T:C	5.98152e-18	1.46112	-1.22845	0.000242874	1.05497	-1.22378	0.000441141	1.57927	-1.22068
35211028	chr17:35211028:C:G	5.86527e-18	1.44296	-1.22992	0.000238269	1.037	-1.22495	0.000432221	1.56007	-1.2219
35211199	chr17:35211199:A:T	5.14988e-18	-2.95827e-10	0.0829675	0.000392208	-2.95827e-10	0.310441	0.000427688	-2.95827e-10	0.327618
35211457	chr17:35211457:C:T	1.98017e-19	-1.97867	-1.19674	1.2201e-05	-1.99327	-1.16657	1.36304e-05	-1.95943	-1.15904
35211507	chr17:35211507:G:A	9.67331e-19	-2.95827e-10	-1.58922	6.16438e-05	-2.95827e-10	-1.53998	6.62673e-05	-2.95827e-10	-1.53708
35211513	chr17:35211513:G:A	9.54503e-19	-2.95827e-10	-1.60257	5.83285e-05	-2.95827e-10	-1.59526	6.25387e-05	-2.95827e-10	-1.59499
35211614	chr17:35211614:G:A	3.8191e-18	-2.95827e-10	-0.215989	0.000185702	-2.95827e-10	-0.437206	0.000197234	-2.95827e-10	-0.446386
35211658	chr17:35211658:A:G	5.55271e-19	-1.98926	-0.155047	2.33836e-05	-2.03846	-0.47085	2.60197e-05	-2.03903	-0.432893
35211894	chr17:35211894:A:G	8.13068e-19	-1.76295	-5.92657e-10	7.02773e-05	-1.4089	-5.92657e-10	6.91261e-05	-1.49484	-5.92657e-10
35211902	chr17:35211902:C:T	1.27383e-19	-2.02466	-1.5919	7.58199e-06	-2.03422	-1.60135	8.29205e-06	-2.01459	-1.60089
35211908	chr17:35211908:C:T	8.15734e-19	-1.75967	-5.92657e-10	7.06305e-05	-1.40389	-5.92657e-10	6.94451e-05	-1.49024	-5.92657e-10
35212161	chr17:35212161:C:A	2.42071e-18	-2.95827e-10	-0.671944	0.000178518	-2.95827e-10	-0.476662	0.000189498	-2.95827e-10	-0.486399
35212192	chr17:35212192:A:G	2.41549e-18	-2.95827e-10	-0.674104	0.000178104	-2.95827e-10	-0.478983	0.000189061	-2.95827e-10	-0.488704
35212396	chr17:35212396:CTCAA:C	5.93705e-19	-1.9929	-0.0844792	2.48905e-05	-2.03749	-0.409372	2.76756e-05	-2.03982	-0.3704
35212418	chr17:35212418:A:G	1.27716e-19	-2.03373	-1.58022	7.57843e-06	-2.03994	-1.59611	8.23894e-06	-2.0268	-1.59511
35212806	chr17:35212806:T:C	2.23969e-19	-1.44959	-1.60266	1.10656e-05	-1.65856	-1.59895	1.31233e-05	-1.55563	-1.60075
35212918	chr17:35212918:G:A	9.55897e-19	-2.95827e-10	-1.60111	5.89758e-05	-2.95827e-10	-1.58422	6.32424e-05	-2.95827e-10	-1.5838
35213151	chr17:35213151:G:A	5.83197e-19	-1.92058	-0.174652	2.3009e-05	-2.04075	-0.484714	2.62461e-05	-2.01645	-0.446806
35213560	chr17:35213560:G:A	1.17141e-18	-2.95827e-10	-1.3978	6.5918e-05	-2.95827e-10	-1.47294	7.03585e-05	-2.95827e-10	-1.47717
35213640	chr17:35213640:C:T	9.6198e-19	-2.95827e-10	-1.59477	5.79057e-05	-2.95827e-10	-1.60253	6.2064e-05	-2.95827e-10	-1.60261
35214019	chr17:35214019:T:C	1.16469e-17	0.899036	-5.92657e-10	0.00136297	1.55607	-5.92657e-10	0.00121946	1.37539	-5.92657e-10
35214053	chr17:35214053:A:G	4.84843e-19	-1.55381	-0.726129	4.6881e-05	-1.31181	-0.501928	5.59207e-05	-1.18249	-0.524354
35214159	chr17:35214159:C:T	1.02793e-18	-2.95827e-10	-1.52846	6.08511e-05	-2.95827e-10	-1.55292	6.52862e-05	-2.95827e-10	-1.55199
35214213	chr17:35214213:T:C	3.71614e-19	-1.37195	-1.17395	3.12531e-05	-0.987567	-1.23167	3.32399e-05	-1.00656	-1.22047
35214214	chr17:35214214:G:C	7.56584e-19	-1.83495	-5.92657e-10	5.62614e-05	-1.63134	-5.92657e-10	5.80076e-05	-1.6702	-5.92657e-10
35215057	chr17:35215057:C:T	1.28613e-19	-2.0274	-1.57955	7.61027e-06	-2.03612	-1.59573	8.31335e-06	-2.0182	-1.59471
35215478	chr17:35215478:T:C	9.62366e-19	-2.95827e-10	-1.59437	5.82737e-05	-2.95827e-10	-1.5962	6.25417e-05	-2.95827e-10	-1.59494
35215712	chr17:35215712:G:A	2.19696e-18	-2.95827e-10	-0.768931	0.000160836	-2.95827e-10	-0.580965	0.000170847	-2.95827e-10	-0.590008
35215784	chr17:35215784:G:A	7.44032e-18	2.02598	-1.57508	0.000304311	1.63619	-1.5795	0.000563162	2.18226	-1.57947
35215991	chr17:35215991:C:A	4.78383e-19	-2.00189	-0.291458	2.10846e-05	-2.03323	-0.579579	2.32381e-05	-2.04167	-0.543315
35216007	chr17:35216007:C:T	2.78437e-18	1.06607	-1.59805	0.000117668	0.709079	-1.60256	0.000209408	1.21614	-1.60263
35216451	chr17:35216451:G:T	6.47501e-18	-2.95827e-10	0.311944	0.00048738	-2.95827e-10	0.527692	0.000532796	-2.95827e-10	0.547364
35216529	chr17:35216529:T:A	2.9267e-18	0.994468	-1.4766	0.000120006	0.578269	-1.45208	0.000202869	1.03914	-1.45735
35216815	chr17:35216815:A:G	2.71757e-18	1.04633	-1.6026	0.000115822	0.690993	-1.60029	0.000205539	1.19474	-1.59988
35217002	chr17:35217002:A:G	2.3493e-18	-2.95827e-10	-0.701886	0.000171886	-2.95827e-10	-0.514521	0.000182527	-2.95827e-10	-0.523879
35217204	chr17:35217204:A:G	4.06784e-19	-1.24074	-1.21474	3.51108e-05	-0.833485	-1.26936	3.72848e-05	-0.853571	-1.25862
35217531	chr17:35217531:A:G	1.456e-18	-2.95827e-10	-1.18031	7.44879e-05	-2.95827e-10	-1.35071	7.97246e-05	-2.95827e-10	-1.3522
35217747	chr17:35217747:AC:A	1.27846e-19	-2.03949	-1.57345	7.66309e-06	-2.03308	-1.59186	8.15364e-06	-2.04176	-1.59055
35217960	chr17:35217960:C:T	9.89056e-18	0.735576	-5.92657e-10	0.00115936	1.39427	-5.92657e-10	0.00103483	1.21121	-5.92657e-10
35217973	chr17:35217973:G:A	1.28816e-18	-2.95827e-10	-1.30279	7.19196e-05	-2.95827e-10	-1.3858	7.69156e-05	-2.95827e-10	-1.38807
35217985	chr17:35217985:T:A	7.58582e-19	-1.83231	-5.92657e-10	4.5712e-05	-1.83899	-5.92657e-10	4.79916e-05	-1.85975	-5.92657e-10
35218155	chr17:35218155:G:C	1.05817e-18	-2.95827e-10	-1.49946	6.05609e-05	-2.95827e-10	-1.5577	6.54647e-05	-2.95827e-10	-1.54926
35218206	chr17:35218206:C:T	1.01881e-18	-2.95827e-10	-1.53737	6.42728e-05	-2.95827e-10	-1.49822	6.90522e-05	-2.95827e-10	-1.49591
35218217	chr17:35218217:C:T	3.09523e-19	-1.22921	-1.49951	2.99173e-05	-0.85539	-1.40752	3.28014e-05	-0.817731	-1.42257
35218636	chr17:35218636:C:T	9.59108e-19	-2.95827e-10	-1.59776	5.82076e-05	-2.95827e-10	-1.59733	6.23724e-05	-2.95827e-10	-1.59765
35219125	chr17:35219125:GC:G	2.45699e-18	-2.95827e-10	-0.65707	0.000179781	-2.95827e-10	-0.469611	0.00019082	-2.95827e-10	-0.479443
35219179	chr17:35219179:A:T	9.56891e-19	-2.95827e-10	-1.60007	5.80828e-05	-2.95827e-10	-1.59948	6.22818e-05	-2.95827e-10	-1.59911
35219357	chr17:35219357:C:T	1.46412e-19	-1.97366	-1.50368	1.03706e-05	-1.88314	-1.43923	1.06776e-05	-1.92388	-1.43875
35219450	chr17:35219450:T:C	1.29446e-19	-2.00227	-1.59823	7.75851e-06	-2.0337	-1.57886	8.37126e-06	-2.02349	-1.58248
35219650	chr17:35219650:T:C	2.50363e-18	-2.95827e-10	-0.638263	0.000128369	-2.95827e-10	-0.806441	0.000136366	-2.95827e-10	-0.815431
35219749	chr17:35219749:A:G	1.5619e-18	-2.95827e-10	-1.1101	7.86137e-05	-2.95827e-10	-1.2968	8.4116e-05	-2.95827e-10	-1.29858
35219913	chr17:35219913:T:C	3.24407e-19	-1.43223	-1.24953	2.86949e-05	-1.05494	-1.24969	3.23971e-05	-1.01809	-1.23461
35220142	chr17:35220142:C:T	1.00444e-18	-2.95827e-10	-1.55157	5.98838e-05	-2.95827e-10	-1.56894	6.42546e-05	-2.95827e-10	-1.56792
35220346	chr17:35220346:A:G	1.33192e-18	-2.95827e-10	-1.26938	7.41255e-05	-2.95827e-10	-1.35559	7.90281e-05	-2.95827e-10	-1.36097
35220848	chr17:35220848:G:C	2.27898e-18	0.87023	-1.60251	8.86066e-05	0.420815	-1.59796	0.000158182	0.930368	-1.5974
35220995	chr17:35220995:C:T	9.68662e-19	-2.95827e-10	-1.58785	5.9712e-05	-2.95827e-10	-1.57182	6.40608e-05	-2.95827e-10	-1.57094
35221043	chr17:35221043:C:T	1.39438e-19	-2.0405	-1.48564	8.14704e-06	-2.03822	-1.52547	8.72874e-06	-2.04196	-1.52219
35221229	chr17:35221229:C:T	5.61869e-19	-1.9723	-0.160187	2.31657e-05	-2.03873	-0.479948	2.58429e-05	-2.03753	-0.44121
35221489	chr17:35221489:G:A	2.48408e-18	0.955723	-1.60183	9.61789e-05	0.500329	-1.59547	0.000173079	1.01775	-1.59478
35221842	chr17:35221842:TA:T	5.04723e-18	-2.95827e-10	0.062835	0.000403115	-2.95827e-10	0.33787	0.000424142	-2.95827e-10	0.319292
35221909	chr17:35221909:G:A	9.65055e-19	-2.95827e-10	-1.59158	5.78981e-05	-2.95827e-10	-1.60267	6.20903e-05	-2.95827e-10	-1.60219
35222330	chr17:35222330:TCAGGAGGCTGAGG:T	3.81902e-19	-1.97568	-0.54292	1.64969e-05	-2.03884	-0.819333	1.82624e-05	-2.03778	-0.788146
35222520	chr17:35222520:C:T	2.43871e-18	-2.95827e-10	-0.664534	0.000178578	-2.95827e-10	-0.476324	0.000189575	-2.95827e-10	-0.485991
35222853	chr17:35222853:A:G	6.05924e-18	1.82025	-1.57467	0.000221522	1.31877	-1.5796	0.000414044	1.8748	-1.5796
35222953	chr17:35222953:C:T	2.32183e-18	0.888909	-1.60256	9.02547e-05	0.439535	-1.59825	0.000161355	0.950535	-1.59771
35222985	chr17:35222985:C:T	2.31809e-18	0.887243	-1.60251	9.01375e-05	0.437946	-1.59796	0.000161105	0.948682	-1.5974
35223145	chr17:35223145:G:A	2.49248e-18	-2.95827e-10	-0.642726	0.000127909	-2.95827e-10	-0.810032	0.000135874	-2.95827e-10	-0.819045
35223173	chr17:35223173:C:T	4.60409e-18	-2.95827e-10	-0.0290608	0.000364988	-2.95827e-10	0.238512	0.000384213	-2.95827e-10	0.220421
35223249	chr17:35223249:G:A	1.24858e-18	-2.95827e-10	-1.33399	7.02229e-05	-2.95827e-10	-1.40968	7.4915e-05	-2.95827e-10	-1.41442
35223466	chr17:35223466:G:A	2.71456e-18	-2.95827e-10	-0.557377	0.000138212	-2.95827e-10	-0.732561	0.000146766	-2.95827e-10	-0.741933
35223500	chr17:35223500:C:A	1.09178e-18	-1.04366	-0.424533	4.88452e-05	-1.51611	-0.256581	6.66208e-05	-1.26353	-0.268225
35223509	chr17:35223509:C:T	9.60815e-19	-2.95827e-10	-1.59598	5.97662e-05	-2.95827e-10	-1.57091	6.40999e-05	-2.95827e-10	-1.57033
35223633	chr17:35223633:T:C	4.51145e-18	-2.95827e-10	-0.0493873	0.00035707	-2.95827e-10	0.21658	0.000375917	-2.95827e-10	0.198594
35224035	chr17:35224035:T:C	1.37881e-19	-2.03869	-1.49868	8.08434e-06	-2.03558	-1.53584	8.63561e-06	-2.04209	-1.53279
35224278	chr17:35224278:G:A	8.26149e-18	1.83853	-1.28293	0.000305798	1.34283	-1.28125	0.000573954	1.90259	-1.28082
35224514	chr17:35224514:G:A	9.51367e-19	-1.60586	-5.92657e-10	7.2149e-05	-1.38262	-5.92657e-10	7.37245e-05	-1.43044	-5.92657e-10
35224598	chr17:35224598:C:T	3.83403e-19	-2.03434	-0.480331	1.81109e-05	-1.99969	-0.765143	1.93701e-05	-2.03402	-0.733031
35224852	chr17:35224852:A:G	1.46689e-18	-2.95827e-10	-1.17286	7.48675e-05	-2.95827e-10	-1.34563	8.01252e-05	-2.95827e-10	-1.34718
35224936	chr17:35224936:T:C	1.59312e-18	-2.95827e-10	-1.09031	9.39679e-05	-2.95827e-10	-1.1184	0.000101156	-2.95827e-10	-1.11411
35225225	chr17:35225225:T:C	1.23684e-18	-1.34344	-5.92657e-10	6.47479e-05	-1.49085	-5.92657e-10	6.85194e-05	-1.50366	-5.92657e-10
35225256	chr17:35225256:T:C	1.05133e-17	0.796632	-5.92657e-10	0.00121736	1.44308	-5.92657e-10	0.00108232	1.25608	-5.92657e-10
35225325	chr17:35225325:TC:T	2.46136e-18	-2.95827e-10	-0.65529	0.000180122	-2.95827e-10	-0.467719	0.000191179	-2.95827e-10	-0.477566
35225366	chr17:35225366:G:A	9.64781e-19	-2.95827e-10	-1.59186	5.79922e-05	-2.95827e-10	-1.60104	6.20948e-05	-2.95827e-10	-1.60211
35225942	chr17:35225942:C:T	6.71217e-19	-1.8636	-0.0910641	3.42308e-05	-1.86132	-0.26691	3.67793e-05	-1.88931	-0.236532
35225996	chr17:35225996:G:A	1.06687e-18	-2.95827e-10	-1.49128	6.19216e-05	-2.95827e-10	-1.53548	6.62435e-05	-2.95827e-10	-1.53744
35226062	chr17:35226062:C:T	3.95074e-19	-1.99988	-0.484807	1.75213e-05	-2.03002	-0.767912	1.91642e-05	-2.04195	-0.735778
35226306	chr17:35226306:T:C	2.01351e-19	-1.79073	-1.36798	1.17321e-05	-1.78041	-1.41861	1.22163e-05	-1.82026	-1.40774
35226439	chr17:35226439:C:T	3.60836e-19	-2.04011	-0.535233	1.75941e-05	-1.97974	-0.814053	1.86051e-05	-2.02422	-0.783118
35227128	chr17:35227128:G:A	3.43208e-19	-2.04049	-0.584939	1.69478e-05	-1.97641	-0.854801	1.78812e-05	-2.02232	-0.824706
35227356	chr17:35227356:G:A	2.36615e-18	-2.95827e-10	-0.694743	0.000172818	-2.95827e-10	-0.509114	0.000183475	-2.95827e-10	-0.518699
35227364	chr17:35227364:C:T	3.62065e-19	-2.03779	-0.534146	1.75306e-05	-1.99007	-0.807336	1.86325e-05	-2.02942	-0.776451
35227423	chr17:35227423:G:A	1.18251e-18	-2.95827e-10	-1.38836	7.29813e-05	-2.95827e-10	-1.37115	7.81429e-05	-2.95827e-10	-1.37224
35228648	chr17:35228648:G:A	2.82333e-18	-0.518089	-5.92657e-10	0.0002747	-0.0456728	-5.92657e-10	0.000256862	-0.182236	-5.92657e-10
35228671	chr17:35228671:G:A	9.77944e-19	-2.95827e-10	-1.57831	6.04554e-05	-2.95827e-10	-1.55945	6.48681e-05	-2.95827e-10	-1.55842
35229005	chr17:35229005:G:T	1.00709e-18	-2.95827e-10	-1.54894	6.33256e-05	-2.95827e-10	-1.51306	6.86938e-05	-2.95827e-10	-1.50112
35229013	chr17:35229013:C:G	3.76745e-19	-2.03509	-0.497099	1.80854e-05	-1.99266	-0.773587	1.92275e-05	-2.03248	-0.74195
35229305	chr17:35229305:G:A	7.65458e-19	-1.82329	-5.92657e-10	6.39976e-05	-1.50251	-5.92657e-10	6.3331e-05	-1.5824	-5.92657e-10
35229419	chr17:35229419:A:G	9.76378e-19	-2.95827e-10	-1.57991	6.03353e-05	-2.95827e-10	-1.56143	6.47382e-05	-2.95827e-10	-1.56042
35229481	chr17:35229481:A:T	8.13722e-19	-1.76214	-5.92657e-10	5.58286e-05	-1.63906	-5.92657e-10	5.96667e-05	-1.642	-5.92657e-10
35229565	chr17:35229565:A:G	1.59996e-18	-2.95827e-10	-1.08603	9.45896e-05	-2.95827e-10	-1.1118	0.000101819	-2.95827e-10	-1.10758
35230527	chr17:35230527:G:A	1.83558e-18	-2.95827e-10	-0.948644	9.74832e-05	-2.95827e-10	-1.08167	0.000103711	-2.95827e-10	-1.08916
35230579	chr17:35230579:A:T	4.15997e-18	-2.95827e-10	-0.130497	0.000321161	-2.95827e-10	0.110591	0.000350848	-2.95827e-10	0.129579
35230660	chr17:35230660:ACATAGGTAAAC:A	9.57465e-19	-2.95827e-10	-1.59947	5.81e-05	-2.95827e-10	-1.59919	6.22607e-05	-2.95827e-10	-1.59945
35230673	chr17:35230673:TGTG:T	9.57387e-19	-2.95827e-10	-1.59955	5.80952e-05	-2.95827e-10	-1.59927	6.22558e-05	-2.95827e-10	-1.59952
35230677	chr17:35230677:T:TC	9.57313e-19	-2.95827e-10	-1.59963	5.80901e-05	-2.95827e-10	-1.59936	6.22505e-05	-2.95827e-10	-1.59961
35230695	chr17:35230695:C:T	1.22842e-18	-1.35027	-5.92657e-10	0.000104181	-1.01522	-5.92657e-10	0.000107241	-1.05569	-5.92657e-10
35231658	chr17:35231658:C:T	3.66867e-19	-2.03001	-0.528749	1.7311e-05	-2.00809	-0.801923	1.85896e-05	-2.03742	-0.770749
35231959	chr17:35231959:C:T	7.03471e-19	-0.85593	-1.0518	7.79804e-05	-0.282849	-1.02204	7.47175e-05	-0.39601	-1.02105
35232383	chr17:35232383:C:T	2.804e-18	-2.95827e-10	-0.52496	0.000145137	-2.95827e-10	-0.68367	0.000153702	-2.95827e-10	-0.695763
35232453	chr17:35232453:C:T	3.21556e-19	-1.50653	-1.18406	2.79132e-05	-1.1499	-1.18235	3.14825e-05	-1.11524	-1.16611
35232968	chr17:35232968:C:T	3.19669e-19	-1.21218	-1.4843	4.81226e-05	-0.415168	-1.37243	3.94031e-05	-0.669941	-1.38699
35233218	chr17:35233218:T:C	1.0288e-18	-2.95827e-10	-1.52761	5.95086e-05	-2.95827e-10	-1.57523	6.36605e-05	-2.95827e-10	-1.57721
35233663	chr17:35233663:T:C	1.0614e-18	-0.921462	-0.574953	0.000112993	-0.362246	-0.571782	0.000108344	-0.475418	-0.570042
35233924	chr17:35233924:T:G	4.01275e-18	-0.166528	-5.92657e-10	0.000189897	-0.414872	-5.92657e-10	0.000247318	-0.220101	-5.92657e-10
35234052	chr17:35234052:C:T	1.03582e-18	-0.917103	-0.603705	0.000110087	-0.36019	-0.599893	0.000105523	-0.473682	-0.598162
35234302	chr17:35234302:T:C	1.31231e-18	-2.95827e-10	-1.28422	6.87927e-05	-2.95827e-10	-1.43025	7.36385e-05	-2.95827e-10	-1.43161
35234585	chr17:35234585:T:C	9.57582e-19	-2.95827e-10	-1.59935	5.90418e-05	-2.95827e-10	-1.58311	6.31901e-05	-2.95827e-10	-1.58463
35234675	chr17:35234675:T:C	2.76087e-18	-2.95827e-10	-0.540459	0.000158078	-2.95827e-10	-0.598261	0.000170591	-2.95827e-10	-0.591506
35234888	chr17:35234888:A:G	1.00622e-18	-2.95827e-10	-1.5498	5.98012e-05	-2.95827e-10	-1.57032	6.41456e-05	-2.95827e-10	-1.56962
35235090	chr17:35235090:A:G	2.46121e-19	-1.72898	-1.22895	2.29809e-05	-1.42599	-1.1007	2.42614e-05	-1.42458	-1.11731
35235102	chr17:35235102:T:C	2.3855e-18	-2.95827e-10	-0.686597	0.000126482	-2.95827e-10	-0.82125	0.000134084	-2.95827e-10	-0.832307
35235516	chr17:35235516:T:G	2.58542e-18	-2.95827e-10	-0.606118	0.000197967	-2.95827e-10	-0.373253	0.000215908	-2.95827e-10	-0.355925
35235757	chr17:35235757:C:T	1.75039e-19	-2.02592	-1.27283	9.71679e-06	-2.04013	-1.34737	1.0516e-05	-2.042	-1.33588
35235861	chr17:35235861:A:C	1.75536e-19	-2.02812	-1.2678	9.755e-06	-2.04083	-1.34274	1.05645e-05	-2.04211	-1.33116
35236100	chr17:35236100:A:T	1.61135e-19	-2.02756	-1.35396	9.04815e-06	-2.0407	-1.41809	9.78261e-06	-2.0421	-1.40807
35236129	chr17:35236129:T:C	1.70568e-19	-2.02434	-1.30029	9.48986e-06	-2.03954	-1.37159	1.02611e-05	-2.04182	-1.36059
35236250	chr17:35236250:C:T	1.76944e-19	-2.02644	-1.26149	9.81794e-06	-2.04033	-1.33681	1.06298e-05	-2.04204	-1.32507
35236283	chr17:35236283:T:C	1.80296e-19	-2.03002	-1.23914	9.99744e-06	-2.04135	-1.31767	1.08391e-05	-2.04209	-1.30552
35236390	chr17:35236390:G:A	4.54729e-18	-2.95827e-10	-0.0414742	0.000354195	-2.95827e-10	0.208498	0.000372778	-2.95827e-10	0.190209
35236690	chr17:35236690:G:A	1.79684e-19	-2.0265	-1.24606	9.95517e-06	-2.04034	-1.32292	1.07829e-05	-2.04204	-1.31077
35236737	chr17:35236737:C:T	1.81319e-19	-2.02477	-1.23874	1.0024e-05	-2.04014	-1.31623	1.08575e-05	-2.04197	-1.30395
35236756	chr17:35236756:C:T	2.57054e-18	-2.95827e-10	-0.611889	0.000134628	-2.95827e-10	-0.758834	0.000142639	-2.95827e-10	-0.770458
35236775	chr17:35236775:T:C	4.30309e-19	-1.14627	-1.25299	4.39188e-05	-0.676381	-1.20263	4.43871e-05	-0.740744	-1.19708
35236821	chr17:35236821:A:G	4.18587e-19	-1.12387	-1.303	4.30741e-05	-0.645777	-1.25265	4.34877e-05	-0.710854	-1.24744
35236846	chr17:35236846:C:A	1.80541e-19	-2.02504	-1.24277	9.98968e-06	-2.0398	-1.32	1.08166e-05	-2.0419	-1.30779
35236862	chr17:35236862:A:G	1.79102e-19	-2.02512	-1.25069	9.92083e-06	-2.03984	-1.32687	1.0741e-05	-2.04192	-1.31479
35236924	chr17:35236924:G:A	9.85809e-19	-2.95827e-10	-1.5703	5.88137e-05	-2.95827e-10	-1.58698	6.31649e-05	-2.95827e-10	-1.58503
35236926	chr17:35236926:A:G	1.99114e-18	-2.95827e-10	-0.8673	0.000104095	-2.95827e-10	-1.01605	0.000110554	-2.95827e-10	-1.02527
35237002	chr17:35237002:G:T	1.79509e-19	-2.02209	-1.25144	9.9255e-06	-2.03869	-1.32755	1.07381e-05	-2.04149	-1.31548
35237165	chr17:35237165:T:TC	4.00176e-19	-2.02195	-0.449908	1.87156e-05	-2.01923	-0.712764	2.03098e-05	-2.04098	-0.678689
35237172	chr17:35237172:A:C	1.82195e-19	-2.03079	-1.22789	1.01227e-05	-2.04156	-1.30501	1.09823e-05	-2.04203	-1.29247
35237390	chr17:35237390:C:T	3.72345e-19	-1.55405	-0.989892	3.50943e-05	-1.18771	-0.915607	3.63651e-05	-1.19632	-0.940843
35237945	chr17:35237945:G:A	2.45448e-18	-2.95827e-10	-0.658088	0.000177439	-2.95827e-10	-0.482724	0.000188306	-2.95827e-10	-0.492709
35237995	chr17:35237995:A:G	2.40047e-18	-2.95827e-10	-0.680339	0.000173171	-2.95827e-10	-0.507071	0.000183798	-2.95827e-10	-0.516939
35238285	chr17:35238285:G:A	4.06843e-19	-0.852795	-1.60254	2.21496e-05	-0.968222	-1.59531	2.57514e-05	-0.885029	-1.59726
35238330	chr17:35238330:A:G	1.80525e-19	-2.0243	-1.24359	9.98526e-06	-2.0395	-1.32074	1.08096e-05	-2.04181	-1.30854
35238360	chr17:35238360:T:C	1.77461e-19	-2.02876	-1.25625	9.86442e-06	-2.04103	-1.33139	1.06892e-05	-2.04212	-1.31942
35238633	chr17:35238633:T:C	4.67192e-19	-1.03433	-1.28269	4.91866e-05	-0.535347	-1.23038	4.95382e-05	-0.60302	-1.22501
35238820	chr17:35238820:T:C	5.04129e-18	1.21926	-1.15761	0.000187633	0.765789	-1.19265	0.000330114	1.26531	-1.19665
35238947	chr17:35238947:A:G	1.57593e-19	-1.93322	-1.47053	9.28676e-06	-1.92055	-1.51221	9.75613e-06	-1.94848	-1.5044
35238993	chr17:35238993:C:G	2.40815e-18	-0.745603	0.0684568	0.000290062	-0.141133	0.149877	0.000271225	-0.275785	0.147959
35239134	chr17:35239134:C:A	1.85954e-19	-1.75052	-1.48774	1.6446e-05	-1.391	-1.47027	1.60435e-05	-1.48283	-1.47264
35239244	chr17:35239244:G:A	2.59136e-18	-2.95827e-10	-0.603821	0.000135624	-2.95827e-10	-0.751466	0.000143686	-2.95827e-10	-0.763145
35239732	chr17:35239732:T:C	2.40886e-19	-1.69981	-1.27963	2.25664e-05	-1.38286	-1.16203	2.38769e-05	-1.38015	-1.17771
35239956	chr17:35239956:C:T	4.82378e-19	-1.16699	-1.11804	1.89147e-05	-1.73102	-0.990388	2.61471e-05	-1.45723	-1.00981
35239977	chr17:35239977:G:A	3.20806e-18	-0.390338	-5.92657e-10	0.000154398	-0.621816	-5.92657e-10	0.000198796	-0.438496	-5.92657e-10
35240320	chr17:35240320:G:T	3.44618e-19	-2.03064	-0.590688	1.67542e-05	-2.00741	-0.835292	1.7995e-05	-2.03736	-0.803319
35240322	chr17:35240322:C:A	8.49906e-19	-1.30496	-0.413674	7.4097e-05	-0.897249	-0.458728	7.70636e-05	-0.937838	-0.448306
35240438	chr17:35240438:T:C	9.79801e-19	-1.08424	-0.492172	4.50986e-05	-1.53587	-0.316629	6.08802e-05	-1.29307	-0.328795
35240625	chr17:35240625:A:T	5.31117e-18	1.28198	-1.16817	0.000196755	0.825814	-1.20521	0.000347474	1.32947	-1.20955
35240803	chr17:35240803:T:C	9.8057e-19	-1.04842	-0.527202	4.46002e-05	-1.50956	-0.354058	6.0557e-05	-1.26114	-0.366047
35240850	chr17:35240850:C:T	1.00048e-18	-2.95827e-10	-1.55552	5.96171e-05	-2.95827e-10	-1.57341	6.39422e-05	-2.95827e-10	-1.5728
35241233	chr17:35241233:G:A	2.58772e-18	-0.812273	0.207044	0.000306029	-0.22308	0.285409	0.000287022	-0.354726	0.283508
35241252	chr17:35241252:T:C	3.94484e-19	-1.55632	-0.929865	3.73898e-05	-1.1815	-0.858458	3.86581e-05	-1.19118	-0.884841
35241270	chr17:35241270:C:T	3.44221e-19	-2.024	-0.598478	1.64746e-05	-2.01693	-0.842602	1.78052e-05	-2.04044	-0.810849
35241405	chr17:35241405:G:A	1.11884e-18	-2.95827e-10	-1.44371	6.41873e-05	-2.95827e-10	-1.49955	6.85624e-05	-2.95827e-10	-1.50303
35241948	chr17:35241948:G:A	5.309e-19	-1.87211	-0.317076	2.57375e-05	-1.91806	-0.495338	2.84206e-05	-1.90823	-0.47543
35242095	chr17:35242095:T:C	3.38035e-19	-1.72012	-0.920492	3.32812e-05	-1.4095	-0.746852	3.49919e-05	-1.40736	-0.768296
35242147	chr17:35242147:G:A	1.9934e-18	-2.95827e-10	-0.866162	0.000104089	-2.95827e-10	-1.0161	0.000110524	-2.95827e-10	-1.02554
35242343	chr17:35242343:AAC:A	2.42054e-18	-2.95827e-10	-0.672015	0.000175044	-2.95827e-10	-0.496315	0.000185798	-2.95827e-10	-0.506114
35243422	chr17:35243422:C:A	2.44035e-19	-1.85998	-1.10647	2.2236e-05	-1.59576	-0.963881	2.33461e-05	-1.59668	-0.983664
35243449	chr17:35243449:T:C	3.15373e-19	-1.23191	-1.47809	2.94574e-05	-0.80737	-1.47104	3.02579e-05	-0.851213	-1.4698
35243635	chr17:35243635:C:T	2.92053e-19	-2.038	-0.74882	1.52566e-05	-1.99796	-0.938383	1.62811e-05	-2.03346	-0.907313
35243648	chr17:35243648:C:A	7.69157e-19	-1.81847	-5.92657e-10	6.44759e-05	-1.49506	-5.92657e-10	6.38408e-05	-1.57438	-5.92657e-10
35243880	chr17:35243880:C:A	1.02558e-18	-2.95827e-10	-1.53075	6.06203e-05	-2.95827e-10	-1.55672	6.51829e-05	-2.95827e-10	-1.55358
35244189	chr17:35244189:T:G	9.54499e-19	-2.95827e-10	-1.60257	5.79394e-05	-2.95827e-10	-1.60195	6.21032e-05	-2.95827e-10	-1.60198
35244217	chr17:35244217:C:A	2.43588e-18	-0.665698	-5.92657e-10	9.46488e-05	-1.11118	-5.92657e-10	9.79319e-05	-1.1465	-5.92657e-10
35244527	chr17:35244527:G:A	2.998e-19	-1.78806	-0.972581	3.27217e-05	-1.3969	-0.776418	3.38503e-05	-1.41208	-0.796746
35244845	chr17:35244845:G:A	2.57727e-18	-2.95827e-10	-0.609274	0.000191549	-2.95827e-10	-0.406206	0.000206489	-2.95827e-10	-0.400526
35244884	chr17:35244884:A:G	9.95882e-19	-2.95827e-10	-1.56013	5.93455e-05	-2.95827e-10	-1.57797	6.36489e-05	-2.95827e-10	-1.57739
35245155	chr17:35245155:G:A	1.68847e-18	-2.95827e-10	-1.03218	8.98272e-05	-2.95827e-10	-1.16346	9.55063e-05	-2.95827e-10	-1.17158
35246079	chr17:35246079:C:T	9.47076e-19	-1.61038	-5.92657e-10	8.91362e-05	-1.17119	-5.92657e-10	8.4752e-05	-1.29105	-5.92657e-10
35246149	chr17:35246149:T:A	1.42254e-17	1.8472	-0.74818	0.00048932	1.31583	-0.784161	0.000916881	1.87893	-0.788723
35246673	chr17:35246673:G:A	2.55251e-18	-2.95827e-10	-0.61893	0.000134051	-2.95827e-10	-0.763133	0.00014192	-2.95827e-10	-0.775515
35246811	chr17:35246811:A:G	2.91272e-19	-1.50199	-1.28751	1.94809e-05	-1.37182	-1.32009	2.02768e-05	-1.40621	-1.31509
35246909	chr17:35246909:G:C	8.55339e-18	-2.95827e-10	0.590323	0.000810898	-2.95827e-10	1.03679	0.000877638	-2.95827e-10	1.04646
35247057	chr17:35247057:C:CA	3.28348e-19	-1.43971	-1.22998	2.21329e-05	-1.3001	-1.26418	2.30061e-05	-1.33645	-1.25857
35247234	chr17:35247234:C:T	2.06722e-19	-2.03463	-1.09775	1.47772e-05	-2.03997	-0.9283	1.57379e-05	-2.04006	-0.934642
35247351	chr17:35247351:C:T	9.64471e-19	-2.95827e-10	-1.59218	5.81055e-05	-2.95827e-10	-1.59909	6.22894e-05	-2.95827e-10	-1.59898
35247671	chr17:35247671:CTT:C	1.00872e-18	-2.95827e-10	-1.54732	5.91599e-05	-2.95827e-10	-1.58111	6.34054e-05	-2.95827e-10	-1.58123
35247932	chr17:35247932:C:T	9.58356e-19	-2.95827e-10	-1.59854	5.98062e-05	-2.95827e-10	-1.57024	6.41283e-05	-2.95827e-10	-1.56989
35248010	chr17:35248010:C:T	5.70269e-19	-2.02818	-0.0894731	2.90564e-05	-2.03762	-0.254497	3.18878e-05	-2.03624	-0.232313
35248069	chr17:35248069:C:G	2.68571e-18	-2.95827e-10	-0.568059	0.000165198	-2.95827e-10	-0.554206	0.000175344	-2.95827e-10	-0.564027
35248161	chr17:35248161:A:G	8.55335e-19	-1.71227	-5.92657e-10	4.44225e-05	-1.8676	-5.92657e-10	4.27484e-05	-1.97544	-5.92657e-10
35248204	chr17:35248204:T:G	1.95472e-17	-0.0857273	1.50256	0.0038457	0.671536	1.92182	0.00365607	0.548784	1.92459
35248688	chr17:35248688:T:C	9.92604e-19	-2.95827e-10	-1.56343	5.93975e-05	-2.95827e-10	-1.5771	6.36232e-05	-2.95827e-10	-1.5778
35248723	chr17:35248723:GCTGA:G	9.91286e-19	-2.95827e-10	-1.56476	5.93351e-05	-2.95827e-10	-1.57815	6.35573e-05	-2.95827e-10	-1.57883
35248770	chr17:35248770:T:C	3.17709e-19	-1.47623	-1.2264	2.13157e-05	-1.33961	-1.2623	2.21706e-05	-1.37541	-1.2566
35249811	chr17:35249811:A:G	3.18129e-19	-1.48112	-1.22019	2.13441e-05	-1.34418	-1.25639	2.24201e-05	-1.37016	-1.25066
35249875	chr17:35249875:T:A	8.75909e-18	0.0376716	0.576416	0.00150433	0.816287	0.838465	0.00145576	0.706019	0.846485
35250003	chr17:35250003:G:C	8.4522e-19	-1.72416	-5.92657e-10	7.40222e-05	-1.35699	-5.92657e-10	7.27777e-05	-1.44337	-5.92657e-10
35250046	chr17:35250046:C:A	1.4082e-19	-1.94993	-1.56635	9.86429e-06	-1.84342	-1.52901	1.03934e-05	-1.85863	-1.53098
35250061	chr17:35250061:A:T	2.59043e-18	-2.95827e-10	-0.604181	0.000136738	-2.95827e-10	-0.743285	0.000144825	-2.95827e-10	-0.755253
35250331	chr17:35250331:T:C	2.84278e-19	-1.47648	-1.33733	1.93295e-05	-1.32931	-1.37041	2.0128e-05	-1.36306	-1.3656
35250467	chr17:35250467:T:C	9.28543e-19	-1.63014	-5.92657e-10	8.54955e-05	-1.21289	-5.92657e-10	8.32116e-05	-1.30939	-5.92657e-10
35250810	chr17:35250810:G:A	2.52514e-19	-1.54479	-1.3875	1.69402e-05	-1.41007	-1.42159	1.76074e-05	-1.44586	-1.4166
35251077	chr17:35251077:A:G	2.51852e-19	-1.57256	-1.36236	1.79774e-05	-1.31133	-1.46091	1.75678e-05	-1.41418	-1.45053
35251222	chr17:35251222:C:A	3.34042e-19	-2.037	-0.615489	1.68627e-05	-1.93517	-0.901079	1.75387e-05	-1.99862	-0.867745
35251887	chr17:35251887:T:G	1.60254e-18	-2.95827e-10	-1.08441	9.02657e-05	-2.95827e-10	-1.15859	9.67391e-05	-2.95827e-10	-1.15876
35252298	chr17:35252298:G:T	3.53239e-19	-2.00222	-0.594397	1.92303e-05	-1.83485	-0.870016	1.94078e-05	-1.92883	-0.836271
35252682	chr17:35252682:A:AT	1.57554e-18	-2.95827e-10	-1.1014	0.000106494	-2.95827e-10	-0.993261	0.000113883	-2.95827e-10	-0.995605
35253090	chr17:35253090:A:G	9.7805e-19	-2.95827e-10	-1.5782	5.96967e-05	-2.95827e-10	-1.57208	6.40401e-05	-2.95827e-10	-1.57127
35253103	chr17:35253103:A:T	9.61489e-19	-2.95827e-10	-1.59528	5.95284e-05	-2.95827e-10	-1.5749	6.39433e-05	-2.95827e-10	-1.57278
35253261	chr17:35253261:G:T	1.67761e-19	-1.75794	-1.58328	8.99229e-06	-1.96415	-1.50084	1.05005e-05	-1.87275	-1.50661
35253402	chr17:35253402:C:A	7.27096e-19	-0.944116	-0.930587	4.82293e-05	-0.822349	-0.963035	5.7242e-05	-0.746975	-0.936512
35253403	chr17:35253403:C:A	5.58902e-19	-1.89291	-0.24488	4.63443e-05	-1.77403	-0.0512198	4.86177e-05	-1.82283	-0.0239537
35253820	chr17:35253820:C:T	1.45783e-19	-1.89685	-1.58479	1.19337e-05	-1.59804	-1.58394	1.2298e-05	-1.63871	-1.58262
35253853	chr17:35253853:T:A	6.85021e-19	-0.50627	-1.42804	6.59629e-05	-0.15929	-1.31297	6.66688e-05	-0.21394	-1.3171
35254111	chr17:35254111:T:G	1.76181e-19	-1.71816	-1.57409	1.36613e-05	-1.49306	-1.55373	1.52421e-05	-1.44968	-1.55703
35254241	chr17:35254241:C:T	9.9084e-19	-2.95827e-10	-1.56521	6.19511e-05	-2.95827e-10	-1.53501	6.66496e-05	-2.95827e-10	-1.53133
35254337	chr17:35254337:G:A	6.22848e-19	-2.02946	-5.92657e-10	3.76543e-05	-2.0329	-5.92657e-10	4.04366e-05	-2.03104	-5.92657e-10
35254485	chr17:35254485:A:G	4.80457e-19	-0.707915	-1.58111	3.40287e-05	-0.552433	-1.58171	3.94781e-05	-0.46856	-1.58647
35254532	chr17:35254532:C:G	1.02882e-18	-2.95827e-10	-1.52759	6.16279e-05	-2.95827e-10	-1.54024	6.60766e-05	-2.95827e-10	-1.53996
35254722	chr17:35254722:AT:A	1.78187e-19	-1.96772	-1.31321	1.40531e-05	-1.71718	-1.30133	1.45507e-05	-1.76161	-1.29153
35254920	chr17:35254920:G:A	1.01374e-18	-2.95827e-10	-1.54236	6.01062e-05	-2.95827e-10	-1.56524	6.44427e-05	-2.95827e-10	-1.565
35255040	chr17:35255040:A:C	1.02112e-18	-2.95827e-10	-1.53511	6.00592e-05	-2.95827e-10	-1.56602	6.4141e-05	-2.95827e-10	-1.56969
35255353	chr17:35255353:A:G	3.93834e-19	-0.91146	-1.57637	2.71809e-05	-0.779503	-1.57933	3.15194e-05	-0.695288	-1.58488
35255734	chr17:35255734:T:C	1.03613e-18	-2.95827e-10	-1.52051	6.23016e-05	-2.95827e-10	-1.52936	6.6795e-05	-2.95827e-10	-1.52915
35255762	chr17:35255762:C:T	3.13099e-18	-2.95827e-10	-0.414657	0.000159824	-2.95827e-10	-0.587278	0.000172279	-2.95827e-10	-0.581662
35255996	chr17:35255996:G:A	1.02843e-18	-2.95827e-10	-1.52797	6.16072e-05	-2.95827e-10	-1.54057	6.60544e-05	-2.95827e-10	-1.5403
35256323	chr17:35256323:C:T	8.53603e-18	0.588291	-5.92657e-10	0.000512658	0.578257	-5.92657e-10	0.000572434	0.619123	-5.92657e-10
35256346	chr17:35256346:G:A	3.4578e-19	-1.91986	-0.698097	2.80143e-05	-1.62332	-0.705317	2.90034e-05	-1.67573	-0.687628
35256583	chr17:35256583:G:A	4.32987e-19	-0.800249	-1.5928	3.56433e-05	-0.516893	-1.5709	3.61393e-05	-0.570371	-1.57302
35256683	chr17:35256683:C:T	4.95071e-19	-0.859216	-1.39984	3.39753e-05	-0.727436	-1.40828	4.05561e-05	-0.640126	-1.38796
35256975	chr17:35256975:A:G	3.40162e-19	-1.10925	-1.52509	2.48434e-05	-0.870098	-1.57866	2.60386e-05	-0.893178	-1.57802
35257065	chr17:35257065:A:G	1.06927e-18	-2.95827e-10	-1.48903	6.53321e-05	-2.95827e-10	-1.48187	6.95309e-05	-2.95827e-10	-1.489
35257215	chr17:35257215:T:G	3.95291e-19	-0.882759	-1.60138	3.21698e-05	-0.601742	-1.58858	3.26536e-05	-0.654824	-1.59
35257434	chr17:35257434:T:C	6.10223e-19	-0.958384	-1.09155	4.08397e-05	-0.828423	-1.12327	4.92661e-05	-0.742632	-1.09091
35257449	chr17:35257449:C:G	9.88443e-19	-2.95827e-10	-1.56763	5.91827e-05	-2.95827e-10	-1.58072	6.3397e-05	-2.95827e-10	-1.58136
35257913	chr17:35257913:A:C	4.22448e-19	-0.943966	-1.47373	2.86276e-05	-0.814059	-1.49292	3.39339e-05	-0.728889	-1.47747
35257975	chr17:35257975:C:T	1.03634e-18	-2.95827e-10	-1.52031	6.12427e-05	-2.95827e-10	-1.54651	6.56622e-05	-2.95827e-10	-1.54625
35258141	chr17:35258141:A:C	4.76725e-19	-0.824732	-1.47209	3.25787e-05	-0.686168	-1.49153	3.87921e-05	-0.596566	-1.47599
35258393	chr17:35258393:G:A	1.72084e-18	-2.95827e-10	-1.01319	0.000110172	-2.95827e-10	-0.959312	0.000115851	-2.95827e-10	-0.978472
35258866	chr17:35258866:A:G	9.54876e-19	-2.95827e-10	-1.60218	5.79046e-05	-2.95827e-10	-1.60255	6.2068e-05	-2.95827e-10	-1.60254
35259519	chr17:35259519:G:A	7.57619e-18	-2.95827e-10	0.469005	0.000337602	-2.95827e-10	0.160518	0.000369822	-2.95827e-10	0.182245
35259709	chr17:35259709:G:A	1.69495e-18	-2.95827e-10	-1.02835	0.0001135	-2.95827e-10	-0.929546	0.00012178	-2.95827e-10	-0.928558
35259824	chr17:35259824:G:T	4.43291e-19	-1.54589	-0.823643	4.21859e-05	-1.26245	-0.656812	4.53899e-05	-1.23426	-0.681222
35259862	chr17:35259862:G:A	9.5475e-19	-2.95827e-10	-1.60231	5.79016e-05	-2.95827e-10	-1.60261	6.20647e-05	-2.95827e-10	-1.6026
35260400	chr17:35260400:A:G	1.13473e-17	-2.95827e-10	0.872976	0.00137132	-2.95827e-10	1.56218	0.00149059	-2.95827e-10	1.57615
35260492	chr17:35260492:A:AG	2.26141e-18	-2.95827e-10	-0.740018	0.000123385	-2.95827e-10	-0.846038	0.000129933	-2.95827e-10	-0.863759
35260496	chr17:35260496:G:A	9.54428e-19	-2.95827e-10	-1.60265	5.78995e-05	-2.95827e-10	-1.60264	6.20623e-05	-2.95827e-10	-1.60264
35260500	chr17:35260500:A:G	2.20878e-18	-2.95827e-10	-0.763566	0.000140618	-2.95827e-10	-0.715305	0.000147425	-2.95827e-10	-0.737459
35260609	chr17:35260609:C:T	1.00166e-18	-2.95827e-10	-1.55434	6.09504e-05	-2.95827e-10	-1.55129	6.50336e-05	-2.95827e-10	-1.55587
35261322	chr17:35261322:C:T	1.65249e-19	-1.80777	-1.54853	1.55887e-05	-1.48685	-1.42795	1.38602e-05	-1.66902	-1.43274
35262103	chr17:35262103:A:G	3.46089e-19	-1.04867	-1.5684	2.84092e-05	-0.785851	-1.52879	2.88203e-05	-0.837746	-1.53195
35262253	chr17:35262253:G:A	1.09901e-18	-2.95827e-10	-1.4616	6.57994e-05	-2.95827e-10	-1.47474	7.05201e-05	-2.95827e-10	-1.47488
35262311	chr17:35262311:C:T	1.00054e-18	-2.95827e-10	-1.55547	5.9603e-05	-2.95827e-10	-1.57365	6.39124e-05	-2.95827e-10	-1.57326
35262312	chr17:35262312:G:A	1.04007e-18	-2.95827e-10	-1.51672	6.09605e-05	-2.95827e-10	-1.55113	6.50595e-05	-2.95827e-10	-1.55547
35262397	chr17:35262397:A:G	1.21572e-18	-2.95827e-10	-1.36067	6.74213e-05	-2.95827e-10	-1.45039	7.30818e-05	-2.95827e-10	-1.4392
35262546	chr17:35262546:A:G	1.02057e-18	-2.95827e-10	-1.53564	6.84004e-05	-2.95827e-10	-1.43597	7.31037e-05	-2.95827e-10	-1.4389
35262767	chr17:35262767:G:A	1.0585e-18	-2.95827e-10	-1.49915	7.0385e-05	-2.95827e-10	-1.40737	7.58546e-05	-2.95827e-10	-1.40196
35263052	chr17:35263052:T:C	1.02448e-18	-2.95827e-10	-1.53182	6.07493e-05	-2.95827e-10	-1.5546	6.51314e-05	-2.95827e-10	-1.55437
35263072	chr17:35263072:G:A	9.59022e-19	-2.95827e-10	-1.59785	5.79494e-05	-2.95827e-10	-1.60178	6.21626e-05	-2.95827e-10	-1.60102
35263143	chr17:35263143:T:A	9.01179e-18	-2.95827e-10	0.642528	0.00105775	-2.95827e-10	1.30254	0.00114929	-2.95827e-10	1.31612
35263551	chr17:35263551:G:A	7.52971e-18	-2.95827e-10	0.462851	0.000335739	-2.95827e-10	0.154983	0.00036777	-2.95827e-10	0.176681
35263609	chr17:35263609:G:A	1.32921e-18	-1.27142	-5.92657e-10	9.05718e-05	-1.15521	-5.92657e-10	0.000104237	-1.0841	-5.92657e-10
35263873	chr17:35263873:GT:G	1.7727e-19	-1.87351	-1.41258	1.53015e-05	-1.53873	-1.39468	1.56443e-05	-1.59416	-1.38651
35263894	chr17:35263894:T:G	2.79511e-18	-2.95827e-10	-0.528135	0.000203684	-2.95827e-10	-0.344782	0.000220393	-2.95827e-10	-0.335363
35264081	chr17:35264081:T:C	1.24991e-18	-2.95827e-10	-1.33294	8.33478e-05	-2.95827e-10	-1.23833	8.97637e-05	-2.95827e-10	-1.23359
35264173	chr17:35264173:C:T	1.35888e-18	-2.95827e-10	-1.24934	0.000100171	-2.95827e-10	-1.05447	0.000105907	-2.95827e-10	-1.06822
35264527	chr17:35264527:T:C	3.54979e-18	-2.95827e-10	-0.289116	0.000196425	-2.95827e-10	-0.381069	0.000212059	-2.95827e-10	-0.373912
35264968	chr17:35264968:T:G	6.41705e-19	-0.829037	-1.17059	4.31463e-05	-0.694232	-1.20252	5.21233e-05	-0.60384	-1.17332
35265027	chr17:35265027:CT:C	1.79515e-19	-1.89195	-1.38155	1.53046e-05	-1.5701	-1.3631	1.56933e-05	-1.62283	-1.35472
35265041	chr17:35265041:T:C	6.01826e-18	-2.95827e-10	0.238794	0.000274011	-2.95827e-10	-0.0481828	0.000300244	-2.95827e-10	-0.026181
35265319	chr17:35265319:T:C	9.60725e-19	-2.95827e-10	-1.59607	5.87757e-05	-2.95827e-10	-1.58762	6.2988e-05	-2.95827e-10	-1.58783
35265472	chr17:35265472:G:C	3.54979e-18	-2.95827e-10	-0.289116	0.000196425	-2.95827e-10	-0.381069	0.000212059	-2.95827e-10	-0.373912
35265572	chr17:35265572:C:T	5.10497e-19	-0.804796	-1.42358	3.5206e-05	-0.668541	-1.43159	4.21838e-05	-0.576261	-1.41248
35265602	chr17:35265602:C:T	1.8243e-19	-1.91127	-1.34613	1.54302e-05	-1.60489	-1.32013	1.58669e-05	-1.65557	-1.31097
35266005	chr17:35266005:T:C	4.72801e-19	-1.93388	-0.371209	2.7135e-05	-1.86138	-0.499149	3.04472e-05	-1.84275	-0.472034
35266042	chr17:35266042:C:T	1.03569e-18	-2.95827e-10	-1.52094	6.78898e-05	-2.95827e-10	-1.44347	7.30888e-05	-2.95827e-10	-1.4391
35266302	chr17:35266302:A:G	1.13517e-17	-2.95827e-10	0.873361	0.00137754	-2.95827e-10	1.56671	0.00149776	-2.95827e-10	1.58095
35266523	chr17:35266523:T:G	2.09935e-19	-1.59789	-1.51907	1.75659e-05	-1.30324	-1.49215	1.96353e-05	-1.26946	-1.48399
35267304	chr17:35267304:A:G	1.22845e-18	-2.95827e-10	-1.35025	7.53186e-05	-2.95827e-10	-1.33962	7.95127e-05	-2.95827e-10	-1.35486
35267382	chr17:35267382:T:G	1.92564e-19	-1.60824	-1.59509	1.92906e-05	-1.12329	-1.57845	1.86265e-05	-1.23144	-1.57475
35267600	chr17:35267600:G:T	1.60749e-19	-1.914	-1.46992	1.33525e-05	-1.61306	-1.4566	1.37643e-05	-1.65325	-1.45545
35267665	chr17:35267665:A:C	9.77457e-19	-2.95827e-10	-1.57881	5.9443e-05	-2.95827e-10	-1.57633	6.35085e-05	-2.95827e-10	-1.5796
35267872	chr17:35267872:G:A	5.22236e-19	-0.873371	-1.33227	3.69927e-05	-0.739097	-1.31153	4.4485e-05	-0.649326	-1.2863
35267939	chr17:35267939:A:G	5.61716e-19	-1.05181	-1.08096	2.56828e-05	-1.2107	-1.20483	2.82175e-05	-1.2058	-1.18503
35267980	chr17:35267980:C:T	1.05057e-18	-2.95827e-10	-1.50668	7.26397e-05	-2.95827e-10	-1.37584	7.81341e-05	-2.95827e-10	-1.37235
35268532	chr17:35268532:C:T	1.17538e-18	-2.95827e-10	-1.39441	7.2649e-05	-2.95827e-10	-1.37571	7.67777e-05	-2.95827e-10	-1.38986
35268823	chr17:35268823:T:G	2.70592e-19	-1.73004	-1.13311	1.67939e-05	-1.78732	-1.05302	1.87648e-05	-1.76533	-1.03347
35268879	chr17:35268879:G:A	2.21786e-19	-1.53528	-1.52677	1.8584e-05	-1.24513	-1.49392	2.07826e-05	-1.19867	-1.49799
35269138	chr17:35269138:C:T	2.71682e-19	-1.68154	-1.17759	1.68211e-05	-1.74349	-1.09523	1.88176e-05	-1.71947	-1.07651
35269164	chr17:35269164:C:T	5.53484e-19	-0.878983	-1.26854	3.96612e-05	-0.738565	-1.24241	4.78102e-05	-0.649492	-1.21404
35269230	chr17:35269230:A:G	1.66961e-18	-2.95827e-10	-1.04341	9.09338e-05	-2.95827e-10	-1.15122	9.94456e-05	-2.95827e-10	-1.13116
35269878	chr17:35269878:G:A	4.683e-19	-0.993874	-1.32078	3.18083e-05	-0.862562	-1.33906	3.80277e-05	-0.777364	-1.3151
35270663	chr17:35270663:C:T	3.74387e-19	-0.952704	-1.58576	5.85741e-05	-0.0644148	-1.52664	4.71781e-05	-0.350631	-1.52622
35271204	chr17:35271204:A:G	1.04804e-18	-2.95827e-10	-1.50908	6.14234e-05	-2.95827e-10	-1.54356	6.60436e-05	-2.95827e-10	-1.54046
35271859	chr17:35271859:G:A	1.36696e-18	-2.95827e-10	-1.24342	7.84408e-05	-2.95827e-10	-1.29901	8.36772e-05	-2.95827e-10	-1.30381
35271971	chr17:35271971:G:A	1.02128e-18	-2.95827e-10	-1.53495	6.24895e-05	-2.95827e-10	-1.52635	6.6933e-05	-2.95827e-10	-1.52708
35272265	chr17:35272265:A:G	2.59197e-19	-1.30932	-1.59685	2.17121e-05	-0.982506	-1.60098	2.30565e-05	-0.990961	-1.60187
35272486	chr17:35272486:C:T	6.48735e-19	-1.98874	-5.92657e-10	3.74135e-05	-2.03932	-5.92657e-10	4.00561e-05	-2.04049	-5.92657e-10
35272730	chr17:35272730:G:A	9.5653e-19	-2.95827e-10	-1.60045	5.80786e-05	-2.95827e-10	-1.59955	6.22018e-05	-2.95827e-10	-1.60039
35272941	chr17:35272941:T:C	9.85022e-19	-2.95827e-10	-1.5711	5.8354e-05	-2.95827e-10	-1.59482	6.24893e-05	-2.95827e-10	-1.59578
35273048	chr17:35273048:A:G	9.57357e-19	-2.95827e-10	-1.59958	5.84157e-05	-2.95827e-10	-1.59377	6.26485e-05	-2.95827e-10	-1.59324
35273104	chr17:35273104:C:G	9.78074e-19	-2.95827e-10	-1.57817	5.81984e-05	-2.95827e-10	-1.59749	6.23326e-05	-2.95827e-10	-1.59829
35273194	chr17:35273194:A:G	2.55467e-19	-1.32452	-1.59615	2.07138e-05	-1.0359	-1.59465	2.24996e-05	-1.02153	-1.59575
35273831	chr17:35273831:A:C	2.60721e-19	-1.30297	-1.59734	2.18597e-05	-0.97561	-1.6011	2.3222e-05	-0.983723	-1.60195
35273840	chr17:35273840:T:C	1.82272e-19	-1.89119	-1.36706	1.77381e-05	-1.56029	-1.22535	1.53923e-05	-1.75199	-1.24491
35273933	chr17:35273933:G:A	2.3668e-19	-1.45848	-1.53857	1.56217e-05	-1.40821	-1.50448	1.71784e-05	-1.3749	-1.51222
35274155	chr17:35274155:T:G	1.02285e-18	-2.95827e-10	-1.53342	6.25903e-05	-2.95827e-10	-1.52474	6.70403e-05	-2.95827e-10	-1.52548
35274192	chr17:35274192:A:G	9.54516e-19	-2.95827e-10	-1.60256	5.79495e-05	-2.95827e-10	-1.60178	6.20973e-05	-2.95827e-10	-1.60207
35274495	chr17:35274495:A:T	1.27226e-18	-2.95827e-10	-1.31521	7.05685e-05	-2.95827e-10	-1.40477	7.55314e-05	-2.95827e-10	-1.40623
35274497	chr17:35274497:C:T	2.69598e-19	-1.26839	-1.59844	2.27479e-05	-0.935082	-1.6018	2.41807e-05	-0.942831	-1.60239
35274498	chr17:35274498:G:A	9.93666e-19	-2.95827e-10	-1.56236	5.89892e-05	-2.95827e-10	-1.584	6.3344e-05	-2.95827e-10	-1.5822
35274533	chr17:35274533:G:A	1.34457e-19	-1.96496	-1.59756	9.0566e-06	-1.87814	-1.57971	9.11319e-06	-1.93846	-1.58259
35274743	chr17:35274743:G:A	9.60365e-19	-2.95827e-10	-1.59645	5.79423e-05	-2.95827e-10	-1.6019	6.2111e-05	-2.95827e-10	-1.60185
35274826	chr17:35274826:T:C	1.71122e-19	-1.96015	-1.36123	1.5862e-05	-1.68124	-1.21618	1.41685e-05	-1.84399	-1.23577
35274946	chr17:35274946:C:G	1.0167e-18	-2.95827e-10	-1.53944	5.97672e-05	-2.95827e-10	-1.57089	6.4232e-05	-2.95827e-10	-1.56827
35275122	chr17:35275122:C:T	1.35403e-17	-2.95827e-10	1.04967	0.000687829	-2.95827e-10	0.872189	0.000741286	-2.95827e-10	0.877612
35275274	chr17:35275274:A:G	1.18033e-18	-2.95827e-10	-1.39021	7.01669e-05	-2.95827e-10	-1.41048	7.52576e-05	-2.95827e-10	-1.40986
35275446	chr17:35275446:G:A	1.3749e-19	-1.94743	-1.59278	8.15778e-06	-1.95974	-1.60264	9.23807e-06	-1.90479	-1.60265
35275823	chr17:35275823:G:A	2.70465e-19	-1.26427	-1.59934	2.23359e-05	-0.953189	-1.60197	2.37638e-05	-0.960133	-1.60248
35275877	chr17:35275877:C:A	1.77552e-19	-1.70443	-1.58007	1.47529e-05	-1.37544	-1.59447	1.54081e-05	-1.40127	-1.5946
35275891	chr17:35275891:C:T	1.53756e-18	-1.12581	-5.92657e-10	0.000217394	-0.279642	-5.92657e-10	0.000108222	-1.04659	-5.92657e-10
35275895	chr17:35275895:T:G	1.08199e-18	-2.95827e-10	-1.4772	6.79112e-05	-2.95827e-10	-1.44315	7.21598e-05	-2.95827e-10	-1.45189
35276083	chr17:35276083:C:G	1.15202e-18	-2.95827e-10	-1.41449	6.79166e-05	-2.95827e-10	-1.44307	7.17444e-05	-2.95827e-10	-1.45767
35276151	chr17:35276151:TG:T	1.11024e-18	-2.95827e-10	-1.45143	6.56556e-05	-2.95827e-10	-1.47693	6.94725e-05	-2.95827e-10	-1.48984
35276210	chr17:35276210:A:T	2.66577e-19	-1.28025	-1.59785	2.24139e-05	-0.950161	-1.60151	2.38114e-05	-0.958391	-1.60222
35276575	chr17:35276575:A:G	3.2043e-19	-1.09204	-1.60206	4.50364e-05	-0.251211	-1.60267	3.49006e-05	-0.57561	-1.60266
35276754	chr17:35276754:C:A	9.56153e-19	-2.95827e-10	-1.60084	5.83528e-05	-2.95827e-10	-1.59484	6.25933e-05	-2.95827e-10	-1.59412
35276853	chr17:35276853:C:A	9.86951e-19	-2.95827e-10	-1.56914	6.10409e-05	-2.95827e-10	-1.54981	6.55019e-05	-2.95827e-10	-1.5487
35276998	chr17:35276998:G:T	1.10819e-18	-2.95827e-10	-1.45328	6.63414e-05	-2.95827e-10	-1.46654	7.11157e-05	-2.95827e-10	-1.46647
35277022	chr17:35277022:C:T	2.73982e-19	-1.39357	-1.45713	2.16276e-05	-1.09383	-1.49355	2.29594e-05	-1.09434	-1.50271
35277161	chr17:35277161:G:A	1.00364e-18	-2.95827e-10	-1.55237	5.94923e-05	-2.95827e-10	-1.5755	6.36505e-05	-2.95827e-10	-1.57737
35277254	chr17:35277254:T:C	1.54189e-19	-1.85546	-1.57012	1.35361e-05	-1.50352	-1.55247	1.17489e-05	-1.7073	-1.55971
35277298	chr17:35277298:A:G	9.56315e-19	-2.95827e-10	-1.60067	5.78991e-05	-2.95827e-10	-1.60265	6.20623e-05	-2.95827e-10	-1.60264
35277321	chr17:35277321:G:T	6.62167e-19	-1.96824	-5.92657e-10	4.34115e-05	-1.89063	-5.92657e-10	4.43257e-05	-1.93921	-5.92657e-10
35277921	chr17:35277921:T:C	1.09802e-18	-2.95827e-10	-1.4625	6.49974e-05	-2.95827e-10	-1.487	6.88135e-05	-2.95827e-10	-1.49938
35277985	chr17:35277985:C:G	9.54744e-19	-2.95827e-10	-1.60232	5.79798e-05	-2.95827e-10	-1.60126	6.21248e-05	-2.95827e-10	-1.60163
35278089	chr17:35278089:A:G	1.02511e-18	-2.95827e-10	-1.53121	6.01204e-05	-2.95827e-10	-1.565	6.46279e-05	-2.95827e-10	-1.56213
35278110	chr17:35278110:T:C	1.68912e-19	-1.846	-1.48838	1.42908e-05	-1.50303	-1.49871	1.24628e-05	-1.69934	-1.50869
35278190	chr17:35278190:A:G	9.83086e-19	-2.95827e-10	-1.57306	6.14569e-05	-2.95827e-10	-1.54302	6.55035e-05	-2.95827e-10	-1.54867
35278344	chr17:35278344:T:A	1.04222e-18	-2.95827e-10	-1.51465	6.16587e-05	-2.95827e-10	-1.53974	6.61273e-05	-2.95827e-10	-1.53919
35278610	chr17:35278610:G:A	2.38763e-18	-0.685703	-5.92657e-10	0.000164315	-0.559567	-5.92657e-10	0.000165915	-0.619297	-5.92657e-10
35278745	chr17:35278745:A:AC	2.58029e-19	-1.3132	-1.59749	2.1553e-05	-0.989604	-1.60123	2.28991e-05	-0.997631	-1.60205
35279342	chr17:35279342:C:A	6.43386e-19	-1.99702	-5.92657e-10	3.73552e-05	-2.04088	-5.92657e-10	4.00115e-05	-2.04161	-5.92657e-10
35279604	chr17:35279604:C:A	4.09414e-19	-0.945607	-1.50343	4.33504e-05	-0.308429	-1.58361	4.05351e-05	-0.448803	-1.57981
35279755	chr17:35279755:C:T	2.27834e-19	-1.43477	-1.60037	1.16458e-05	-1.60789	-1.59851	1.49123e-05	-1.43015	-1.59844
35279787	chr17:35279787:G:A	2.79105e-19	-1.23194	-1.60023	2.37136e-05	-0.892882	-1.60242	2.52041e-05	-0.901106	-1.60266
35280021	chr17:35280021:C:T	1.04056e-18	-2.95827e-10	-1.51625	5.93393e-05	-2.95827e-10	-1.57808	6.36185e-05	-2.95827e-10	-1.57787
35280213	chr17:35280213:A:G	1.49784e-19	-1.86894	-1.58563	1.30632e-05	-1.52267	-1.56888	1.1379e-05	-1.72401	-1.57499
35280365	chr17:35280365:T:G	1.57917e-18	-2.95827e-10	-1.0991	7.77952e-05	-2.95827e-10	-1.30727	8.40432e-05	-2.95827e-10	-1.29944
35280466	chr17:35280466:T:C	9.56171e-19	-2.95827e-10	-1.60082	5.87915e-05	-2.95827e-10	-1.58735	6.28185e-05	-2.95827e-10	-1.59053
35280744	chr17:35280744:G:A	1.90827e-19	-1.87971	-1.33269	1.89331e-05	-1.53874	-1.1817	1.63355e-05	-1.73524	-1.20219
35280809	chr17:35280809:C:T	1.34745e-19	-1.99229	-1.56808	8.57755e-06	-1.9195	-1.5927	8.74326e-06	-1.97143	-1.59106
35280987	chr17:35280987:A:G	3.10316e-19	-1.1257	-1.60047	4.30047e-05	-0.297849	-1.60219	3.34935e-05	-0.61743	-1.60199
35280988	chr17:35280988:A:G	1.02398e-18	-2.95827e-10	-1.53231	6.26641e-05	-2.95827e-10	-1.52356	6.71191e-05	-2.95827e-10	-1.52431
35281022	chr17:35281022:A:G	2.4949e-19	-1.34457	-1.59977	2.07104e-05	-1.02844	-1.60228	2.2033e-05	-1.03561	-1.60262
35281153	chr17:35281153:A:G	3.28471e-19	-1.41805	-1.25126	2.52157e-05	-1.12284	-1.31105	2.65132e-05	-1.12723	-1.3259
35281293	chr17:35281293:C:T	3.49385e-19	-1.36952	-1.23807	2.70848e-05	-1.06378	-1.2986	2.84764e-05	-1.06796	-1.31374
35281709	chr17:35281709:C:T	2.58482e-19	-1.30974	-1.5992	2.15536e-05	-0.989036	-1.60177	2.2912e-05	-0.996709	-1.6024
35281866	chr17:35281866:T:C	1.73681e-18	-2.95827e-10	-1.00395	8.62876e-05	-2.95827e-10	-1.20367	9.19685e-05	-2.95827e-10	-1.20933
35282345	chr17:35282345:C:T	3.85567e-19	-1.11182	-1.39722	3.60244e-05	-0.570597	-1.50656	3.63281e-05	-0.633315	-1.50487
35282614	chr17:35282614:G:A	1.05715e-18	-2.95827e-10	-1.50043	5.98621e-05	-2.95827e-10	-1.56931	6.41811e-05	-2.95827e-10	-1.56907
35282785	chr17:35282785:T:G	9.29848e-18	0.673846	-5.92657e-10	0.000911392	1.15362	-5.92657e-10	0.00105481	1.23034	-5.92657e-10
35283156	chr17:35283156:G:A	9.57635e-19	-2.95827e-10	-1.59929	5.79317e-05	-2.95827e-10	-1.60209	6.21176e-05	-2.95827e-10	-1.60175
35283363	chr17:35283363:C:A	9.56793e-19	-2.95827e-10	-1.60017	5.79555e-05	-2.95827e-10	-1.60168	6.21491e-05	-2.95827e-10	-1.60124
35283440	chr17:35283440:G:A	1.00526e-18	-2.95827e-10	-1.55076	5.82966e-05	-2.95827e-10	-1.59581	6.25206e-05	-2.95827e-10	-1.59528
35283654	chr17:35283654:G:A	2.62632e-19	-1.29931	-1.5937	2.13109e-05	-1.01008	-1.59205	2.31272e-05	-0.996337	-1.59343
35283823	chr17:35283823:G:T	9.5648e-19	-2.95827e-10	-1.6005	5.79735e-05	-2.95827e-10	-1.60136	6.2172e-05	-2.95827e-10	-1.60087
35284880	chr17:35284880:C:T	1.88567e-19	-1.90158	-1.32273	1.84583e-05	-1.57858	-1.16726	1.60769e-05	-1.76537	-1.18802
35285219	chr17:35285219:C:A	9.63934e-19	-2.95827e-10	-1.59274	5.79167e-05	-2.95827e-10	-1.60234	6.20656e-05	-2.95827e-10	-1.60258
35285353	chr17:35285353:T:C	1.06615e-18	-2.95827e-10	-1.49195	6.11743e-05	-2.95827e-10	-1.54762	6.56204e-05	-2.95827e-10	-1.54689
35285623	chr17:35285623:T:A	5.74854e-19	-0.737477	-1.37217	2.56247e-05	-1.06033	-1.35746	2.94679e-05	-0.989762	-1.35771
35285942	chr17:35285942:T:C	2.11627e-19	-1.54612	-1.56282	1.31538e-05	-1.50982	-1.57482	1.44763e-05	-1.48517	-1.5731
35285947	chr17:35285947:A:G	4.00089e-18	-0.169487	-5.92657e-10	0.000426267	0.393715	-5.92657e-10	0.000375514	0.197522	-5.92657e-10
35286060	chr17:35286060:T:G	1.39733e-18	-2.95827e-10	-1.22144	7.46069e-05	-2.95827e-10	-1.34912	7.97999e-05	-2.95827e-10	-1.35125
35286064	chr17:35286064:C:T	1.01132e-18	-2.95827e-10	-1.54475	6.18607e-05	-2.95827e-10	-1.53647	6.62615e-05	-2.95827e-10	-1.53717
35286343	chr17:35286343:C:A	9.60122e-19	-2.95827e-10	-1.5967	5.93934e-05	-2.95827e-10	-1.57717	6.3669e-05	-2.95827e-10	-1.57708
35286658	chr17:35286658:G:A	2.81483e-19	-1.27659	-1.5471	2.41077e-05	-0.950498	-1.52832	2.58715e-05	-0.956791	-1.52084
35286724	chr17:35286724:G:T	1.00431e-18	-2.95827e-10	-1.55171	6.13976e-05	-2.95827e-10	-1.54398	6.57717e-05	-2.95827e-10	-1.54459
35287235	chr17:35287235:T:C	6.15242e-19	-2.04175	-5.92657e-10	3.73316e-05	-2.04151	-5.92657e-10	3.99936e-05	-2.04206	-5.92657e-10
35287291	chr17:35287291:A:G	2.33704e-19	-1.41071	-1.59899	1.91717e-05	-1.10535	-1.60257	2.05646e-05	-1.10455	-1.60266
35287433	chr17:35287433:T:C	2.29046e-19	-1.60881	-1.42103	1.53814e-05	-1.49561	-1.43258	1.61413e-05	-1.51897	-1.43042
35287883	chr17:35287883:G:A	1.26365e-18	-1.322	-5.92657e-10	8.08897e-05	-1.26826	-5.92657e-10	8.26236e-05	-1.31648	-5.92657e-10
35287950	chr17:35287950:C:T	3.55859e-18	-2.95827e-10	-0.28664	0.000189153	-2.95827e-10	-0.418795	0.000204713	-2.95827e-10	-0.409166
35288058	chr17:35288058:C:A	1.08767e-18	-2.95827e-10	-1.47196	6.43724e-05	-2.95827e-10	-1.49667	6.91497e-05	-2.95827e-10	-1.4945
35288154	chr17:35288154:C:T	6.34961e-19	-2.0102	-5.92657e-10	3.77032e-05	-2.03161	-5.92657e-10	4.05643e-05	-2.02789	-5.92657e-10
35288260	chr17:35288260:C:T	1.61848e-18	-2.95827e-10	-1.07452	9.34012e-05	-2.95827e-10	-1.12445	9.96165e-05	-2.95827e-10	-1.12945
35288263	chr17:35288263:C:T	3.34055e-18	-2.95827e-10	-0.34987	0.000208389	-2.95827e-10	-0.321943	0.000221865	-2.95827e-10	-0.328707
35288976	chr17:35288976:A:T	7.43082e-19	-1.85295	-5.92657e-10	5.66383e-05	-1.62467	-5.92657e-10	5.92199e-05	-1.64952	-5.92657e-10
35289204	chr17:35289204:G:A	1.31095e-18	-2.95827e-10	-1.28525	7.9136e-05	-2.95827e-10	-1.29018	8.44434e-05	-2.95827e-10	-1.29469
35289714	chr17:35289714:C:T	1.86221e-18	-0.934239	-5.92657e-10	5.49977e-05	-1.65406	-5.92657e-10	5.74345e-05	-1.68013	-5.92657e-10
35290100	chr17:35290100:A:G	3.25949e-18	-2.95827e-10	-0.374435	0.000203833	-2.95827e-10	-0.344052	0.000221075	-2.95827e-10	-0.332274
35290262	chr17:35290262:A:G	1.00259e-18	-2.95827e-10	-1.55342	5.83053e-05	-2.95827e-10	-1.59566	6.26923e-05	-2.95827e-10	-1.59254
35290637	chr17:35290637:A:G	2.67133e-19	-1.62146	-1.25455	1.43095e-05	-1.55247	-1.44796	1.43668e-05	-1.62759	-1.43827
35290783	chr17:35290783:G:A	6.74027e-19	-2.04051	0.0900243	5.14041e-05	-2.04201	0.320373	5.3042e-05	-2.04181	0.282123
35290802	chr17:35290802:G:A	6.43639e-19	-1.99662	-5.92657e-10	3.73348e-05	-2.04143	-5.92657e-10	4.00835e-05	-2.03981	-5.92657e-10
35290987	chr17:35290987:T:C	3.21355e-18	-2.95827e-10	-0.388628	0.000200207	-2.95827e-10	-0.361998	0.000217087	-2.95827e-10	-0.350479
35291110	chr17:35291110:G:A	6.90711e-19	-1.92604	-5.92657e-10	5.0592e-05	-1.73756	-5.92657e-10	5.30402e-05	-1.75972	-5.92657e-10
35291471	chr17:35291471:A:G	1.00134e-18	-2.95827e-10	-1.55466	6.09761e-05	-2.95827e-10	-1.55087	6.50628e-05	-2.95827e-10	-1.55542
35291587	chr17:35291587:G:C	1.43261e-19	-2.04166	-1.45744	9.18542e-06	-2.03355	-1.41019	9.75669e-06	-2.02977	-1.42306
35291711	chr17:35291711:A:G	1.07627e-18	-2.95827e-10	-1.4825	6.45438e-05	-2.95827e-10	-1.49401	6.88466e-05	-2.95827e-10	-1.49889
35291725	chr17:35291725:G:A	1.64065e-19	-2.02318	-1.34032	1.06098e-05	-2.03787	-1.26171	1.11418e-05	-2.04044	-1.27963
35291951	chr17:35291951:A:C	1.68227e-19	-1.79888	-1.53956	9.20555e-06	-1.85964	-1.58191	9.78908e-06	-1.86618	-1.58333
35292334	chr17:35292334:G:T	9.59713e-19	-2.95827e-10	-1.59713	5.8139e-05	-2.95827e-10	-1.59851	6.22013e-05	-2.95827e-10	-1.6004
35292410	chr17:35292410:A:G	4.6902e-19	-1.3703	-0.942818	2.35027e-05	-1.26502	-1.23921	2.31889e-05	-1.36343	-1.22367
35292433	chr17:35292433:T:C	1.01697e-18	-2.95827e-10	-1.53918	5.85923e-05	-2.95827e-10	-1.59075	6.30471e-05	-2.95827e-10	-1.58689
35292861	chr17:35292861:T:C	6.16466e-19	-2.03976	-5.92657e-10	3.869e-05	-2.00577	-5.92657e-10	4.11002e-05	-2.01476	-5.92657e-10
35292914	chr17:35292914:T:A	1.37406e-18	-2.95827e-10	-1.23824	6.24885e-05	-2.95827e-10	-1.52637	6.65677e-05	-2.95827e-10	-1.53256
35293019	chr17:35293019:G:A	4.02287e-19	-1.10739	-1.35921	4.12817e-05	-0.470564	-1.47037	3.46706e-05	-0.727921	-1.45696
35293618	chr17:35293618:A:G	3.4291e-18	-2.95827e-10	-0.323707	0.000189869	-2.95827e-10	-0.415019	0.000205218	-2.95827e-10	-0.406702
35294337	chr17:35294337:G:A	7.51074e-19	-1.84226	-5.92657e-10	5.91346e-05	-1.58154	-5.92657e-10	6.13457e-05	-1.61425	-5.92657e-10
35294411	chr17:35294411:C:G	1.08999e-18	-2.95827e-10	-1.46984	6.20728e-05	-2.95827e-10	-1.53304	6.63454e-05	-2.95827e-10	-1.5359
35294506	chr17:35294506:G:A	1.15608e-18	-2.95827e-10	-1.41097	7.36596e-05	-2.95827e-10	-1.3619	7.89622e-05	-2.95827e-10	-1.36181
35294828	chr17:35294828:G:A	5.29182e-19	-1.41866	-0.773768	2.56164e-05	-1.30215	-1.11597	2.53671e-05	-1.39974	-1.09758
35295086	chr17:35295086:T:G	5.64981e-19	-1.35123	-0.775736	2.75767e-05	-1.22669	-1.11769	2.71627e-05	-1.32968	-1.09925
35295088	chr17:35295088:C:G	5.39645e-19	-1.36748	-0.805365	2.64745e-05	-1.24544	-1.13973	2.61006e-05	-1.34699	-1.12183
35296008	chr17:35296008:G:T	1.06895e-18	-2.95827e-10	-1.48933	6.00656e-05	-2.95827e-10	-1.56591	6.48173e-05	-2.95827e-10	-1.5592
35296257	chr17:35296257:T:C	1.31839e-19	-2.04198	-1.5402	8.40569e-06	-2.03069	-1.50175	8.97476e-06	-2.02557	-1.51079
35296308	chr17:35296308:T:C	1.19221e-18	-2.95827e-10	-1.3802	7.62886e-05	-2.95827e-10	-1.32683	8.17767e-05	-2.95827e-10	-1.32678
35297151	chr17:35297151:T:A	5.70499e-19	-1.33179	-0.785463	2.76239e-05	-1.20837	-1.1343	2.72135e-05	-1.312	-1.11507
35297744	chr17:35297744:G:A	9.85989e-19	-2.95827e-10	-1.57012	5.87286e-05	-2.95827e-10	-1.58842	6.2951e-05	-2.95827e-10	-1.58842
35297940	chr17:35297940:C:T	1.16514e-18	-2.95827e-10	-1.40316	7.10218e-05	-2.95827e-10	-1.39836	7.53301e-05	-2.95827e-10	-1.4089
35298060	chr17:35298060:T:C	1.4222e-18	-2.95827e-10	-1.2038	8.7407e-05	-2.95827e-10	-1.19078	9.32876e-05	-2.95827e-10	-1.19509
35298231	chr17:35298231:G:A	7.22251e-19	-1.2742	-0.60719	3.36331e-05	-1.14803	-0.997811	3.29107e-05	-1.25334	-0.983635
35298484	chr17:35298484:G:A	6.22215e-19	-2.03047	-5.92657e-10	4.45788e-05	-1.86409	-5.92657e-10	4.86439e-05	-1.84625	-5.92657e-10
35298779	chr17:35298779:T:C	6.9192e-19	-1.32627	-0.598019	3.19457e-05	-1.20543	-0.991885	3.13848e-05	-1.30675	-0.977696
35298935	chr17:35298935:C:T	1.43347e-18	-2.95827e-10	-1.1959	8.83653e-05	-2.95827e-10	-1.17987	9.4305e-05	-2.95827e-10	-1.18424
35299193	chr17:35299193:G:A	7.07673e-19	-1.40286	-0.498916	3.21939e-05	-1.28587	-0.9037	3.17402e-05	-1.38343	-0.889764
35299317	chr17:35299317:C:T	1.30664e-18	-1.28855	-5.92657e-10	7.59048e-05	-1.33187	-5.92657e-10	7.83032e-05	-1.37019	-5.92657e-10
35299561	chr17:35299561:C:T	8.74108e-19	-1.37244	-0.318112	3.73797e-05	-1.25424	-0.78598	3.69909e-05	-1.34925	-0.770849
35299737	chr17:35299737:G:A	6.66539e-19	-1.96166	-5.92657e-10	3.87049e-05	-2.00538	-5.92657e-10	4.57059e-05	-1.90855	-5.92657e-10
35299932	chr17:35299932:C:A	7.67917e-19	-1.82008	-5.92657e-10	5.93908e-05	-1.57721	-5.92657e-10	6.19782e-05	-1.60399	-5.92657e-10
35300239	chr17:35300239:G:T	8.05826e-19	-1.77189	-5.92657e-10	4.89008e-05	-1.77156	-5.92657e-10	5.30833e-05	-1.75891	-5.92657e-10
35300403	chr17:35300403:A:C	7.06276e-19	-1.90375	-5.92657e-10	4.03109e-05	-1.96473	-5.92657e-10	4.40305e-05	-1.94589	-5.92657e-10
35300446	chr17:35300446:C:T	1.24527e-19	-2.04164	-1.5976	7.61225e-06	-2.02893	-1.60267	8.20735e-06	-2.02309	-1.60265
35300469	chr17:35300469:A:G	1.43341e-18	-2.95827e-10	-1.19595	7.76539e-05	-2.95827e-10	-1.30909	8.23145e-05	-2.95827e-10	-1.32023
35300489	chr17:35300489:G:A	3.08886e-19	-1.91314	-0.817649	2.19958e-05	-1.94119	-0.629305	2.27408e-05	-1.94416	-0.662455
35300518	chr17:35300518:A:C	2.73925e-19	-1.90815	-0.94276	1.32725e-05	-1.93937	-1.13628	1.39492e-05	-1.94988	-1.14547
35300632	chr17:35300632:A:T	3.22767e-18	-2.95827e-10	-0.384244	0.000178966	-2.95827e-10	-0.474156	0.000193395	-2.95827e-10	-0.466043
35300644	chr17:35300644:C:T	1.09975e-18	-2.95827e-10	-1.46092	6.77056e-05	-2.95827e-10	-1.44618	7.23581e-05	-2.95827e-10	-1.44915
35300690	chr17:35300690:A:AG	1.37893e-18	-2.95827e-10	-1.2347	6.74508e-05	-2.95827e-10	-1.44995	7.19958e-05	-2.95827e-10	-1.45417
35300786	chr17:35300786:G:A	1.24285e-19	-2.04203	-1.59916	7.593e-06	-2.03156	-1.60257	8.1818e-06	-2.02626	-1.60261
35300871	chr17:35300871:T:C	2.24963e-18	-2.95827e-10	-0.745239	0.000102086	-2.95827e-10	-1.03553	0.000108971	-2.95827e-10	-1.0397
35300994	chr17:35300994:G:A	1.42466e-18	-2.95827e-10	-1.20207	8.78169e-05	-2.95827e-10	-1.1861	9.37231e-05	-2.95827e-10	-1.19043
35301078	chr17:35301078:G:A	3.43156e-18	-2.95827e-10	-0.322989	0.000189989	-2.95827e-10	-0.414387	0.000205342	-2.95827e-10	-0.406096
35301606	chr17:35301606:A:G	4.52621e-19	-1.4082	-0.940502	2.31701e-05	-1.29089	-1.2276	2.27501e-05	-1.3886	-1.21761
35301841	chr17:35301841:G:A	2.06189e-18	-2.95827e-10	-0.832384	0.000123282	-2.95827e-10	-0.846873	0.000132554	-2.95827e-10	-0.843788
35302403	chr17:35302403:T:C	3.91868e-19	-1.39096	-1.10188	2.04618e-05	-1.28393	-1.35886	2.02687e-05	-1.36981	-1.35189
35302845	chr17:35302845:A:G	3.39502e-18	-2.95827e-10	-0.333695	0.000187867	-2.95827e-10	-0.425619	0.000203025	-2.95827e-10	-0.417446
35302874	chr17:35302874:G:T	1.13151e-18	-2.95827e-10	-1.43245	6.18293e-05	-2.95827e-10	-1.53697	6.63034e-05	-2.95827e-10	-1.53653
35302879	chr17:35302879:G:A	6.77577e-19	-1.34617	-0.599069	3.17715e-05	-1.22394	-0.978844	3.12295e-05	-1.32388	-0.965536
35302980	chr17:35302980:G:A	3.19224e-19	-1.19551	-1.50236	3.15926e-05	-0.645976	-1.56245	2.77736e-05	-0.849269	-1.55742
35303181	chr17:35303181:C:T	1.49287e-18	-2.95827e-10	-1.15531	9.20441e-05	-2.95827e-10	-1.13908	9.82029e-05	-2.95827e-10	-1.14374
35303278	chr17:35303278:G:T	7.15261e-19	-1.89111	-5.92657e-10	3.80624e-05	-2.02212	-5.92657e-10	4.12998e-05	-2.00992	-5.92657e-10
35303339	chr17:35303339:T:C	1.25609e-18	-1.328	-5.92657e-10	6.77819e-05	-1.44506	-5.92657e-10	7.55477e-05	-1.40601	-5.92657e-10
35303793	chr17:35303793:G:A	1.09518e-18	-2.95827e-10	-1.46509	6.05684e-05	-2.95827e-10	-1.55758	6.49399e-05	-2.95827e-10	-1.55731
35304310	chr17:35304310:C:T	2.75885e-19	-1.61884	-1.22494	1.52289e-05	-1.60999	-1.32816	1.50201e-05	-1.70416	-1.31722
35304822	chr17:35304822:G:A	5.15458e-19	-1.35345	-0.865252	2.61464e-05	-1.23084	-1.1668	2.56315e-05	-1.3309	-1.15606
35305151	chr17:35305151:G:A	6.15017e-19	-2.04211	-5.92657e-10	3.73765e-05	-2.04031	-5.92657e-10	4.00356e-05	-2.04101	-5.92657e-10
35305493	chr17:35305493:C:G	3.32012e-18	-2.95827e-10	-0.356004	0.000207468	-2.95827e-10	-0.326376	0.00022501	-2.95827e-10	-0.314629
35305592	chr17:35305592:G:A	2.86691e-19	-1.59022	-1.21514	1.58029e-05	-1.58141	-1.31975	1.55413e-05	-1.67873	-1.30855
35305956	chr17:35305956:T:A	6.49838e-18	-2.95827e-10	0.315548	0.000364066	-2.95827e-10	0.235984	0.000392814	-2.95827e-10	0.242561
35306281	chr17:35306281:A:C	6.42659e-19	-1.99815	-5.92657e-10	4.42147e-05	-1.87229	-5.92657e-10	4.66581e-05	-1.88793	-5.92657e-10
35306440	chr17:35306440:G:T	9.98009e-19	-2.95827e-10	-1.558	5.83929e-05	-2.95827e-10	-1.59416	6.28093e-05	-2.95827e-10	-1.59067
35306560	chr17:35306560:A:T	1.69697e-18	-1.02716	-5.92657e-10	0.000186056	-0.435304	-5.92657e-10	0.000172042	-0.583039	-5.92657e-10
35306813	chr17:35306813:T:C	1.04637e-18	-2.95827e-10	-1.51068	6.09033e-05	-2.95827e-10	-1.55206	6.52087e-05	-2.95827e-10	-1.55318
35307179	chr17:35307179:G:C	6.61727e-19	-1.96891	-5.92657e-10	4.66918e-05	-1.81778	-5.92657e-10	4.91516e-05	-1.83587	-5.92657e-10
35307304	chr17:35307304:T:G	1.95603e-19	-1.92888	-1.25879	1.35714e-05	-1.73686	-1.31652	1.40851e-05	-1.76903	-1.31663
35307305	chr17:35307305:T:C	1.35971e-19	-2.03763	-1.51368	7.96973e-06	-2.039	-1.54671	8.53937e-06	-2.03544	-1.55064
35307501	chr17:35307501:G:A	6.58435e-19	-1.97389	-5.92657e-10	4.62714e-05	-1.82683	-5.92657e-10	4.87258e-05	-1.84457	-5.92657e-10
35308420	chr17:35308420:G:A	2.34924e-19	-1.61149	-1.39301	1.38706e-05	-1.62417	-1.40741	1.41916e-05	-1.66379	-1.41434
35308434	chr17:35308434:T:C	2.33142e-19	-1.6125	-1.39961	1.37914e-05	-1.62417	-1.41314	1.41119e-05	-1.66376	-1.42
35308621	chr17:35308621:A:T	9.93482e-19	-1.56254	-5.92657e-10	7.46716e-05	-1.34825	-5.92657e-10	7.68594e-05	-1.3888	-5.92657e-10
35309264	chr17:35309264:C:A	6.39617e-19	-2.00289	-5.92657e-10	4.38186e-05	-1.88129	-5.92657e-10	4.6257e-05	-1.89656	-5.92657e-10
35309341	chr17:35309341:A:G	1.33513e-18	-2.95827e-10	-1.26698	8.19332e-05	-2.95827e-10	-1.25545	8.81772e-05	-2.95827e-10	-1.25143
35309410	chr17:35309410:G:C	1.87565e-18	-2.95827e-10	-0.927048	9.87642e-05	-2.95827e-10	-1.06862	0.00010583	-2.95827e-10	-1.06894
35309520	chr17:35309520:G:A	1.11532e-18	-2.95827e-10	-1.44686	6.22259e-05	-2.95827e-10	-1.53058	6.65582e-05	-2.95827e-10	-1.5327
35309763	chr17:35309763:G:A	7.93011e-19	-2.01846	0.230535	4.72973e-05	-1.9015	0.0966001	5.04666e-05	-1.91886	0.109395
35310027	chr17:35310027:T:C	9.78898e-19	-2.95827e-10	-1.57733	5.8935e-05	-2.95827e-10	-1.58492	6.28381e-05	-2.95827e-10	-1.59021
35310114	chr17:35310114:T:C	2.50004e-19	-1.40262	-1.53966	1.27217e-05	-1.61786	-1.50019	1.37018e-05	-1.61402	-1.49922
35310383	chr17:35310383:T:C	4.54364e-19	-1.90248	-0.442379	2.26664e-05	-1.9203	-0.620164	2.33674e-05	-1.92753	-0.651899
35310540	chr17:35310540:G:A	6.42271e-19	-1.99875	-5.92657e-10	4.42031e-05	-1.87256	-5.92657e-10	4.66437e-05	-1.88824	-5.92657e-10
35310664	chr17:35310664:A:G	1.24351e-19	-2.03844	-1.60221	7.53744e-06	-2.04146	-1.60001	8.10707e-06	-2.03636	-1.60168
35310682	chr17:35310682:T:C	2.93652e-19	-1.59559	-1.18577	1.60843e-05	-1.58818	-1.29533	1.58156e-05	-1.68635	-1.28342
35310984	chr17:35310984:G:A	1.87778e-18	-2.95827e-10	-0.925913	9.88593e-05	-2.95827e-10	-1.06765	0.000105932	-2.95827e-10	-1.06798
35310987	chr17:35310987:C:T	3.48871e-18	-2.95827e-10	-0.306474	0.00019289	-2.95827e-10	-0.399232	0.000208475	-2.95827e-10	-0.390959
35311089	chr17:35311089:T:A	2.80811e-19	-1.60259	-1.22348	1.55147e-05	-1.59615	-1.32341	1.52689e-05	-1.69274	-1.31222
35311096	chr17:35311096:G:A	1.28974e-19	-2.00828	-1.59588	8.86599e-06	-1.88272	-1.59641	9.28082e-06	-1.9064	-1.59642
35311642	chr17:35311642:C:T	1.38733e-18	-2.95827e-10	-1.22862	8.3758e-05	-2.95827e-10	-1.23342	8.95444e-05	-2.95827e-10	-1.23604
35311990	chr17:35311990:T:C	2.02562e-19	-1.64364	-1.50908	1.10692e-05	-1.73563	-1.52155	1.11772e-05	-1.80289	-1.51401
35311996	chr17:35311996:T:C	2.17832e-19	-1.66917	-1.41086	1.17052e-05	-1.75896	-1.44236	1.18991e-05	-1.82283	-1.43148
35312068	chr17:35312068:TTTGTC:T	2.09006e-19	-1.68962	-1.43178	1.12683e-05	-1.77756	-1.4618	1.14743e-05	-1.83866	-1.45201
35312613	chr17:35312613:T:C	1.34325e-19	-1.9943	-1.5692	8.61297e-06	-1.94496	-1.56312	9.41485e-06	-1.93212	-1.55637
35312784	chr17:35312784:A:G	1.57245e-19	-2.04108	-1.36488	1.02522e-05	-2.01454	-1.31932	1.07683e-05	-2.03051	-1.32365
35312927	chr17:35312927:G:T	3.9406e-19	-1.99297	-0.494283	1.60261e-05	-2.01237	-0.874763	1.69952e-05	-2.02765	-0.870198
35312977	chr17:35312977:G:A	6.34769e-19	-2.0105	-5.92657e-10	4.31347e-05	-1.89702	-5.92657e-10	4.55653e-05	-1.91163	-5.92657e-10
35314004	chr17:35314004:G:A	1.18534e-18	-2.95827e-10	-1.38597	6.75784e-05	-2.95827e-10	-1.44806	7.27261e-05	-2.95827e-10	-1.44407
35314298	chr17:35314298:C:T	1.36632e-19	-1.99419	-1.55228	9.20447e-06	-1.90688	-1.53478	9.47356e-06	-1.9466	-1.53567
35314356	chr17:35314356:A:T	1.13838e-18	-2.95827e-10	-1.4264	7.51816e-05	-2.95827e-10	-1.34144	8.04134e-05	-2.95827e-10	-1.3436
35314384	chr17:35314384:G:A	6.98674e-19	-1.91458	-5.92657e-10	4.33879e-05	-1.89117	-5.92657e-10	4.73876e-05	-1.87242	-5.92657e-10
35314931	chr17:35314931:C:T	1.70634e-19	-1.99368	-1.33055	1.1742e-05	-1.9839	-1.21428	1.17616e-05	-2.02804	-1.2379
35314994	chr17:35314994:T:C	1.42222e-19	-2.02385	-1.48253	9.59988e-06	-2.01917	-1.38043	1.06454e-05	-1.98406	-1.38159
35315401	chr17:35315401:G:T	2.41985e-18	-0.6723	-5.92657e-10	0.000107731	-0.981714	-5.92657e-10	0.000123796	-0.912139	-5.92657e-10
35315542	chr17:35315542:C:T	1.51201e-19	-1.89978	-1.54537	1.04647e-05	-1.76343	-1.54991	1.05239e-05	-1.8262	-1.55093
35316022	chr17:35316022:C:A	1.99099e-18	-2.95827e-10	-0.867373	0.000130446	-2.95827e-10	-0.790389	0.000140477	-2.95827e-10	-0.785734
35316144	chr17:35316144:T:C	1.49733e-19	-1.91438	-1.54053	1.07176e-05	-1.70321	-1.58626	1.09084e-05	-1.75553	-1.58572
35316173	chr17:35316173:A:G	1.06754e-18	-1.49065	-5.92657e-10	5.88052e-05	-1.58712	-5.92657e-10	6.5099e-05	-1.55487	-5.92657e-10
35316174	chr17:35316174:T:C	1.98464e-18	-2.95827e-10	-0.87057	0.00013027	-2.95827e-10	-0.791742	0.000140242	-2.95827e-10	-0.787403
35316436	chr17:35316436:T:C	2.02654e-18	-2.95827e-10	-0.849678	0.000133234	-2.95827e-10	-0.769243	0.000143472	-2.95827e-10	-0.764632
35316438	chr17:35316438:T:C	1.90564e-18	-2.95827e-10	-0.911189	0.000124796	-2.95827e-10	-0.834673	0.000134359	-2.95827e-10	-0.830258
35316605	chr17:35316605:T:C	1.47406e-19	-1.95068	-1.51989	9.97328e-06	-1.83847	-1.52297	1.01277e-05	-1.89138	-1.52413
35316905	chr17:35316905:G:A	4.10405e-19	-1.34298	-1.10364	3.1414e-05	-1.22801	-0.986087	2.82195e-05	-1.37527	-1.0155
35316947	chr17:35316947:T:C	1.19653e-18	-2.95827e-10	-1.37658	7.82669e-05	-2.95827e-10	-1.30123	8.35128e-05	-2.95827e-10	-1.30577
35317010	chr17:35317010:T:A	3.88798e-19	-1.30525	-1.19544	2.94624e-05	-1.18736	-1.09087	2.64445e-05	-1.33806	-1.11767
35317069	chr17:35317069:A:G	6.31642e-19	-2.01544	-5.92657e-10	4.24116e-05	-1.91393	-5.92657e-10	4.47556e-05	-1.92956	-5.92657e-10
35317536	chr17:35317536:C:A	3.03226e-18	-2.95827e-10	-0.446697	0.000186361	-2.95827e-10	-0.433667	0.00020196	-2.95827e-10	-0.422705
35317691	chr17:35317691:G:A	9.89155e-19	-2.95827e-10	-1.56691	6.13459e-05	-2.95827e-10	-1.54482	6.58904e-05	-2.95827e-10	-1.54278
35317854	chr17:35317854:C:T	9.71186e-19	-2.95827e-10	-1.58524	5.79126e-05	-2.95827e-10	-1.60242	6.20705e-05	-2.95827e-10	-1.60251
35318156	chr17:35318156:C:T	1.45841e-19	-1.9933	-1.48795	9.22249e-06	-1.96284	-1.47687	1.052e-05	-1.89123	-1.48628
35318367	chr17:35318367:T:G	1.4129e-19	-2.04078	-1.47217	9.61097e-06	-2.00381	-1.39464	1.01538e-05	-2.00095	-1.41198
35318970	chr17:35318970:CAT:C	1.8497e-19	-1.87548	-1.36808	1.32308e-05	-1.74287	-1.33593	1.52841e-05	-1.65447	-1.34949
35319382	chr17:35319382:A:G	9.57657e-19	-2.95827e-10	-1.59927	5.7943e-05	-2.95827e-10	-1.60189	6.20738e-05	-2.95827e-10	-1.60245
35319426	chr17:35319426:C:G	1.61584e-19	-1.81967	-1.55906	9.64353e-06	-1.86032	-1.53474	1.11522e-05	-1.78618	-1.53296
35319612	chr17:35319612:A:C	1.40421e-19	-2.01227	-1.50685	8.8023e-06	-1.98891	-1.49743	9.94321e-06	-1.92776	-1.50613
35319651	chr17:35319651:A:G	1.82567e-19	-1.93431	-1.32234	1.12136e-05	-1.99959	-1.24464	1.16997e-05	-2.01511	-1.2561
35319970	chr17:35319970:T:G	1.85163e-19	-1.94976	-1.29276	1.15423e-05	-2.00738	-1.20795	1.20539e-05	-2.02136	-1.22002
35320343	chr17:35320343:C:T	2.36858e-19	-1.94659	-1.04971	1.54964e-05	-2.00634	-0.9144	1.61472e-05	-2.01981	-0.92922
35320465	chr17:35320465:C:A	1.5876e-19	-1.83748	-1.55889	9.48578e-06	-1.87739	-1.53417	1.0937e-05	-1.80626	-1.53236
35320589	chr17:35320589:G:A	1.20169e-18	-2.95827e-10	-1.37228	7.27134e-05	-2.95827e-10	-1.37483	7.71494e-05	-2.95827e-10	-1.38503
35320631	chr17:35320631:C:G	6.97238e-19	-1.91663	-5.92657e-10	4.05915e-05	-1.95779	-5.92657e-10	4.40924e-05	-1.94449	-5.92657e-10
35320675	chr17:35320675:A:G	1.62253e-19	-1.81082	-1.56378	9.64362e-06	-1.85459	-1.54047	1.11705e-05	-1.77874	-1.53876
35320698	chr17:35320698:C:T	3.11997e-18	-2.95827e-10	-0.418181	0.000192768	-2.95827e-10	-0.399866	0.000208815	-2.95827e-10	-0.389329
35320714	chr17:35320714:C:T	1.73497e-19	-1.93639	-1.37121	1.05744e-05	-1.99911	-1.3038	1.10353e-05	-2.01483	-1.31484
35320816	chr17:35320816:C:T	1.22442e-18	-2.95827e-10	-1.35354	8.03852e-05	-2.95827e-10	-1.27452	8.57667e-05	-2.95827e-10	-1.27914
35320837	chr17:35320837:G:A	1.55528e-19	-1.84738	-1.56956	9.28189e-06	-1.8862	-1.54709	1.0676e-05	-1.81731	-1.54546
35321456	chr17:35321456:G:A	2.97145e-18	-2.95827e-10	-0.466956	0.0001832	-2.95827e-10	-0.450775	0.000198428	-2.95827e-10	-0.440348
35321591	chr17:35321591:T:G	1.15835e-18	-2.95827e-10	-1.40901	8.51785e-05	-2.95827e-10	-1.2166	9.12581e-05	-2.95827e-10	-1.21708
35321836	chr17:35321836:G:A	1.00505e-18	-2.95827e-10	-1.55097	5.81375e-05	-2.95827e-10	-1.59854	6.23883e-05	-2.95827e-10	-1.5974
35322260	chr17:35322260:A:G	1.6183e-19	-1.80421	-1.573	9.56102e-06	-1.84678	-1.55688	1.10805e-05	-1.76979	-1.5558
35322415	chr17:35322415:A:G	1.17027e-18	-2.95827e-10	-1.39877	5.95405e-05	-2.95827e-10	-1.5747	6.37649e-05	-2.95827e-10	-1.57557
35322554	chr17:35322554:C:T	1.79609e-19	-1.95399	-1.31899	1.11594e-05	-2.01011	-1.23896	1.16688e-05	-2.02338	-1.25048
35322896	chr17:35322896:A:C	1.77208e-19	-1.96492	-1.32152	1.10559e-05	-2.01639	-1.24199	1.15784e-05	-2.02814	-1.2535
35322932	chr17:35322932:C:T	5.98946e-18	-2.95827e-10	0.233996	0.000381636	-2.95827e-10	0.283116	0.000413843	-2.95827e-10	0.294711
35322933	chr17:35322933:G:A	1.04793e-18	-2.95827e-10	-1.50919	6.71836e-05	-2.95827e-10	-1.45392	7.17636e-05	-2.95827e-10	-1.4574
35322964	chr17:35322964:T:C	3.23976e-18	-2.95827e-10	-0.380505	0.000199863	-2.95827e-10	-0.363721	0.00021656	-2.95827e-10	-0.352909
35323549	chr17:35323549:T:G	3.21713e-18	-2.95827e-10	-0.387514	0.000198464	-2.95827e-10	-0.370742	0.000215041	-2.95827e-10	-0.359947
35323684	chr17:35323684:A:G	1.75078e-19	-1.97019	-1.32834	1.09387e-05	-2.01958	-1.24946	1.14678e-05	-2.03043	-1.2608
35323697	chr17:35323697:A:T	1.80139e-19	-1.96067	-1.30936	1.12354e-05	-2.01404	-1.22824	1.17564e-05	-2.02638	-1.24
35323707	chr17:35323707:A:G	1.01457e-18	-2.95827e-10	-1.54154	5.83059e-05	-2.95827e-10	-1.59565	6.25893e-05	-2.95827e-10	-1.59418
35323713	chr17:35323713:G:A	2.90996e-18	-2.95827e-10	-0.487867	0.000179293	-2.95827e-10	-0.472332	0.000194131	-2.95827e-10	-0.462241
35323727	chr17:35323727:A:G	1.79144e-19	-1.9671	-1.30847	1.12085e-05	-2.01764	-1.22704	1.17396e-05	-2.02906	-1.23875
35323790	chr17:35323790:G:A	1.73451e-19	-1.96663	-1.34123	1.07989e-05	-2.01754	-1.26436	1.13176e-05	-2.02895	-1.27547
35323874	chr17:35323874:G:C	4.50388e-19	-1.17657	-1.17708	2.60568e-05	-1.17775	-1.22332	2.62348e-05	-1.22107	-1.24262
35324025	chr17:35324025:C:T	2.54755e-19	-1.94497	-0.97849	1.6728e-05	-2.00524	-0.839023	1.74101e-05	-2.01888	-0.854848
35324114	chr17:35324114:C:A	9.89612e-19	-2.95827e-10	-1.56645	6.13814e-05	-2.95827e-10	-1.54424	6.59292e-05	-2.95827e-10	-1.54219
35324198	chr17:35324198:C:T	1.76875e-19	-1.96271	-1.32561	1.10092e-05	-2.01531	-1.24731	1.15286e-05	-2.0273	-1.25864
35324335	chr17:35324335:T:G	1.80181e-19	-1.95829	-1.31151	1.12354e-05	-2.01265	-1.22964	1.17537e-05	-2.02531	-1.2413
35324390	chr17:35324390:T:C	1.12072e-18	-2.95827e-10	-1.44203	7.89322e-05	-2.95827e-10	-1.29276	8.50497e-05	-2.95827e-10	-1.28754
35324449	chr17:35324449:T:C	1.80381e-19	-1.97538	-1.29331	1.1349e-05	-2.02218	-1.21004	1.18997e-05	-2.0323	-1.22197
35324538	chr17:35324538:G:A	9.66845e-19	-2.95827e-10	-1.58972	5.78986e-05	-2.95827e-10	-1.60266	6.20675e-05	-2.95827e-10	-1.60255
35324554	chr17:35324554:A:G	7.35683e-19	-1.23404	-0.628923	4.53403e-05	-1.17974	-0.667419	4.2449e-05	-1.28915	-0.693323
35324760	chr17:35324760:T:A	2.50957e-19	-1.94681	-0.991672	1.61716e-05	-2.00635	-0.871737	1.68523e-05	-2.02008	-0.886205
35324874	chr17:35324874:A:G	1.79693e-19	-1.95624	-1.31627	1.11727e-05	-2.01102	-1.23686	1.16839e-05	-2.02411	-1.24845
35324921	chr17:35324921:G:C	9.72019e-19	-2.95827e-10	-1.58438	6.10158e-05	-2.95827e-10	-1.55022	6.53187e-05	-2.95827e-10	-1.5515
35325065	chr17:35325065:T:G	1.76261e-19	-1.76992	-1.52188	1.04976e-05	-1.81603	-1.49418	1.22606e-05	-1.73228	-1.4921
35325072	chr17:35325072:A:G	2.8403e-19	-1.92969	-0.884987	1.85618e-05	-1.99575	-0.744498	1.92631e-05	-2.01125	-0.761341
35325160	chr17:35325160:G:C	5.56465e-18	-2.95827e-10	0.160429	0.00031442	-2.95827e-10	0.0893774	0.000341544	-2.95827e-10	0.1027
35325314	chr17:35325314:C:A	9.74229e-19	-2.95827e-10	-1.58211	6.12648e-05	-2.95827e-10	-1.54615	6.55824e-05	-2.95827e-10	-1.54747
35325595	chr17:35325595:T:TG	1.93007e-19	-1.93871	-1.26232	1.19265e-05	-2.00093	-1.18166	1.24268e-05	-2.01612	-1.1948
35325665	chr17:35325665:G:A	3.40528e-19	-1.94847	-0.68479	2.24256e-05	-2.00804	-0.543103	2.32692e-05	-2.02107	-0.562572
35325777	chr17:35325777:C:T	2.21825e-19	-1.95649	-1.10538	1.38437e-05	-2.01199	-1.02152	1.44277e-05	-2.0248	-1.03683
35325924	chr17:35325924:T:C	1.31769e-19	-2.02486	-1.55786	8.19309e-06	-2.01005	-1.54801	9.19192e-06	-1.95825	-1.5542
35325966	chr17:35325966:C:T	2.23537e-19	-1.96551	-1.08867	1.40278e-05	-2.01715	-1.00316	1.46356e-05	-2.02866	-1.01866
35326002	chr17:35326002:G:A	1.29466e-18	-2.95827e-10	-1.29775	8.63617e-05	-2.95827e-10	-1.20281	9.30576e-05	-2.95827e-10	-1.19756
35326173	chr17:35326173:GT:G	2.78793e-18	-2.95827e-10	-0.530706	0.000171407	-2.95827e-10	-0.517311	0.000185711	-2.95827e-10	-0.506584
35326211	chr17:35326211:A:G	1.36501e-19	-2.02972	-1.51771	8.51766e-06	-2.01689	-1.50231	9.49181e-06	-1.96971	-1.51064
35326225	chr17:35326225:G:A	9.59776e-19	-2.95827e-10	-1.59706	5.80013e-05	-2.95827e-10	-1.60089	6.21077e-05	-2.95827e-10	-1.60191
35326448	chr17:35326448:A:G	2.1674e-19	-1.97175	-1.11331	1.36028e-05	-2.0207	-1.03038	1.42113e-05	-2.03122	-1.04552
35326533	chr17:35326533:T:C	1.08354e-18	-2.95827e-10	-1.47577	7.55027e-05	-2.95827e-10	-1.33718	8.13303e-05	-2.95827e-10	-1.33226
35326782	chr17:35326782:C:T	3.49353e-19	-1.95414	-0.653536	2.3099e-05	-2.0112	-0.510362	2.39783e-05	-2.02349	-0.530136
35326884	chr17:35326884:G:T	3.2736e-19	-1.9528	-0.719897	2.15433e-05	-2.01051	-0.580779	2.23741e-05	-2.02296	-0.59991
35326942	chr17:35326942:C:T	9.60519e-19	-2.95827e-10	-1.59629	5.79883e-05	-2.95827e-10	-1.60111	6.20989e-05	-2.95827e-10	-1.60205
35327393	chr17:35327393:T:C	1.35412e-19	-2.02284	-1.5326	8.45747e-06	-2.00735	-1.51896	9.48731e-06	-1.95415	-1.52667
35327605	chr17:35327605:T:C	1.21006e-18	-2.95827e-10	-1.36533	7.10892e-05	-2.95827e-10	-1.39742	7.58016e-05	-2.95827e-10	-1.40266
35327835	chr17:35327835:A:C	1.32697e-19	-2.02482	-1.55087	8.25967e-06	-2.00979	-1.54017	9.26108e-06	-1.95816	-1.54679
35327848	chr17:35327848:T:G	1.35094e-19	-2.02496	-1.53283	8.42125e-06	-2.01	-1.52059	9.43173e-06	-1.9585	-1.5282
35327961	chr17:35327961:G:T	1.02347e-18	-2.95827e-10	-1.53281	5.7899e-05	-2.95827e-10	-1.60265	6.20631e-05	-2.95827e-10	-1.60262
35328532	chr17:35328532:T:G	1.03215e-18	-2.95827e-10	-1.52437	6.49124e-05	-2.95827e-10	-1.48831	6.96515e-05	-2.95827e-10	-1.48727
35328814	chr17:35328814:G:C	9.67596e-19	-2.95827e-10	-1.58895	5.99031e-05	-2.95827e-10	-1.56862	6.41892e-05	-2.95827e-10	-1.56894
35329167	chr17:35329167:T:C	1.27878e-18	-2.95827e-10	-1.3101	8.52507e-05	-2.95827e-10	-1.21575	9.18551e-05	-2.95827e-10	-1.21056
35329368	chr17:35329368:A:G	2.20675e-19	-1.9761	-1.09097	1.3881e-05	-2.02314	-1.00769	1.451e-05	-2.0329	-1.02304
35329639	chr17:35329639:C:T	2.22491e-19	-1.96492	-1.09395	1.39173e-05	-2.01698	-1.01124	1.45231e-05	-2.02849	-1.02655
35329667	chr17:35329667:G:C	1.008e-18	-2.95827e-10	-1.54803	5.79752e-05	-2.95827e-10	-1.60134	6.21548e-05	-2.95827e-10	-1.60115
35329695	chr17:35329695:T:C	1.37867e-19	-2.00332	-1.53416	9.19848e-06	-1.98757	-1.45474	9.29132e-06	-2.0316	-1.47009
35329708	chr17:35329708:C:T	2.19321e-19	-1.96573	-1.10749	1.37177e-05	-2.01715	-1.02552	1.43182e-05	-2.02861	-1.04064
35329868	chr17:35329868:C:T	2.10154e-18	-2.95827e-10	-0.813334	0.00013087	-2.95827e-10	-0.787145	0.000141577	-2.95827e-10	-0.77793
35330170	chr17:35330170:G:C	1.11848e-18	-2.95827e-10	-1.44403	6.98421e-05	-2.95827e-10	-1.41511	7.40952e-05	-2.95827e-10	-1.42543
35330174	chr17:35330174:T:C	1.25047e-19	-2.03446	-1.60061	7.98015e-06	-1.9912	-1.5932	8.62675e-06	-1.9833	-1.5926
35330252	chr17:35330252:A:T	1.01532e-18	-1.5408	-5.92657e-10	4.68098e-05	-1.81526	-5.92657e-10	5.26979e-05	-1.7662	-5.92657e-10
35330325	chr17:35330325:C:T	2.15017e-19	-1.97145	-1.12159	1.34714e-05	-2.02051	-1.04027	1.40764e-05	-2.03105	-1.05522
35330382	chr17:35330382:C:T	1.29199e-18	-2.95827e-10	-1.29983	8.65131e-05	-2.95827e-10	-1.20106	9.32397e-05	-2.95827e-10	-1.1956
35330451	chr17:35330451:T:A	9.71518e-19	-2.95827e-10	-1.5849	6.09655e-05	-2.95827e-10	-1.55104	6.52666e-05	-2.95827e-10	-1.5523
35330590	chr17:35330590:T:G	1.76464e-18	-0.988058	-5.92657e-10	0.000181517	-0.460002	-5.92657e-10	0.000184331	-0.514044	-5.92657e-10
35331121	chr17:35331121:G:T	2.48195e-18	-2.95827e-10	-0.646961	0.000131025	-2.95827e-10	-0.785961	0.000141485	-2.95827e-10	-0.778583
35331203	chr17:35331203:T:C	9.82467e-19	-2.95827e-10	-1.57369	5.85776e-05	-2.95827e-10	-1.591	6.28148e-05	-2.95827e-10	-1.59058
35331475	chr17:35331475:C:T	1.94073e-18	-2.95827e-10	-0.892939	8.04186e-05	-2.95827e-10	-1.27411	8.60153e-05	-2.95827e-10	-1.27625
35332183	chr17:35332183:T:C	1.34702e-19	-2.0314	-1.52929	8.38111e-06	-2.01879	-1.51658	9.32967e-06	-1.97322	-1.52436
35332302	chr17:35332302:A:G	1.34681e-19	-2.02493	-1.53592	8.41037e-06	-2.00957	-1.52231	9.42213e-06	-1.95793	-1.52979
35332372	chr17:35332372:T:C	2.18314e-19	-1.96855	-1.10928	1.36777e-05	-2.01887	-1.02671	1.42833e-05	-2.02987	-1.04181
35332498	chr17:35332498:C:T	1.31558e-18	-2.95827e-10	-1.28172	6.80606e-05	-2.95827e-10	-1.44095	7.30494e-05	-2.95827e-10	-1.43964
35332791	chr17:35332791:T:C	1.9586e-18	-2.95827e-10	-0.883773	0.000121796	-2.95827e-10	-0.859001	0.000131706	-2.95827e-10	-0.8502
35332922	chr17:35332922:G:A	9.6488e-19	-2.95827e-10	-1.59176	5.80447e-05	-2.95827e-10	-1.60014	6.21684e-05	-2.95827e-10	-1.60093
35333098	chr17:35333098:T:G	7.7728e-19	-1.80796	-5.92657e-10	4.62529e-05	-1.82723	-5.92657e-10	4.92194e-05	-1.83449	-5.92657e-10
35333327	chr17:35333327:T:C	2.21341e-19	-1.97763	-1.08643	1.39456e-05	-2.02388	-1.0023	1.45793e-05	-2.03344	-1.01773
35333366	chr17:35333366:G:A	3.09512e-19	-1.95417	-0.774594	2.03132e-05	-2.01116	-0.638923	2.11159e-05	-2.02346	-0.657292
35333723	chr17:35333723:G:A	2.1969e-19	-1.97641	-1.09513	1.38268e-05	-2.02367	-1.01107	1.44574e-05	-2.03328	-1.02628
35333746	chr17:35333746:C:T	2.16046e-19	-1.96887	-1.11939	1.35226e-05	-2.0191	-1.03789	1.41243e-05	-2.03001	-1.05288
35333889	chr17:35333889:A:G	6.69119e-19	-1.9578	-5.92657e-10	4.71296e-05	-1.80845	-5.92657e-10	4.95484e-05	-1.82783	-5.92657e-10
35334085	chr17:35334085:G:A	6.73082e-19	-1.95189	-5.92657e-10	3.81954e-05	-2.01864	-5.92657e-10	4.11157e-05	-2.01439	-5.92657e-10
35334238	chr17:35334238:C:T	1.29286e-19	-2.03688	-1.56485	8.2368e-06	-1.99103	-1.56171	8.79165e-06	-1.9878	-1.56917
35334802	chr17:35334802:G:A	1.71975e-19	-1.89925	-1.41717	1.03678e-05	-1.93913	-1.38353	1.18329e-05	-1.87939	-1.38049
35334956	chr17:35334956:A:G	1.99372e-18	-2.95827e-10	-0.866004	0.000123723	-2.95827e-10	-0.843307	0.000133852	-2.95827e-10	-0.834038
35335038	chr17:35335038:A:G	3.17873e-19	-1.96096	-0.741147	2.09579e-05	-2.01519	-0.603642	2.18027e-05	-2.02653	-0.62221
35335541	chr17:35335541:C:T	1.33054e-18	-2.95827e-10	-1.27042	8.42877e-05	-2.95827e-10	-1.22712	9.07571e-05	-2.95827e-10	-1.22259
35336031	chr17:35336031:T:G	1.22551e-18	-2.95827e-10	-1.35265	7.19627e-05	-2.95827e-10	-1.3852	7.67223e-05	-2.95827e-10	-1.39058
35336346	chr17:35336346:G:A	9.61587e-19	-2.95827e-10	-1.59518	6.22328e-05	-2.95827e-10	-1.53047	6.63148e-05	-2.95827e-10	-1.53636
35336428	chr17:35336428:T:C	3.138e-18	-0.412419	-5.92657e-10	0.000270264	-0.0619508	-5.92657e-10	0.000282104	-0.0885003	-5.92657e-10
35336511	chr17:35336511:C:T	2.94787e-18	-2.95827e-10	-0.474921	0.00018192	-2.95827e-10	-0.457782	0.000197067	-2.95827e-10	-0.447234
35336601	chr17:35336601:C:T	3.08607e-18	-2.95827e-10	-0.429108	0.000190263	-2.95827e-10	-0.412945	0.000206189	-2.95827e-10	-0.401983
35337001	chr17:35337001:A:G	6.62925e-19	-1.9671	-5.92657e-10	4.63675e-05	-1.82475	-5.92657e-10	4.87729e-05	-1.8436	-5.92657e-10
35337025	chr17:35337025:A:G	1.64459e-19	-1.91352	-1.44758	9.88837e-06	-1.95128	-1.41871	1.12464e-05	-1.89465	-1.41607
35337223	chr17:35337223:G:A	9.72321e-19	-2.95827e-10	-1.58407	6.10394e-05	-2.95827e-10	-1.54983	6.53433e-05	-2.95827e-10	-1.55112
35337359	chr17:35337359:T:C	2.46644e-18	-2.95827e-10	-0.653231	0.000130273	-2.95827e-10	-0.791722	0.000140646	-2.95827e-10	-0.784529
35337799	chr17:35337799:G:A	2.40263e-19	-1.711	-1.27103	1.77185e-05	-1.50865	-1.2781	2.07938e-05	-1.40386	-1.29226
35337860	chr17:35337860:C:A	1.72683e-19	-1.88416	-1.42815	1.04042e-05	-1.9236	-1.39554	1.19227e-05	-1.85963	-1.3927
35338024	chr17:35338024:C:T	1.58844e-19	-2.00132	-1.39452	1.13893e-05	-1.98474	-1.24394	1.13867e-05	-2.03028	-1.26805
35338310	chr17:35338310:A:G	6.15067e-19	-2.04203	-5.92657e-10	3.7462e-05	-2.03802	-5.92657e-10	4.01261e-05	-2.03875	-5.92657e-10
35338387	chr17:35338387:G:A	9.74859e-19	-2.95827e-10	-1.58147	6.43985e-05	-2.95827e-10	-1.49626	6.8543e-05	-2.95827e-10	-1.50331
35338447	chr17:35338447:T:C	2.63599e-18	-0.586746	-5.92657e-10	0.000161032	-0.579747	-5.92657e-10	0.00014883	-0.727968	-5.92657e-10
35338802	chr17:35338802:A:C	1.11855e-18	-2.95827e-10	-1.44398	6.61669e-05	-2.95827e-10	-1.46917	7.06266e-05	-2.95827e-10	-1.47337
35338807	chr17:35338807:T:C	9.57978e-19	-2.95827e-10	-1.59894	5.98614e-05	-2.95827e-10	-1.56932	6.41001e-05	-2.95827e-10	-1.57033
35338931	chr17:35338931:A:G	1.21356e-18	-2.95827e-10	-1.36245	6.6199e-05	-2.95827e-10	-1.46869	7.10853e-05	-2.95827e-10	-1.4669
35339018	chr17:35339018:A:G	2.47336e-18	-2.95827e-10	-0.650426	0.000152242	-2.95827e-10	-0.635877	0.000164828	-2.95827e-10	-0.625873
35339259	chr17:35339259:T:C	1.54537e-19	-1.93701	-1.48632	9.71186e-06	-1.96629	-1.42171	1.0159e-05	-1.97888	-1.43354
35339444	chr17:35339444:G:T	1.55811e-19	-2.00182	-1.4133	1.11151e-05	-1.98499	-1.26805	1.11237e-05	-2.03041	-1.29128
35339643	chr17:35339643:T:C	9.70988e-19	-2.95827e-10	-1.58545	6.0886e-05	-2.95827e-10	-1.55235	6.51818e-05	-2.95827e-10	-1.55359
35339863	chr17:35339863:T:G	1.28065e-19	-2.03253	-1.57869	7.93578e-06	-2.02103	-1.56894	8.84231e-06	-1.97751	-1.57372
35339961	chr17:35339961:A:C	1.27986e-19	-2.03131	-1.58053	7.93339e-06	-2.01912	-1.57115	8.85356e-06	-1.97419	-1.57577
35340134	chr17:35340134:T:TA	1.28716e-19	-2.03137	-1.57478	7.98831e-06	-2.0191	-1.56427	8.91046e-06	-1.97416	-1.56939
35340219	chr17:35340219:C:T	1.21725e-18	-2.95827e-10	-1.35941	7.95309e-05	-2.95827e-10	-1.28521	8.56674e-05	-2.95827e-10	-1.2803
35340473	chr17:35340473:T:G	1.30124e-19	-2.03224	-1.56303	8.35758e-06	-1.97831	-1.55987	8.92053e-06	-1.97489	-1.56753
35340655	chr17:35340655:T:C	1.2864e-19	-2.02857	-1.57818	7.98754e-06	-2.01515	-1.56832	8.93425e-06	-1.96773	-1.57315
35341239	chr17:35341239:C:T	1.08455e-17	-0.833312	1.66105	0.000783127	-0.916002	1.91795	0.000786748	-0.942307	1.87944
35341240	chr17:35341240:G:A	1.35099e-18	-2.95827e-10	-1.25517	6.41271e-05	-2.95827e-10	-1.50048	6.86568e-05	-2.95827e-10	-1.50166
35341362	chr17:35341362:A:C	1.99686e-18	-0.864431	-5.92657e-10	0.000157289	-0.603266	-5.92657e-10	0.000159067	-0.66145	-5.92657e-10
35341569	chr17:35341569:A:G	3.42317e-19	-1.9688	-0.659219	2.2776e-05	-2.01935	-0.516297	2.3695e-05	-2.02969	-0.535819
35341677	chr17:35341677:A:G	2.76777e-18	-2.95827e-10	-0.537963	0.000170171	-2.95827e-10	-0.524549	0.000184364	-2.95827e-10	-0.513865
35341776	chr17:35341776:C:T	2.70157e-19	-1.94564	-0.919117	1.72273e-05	-2.00538	-0.80948	1.78895e-05	-2.01906	-0.827503
35341777	chr17:35341777:G:A	3.54405e-19	-1.83811	-0.755209	1.44584e-05	-1.99818	-0.991897	1.53047e-05	-2.0367	-0.965914
35341842	chr17:35341842:T:G	2.5321e-18	-0.626956	-5.92657e-10	0.000154749	-0.61955	-5.92657e-10	0.000143297	-0.765856	-5.92657e-10
35342025	chr17:35342025:CA:C	2.76827e-18	-2.95827e-10	-0.537783	0.000170209	-2.95827e-10	-0.524326	0.000184405	-2.95827e-10	-0.513643
35342087	chr17:35342087:C:T	1.08063e-18	-2.95827e-10	-1.47846	6.09154e-05	-2.95827e-10	-1.55186	6.55904e-05	-2.95827e-10	-1.54735
35342310	chr17:35342310:C:T	1.50521e-19	-1.96064	-1.48902	8.44199e-06	-1.98631	-1.54182	8.64908e-06	-2.03683	-1.5365
35342473	chr17:35342473:T:C	9.62874e-19	-2.95827e-10	-1.59384	6.00726e-05	-2.95827e-10	-1.5658	6.43264e-05	-2.95827e-10	-1.56681
35342626	chr17:35342626:G:A	1.7396e-19	-1.85853	-1.44641	1.01299e-05	-1.90249	-1.44337	1.16391e-05	-1.83451	-1.44189
35342739	chr17:35342739:C:T	1.30138e-19	-2.0271	-1.56806	7.92847e-06	-2.02146	-1.56943	8.29461e-06	-2.04159	-1.57358
35342740	chr17:35342740:G:A	1.3433e-19	-2.03629	-1.52717	8.45704e-06	-2.02598	-1.50037	9.34853e-06	-1.98697	-1.50858
35342853	chr17:35342853:C:T	1.32254e-19	-2.00515	-1.57389	8.64179e-06	-1.92695	-1.5778	8.90513e-06	-1.96592	-1.57822
35343066	chr17:35343066:G:A	1.26116e-18	-2.95827e-10	-1.32397	8.36741e-05	-2.95827e-10	-1.23442	9.00864e-05	-2.95827e-10	-1.23001
35343139	chr17:35343139:C:T	2.1067e-18	-2.95827e-10	-0.810881	0.000112876	-2.95827e-10	-0.935064	0.000121717	-2.95827e-10	-0.929079
35343152	chr17:35343152:G:C	2.67836e-18	-2.95827e-10	-0.570799	0.000164639	-2.95827e-10	-0.557593	0.000178342	-2.95827e-10	-0.547074
35343216	chr17:35343216:A:T	1.02162e-18	-2.95827e-10	-1.53462	6.16894e-05	-2.95827e-10	-1.53924	6.60181e-05	-2.95827e-10	-1.54085
35343427	chr17:35343427:C:T	1.65286e-19	-1.76191	-1.59417	1.31227e-05	-1.51948	-1.56753	1.33449e-05	-1.5708	-1.56885
35343447	chr17:35343447:T:G	1.34646e-19	-2.03412	-1.52699	8.15571e-06	-2.02989	-1.53275	8.57993e-06	-2.042	-1.53935
35343512	chr17:35343512:C:A	1.34941e-19	-2.02847	-1.53045	8.18354e-06	-2.02304	-1.53619	8.55318e-06	-2.04185	-1.54262
35343629	chr17:35343629:G:A	9.64742e-19	-2.95827e-10	-1.5919	6.03585e-05	-2.95827e-10	-1.56105	6.46316e-05	-2.95827e-10	-1.56207
35343689	chr17:35343689:C:T	1.35332e-19	-2.03307	-1.52296	8.20179e-06	-2.02851	-1.52849	8.61404e-06	-2.0421	-1.53528
35343743	chr17:35343743:G:C	1.56992e-19	-1.82097	-1.58659	1.21483e-05	-1.61123	-1.55293	1.23976e-05	-1.65879	-1.55448
35343750	chr17:35343750:G:T	1.35246e-19	-2.03115	-1.52551	8.19897e-06	-2.02612	-1.53122	8.59166e-06	-2.0421	-1.53788
35343784	chr17:35343784:T:C	1.35036e-19	-2.03178	-1.52644	8.18446e-06	-2.02694	-1.53217	8.58369e-06	-2.04212	-1.53879
35343790	chr17:35343790:C:T	2.49653e-18	-0.641101	-5.92657e-10	0.000152662	-0.633123	-5.92657e-10	0.000141459	-0.778766	-5.92657e-10
35344137	chr17:35344137:T:C	1.62665e-19	-2.03358	-1.33849	9.90729e-06	-2.02948	-1.3386	1.03665e-05	-2.04205	-1.35014
35344447	chr17:35344447:C:T	1.84273e-19	-2.03325	-1.21409	1.12059e-05	-2.02905	-1.21587	1.16937e-05	-2.04208	-1.22965
35344868	chr17:35344868:A:T	1.73054e-18	-2.95827e-10	-1.00757	0.000111717	-2.95827e-10	-0.94538	0.000118868	-2.95827e-10	-0.952759
35345026	chr17:35345026:C:T	1.9153e-18	-2.95827e-10	-0.906131	7.63227e-05	-2.95827e-10	-1.32638	8.11252e-05	-2.95827e-10	-1.33478
35345270	chr17:35345270:T:G	9.55248e-19	-2.95827e-10	-1.60179	5.79044e-05	-2.95827e-10	-1.60256	6.20725e-05	-2.95827e-10	-1.60247
35345277	chr17:35345277:A:G	1.42484e-19	-2.01171	-1.49282	9.65801e-06	-1.99815	-1.39541	9.83207e-06	-2.03552	-1.40961
35345687	chr17:35345687:G:C	1.40916e-19	-2.00893	-1.50667	9.49128e-06	-1.99508	-1.41589	9.65147e-06	-2.03434	-1.42933
35345706	chr17:35345706:A:G	1.44819e-19	-1.9982	-1.49007	9.83818e-06	-1.98224	-1.39284	9.92497e-06	-2.02864	-1.40708
35345707	chr17:35345707:G:A	1.43755e-19	-1.99736	-1.49829	9.73791e-06	-1.98136	-1.40397	9.82305e-06	-2.02824	-1.41781
35345820	chr17:35345820:T:G	1.45214e-19	-2.00665	-1.47891	9.89225e-06	-1.99256	-1.37704	1.00312e-05	-2.03321	-1.39187
35345986	chr17:35345986:G:T	9.68452e-19	-2.95827e-10	-1.58806	5.9049e-05	-2.95827e-10	-1.58298	6.32331e-05	-2.95827e-10	-1.58395
35346253	chr17:35346253:C:T	1.48373e-19	-1.93063	-1.5334	1.01556e-05	-1.90579	-1.43754	9.90291e-06	-1.98501	-1.45294
35346409	chr17:35346409:C:T	1.78425e-19	-1.95149	-1.3281	1.3431e-05	-1.9277	-1.13609	1.30589e-05	-1.99897	-1.16233
35346610	chr17:35346610:G:T	1.64664e-18	-2.95827e-10	-1.05727	8.79776e-05	-2.95827e-10	-1.18427	9.31784e-05	-2.95827e-10	-1.19626
35346755	chr17:35346755:C:T	3.05774e-19	-1.94988	-0.791031	2.40025e-05	-1.9497	-0.533496	2.33031e-05	-2.01059	-0.571603
35346837	chr17:35346837:A:T	9.58109e-19	-2.95827e-10	-1.5988	5.93947e-05	-2.95827e-10	-1.57715	6.36136e-05	-2.95827e-10	-1.57795
35347406	chr17:35347406:T:G	9.65851e-19	-2.95827e-10	-1.59075	6.05739e-05	-2.95827e-10	-1.55749	6.48613e-05	-2.95827e-10	-1.55852
35347575	chr17:35347575:C:T	9.78378e-19	-1.57786	-5.92657e-10	4.53908e-05	-1.84604	-5.92657e-10	4.78127e-05	-1.86348	-5.92657e-10
35347862	chr17:35347862:CAT:C	6.19709e-19	-2.03451	-5.92657e-10	4.04684e-05	-1.96083	-5.92657e-10	4.28607e-05	-1.97282	-5.92657e-10
35348032	chr17:35348032:G:A	3.16442e-18	-2.95827e-10	-0.404035	0.000225955	-2.95827e-10	-0.241016	0.000245038	-2.95827e-10	-0.229361
35348033	chr17:35348033:TA:T	3.17426e-18	-2.95827e-10	-0.400931	0.000226828	-2.95827e-10	-0.237158	0.000245992	-2.95827e-10	-0.225475
35348037	chr17:35348037:A:G	3.21342e-18	-2.95827e-10	-0.388669	0.000229741	-2.95827e-10	-0.2244	0.000249154	-2.95827e-10	-0.212705
35348214	chr17:35348214:T:C	1.42126e-19	-2.03408	-1.47297	8.51146e-06	-2.03615	-1.48379	9.46428e-06	-2.00169	-1.48156
35348398	chr17:35348398:A:G	1.26276e-19	-2.03734	-1.58795	7.82248e-06	-2.03106	-1.57328	8.42889e-06	-2.0273	-1.57181
35349097	chr17:35349097:C:T	9.58836e-19	-1.59804	-5.92657e-10	4.4814e-05	-1.85883	-5.92657e-10	4.72334e-05	-1.87568	-5.92657e-10
35349113	chr17:35349113:C:T	1.81505e-18	-0.959891	-5.92657e-10	8.97097e-05	-1.16477	-5.92657e-10	9.48261e-05	-1.17873	-5.92657e-10
35349114	chr17:35349114:A:G	1.1396e-18	-1.19321	-0.232111	0.000102144	-1.10982	0.0748563	9.45451e-05	-1.20758	0.0258814
35349148	chr17:35349148:G:A	1.04195e-18	-2.95827e-10	-1.51491	6.26779e-05	-2.95827e-10	-1.52334	6.68558e-05	-2.95827e-10	-1.52824
35349522	chr17:35349522:C:T	7.17802e-19	-0.825988	-1.06158	3.81105e-05	-0.881125	-1.13974	5.13019e-05	-0.657964	-1.13508
35349567	chr17:35349567:A:G	1.82449e-19	-1.83832	-1.41897	1.4103e-05	-1.62005	-1.39492	1.35415e-05	-1.72458	-1.40044
35349583	chr17:35349583:G:A	1.13317e-18	-2.95827e-10	-1.43099	5.85718e-05	-2.95827e-10	-1.5911	6.27491e-05	-2.95827e-10	-1.59163
35349603	chr17:35349603:A:T	2.12332e-19	-1.65444	-1.45116	1.3012e-05	-1.71349	-1.38199	1.37002e-05	-1.7267	-1.38667
35350022	chr17:35350022:C:T	1.82165e-18	-0.837309	-0.118951	7.70318e-05	-0.834535	-0.482597	7.35647e-05	-0.927947	-0.504662
35350098	chr17:35350098:C:T	1.27153e-19	-2.0234	-1.59497	8.00817e-06	-1.98464	-1.59624	8.58617e-06	-1.98592	-1.5947
35350104	chr17:35350104:C:T	6.96903e-19	-1.91711	-5.92657e-10	3.74597e-05	-2.03809	-5.92657e-10	4.00627e-05	-2.04033	-5.92657e-10
35350128	chr17:35350128:G:A	6.94588e-19	-1.92044	-5.92657e-10	4.58567e-05	-1.83583	-5.92657e-10	4.8422e-05	-1.85082	-5.92657e-10
35350285	chr17:35350285:G:A	2.06938e-18	-0.828755	-5.92657e-10	0.000126631	-0.820076	-5.92657e-10	0.000118019	-0.959931	-5.92657e-10
35350476	chr17:35350476:A:G	1.7124e-19	-1.77062	-1.55007	1.18192e-05	-1.65108	-1.54054	1.14267e-05	-1.7506	-1.54423
35351788	chr17:35351788:C:T	9.83877e-19	-2.95827e-10	-1.57226	5.79835e-05	-2.95827e-10	-1.60119	6.21897e-05	-2.95827e-10	-1.60059
35351808	chr17:35351808:A:G	4.68398e-19	-1.51097	-0.803471	1.34646e-05	-2.02234	-1.03895	1.70537e-05	-1.88026	-1.01415
35352185	chr17:35352185:G:GA	9.5979e-19	-2.95827e-10	-1.59705	5.99521e-05	-2.95827e-10	-1.56781	6.42143e-05	-2.95827e-10	-1.56855
35352200	chr17:35352200:G:A	1.00926e-18	-2.95827e-10	-1.54679	6.76452e-05	-2.95827e-10	-1.44707	7.28162e-05	-2.95827e-10	-1.44284
35352421	chr17:35352421:C:T	6.21017e-19	-2.0324	-5.92657e-10	4.0748e-05	-1.95394	-5.92657e-10	4.31374e-05	-1.96639	-5.92657e-10
35352924	chr17:35352924:C:T	1.31331e-19	-1.99669	-1.58936	8.3059e-06	-1.94441	-1.59997	8.90539e-06	-1.9452	-1.59892
35353488	chr17:35353488:G:T	6.39366e-19	-2.00328	-5.92657e-10	3.73164e-05	-2.04192	-5.92657e-10	4.08589e-05	-2.02065	-5.92657e-10
35353489	chr17:35353489:C:T	6.15735e-19	-2.04094	-5.92657e-10	3.85765e-05	-2.00871	-5.92657e-10	4.11261e-05	-2.01413	-5.92657e-10
35353581	chr17:35353581:G:A	3.25875e-18	-2.95827e-10	-0.374662	0.000134947	-2.95827e-10	-0.756471	0.000144354	-2.95827e-10	-0.758507
35353793	chr17:35353793:G:A	1.79985e-19	-1.98289	-1.28799	9.66256e-06	-1.99798	-1.39511	1.03035e-05	-1.99922	-1.39908
35354210	chr17:35354210:G:A	9.83018e-19	-2.95827e-10	-1.57313	5.88642e-05	-2.95827e-10	-1.58612	6.29234e-05	-2.95827e-10	-1.58886
35354769	chr17:35354769:A:T	3.43892e-19	-2.02883	-0.594601	2.26052e-05	-1.95919	-0.583984	2.42821e-05	-1.96922	-0.571816
35355055	chr17:35355055:T:A	9.5445e-19	-2.95827e-10	-1.60262	5.80759e-05	-2.95827e-10	-1.5996	6.22399e-05	-2.95827e-10	-1.59978
35355393	chr17:35355393:C:T	1.93222e-18	-2.95827e-10	-0.897336	9.11686e-05	-2.95827e-10	-1.14864	9.77788e-05	-2.95827e-10	-1.14807
35355715	chr17:35355715:C:T	3.17022e-18	-0.402205	-5.92657e-10	0.000168594	-0.533858	-5.92657e-10	0.000198379	-0.440598	-5.92657e-10
35355760	chr17:35355760:G:A	3.48546e-19	-2.03381	-0.576181	2.27323e-05	-1.97213	-0.56543	2.4442e-05	-1.98133	-0.553148
35356259	chr17:35356259:G:A	6.15694e-19	-2.04101	-5.92657e-10	3.76885e-05	-2.032	-5.92657e-10	4.03683e-05	-2.03273	-5.92657e-10
35356266	chr17:35356266:A:C	1.19141e-18	-0.367881	-1.01299	7.93078e-05	-0.391542	-0.896473	0.000102202	-0.182731	-0.921088
35356532	chr17:35356532:C:T	1.01717e-18	-2.95827e-10	-1.53898	6.3602e-05	-2.95827e-10	-1.50871	6.78735e-05	-2.95827e-10	-1.51313
35356756	chr17:35356756:G:A	9.55426e-19	-2.95827e-10	-1.6016	5.79038e-05	-2.95827e-10	-1.60257	6.20885e-05	-2.95827e-10	-1.60221
35357016	chr17:35357016:C:T	1.57975e-19	-2.04212	-1.3592	8.86031e-06	-2.04208	-1.43769	9.44045e-06	-2.03814	-1.44763
35357088	chr17:35357088:A:G	1.51253e-19	-1.96046	-1.48434	7.86839e-06	-2.00108	-1.59742	9.20358e-06	-1.91565	-1.59553
35357819	chr17:35357819:A:C	1.50595e-18	-2.95827e-10	-1.14658	7.91137e-05	-2.95827e-10	-1.29047	8.39521e-05	-2.95827e-10	-1.30053
35358286	chr17:35358286:A:G	6.04322e-18	-2.95827e-10	0.242931	0.000224304	-2.95827e-10	-0.248351	0.000239794	-2.95827e-10	-0.250995
35358628	chr17:35358628:T:C	1.29464e-19	-2.01914	-1.58121	7.91846e-06	-2.01348	-1.57867	8.59879e-06	-1.99991	-1.57924
35359594	chr17:35359594:G:A	1.64599e-18	-2.95827e-10	-1.05766	8.53057e-05	-2.95827e-10	-1.21511	9.04371e-05	-2.95827e-10	-1.22612
35360397	chr17:35360397:C:T	1.92557e-19	-1.83058	-1.37279	8.51911e-06	-1.94413	-1.57491	1.049e-05	-1.81051	-1.56985
35360511	chr17:35360511:T:C	3.06763e-19	-2.02831	-0.709373	2.02548e-05	-1.95584	-0.697117	2.17542e-05	-1.96552	-0.685448
35360704	chr17:35360704:G:A	3.61952e-19	-2.04022	-0.53203	2.31853e-05	-1.995	-0.522831	2.49798e-05	-2.00247	-0.510238
35361413	chr17:35361413:C:A	4.8378e-18	0.0204554	-5.92657e-10	0.000137196	-0.739938	-5.92657e-10	0.000159859	-0.656481	-5.92657e-10
35361958	chr17:35361958:A:T	6.15306e-19	-2.04164	-5.92657e-10	3.87542e-05	-2.00411	-5.92657e-10	4.13076e-05	-2.00973	-5.92657e-10
35362113	chr17:35362113:C:T	1.32212e-18	-2.95827e-10	-1.27677	6.62471e-05	-2.95827e-10	-1.46796	7.11221e-05	-2.95827e-10	-1.46638
35362157	chr17:35362157:C:A	1.29799e-19	-2.02274	-1.57503	8.69081e-06	-2.04197	-1.45711	9.47303e-06	-2.03276	-1.44956
35362179	chr17:35362179:A:G	1.52102e-19	-1.8942	-1.54501	1.03774e-05	-1.73779	-1.58393	1.07926e-05	-1.76948	-1.58244
35362293	chr17:35362293:G:A	1.43615e-19	-1.92116	-1.57547	8.09624e-06	-1.97503	-1.59492	9.30438e-06	-1.90625	-1.59404
35362356	chr17:35362356:A:T	1.27004e-19	-2.0312	-1.58834	8.42675e-06	-2.03981	-1.49013	9.09656e-06	-2.03834	-1.48454
35362548	chr17:35362548:G:A	1.00952e-18	-2.95827e-10	-1.54653	5.90164e-05	-2.95827e-10	-1.58354	6.3271e-05	-2.95827e-10	-1.58335
35362907	chr17:35362907:T:C	1.59794e-19	-1.8789	-1.51097	1.08101e-05	-1.71585	-1.56503	1.12351e-05	-1.74871	-1.56302
35363447	chr17:35363447:C:A	1.30967e-19	-2.02387	-1.56494	9.27656e-06	-2.016	-1.41786	9.7693e-06	-2.03979	-1.41174
35363600	chr17:35363600:G:T	1.28916e-18	-1.97294	0.670926	5.16968e-05	-2.03119	0.315237	5.67656e-05	-2.03641	0.344559
35363844	chr17:35363844:G:T	9.8103e-19	-2.95827e-10	-1.57516	6.25195e-05	-2.95827e-10	-1.52587	6.68898e-05	-2.95827e-10	-1.52773
35364390	chr17:35364390:A:G	3.11992e-19	-2.03795	-0.682837	2.97556e-05	-1.99567	-0.272661	2.91484e-05	-2.0347	-0.323672
35364513	chr17:35364513:T:C	1.24126e-19	-2.04117	-1.60129	7.52415e-06	-2.04059	-1.60265	8.11095e-06	-2.03491	-1.60265
35364765	chr17:35364765:T:A	1.52388e-19	-1.8954	-1.54192	1.03828e-05	-1.73919	-1.58201	1.07995e-05	-1.77081	-1.58047
35365707	chr17:35365707:A:G	6.40602e-19	-2.00135	-5.92657e-10	3.73089e-05	-2.04212	-5.92657e-10	4.00853e-05	-2.03977	-5.92657e-10
35365912	chr17:35365912:C:CA	9.72254e-19	-2.95827e-10	-1.58414	6.19303e-05	-2.95827e-10	-1.53534	6.62987e-05	-2.95827e-10	-1.5366
35366124	chr17:35366124:G:A	1.14661e-18	-0.855795	-0.563398	5.51273e-05	-1.62668	-0.025028	6.96861e-05	-1.4196	-0.0671793
35366172	chr17:35366172:T:C	2.99223e-18	-2.95827e-10	-0.459985	0.00015237	-2.95827e-10	-0.635039	0.000165164	-2.95827e-10	-0.623839
35366397	chr17:35366397:A:G	9.57466e-19	-2.95827e-10	-1.59947	5.9591e-05	-2.95827e-10	-1.57385	6.38119e-05	-2.95827e-10	-1.57484
35367255	chr17:35367255:T:C	3.29785e-19	-2.01485	-0.650471	3.14795e-05	-2.0302	-0.181819	3.18536e-05	-2.04174	-0.227882
35367831	chr17:35367831:G:A	1.88047e-18	-2.95827e-10	-0.924484	9.54942e-05	-2.95827e-10	-1.10229	0.000101154	-2.95827e-10	-1.11413
35368091	chr17:35368091:A:T	1.04179e-18	-2.95827e-10	-1.51507	5.78995e-05	-2.95827e-10	-1.60264	6.20621e-05	-2.95827e-10	-1.60264
35368730	chr17:35368730:A:T	2.70035e-17	3.30145	-1.56149	0.00171004	3.36892	-1.586	0.00142124	3.1193	-1.59079
35368933	chr17:35368933:C:A	1.49512e-19	-2.03295	-1.42344	1.29898e-05	-1.9083	-1.18889	1.27897e-05	-1.95987	-1.22226
35369077	chr17:35369077:C:T	1.34066e-19	-2.02756	-1.53787	1.09385e-05	-1.92242	-1.34664	1.11874e-05	-1.96355	-1.35243
35369377	chr17:35369377:G:A	3.46286e-18	-2.95827e-10	-0.313912	0.000164409	-2.95827e-10	-0.558992	0.00017132	-2.95827e-10	-0.587243
35369486	chr17:35369486:T:C	1.60008e-18	-2.95827e-10	-1.08595	0.000106866	-2.95827e-10	-0.989777	0.000113544	-2.95827e-10	-0.998586
35369832	chr17:35369832:G:A	1.55101e-19	-2.01406	-1.40562	7.7858e-06	-2.01602	-1.59303	8.32104e-06	-2.01826	-1.59373
35370071	chr17:35370071:C:A	1.23911e-18	-2.95827e-10	-1.34161	6.41065e-05	-2.95827e-10	-1.50081	6.84874e-05	-2.95827e-10	-1.50413
35370139	chr17:35370139:A:G	3.90526e-19	-1.12264	-1.37363	3.17635e-05	-0.838613	-1.36442	3.77132e-05	-0.727716	-1.37305
35370177	chr17:35370177:G:A	7.70577e-19	-1.81662	-5.92657e-10	5.00165e-05	-1.749	-5.92657e-10	5.2014e-05	-1.77926	-5.92657e-10
35370661	chr17:35370661:T:C	1.58778e-18	-2.95827e-10	-1.09367	0.000105919	-2.95827e-10	-0.998675	0.000112545	-2.95827e-10	-1.00742
35371578	chr17:35371578:A:T	6.71312e-19	-0.429946	-1.52458	2.50157e-05	-0.939906	-1.50194	2.81527e-05	-0.899779	-1.49335
35371732	chr17:35371732:C:A	1.65784e-18	-2.95827e-10	-1.05049	0.000110962	-2.95827e-10	-0.952164	0.000117852	-2.95827e-10	-0.961347
35371812	chr17:35371812:G:A	2.12404e-18	-2.95827e-10	-0.802684	0.000138829	-2.95827e-10	-0.728107	0.000147341	-2.95827e-10	-0.738024
35372065	chr17:35372065:C:A	1.3319e-19	-1.99696	-1.57502	7.61474e-06	-2.03775	-1.59351	8.63525e-06	-1.9819	-1.59302
35372251	chr17:35372251:A:G	4.36364e-18	-2.95827e-10	-0.0826981	0.000164311	-2.95827e-10	-0.559591	0.000173012	-2.95827e-10	-0.577416
35372331	chr17:35372331:G:A	2.46163e-17	1.2442	0.4032	0.00105251	1.57548	-0.277903	0.000889968	1.38565	-0.325245
35372368	chr17:35372368:T:TAGAA	1.58161e-18	-2.95827e-10	-1.09756	0.000105505	-2.95827e-10	-1.00259	0.000112108	-2.95827e-10	-1.01131
35372642	chr17:35372642:T:C	1.48347e-18	-2.95827e-10	-1.16162	0.000120724	-2.95827e-10	-0.867846	0.000130214	-2.95827e-10	-0.861595
35372699	chr17:35372699:T:C	1.02452e-18	-2.95827e-10	-1.53178	5.9569e-05	-2.95827e-10	-1.57422	6.33886e-05	-2.95827e-10	-1.58149
35372717	chr17:35372717:C:T	7.16164e-19	-0.296654	-1.5932	2.54454e-05	-0.827863	-1.59695	2.84137e-05	-0.785114	-1.59879
35372753	chr17:35372753:C:T	1.34102e-19	-2.02586	-1.5393	1.08493e-05	-1.92661	-1.35063	1.1116e-05	-1.96614	-1.35624
35372814	chr17:35372814:G:A	3.43881e-18	-2.95827e-10	-0.320881	0.000135738	-2.95827e-10	-0.750621	0.000147017	-2.95827e-10	-0.740224
35373143	chr17:35373143:G:C	8.28782e-19	-0.254324	-1.48948	2.94684e-05	-0.841294	-1.43674	3.34109e-05	-0.779475	-1.44242
35373167	chr17:35373167:G:A	1.04293e-18	-2.95827e-10	-1.51398	5.91289e-05	-2.95827e-10	-1.58163	6.34085e-05	-2.95827e-10	-1.58118
35373224	chr17:35373224:ACAGGT:A	1.19396e-18	-1.37873	-5.92657e-10	4.94246e-05	-1.7609	-5.92657e-10	5.22065e-05	-1.77557	-5.92657e-10
35373385	chr17:35373385:C:T	1.93242e-17	1.24127	0.164085	0.000870442	1.57598	-0.468333	0.00073672	1.38384	-0.512403
35373451	chr17:35373451:A:C	3.30275e-18	-2.95827e-10	-0.361249	0.000102234	-2.95827e-10	-1.03409	0.000109687	-2.95827e-10	-1.03314
35373599	chr17:35373599:T:G	6.52875e-18	-2.95827e-10	0.32021	0.000190014	-2.95827e-10	-0.414254	0.000204241	-2.95827e-10	-0.411474
35373712	chr17:35373712:G:A	9.7685e-19	-2.95827e-10	-1.57943	5.7899e-05	-2.95827e-10	-1.60265	6.20614e-05	-2.95827e-10	-1.60265
35373768	chr17:35373768:T:C	4.23716e-18	-2.95827e-10	-0.112111	0.00013902	-2.95827e-10	-0.726737	0.000149418	-2.95827e-10	-0.724028
35374000	chr17:35374000:T:G	2.70984e-18	-2.95827e-10	-0.559117	0.000101346	-2.95827e-10	-1.04281	0.000108885	-2.95827e-10	-1.04048
35374105	chr17:35374105:C:T	9.99401e-19	-2.95827e-10	-1.5566	5.80881e-05	-2.95827e-10	-1.59939	6.22628e-05	-2.95827e-10	-1.59941
35374271	chr17:35374271:G:A	1.79021e-18	-2.95827e-10	-0.973674	0.000116647	-2.95827e-10	-0.902197	0.000124124	-2.95827e-10	-0.909492
35374471	chr17:35374471:T:C	3.45935e-19	-1.17851	-1.43901	1.52838e-05	-1.52099	-1.41357	1.70432e-05	-1.49373	-1.4013
35374655	chr17:35374655:C:T	2.94727e-18	-2.95827e-10	-0.475126	0.000115549	-2.95827e-10	-0.91166	0.000124414	-2.95827e-10	-0.907163
35374990	chr17:35374990:C:G	1.44183e-19	-1.90677	-1.5859	7.95724e-06	-1.9846	-1.60267	9.53443e-06	-1.8732	-1.60267
35375096	chr17:35375096:T:C	1.47649e-19	-1.89056	-1.57836	8.0485e-06	-1.97444	-1.60143	9.71405e-06	-1.85602	-1.60118
35375512	chr17:35375512:G:A	7.33703e-18	-2.95827e-10	0.436929	0.000298482	-2.95827e-10	0.0373595	0.000291845	-2.95827e-10	-0.0545541
35375532	chr17:35375532:A:C	9.63804e-19	-2.95827e-10	-1.59287	6.15587e-05	-2.95827e-10	-1.54136	6.60452e-05	-2.95827e-10	-1.54044
35375603	chr17:35375603:G:A	9.58023e-19	-2.95827e-10	-1.59889	5.96579e-05	-2.95827e-10	-1.57273	6.38566e-05	-2.95827e-10	-1.57414
35375738	chr17:35375738:GT:G	5.81485e-18	0.204411	-5.92657e-10	0.000231442	-0.217023	-5.92657e-10	0.000386817	0.227176	-5.92657e-10
35375946	chr17:35375946:G:C	3.18636e-18	-2.95827e-10	-0.397125	0.000304824	-2.95827e-10	0.0583826	0.000327366	-2.95827e-10	0.0603032
35376201	chr17:35376201:T:C	1.37455e-18	-2.95827e-10	-1.23788	6.27232e-05	-2.95827e-10	-1.52262	6.71368e-05	-2.95827e-10	-1.52404
35376378	chr17:35376378:C:T	6.54894e-18	-2.95827e-10	0.323299	0.000270012	-2.95827e-10	-0.0628839	0.000264799	-2.95827e-10	-0.151806
35376781	chr17:35376781:C:T	1.0022e-18	-2.95827e-10	-1.55381	5.80493e-05	-2.95827e-10	-1.60006	6.22383e-05	-2.95827e-10	-1.59981
35377169	chr17:35377169:C:T	6.22636e-19	-2.0298	-5.92657e-10	3.98006e-05	-1.97747	-5.92657e-10	4.21234e-05	-1.99017	-5.92657e-10
35377265	chr17:35377265:C:T	2.91006e-18	-2.95827e-10	-0.487833	0.000113042	-2.95827e-10	-0.933595	0.000121495	-2.95827e-10	-0.930901
35377361	chr17:35377361:A:T	9.59773e-19	-2.95827e-10	-1.59706	5.99289e-05	-2.95827e-10	-1.56819	6.41376e-05	-2.95827e-10	-1.56975
35377387	chr17:35377387:T:A	3.09175e-18	-2.95827e-10	-0.427268	0.000310314	-2.95827e-10	0.0762332	0.000333741	-2.95827e-10	0.0795884
35377388	chr17:35377388:C:T	9.55694e-19	-2.95827e-10	-1.60132	5.91673e-05	-2.95827e-10	-1.58098	6.33437e-05	-2.95827e-10	-1.5822
35377417	chr17:35377417:C:G	9.54878e-19	-2.95827e-10	-1.60218	5.89473e-05	-2.95827e-10	-1.58471	6.31169e-05	-2.95827e-10	-1.58579
35377564	chr17:35377564:A:G	1.76778e-19	-1.77055	-1.51831	9.69835e-06	-1.85663	-1.53277	1.20086e-05	-1.71107	-1.53408
35377719	chr17:35377719:G:A	6.02985e-18	-2.95827e-10	0.240717	0.000251181	-2.95827e-10	-0.135178	0.000246929	-2.95827e-10	-0.221675
35378254	chr17:35378254:C:A	3.30073e-18	-2.95827e-10	-0.361862	0.000124618	-2.95827e-10	-0.836098	0.000133977	-2.95827e-10	-0.833104
35378323	chr17:35378323:G:A	9.84608e-19	-2.95827e-10	-1.57152	5.99263e-05	-2.95827e-10	-1.56824	6.43883e-05	-2.95827e-10	-1.56584
35378339	chr17:35378339:C:T	3.09919e-18	-2.95827e-10	-0.424864	0.000118716	-2.95827e-10	-0.884616	0.000127611	-2.95827e-10	-0.881787
35378345	chr17:35378345:T:C	1.0279e-18	-2.95827e-10	-1.52849	6.34667e-05	-2.95827e-10	-1.51084	6.84727e-05	-2.95827e-10	-1.50434
35378379	chr17:35378379:C:T	1.03914e-18	-2.95827e-10	-1.51761	5.86213e-05	-2.95827e-10	-1.59025	6.27621e-05	-2.95827e-10	-1.59142
35378614	chr17:35378614:A:G	1.82341e-18	-0.955294	-5.92657e-10	6.58787e-05	-1.47354	-5.92657e-10	6.88406e-05	-1.49898	-5.92657e-10
35378740	chr17:35378740:T:C	1.12675e-18	-2.95827e-10	-1.43667	6.03149e-05	-2.95827e-10	-1.56177	6.45627e-05	-2.95827e-10	-1.56314
35378982	chr17:35378982:T:A	1.18216e-18	-2.95827e-10	-1.38866	6.48018e-05	-2.95827e-10	-1.49002	6.96092e-05	-2.95827e-10	-1.48788
35379633	chr17:35379633:A:G	1.63264e-18	-2.95827e-10	-1.06581	7.2399e-05	-2.95827e-10	-1.37916	7.79581e-05	-2.95827e-10	-1.3746
35379744	chr17:35379744:T:C	1.02549e-18	-2.95827e-10	-1.53083	6.87991e-05	-2.95827e-10	-1.43016	7.38782e-05	-2.95827e-10	-1.42836
35379791	chr17:35379791:G:A	1.03823e-18	-2.95827e-10	-1.51849	6.49673e-05	-2.95827e-10	-1.48747	6.93487e-05	-2.95827e-10	-1.49163
35379808	chr17:35379808:T:A	1.56662e-18	-2.95827e-10	-1.10708	7.05055e-05	-2.95827e-10	-1.40566	7.58937e-05	-2.95827e-10	-1.40144
35379971	chr17:35379971:A:G	1.5964e-18	-2.95827e-10	-1.08825	7.13676e-05	-2.95827e-10	-1.39351	7.68326e-05	-2.95827e-10	-1.38915
35380614	chr17:35380614:T:C	1.38052e-18	-2.95827e-10	-1.23355	6.35656e-05	-2.95827e-10	-1.50928	6.81538e-05	-2.95827e-10	-1.50901
35380729	chr17:35380729:T:G	2.92358e-19	-1.89052	-0.89526	1.09636e-05	-2.01088	-1.25589	1.25419e-05	-1.95192	-1.24978
35380902	chr17:35380902:A:G	1.30755e-18	-2.95827e-10	-1.28785	8.777e-05	-2.95827e-10	-1.18663	9.44028e-05	-2.95827e-10	-1.18321
35381082	chr17:35381082:A:G	6.55566e-18	-2.95827e-10	0.324324	0.000270241	-2.95827e-10	-0.0620371	0.000265017	-2.95827e-10	-0.150981
35381115	chr17:35381115:A:G	1.02039e-18	-2.95827e-10	-1.53582	6.30146e-05	-2.95827e-10	-1.51798	6.79725e-05	-2.95827e-10	-1.51167
35381611	chr17:35381611:G:GT	1.08216e-18	-2.95827e-10	-1.47704	6.82441e-05	-2.95827e-10	-1.43826	7.27816e-05	-2.95827e-10	-1.44331
35381803	chr17:35381803:G:A	1.01213e-18	-2.95827e-10	-1.54394	6.23524e-05	-2.95827e-10	-1.52855	6.72306e-05	-2.95827e-10	-1.52265
35382202	chr17:35382202:T:C	3.32324e-18	-2.95827e-10	-0.355065	0.000228573	-2.95827e-10	-0.229497	0.000242452	-2.95827e-10	-0.239972
35382350	chr17:35382350:G:A	1.02287e-18	-2.95827e-10	-1.5334	6.85816e-05	-2.95827e-10	-1.43333	7.36526e-05	-2.95827e-10	-1.43142
35382427	chr17:35382427:A:C	1.07202e-18	-2.95827e-10	-1.48646	5.81281e-05	-2.95827e-10	-1.5987	6.23014e-05	-2.95827e-10	-1.59879
35382428	chr17:35382428:G:A	1.00358e-18	-2.95827e-10	-1.55244	5.8064e-05	-2.95827e-10	-1.59981	6.22548e-05	-2.95827e-10	-1.59954
35382502	chr17:35382502:A:G	1.08094e-18	-2.95827e-10	-1.47818	6.81541e-05	-2.95827e-10	-1.43958	7.26873e-05	-2.95827e-10	-1.44461
35382527	chr17:35382527:C:T	1.01529e-18	-2.95827e-10	-1.54083	6.25842e-05	-2.95827e-10	-1.52484	6.7489e-05	-2.95827e-10	-1.51881
35382532	chr17:35382532:A:G	3.65386e-19	-1.41896	-1.14385	1.88712e-05	-1.90074	-0.822976	2.16964e-05	-1.84583	-0.807795
35382584	chr17:35382584:CTG:C	2.54603e-19	-1.34443	-1.57963	1.19047e-05	-1.61764	-1.56678	1.31023e-05	-1.59685	-1.56113
35382667	chr17:35382667:T:C	2.37689e-19	-1.97443	-1.01837	1.19402e-05	-1.94041	-1.24103	1.26015e-05	-1.9487	-1.24826
35382710	chr17:35382710:G:A	1.77638e-18	-0.981429	-5.92657e-10	6.46027e-05	-1.4931	-5.92657e-10	6.7561e-05	-1.51774	-5.92657e-10
35382808	chr17:35382808:T:C	1.51856e-18	-2.95827e-10	-1.13824	6.89904e-05	-2.95827e-10	-1.42738	7.42676e-05	-2.95827e-10	-1.4231
35382987	chr17:35382987:A:G	3.23869e-18	-2.95827e-10	-0.380837	0.000222805	-2.95827e-10	-0.255056	0.000236369	-2.95827e-10	-0.265382
35383088	chr17:35383088:T:C	3.68953e-19	-1.76157	-0.791524	2.88413e-05	-2.03495	-0.264593	3.10235e-05	-2.01581	-0.280216
35383130	chr17:35383130:G:A	1.29483e-18	-2.95827e-10	-1.29763	6.18651e-05	-2.95827e-10	-1.53639	6.63092e-05	-2.95827e-10	-1.53645
35383338	chr17:35383338:C:G	2.98801e-18	-2.95827e-10	-0.461399	0.00011528	-2.95827e-10	-0.913987	0.000123918	-2.95827e-10	-0.911153
35383836	chr17:35383836:G:A	3.70747e-18	-2.95827e-10	-0.245654	0.000254474	-2.95827e-10	-0.122153	0.000269752	-2.95827e-10	-0.133271
35384670	chr17:35384670:G:T	1.39627e-18	-2.95827e-10	-1.2222	7.52937e-05	-2.95827e-10	-1.33995	8.14975e-05	-2.95827e-10	-1.3302
35384774	chr17:35384774:C:T	2.83997e-18	-2.95827e-10	-0.512213	0.000281135	-2.95827e-10	-0.0225155	0.000302421	-2.95827e-10	-0.0189546
35385228	chr17:35385228:A:G	1.34938e-18	-2.95827e-10	-1.25636	6.30827e-05	-2.95827e-10	-1.5169	6.76154e-05	-2.95827e-10	-1.51694
35386006	chr17:35386006:G:A	1.02668e-18	-2.95827e-10	-1.52968	6.33345e-05	-2.95827e-10	-1.51292	6.83281e-05	-2.95827e-10	-1.50646
35386134	chr17:35386134:C:T	1.20084e-17	-2.95827e-10	0.929599	0.000787142	-2.95827e-10	1.00706	0.000860037	-2.95827e-10	1.0262
35386227	chr17:35386227:T:C	3.3437e-18	-2.95827e-10	-0.348927	0.000126679	-2.95827e-10	-0.819698	0.000136248	-2.95827e-10	-0.816302
35386247	chr17:35386247:C:G	1.01863e-18	-2.95827e-10	-1.53755	6.27844e-05	-2.95827e-10	-1.52164	6.7713e-05	-2.95827e-10	-1.5155
35386662	chr17:35386662:T:C	2.05001e-18	-2.95827e-10	-0.838161	0.000117638	-2.95827e-10	-0.893738	0.000125358	-2.95827e-10	-0.899602
35387281	chr17:35387281:T:C	1.03248e-18	-2.95827e-10	-1.52404	6.47058e-05	-2.95827e-10	-1.4915	6.82508e-05	-2.95827e-10	-1.50759
35387392	chr17:35387392:A:T	6.7876e-19	-1.94349	-5.92657e-10	5.58402e-05	-1.63886	-5.92657e-10	6.12892e-05	-1.61517	-5.92657e-10
35387433	chr17:35387433:G:A	3.90657e-19	-1.88748	-0.60845	1.88878e-05	-1.75698	-0.965855	2.16414e-05	-1.70426	-0.9519
35387495	chr17:35387495:A:T	1.35326e-18	-1.25349	-5.92657e-10	5.76335e-05	-1.60725	-5.92657e-10	6.33459e-05	-1.58216	-5.92657e-10
35387543	chr17:35387543:G:A	4.11263e-18	-2.95827e-10	-0.141942	0.0001443	-2.95827e-10	-0.689458	0.000154762	-2.95827e-10	-0.688885
35387817	chr17:35387817:T:A	1.17249e-18	-2.95827e-10	-1.39687	7.79433e-05	-2.95827e-10	-1.30537	8.27035e-05	-2.95827e-10	-1.31551
35387937	chr17:35387937:C:T	1.63916e-19	-2.04195	-1.32245	9.7854e-06	-2.02424	-1.35622	1.05357e-05	-2.03033	-1.34568
35388046	chr17:35388046:T:G	4.12396e-18	-2.95827e-10	-0.13919	0.000261636	-2.95827e-10	-0.0943983	0.000284611	-2.95827e-10	-0.0796509
35388297	chr17:35388297:A:G	3.33141e-19	-1.17153	-1.48366	1.32152e-05	-1.5484	-1.53159	1.45542e-05	-1.51541	-1.53749
35388368	chr17:35388368:T:G	4.04522e-19	-1.44482	-1.01623	2.15723e-05	-1.92873	-0.661206	2.47e-05	-1.87869	-0.645285
35388537	chr17:35388537:C:T	1.9831e-19	-2.04001	-1.13392	8.76618e-06	-2.03983	-1.45062	9.39709e-06	-2.03832	-1.45206
35388683	chr17:35388683:CTAAG:C	9.89149e-19	-2.95827e-10	-1.56692	6.20038e-05	-2.95827e-10	-1.53416	6.69703e-05	-2.95827e-10	-1.52653
35388997	chr17:35388997:G:A	4.60265e-18	-2.95827e-10	-0.0293727	0.000343737	-2.95827e-10	0.178525	0.000367287	-2.95827e-10	0.175368
35389127	chr17:35389127:T:C	1.98325e-19	-2.03847	-1.13538	8.75822e-06	-2.03818	-1.45318	9.39147e-06	-2.03624	-1.45473
35389307	chr17:35389307:C:A	1.02212e-18	-2.95827e-10	-1.53413	6.30792e-05	-2.95827e-10	-1.51696	6.79841e-05	-2.95827e-10	-1.5115
35389487	chr17:35389487:T:C	9.96031e-19	-2.95827e-10	-1.55998	6.65686e-05	-2.95827e-10	-1.46312	7.14997e-05	-2.95827e-10	-1.46108
35390346	chr17:35390346:C:T	3.39146e-18	-2.95827e-10	-0.334744	0.00022297	-2.95827e-10	-0.254315	0.000241896	-2.95827e-10	-0.242266
35390857	chr17:35390857:G:A	1.03822e-18	-2.95827e-10	-1.51849	6.38151e-05	-2.95827e-10	-1.50536	6.87843e-05	-2.95827e-10	-1.4998
35390898	chr17:35390898:T:C	2.39827e-19	-2.04162	-0.942227	1.00458e-05	-2.04019	-1.31401	1.07799e-05	-2.04182	-1.31127
35391053	chr17:35391053:G:A	3.07406e-18	-2.95827e-10	-0.433005	0.000234779	-2.95827e-10	-0.202706	0.000253198	-2.95827e-10	-0.196603
35391058	chr17:35391058:G:T	3.97337e-19	-1.71173	-0.76725	2.99613e-05	-2.03062	-0.230824	3.24211e-05	-2.00768	-0.244284
35391126	chr17:35391126:G:A	3.81487e-18	-2.95827e-10	-0.217098	0.000163008	-2.95827e-10	-0.567551	0.00016263	-2.95827e-10	-0.6393
35391158	chr17:35391158:C:T	6.69461e-19	-0.566283	-1.391	2.20871e-05	-1.1178	-1.44856	2.43349e-05	-1.08253	-1.45633
35391198	chr17:35391198:T:A	6.98269e-19	-0.512005	-1.40315	2.28107e-05	-1.0753	-1.45882	2.51497e-05	-1.03959	-1.46633
35391522	chr17:35391522:A:T	6.95813e-19	-0.532295	-1.38638	2.27762e-05	-1.0911	-1.44454	2.50993e-05	-1.05552	-1.45242
35391758	chr17:35391758:C:T	2.59057e-19	-2.042	-0.864714	1.06141e-05	-2.0415	-1.25767	1.14031e-05	-2.04212	-1.25477
35391821	chr17:35391821:G:A	2.26761e-19	-1.4489	-1.59097	8.00361e-06	-2.02374	-1.55772	1.02554e-05	-1.84004	-1.56293
35391829	chr17:35391829:A:G	5.60559e-19	-0.556241	-1.57859	1.95407e-05	-1.11848	-1.57037	2.16619e-05	-1.0905	-1.56472
35391873	chr17:35391873:C:T	5.46477e-19	-0.594984	-1.56528	1.94402e-05	-1.14435	-1.54966	2.15862e-05	-1.11655	-1.54217
35391960	chr17:35391960:G:A	2.67911e-18	-2.95827e-10	-0.570521	0.000120497	-2.95827e-10	-0.869726	0.000121811	-2.95827e-10	-0.928304
35392012	chr17:35392012:C:A	8.5719e-19	-1.7101	-5.92657e-10	4.78645e-05	-1.79298	-5.92657e-10	5.28383e-05	-1.76354	-5.92657e-10
35392225	chr17:35392225:GT:G	2.59788e-19	-2.04183	-0.862063	1.06342e-05	-2.04115	-1.25612	1.14209e-05	-2.04211	-1.25322
35392284	chr17:35392284:T:C	6.31351e-19	-2.0159	-5.92657e-10	3.78258e-05	-2.02836	-5.92657e-10	4.06001e-05	-2.027	-5.92657e-10
35392318	chr17:35392318:T:C	3.27549e-18	-2.95827e-10	-0.369537	0.000220911	-2.95827e-10	-0.26359	0.000244819	-2.95827e-10	-0.230257
35392392	chr17:35392392:G:A	1.01076e-18	-2.95827e-10	-1.54531	5.8853e-05	-2.95827e-10	-1.58631	6.3187e-05	-2.95827e-10	-1.58468
35392408	chr17:35392408:T:G	2.50089e-19	-2.04211	-0.899831	1.03523e-05	-2.042	-1.28214	1.11292e-05	-2.04186	-1.27934
35392581	chr17:35392581:G:A	2.25676e-19	-2.0404	-1.00426	9.38604e-06	-2.04029	-1.38184	1.00553e-05	-2.03897	-1.3837
35392658	chr17:35392658:G:A	1.0272e-18	-2.95827e-10	-1.52917	7.03581e-05	-2.95827e-10	-1.40775	7.58272e-05	-2.95827e-10	-1.40232
35392677	chr17:35392677:A:G	9.85926e-19	-2.95827e-10	-1.57018	6.05675e-05	-2.95827e-10	-1.55759	6.51748e-05	-2.95827e-10	-1.5537
35392803	chr17:35392803:G:T	1.73421e-18	-2.95827e-10	-1.00545	7.14553e-05	-2.95827e-10	-1.39228	7.6269e-05	-2.95827e-10	-1.39651
35393393	chr17:35393393:G:C	1.49561e-19	-1.87753	-1.57853	8.55207e-06	-1.94512	-1.57006	1.03151e-05	-1.8271	-1.57007
35393416	chr17:35393416:C:T	2.60244e-19	-2.04208	-0.86006	1.0381e-05	-2.04209	-1.27928	1.10986e-05	-2.04173	-1.28223
35393499	chr17:35393499:C:G	1.30208e-18	-2.95827e-10	-1.29204	6.84851e-05	-2.95827e-10	-1.43474	7.36425e-05	-2.95827e-10	-1.43155
35393777	chr17:35393777:T:C	3.44903e-18	-2.95827e-10	-0.317912	0.000289813	-2.95827e-10	0.00788564	0.000307072	-2.95827e-10	-0.00369277
35393806	chr17:35393806:A:C	2.63566e-19	-1.99134	-0.898118	1.67599e-05	-1.86677	-0.975596	1.76201e-05	-1.89928	-0.962457
35393942	chr17:35393942:G:A	1.0786e-18	-2.95827e-10	-1.48034	6.77213e-05	-2.95827e-10	-1.44595	7.1281e-05	-2.95827e-10	-1.46415
35394085	chr17:35394085:G:A	3.40353e-18	-2.95827e-10	-0.331191	0.000224093	-2.95827e-10	-0.249289	0.000243136	-2.95827e-10	-0.237155
35394160	chr17:35394160:G:A	9.96542e-19	-2.95827e-10	-1.55947	6.13167e-05	-2.95827e-10	-1.5453	6.60131e-05	-2.95827e-10	-1.54092
35394260	chr17:35394260:G:A	1.49383e-18	-2.95827e-10	-1.15466	6.53022e-05	-2.95827e-10	-1.48233	7.01064e-05	-2.95827e-10	-1.48076
35394390	chr17:35394390:T:G	9.96438e-19	-2.95827e-10	-1.55957	6.13178e-05	-2.95827e-10	-1.54528	6.60148e-05	-2.95827e-10	-1.5409
35394517	chr17:35394517:A:G	1.31486e-18	-2.95827e-10	-1.28228	6.89745e-05	-2.95827e-10	-1.42761	7.41735e-05	-2.95827e-10	-1.42437
35394812	chr17:35394812:T:C	1.44711e-18	-1.18643	-5.92657e-10	5.47251e-05	-1.65903	-5.92657e-10	5.68651e-05	-1.69009	-5.92657e-10
35394915	chr17:35394915:C:T	3.58926e-19	-1.74608	-0.834567	2.74294e-05	-2.03617	-0.313567	2.95672e-05	-2.01797	-0.326141
35394919	chr17:35394919:G:C	1.48718e-19	-2.0269	-1.43481	9.50108e-06	-1.99993	-1.41002	1.0031e-05	-2.00942	-1.41568
35394950	chr17:35394950:G:A	4.40039e-19	-1.40126	-0.975633	1.86577e-05	-1.38422	-1.35087	1.93047e-05	-1.41556	-1.35486
35394990	chr17:35394990:C:T	2.72259e-19	-2.04212	-0.814884	1.10697e-05	-2.04161	-1.21552	1.18943e-05	-2.04211	-1.21261
35394991	chr17:35394991:A:G	2.60836e-19	-2.02751	-0.872357	1.48762e-05	-2.01637	-0.945215	1.60069e-05	-2.02649	-0.931266
35395003	chr17:35395003:C:A	9.85937e-19	-2.95827e-10	-1.57017	6.54003e-05	-2.95827e-10	-1.48082	7.02411e-05	-2.95827e-10	-1.47884
35395169	chr17:35395169:G:A	5.49335e-19	-0.786087	-1.36897	2.1711e-05	-1.28201	-1.30152	2.41874e-05	-1.25863	-1.28631
35395205	chr17:35395205:G:A	9.97149e-19	-2.95827e-10	-1.55886	6.17376e-05	-2.95827e-10	-1.53846	6.5394e-05	-2.95827e-10	-1.55034
35395269	chr17:35395269:A:G	1.07199e-18	-2.95827e-10	-1.48648	7.48024e-05	-2.95827e-10	-1.3465	8.01061e-05	-2.95827e-10	-1.34742
35395462	chr17:35395462:C:T	2.72326e-19	-2.04148	-0.815286	1.09637e-05	-2.04198	-1.22477	1.18037e-05	-2.04062	-1.22174
35395592	chr17:35395592:G:T	2.40357e-19	-2.04008	-0.941559	1.00709e-05	-2.0412	-1.31051	1.08496e-05	-2.03882	-1.30783
35395795	chr17:35395795:T:C	2.60165e-19	-2.03596	-0.866483	1.07359e-05	-2.02868	-1.25908	1.15699e-05	-2.02624	-1.25613
35395817	chr17:35395817:C:T	1.02032e-18	-2.95827e-10	-1.53588	7.39386e-05	-2.95827e-10	-1.35812	7.94839e-05	-2.95827e-10	-1.35522
35395869	chr17:35395869:G:A	3.01856e-18	-2.95827e-10	-0.451226	0.000114878	-2.95827e-10	-0.917482	0.000123666	-2.95827e-10	-0.913193
35395939	chr17:35395939:T:G	1.00618e-18	-2.95827e-10	-1.54985	6.20144e-05	-2.95827e-10	-1.53398	6.67907e-05	-2.95827e-10	-1.52921
35396120	chr17:35396120:G:A	2.43905e-19	-2.03494	-0.932047	1.42122e-05	-2.00343	-1.00383	1.52414e-05	-2.01645	-0.990309
35396365	chr17:35396365:T:C	1.57953e-18	-2.95827e-10	-1.09888	6.77101e-05	-2.95827e-10	-1.44612	7.23137e-05	-2.95827e-10	-1.44976
35396426	chr17:35396426:A:G	1.22213e-18	-2.95827e-10	-1.35541	7.95183e-05	-2.95827e-10	-1.28536	8.67929e-05	-2.95827e-10	-1.26725
35396648	chr17:35396648:G:A	2.63111e-18	-0.588598	-5.92657e-10	8.52939e-05	-1.21525	-5.92657e-10	8.87067e-05	-1.24544	-5.92657e-10
35396668	chr17:35396668:T:A	2.49695e-19	-2.04185	-0.901674	1.03459e-05	-2.04211	-1.28265	1.1132e-05	-2.04119	-1.27976
35396750	chr17:35396750:A:G	6.27972e-19	-2.02127	-5.92657e-10	3.76224e-05	-2.03375	-5.92657e-10	4.03284e-05	-2.03372	-5.92657e-10
35397118	chr17:35397118:G:A	1.11326e-18	-2.95827e-10	-1.44871	7.39492e-05	-2.95827e-10	-1.35797	7.99355e-05	-2.95827e-10	-1.34955
35397328	chr17:35397328:C:A	1.71896e-18	-2.95827e-10	-1.01429	0.000119933	-2.95827e-10	-0.874414	0.000127515	-2.95827e-10	-0.882543
35397439	chr17:35397439:T:G	3.93772e-18	-0.185403	-5.92657e-10	0.000166082	-0.54887	-5.92657e-10	0.000277934	-0.103393	-5.92657e-10
35397576	chr17:35397576:CA:C	9.85998e-19	-2.95827e-10	-1.57011	6.18863e-05	-2.95827e-10	-1.53605	6.68285e-05	-2.95827e-10	-1.52865
35397582	chr17:35397582:G:T	9.86461e-19	-2.95827e-10	-1.56964	6.19278e-05	-2.95827e-10	-1.53538	6.68756e-05	-2.95827e-10	-1.52794
35397640	chr17:35397640:T:C	1.5259e-18	-2.95827e-10	-1.13342	6.64009e-05	-2.95827e-10	-1.46564	7.0568e-05	-2.95827e-10	-1.4742
35397765	chr17:35397765:T:G	2.44523e-18	-0.661866	-5.92657e-10	8.05486e-05	-1.27249	-5.92657e-10	8.38355e-05	-1.30192	-5.92657e-10
35397907	chr17:35397907:C:T	3.24368e-18	-2.95827e-10	-0.379297	0.000141625	-2.95827e-10	-0.708169	0.000142012	-2.95827e-10	-0.774866
35397911	chr17:35397911:T:C	2.41178e-19	-2.04185	-0.936374	1.01326e-05	-2.04116	-1.30443	1.08799e-05	-2.04211	-1.30175
35398296	chr17:35398296:T:C	2.52918e-19	-2.02925	-0.901443	1.04503e-05	-2.03222	-1.28251	1.1302e-05	-2.02613	-1.27967
35398298	chr17:35398298:C:A	2.42396e-19	-2.02687	-0.946317	1.01593e-05	-2.03012	-1.31284	1.09918e-05	-2.02345	-1.31017
35398335	chr17:35398335:A:C	2.60173e-19	-2.04082	-0.861595	1.0631e-05	-2.04164	-1.25593	1.14504e-05	-2.03972	-1.25303
35398479	chr17:35398479:C:T	4.09716e-19	-1.79622	-0.652076	3.42333e-05	-2.04112	-0.0870296	3.65778e-05	-2.02995	-0.101386
35398937	chr17:35398937:A:G	2.51548e-19	-2.04055	-0.895574	1.03934e-05	-2.04148	-1.2787	1.11955e-05	-2.03938	-1.27589
35399043	chr17:35399043:A:G	1.49761e-19	-1.89092	-1.56379	9.50741e-06	-1.96252	-1.44676	1.14237e-05	-1.85018	-1.4449
35399495	chr17:35399495:G:A	9.60207e-19	-2.95827e-10	-1.59661	6.16993e-05	-2.95827e-10	-1.53908	6.58541e-05	-2.95827e-10	-1.54333
35399691	chr17:35399691:G:A	2.66263e-19	-2.04124	-0.83804	1.07941e-05	-2.04186	-1.24048	1.16226e-05	-2.04025	-1.23758
35399709	chr17:35399709:C:T	3.30657e-18	-2.95827e-10	-0.360095	0.000143561	-2.95827e-10	-0.694592	0.000143778	-2.95827e-10	-0.762504
35400210	chr17:35400210:G:A	3.46979e-19	-1.79263	-0.821866	2.77089e-05	-2.04084	-0.298759	2.96743e-05	-2.02897	-0.311526
35400292	chr17:35400292:T:C	9.59657e-19	-2.95827e-10	-1.59718	5.98579e-05	-2.95827e-10	-1.56938	6.42392e-05	-2.95827e-10	-1.56816
35401022	chr17:35401022:C:T	6.36621e-19	-0.739355	-1.26823	2.50432e-05	-1.25415	-1.1866	2.80095e-05	-1.22954	-1.16869
35401085	chr17:35401085:G:A	8.91531e-19	-1.67082	-5.92657e-10	5.20737e-05	-1.70869	-5.92657e-10	5.52313e-05	-1.71925	-5.92657e-10
35401171	chr17:35401171:T:G	4.39261e-19	-1.00601	-1.37266	1.45682e-05	-1.47075	-1.51177	1.62685e-05	-1.42342	-1.51813
35401220	chr17:35401220:CT:C	1.7359e-19	-2.01486	-1.29221	1.13001e-05	-1.98083	-1.25571	1.18449e-05	-1.99246	-1.26642
35402044	chr17:35402044:T:C	6.16045e-19	-2.04044	-5.92657e-10	4.15623e-05	-1.93416	-5.92657e-10	4.31637e-05	-1.96578	-5.92657e-10
35402050	chr17:35402050:AT:A	1.44782e-19	-2.00793	-1.48059	7.94434e-06	-2.00804	-1.58085	8.45871e-06	-2.01693	-1.57865
35402104	chr17:35402104:A:C	1.848e-19	-2.01534	-1.22915	1.20775e-05	-1.98174	-1.18827	1.26486e-05	-1.9932	-1.20003
35402333	chr17:35402333:C:A	2.55281e-18	-2.95827e-10	-0.618811	0.000195202	-2.95827e-10	-0.387316	0.000207485	-2.95827e-10	-0.395714
35402415	chr17:35402415:G:T	1.04361e-18	-2.95827e-10	-1.51332	6.83666e-05	-2.95827e-10	-1.43647	7.50788e-05	-2.95827e-10	-1.41224
35402527	chr17:35402527:C:A	2.57173e-18	-2.95827e-10	-0.611426	0.000196776	-2.95827e-10	-0.379284	0.000209149	-2.95827e-10	-0.387727
35402542	chr17:35402542:T:C	2.51133e-19	-2.03906	-0.898715	9.85531e-06	-2.03931	-1.33403	1.05575e-05	-2.03749	-1.33645
35402676	chr17:35402676:G:C	1.06452e-18	-2.95827e-10	-1.49348	8.45361e-05	-2.95827e-10	-1.22417	9.12267e-05	-2.95827e-10	-1.21743
35403558	chr17:35403558:G:C	2.37667e-18	-0.690307	-5.92657e-10	7.79536e-05	-1.30524	-5.92657e-10	8.11712e-05	-1.33422	-5.92657e-10
35403949	chr17:35403949:G:A	1.49398e-18	-2.95827e-10	-1.15456	0.000126738	-2.95827e-10	-0.81923	0.000137083	-2.95827e-10	-0.810189
35404082	chr17:35404082:A:G	1.74358e-19	-2.03366	-1.269	1.12693e-05	-2.01252	-1.22675	1.18554e-05	-2.02017	-1.23783
35404246	chr17:35404246:C:T	1.54473e-18	-2.95827e-10	-1.12116	8.18322e-05	-2.95827e-10	-1.25668	8.81843e-05	-2.95827e-10	-1.25135
35404469	chr17:35404469:C:T	3.58207e-18	-2.95827e-10	-0.280064	0.000154032	-2.95827e-10	-0.624194	0.000153921	-2.95827e-10	-0.694335
35404486	chr17:35404486:C:T	1.33924e-19	-2.00765	-1.55883	7.79009e-06	-2.00595	-1.60255	8.27702e-06	-2.01496	-1.60233
35404654	chr17:35404654:C:T	2.91896e-18	-2.95827e-10	-0.484777	0.000105377	-2.95827e-10	-1.00381	0.000113493	-2.95827e-10	-0.999036
35404876	chr17:35404876:T:C	2.42698e-19	-2.03835	-0.933597	1.00474e-05	-2.03862	-1.31541	1.07714e-05	-2.03673	-1.31715
35405311	chr17:35405311:C:T	6.08188e-19	-1.07865	-0.974624	2.6474e-05	-1.79646	-0.588728	3.0996e-05	-1.72104	-0.575878
35405469	chr17:35405469:G:A	2.92887e-18	-2.95827e-10	-0.481389	0.000129054	-2.95827e-10	-0.801121	0.000130035	-2.95827e-10	-0.862973
35405529	chr17:35405529:C:A	1.29836e-19	-2.01623	-1.58126	7.75526e-06	-2.01404	-1.59894	8.23943e-06	-2.02203	-1.59982
35405548	chr17:35405548:A:T	9.70028e-19	-2.95827e-10	-1.58644	5.93457e-05	-2.95827e-10	-1.57797	6.38421e-05	-2.95827e-10	-1.57436
35405581	chr17:35405581:C:T	3.45087e-19	-2.0297	-0.590263	2.59027e-05	-2.00779	-0.399214	2.71008e-05	-2.01428	-0.416935
35405711	chr17:35405711:C:A	2.38274e-19	-2.02317	-0.967169	9.98161e-06	-2.0241	-1.33651	1.07248e-05	-2.0201	-1.33812
35405913	chr17:35405913:C:T	2.51192e-19	-1.95417	-0.983375	1.76068e-05	-1.78757	-1.00549	1.95725e-05	-1.77098	-0.985667
35406414	chr17:35406414:T:C	3.00995e-18	-2.95827e-10	-0.454081	0.000146789	-2.95827e-10	-0.672352	0.000152035	-2.95827e-10	-0.706668
35406594	chr17:35406594:A:G	1.03342e-18	-2.95827e-10	-1.52313	5.82501e-05	-2.95827e-10	-1.59661	6.24762e-05	-2.95827e-10	-1.59599
35406723	chr17:35406723:A:G	1.38131e-19	-1.98553	-1.55003	8.97095e-06	-1.99247	-1.47489	9.4365e-06	-2.00258	-1.48361
35406758	chr17:35406758:G:A	1.36083e-19	-1.99867	-1.55183	8.83409e-06	-2.00478	-1.47795	9.30732e-06	-2.01341	-1.48656
35407023	chr17:35407023:A:AT	9.54567e-19	-2.95827e-10	-1.6025	5.8342e-05	-2.95827e-10	-1.59503	6.25698e-05	-2.95827e-10	-1.59449
35407127	chr17:35407127:T:C	1.08528e-18	-2.95827e-10	-1.47417	8.01032e-05	-2.95827e-10	-1.27803	8.66351e-05	-2.95827e-10	-1.26907
35407398	chr17:35407398:C:T	9.95131e-19	-0.701962	-0.858925	2.53756e-05	-1.57116	-0.856401	3.01962e-05	-1.49035	-0.832712
35408140	chr17:35408140:T:C	2.97634e-18	-0.46531	-5.92657e-10	9.09415e-05	-1.15113	-5.92657e-10	9.45756e-05	-1.18138	-5.92657e-10
35408279	chr17:35408279:G:T	1.16935e-18	-0.233862	-1.16569	2.9431e-05	-1.13591	-1.1434	3.40099e-05	-1.0583	-1.14583
35408535	chr17:35408535:C:T	1.53405e-18	-2.95827e-10	-1.1281	0.000147238	-2.95827e-10	-0.669302	0.000158604	-2.95827e-10	-0.664365
35408831	chr17:35408831:C:A	3.97891e-18	-2.95827e-10	-0.174996	0.000338099	-2.95827e-10	0.161987	0.000358161	-2.95827e-10	0.150206
35408882	chr17:35408882:G:A	4.77151e-19	-0.73043	-1.5655	4.27453e-05	-0.303433	-1.60266	3.22851e-05	-0.653895	-1.60227
35409210	chr17:35409210:C:A	4.42526e-19	-0.788923	-1.58234	3.98501e-05	-0.376409	-1.59982	3.0285e-05	-0.71833	-1.60179
35409511	chr17:35409511:T:A	1.00577e-18	-2.95827e-10	-1.55025	5.85411e-05	-2.95827e-10	-1.59162	6.28206e-05	-2.95827e-10	-1.59049
35409561	chr17:35409561:T:C	1.26832e-17	0.984277	-5.92657e-10	0.000333591	0.148563	-5.92657e-10	0.000339629	0.0970772	-5.92657e-10
35409571	chr17:35409571:T:C	1.35074e-18	-2.95827e-10	-1.25535	7.76625e-05	-2.95827e-10	-1.30898	8.67135e-05	-2.95827e-10	-1.26817
35409666	chr17:35409666:A:T	2.13203e-18	-2.95827e-10	-0.798931	7.69904e-05	-2.95827e-10	-1.31767	8.19938e-05	-2.95827e-10	-1.32413
35409711	chr17:35409711:C:T	4.56564e-19	-0.80946	-1.53057	1.38716e-05	-1.57	-1.46151	1.67214e-05	-1.43245	-1.48164
35409795	chr17:35409795:G:A	2.09084e-18	0.756797	-1.57524	0.000221086	1.33908	-1.60188	0.000143085	0.832879	-1.60021
35410154	chr17:35410154:A:T	2.3774e-18	-2.95827e-10	-0.689999	0.000109386	-2.95827e-10	-0.966468	0.000110611	-2.95827e-10	-1.02475
35410158	chr17:35410158:C:T	1.25386e-17	0.972808	-5.92657e-10	0.000330731	0.139954	-5.92657e-10	0.00033708	0.0895456	-5.92657e-10
35410413	chr17:35410413:A:T	2.36562e-18	-2.95827e-10	-0.694964	0.000108929	-2.95827e-10	-0.970653	0.00011017	-2.95827e-10	-1.02875
35410576	chr17:35410576:C:T	2.30198e-18	-0.722237	-5.92657e-10	8.24537e-05	-1.24911	-5.92657e-10	8.58585e-05	-1.27808	-5.92657e-10
35410596	chr17:35410596:T:C	2.54277e-18	-2.95827e-10	-0.622752	0.000115719	-2.95827e-10	-0.910191	0.000116712	-2.95827e-10	-0.971066
35410668	chr17:35410668:C:G	1.35917e-18	-1.24913	-5.92657e-10	5.52861e-05	-1.64883	-5.92657e-10	5.74715e-05	-1.67949	-5.92657e-10
35410727	chr17:35410727:T:TA	1.20376e-18	-2.95827e-10	-1.37056	9.54456e-05	-2.95827e-10	-1.1028	0.000103534	-2.95827e-10	-1.09087
35410750	chr17:35410750:T:A	1.24278e-19	-2.03865	-1.60259	8.7236e-06	-1.90887	-1.58645	8.82569e-06	-1.96163	-1.59148
35411733	chr17:35411733:A:G	1.45633e-18	-2.95827e-10	-1.18008	8.33119e-05	-2.95827e-10	-1.23876	9.34572e-05	-2.95827e-10	-1.19327
35411921	chr17:35411921:G:A	1.0137e-18	-2.95827e-10	-1.5424	5.87546e-05	-2.95827e-10	-1.58798	6.30608e-05	-2.95827e-10	-1.58668
35412427	chr17:35412427:T:C	2.55832e-18	0.920216	-1.53687	5.03102e-05	-0.234692	-1.50845	6.00763e-05	-0.131098	-1.50406
35412783	chr17:35412783:C:T	1.13574e-18	-2.95827e-10	-1.42872	5.79449e-05	-2.95827e-10	-1.60186	6.20923e-05	-2.95827e-10	-1.60215
35412819	chr17:35412819:T:A	2.33745e-18	0.856739	-1.56368	0.000247771	1.45104	-1.59989	0.000159008	0.935332	-1.59715
35412867	chr17:35412867:G:A	1.17553e-18	0.0808712	-1.47516	3.02331e-05	-0.854395	-1.39802	3.50912e-05	-0.774259	-1.39857
35412930	chr17:35412930:G:A	2.05176e-18	0.047687	-0.884995	4.90583e-05	-1.14131	-0.627027	5.88801e-05	-0.977139	-0.678132
35412954	chr17:35412954:T:A	2.16531e-18	0.784243	-1.56769	0.000228181	1.36905	-1.60027	0.000147486	0.860652	-1.5977
35413057	chr17:35413057:C:T	6.12231e-19	-1.37931	-0.667345	2.32502e-05	-1.50236	-1.01268	2.69348e-05	-1.43841	-0.998943
35413436	chr17:35413436:A:G	1.47804e-18	-2.95827e-10	-1.16529	8.45009e-05	-2.95827e-10	-1.22459	9.48666e-05	-2.95827e-10	-1.1783
35413775	chr17:35413775:G:A	9.85505e-19	-2.95827e-10	-1.57061	6.16723e-05	-2.95827e-10	-1.53952	6.65623e-05	-2.95827e-10	-1.53264
35413898	chr17:35413898:C:T	4.05127e-19	-1.64085	-0.81871	1.70595e-05	-1.71003	-1.11462	1.946e-05	-1.65997	-1.10245
35414129	chr17:35414129:G:A	7.13043e-18	-2.95827e-10	0.408366	0.000567457	-2.95827e-10	0.679813	0.000611422	-2.95827e-10	0.685013
35414528	chr17:35414528:A:T	2.50987e-19	-2.0421	-0.896256	1.32078e-05	-2.03496	-1.04558	1.39281e-05	-2.03807	-1.0588
35414652	chr17:35414652:TA:T	1.01285e-18	-2.95827e-10	-1.54324	5.87292e-05	-2.95827e-10	-1.58841	6.30323e-05	-2.95827e-10	-1.58713
35414848	chr17:35414848:T:G	2.1197e-18	-2.95827e-10	-0.80473	7.68092e-05	-2.95827e-10	-1.32003	8.17992e-05	-2.95827e-10	-1.32651
35414964	chr17:35414964:A:T	1.01501e-18	-2.95827e-10	-1.54111	5.87915e-05	-2.95827e-10	-1.58735	6.31022e-05	-2.95827e-10	-1.58602
35414993	chr17:35414993:C:T	1.00231e-18	-2.95827e-10	-1.5537	6.36535e-05	-2.95827e-10	-1.5079	6.71618e-05	-2.95827e-10	-1.52367
35415003	chr17:35415003:G:GA	1.92309e-19	-1.67363	-1.53103	7.77084e-06	-2.02829	-1.58268	8.54391e-06	-2.00744	-1.57812
35415112	chr17:35415112:T:C	3.25738e-19	-2.0405	-0.637165	1.64496e-05	-2.04062	-0.820426	1.73342e-05	-2.0418	-0.836296
35415209	chr17:35415209:T:C	1.18667e-18	-2.95827e-10	-1.38485	7.75098e-05	-2.95827e-10	-1.31095	8.28481e-05	-2.95827e-10	-1.31377
35415300	chr17:35415300:C:T	1.12458e-18	-2.95827e-10	-1.4386	8.64571e-05	-2.95827e-10	-1.2017	9.36625e-05	-2.95827e-10	-1.19108
35415403	chr17:35415403:T:C	2.79848e-18	-2.95827e-10	-0.526929	0.000138498	-2.95827e-10	-0.730494	0.000149677	-2.95827e-10	-0.722297
35415444	chr17:35415444:G:A	1.12179e-18	-0.194702	-1.24638	3.81353e-05	-1.17809	-0.842124	5.19534e-05	-0.899036	-0.881392
35415447	chr17:35415447:G:A	2.38985e-18	-0.684774	-5.92657e-10	8.48757e-05	-1.22016	-5.92657e-10	8.83378e-05	-1.24961	-5.92657e-10
35415600	chr17:35415600:C:T	2.28836e-18	0.841724	-1.56989	0.00024341	1.43466	-1.60127	0.00015631	0.920259	-1.5992
35415829	chr17:35415829:A:AT	9.60865e-19	-2.95827e-10	-1.59593	6.05377e-05	-2.95827e-10	-1.55809	6.50765e-05	-2.95827e-10	-1.55521
35415941	chr17:35415941:T:A	2.27064e-18	0.834595	-1.57054	0.000241475	1.42682	-1.60141	0.000155155	0.913068	-1.59942
35416032	chr17:35416032:T:C	1.17153e-18	-2.95827e-10	-1.39769	0.000106141	-2.95827e-10	-0.996583	0.000114696	-2.95827e-10	-0.988487
35416356	chr17:35416356:G:A	1.15611e-18	-2.95827e-10	-1.41094	9.78263e-05	-2.95827e-10	-1.07816	0.000105532	-2.95827e-10	-1.07176
35416723	chr17:35416723:G:A	1.55992e-19	-1.88132	-1.53264	9.45747e-06	-1.92232	-1.49223	9.36352e-06	-1.98133	-1.51263
35417262	chr17:35417262:ACAT:A	2.36202e-18	-2.95827e-10	-0.696487	0.000108805	-2.95827e-10	-0.971793	0.000110052	-2.95827e-10	-1.02982
35418202	chr17:35418202:AT:A	9.88663e-19	0.0255319	-1.59294	2.37419e-05	-0.893856	-1.60025	2.75308e-05	-0.815173	-1.6003
35418429	chr17:35418429:C:T	3.52905e-19	-1.01593	-1.58163	1.12906e-05	-1.6627	-1.57468	1.35332e-05	-1.54156	-1.58407
35418435	chr17:35418435:G:A	7.352e-19	-1.86362	-5.92657e-10	5.16311e-05	-1.71723	-5.92657e-10	5.42567e-05	-1.73705	-5.92657e-10
35418568	chr17:35418568:G:GATAC	1.30873e-18	0.299524	-1.58648	0.000136782	0.816892	-1.55986	8.71432e-05	0.309378	-1.5726
35418665	chr17:35418665:A:G	1.34415e-18	-1.26025	-5.92657e-10	5.49275e-05	-1.65534	-5.92657e-10	5.71188e-05	-1.68564	-5.92657e-10
35418685	chr17:35418685:ACC:A	1.18627e-18	0.199259	-1.58445	0.000122706	0.705102	-1.55666	7.89613e-05	0.208105	-1.56992
35419243	chr17:35419243:C:T	1.56996e-18	-2.95827e-10	-1.10496	7.66002e-05	-2.95827e-10	-1.32275	8.11348e-05	-2.95827e-10	-1.33466
35419351	chr17:35419351:T:A	2.30656e-18	0.88242	-1.60267	4.70196e-05	-0.21948	-1.59131	5.55274e-05	-0.122054	-1.59185
35419358	chr17:35419358:G:A	2.66727e-18	0.228035	-0.802983	6.18936e-05	-1.00385	-0.532089	7.49386e-05	-0.828408	-0.585698
35419555	chr17:35419555:C:T	2.45624e-18	0.91432	-1.57169	0.000264384	1.51777	-1.60172	0.000168176	0.994153	-1.59991
35419782	chr17:35419782:G:A	3.83183e-19	-0.940301	-1.57495	1.18906e-05	-1.61935	-1.56625	1.43176e-05	-1.49212	-1.57716
35420655	chr17:35420655:G:A	2.52277e-18	-0.630648	-5.92657e-10	8.86486e-05	-1.17667	-5.92657e-10	9.21933e-05	-1.20689	-5.92657e-10
35420945	chr17:35420945:C:T	8.91318e-18	-2.95827e-10	0.631527	0.000326928	-2.95827e-10	0.128389	0.000348039	-2.95827e-10	0.121541
35421696	chr17:35421696:C:T	2.34403e-18	0.807014	-1.51115	3.18724e-05	-0.696121	-1.50349	3.28872e-05	-0.726191	-1.5115
35421818	chr17:35421818:A:G	1.33685e-19	-1.99747	-1.5708	9.15252e-06	-1.90137	-1.54595	1.03845e-05	-1.84753	-1.54293
35421820	chr17:35421820:G:A	1.81354e-18	-2.95827e-10	-0.960722	0.000122661	-2.95827e-10	-0.85193	0.000131229	-2.95827e-10	-0.85383
35421851	chr17:35421851:C:G	2.28889e-18	0.863567	-1.5915	4.4532e-05	-0.266632	-1.59851	4.9086e-05	-0.237284	-1.59992
35421920	chr17:35421920:G:A	1.8057e-18	-2.04182	1.07676	6.57032e-05	-1.99783	0.521632	6.57854e-05	-2.02381	0.479435
35422195	chr17:35422195:C:T	9.55274e-19	-2.95827e-10	-1.60176	5.8974e-05	-2.95827e-10	-1.58425	6.30336e-05	-2.95827e-10	-1.58711
35423170	chr17:35423170:T:C	1.19962e-18	-2.95827e-10	-1.374	0.000100507	-2.95827e-10	-1.05113	0.000108319	-2.95827e-10	-1.0457
35423184	chr17:35423184:G:A	2.09756e-18	-2.95827e-10	-0.81523	9.9623e-05	-2.95827e-10	-1.05996	0.000101326	-2.95827e-10	-1.11243
35423226	chr17:35423226:G:A	1.17634e-18	-2.95827e-10	-1.3936	9.74649e-05	-2.95827e-10	-1.08186	0.000105001	-2.95827e-10	-1.0768
35424054	chr17:35424054:T:C	1.15208e-18	-2.95827e-10	-1.41444	6.363e-05	-2.95827e-10	-1.50827	6.80085e-05	-2.95827e-10	-1.51114
35424296	chr17:35424296:T:A	2.24106e-18	0.286454	-1.03551	5.01088e-05	-0.857833	-0.889322	6.14824e-05	-0.736319	-0.875705
35424353	chr17:35424353:A:T	1.32391e-18	-2.95827e-10	-1.27542	7.02485e-05	-2.95827e-10	-1.40931	7.50576e-05	-2.95827e-10	-1.41252
35424370	chr17:35424370:TGTGTAACTTTTAAGTTAAGAAGTATGACTTAAGTTTAACTTTTTTAAAAGTGGAATTTAA:T	1.34928e-18	-2.95827e-10	-1.25643	6.08356e-05	-2.95827e-10	-1.55318	6.50119e-05	-2.95827e-10	-1.55621
35424487	chr17:35424487:G:A	1.5871e-18	-1.0941	-5.92657e-10	8.64402e-05	-1.2019	-5.92657e-10	9.77998e-05	-1.14785	-5.92657e-10
35424589	chr17:35424589:C:T	1.34655e-18	-2.95827e-10	-1.25846	6.08027e-05	-2.95827e-10	-1.55372	6.49777e-05	-2.95827e-10	-1.55673
35424678	chr17:35424678:T:C	2.30774e-18	0.871163	-1.5909	4.14278e-05	-0.33813	-1.59927	4.79137e-05	-0.26084	-1.60053
35425161	chr17:35425161:G:A	6.06548e-18	1.84711	-1.6005	8.92436e-05	0.432667	-1.60265	0.000102787	0.504273	-1.60239
35425397	chr17:35425397:A:G	1.32263e-18	-2.95827e-10	-1.27638	6.70284e-05	-2.95827e-10	-1.45623	7.12339e-05	-2.95827e-10	-1.46481
35426038	chr17:35426038:T:C	1.03962e-18	-1.51715	-5.92657e-10	8.95225e-05	-1.16686	-5.92657e-10	9.15919e-05	-1.21343	-5.92657e-10
35426198	chr17:35426198:C:T	6.53991e-19	-1.98067	-5.92657e-10	3.9364e-05	-1.9885	-5.92657e-10	4.2117e-05	-1.99032	-5.92657e-10
35426214	chr17:35426214:T:C	8.11452e-18	-2.95827e-10	0.537651	0.000456012	-2.95827e-10	0.461168	0.00049988	-2.95827e-10	0.483593
35426431	chr17:35426431:A:C	6.37174e-18	1.89344	-1.59758	9.39241e-05	0.278813	-1.39768	0.000119644	0.449176	-1.39543
35426455	chr17:35426455:G:A	1.40046e-18	-2.95827e-10	-1.21921	6.17219e-05	-2.95827e-10	-1.53871	6.59325e-05	-2.95827e-10	-1.54214
35426509	chr17:35426509:A:G	5.88973e-18	1.81611	-1.5989	8.77361e-05	0.218975	-1.40599	0.000111517	0.387122	-1.40372
35426611	chr17:35426611:A:G	6.55378e-18	1.92368	-1.59965	9.47441e-05	0.301125	-1.4113	0.000120797	0.472459	-1.40912
35426661	chr17:35426661:T:C	2.91505e-19	-2.03737	-0.751331	3.82139e-05	-1.87528	-0.142872	3.70904e-05	-1.91667	-0.200744
35426789	chr17:35426789:T:C	5.81385e-18	1.80135	-1.59711	8.78157e-05	0.207937	-1.39405	0.000111671	0.376489	-1.39171
35426975	chr17:35426975:A:G	1.12099e-18	-2.95827e-10	-1.44179	6.23353e-05	-2.95827e-10	-1.52882	6.7021e-05	-2.95827e-10	-1.52577
35427014	chr17:35427014:TCTC:T	9.68535e-19	-2.95827e-10	-1.58798	5.8353e-05	-2.95827e-10	-1.59484	6.24771e-05	-2.95827e-10	-1.59598
35427197	chr17:35427197:G:A	1.81097e-18	-0.962141	-5.92657e-10	0.000118423	-0.887091	-5.92657e-10	0.000124805	-0.904024	-5.92657e-10
35427400	chr17:35427400:C:T	1.34526e-18	-2.95827e-10	-1.25942	0.000129835	-2.95827e-10	-0.79509	0.000141484	-2.95827e-10	-0.778587
35427528	chr17:35427528:C:T	6.29104e-19	-2.01946	-5.92657e-10	4.19468e-05	-1.92495	-5.92657e-10	4.55315e-05	-1.91237	-5.92657e-10
35427854	chr17:35427854:A:G	5.97572e-18	1.73506	-1.50336	7.19453e-05	0.160367	-1.54581	8.75437e-05	0.282088	-1.54073
35428037	chr17:35428037:T:C	4.78245e-18	1.61098	-1.60203	7.29935e-05	0.0653159	-1.4363	9.18944e-05	0.224109	-1.43424
35428099	chr17:35428099:G:A	1.39059e-18	-1.22628	-5.92657e-10	5.23693e-05	-1.70303	-5.92657e-10	5.46688e-05	-1.72948	-5.92657e-10
35428190	chr17:35428190:A:G	4.60164e-19	-2.04204	-0.290137	4.38646e-05	-1.94188	0.0616321	4.44593e-05	-1.96864	0.0324412
35428373	chr17:35428373:A:G	7.76753e-19	-1.80864	-5.92657e-10	3.7313e-05	-2.04201	-5.92657e-10	3.99988e-05	-2.04193	-5.92657e-10
35428375	chr17:35428375:C:T	4.43943e-18	1.03221	-1.09769	8.38478e-05	-0.308754	-0.923594	0.000101014	-0.196021	-0.919492
35428380	chr17:35428380:G:C	5.13417e-18	1.68068	-1.60076	7.82029e-05	0.118025	-1.42007	9.86023e-05	0.278285	-1.41797
35429253	chr17:35429253:A:G	2.63704e-18	-2.95827e-10	-0.586347	8.97847e-05	-2.95827e-10	-1.16394	9.7204e-05	-2.95827e-10	-1.15396
35429296	chr17:35429296:G:A	5.29594e-19	-2.03343	-0.158214	5.39026e-05	-1.87652	0.202353	5.41796e-05	-1.91098	0.172508
35429591	chr17:35429591:T:C	1.1484e-18	-2.95827e-10	-1.41764	6.36418e-05	-2.95827e-10	-1.50808	6.80261e-05	-2.95827e-10	-1.51088
35429737	chr17:35429737:T:G	4.99008e-19	-2.04179	-0.209352	4.86426e-05	-1.94855	0.171695	4.93135e-05	-1.97442	0.141845
35429782	chr17:35429782:C:T	4.10404e-18	-2.95827e-10	-0.144034	0.000277041	-2.95827e-10	-0.0371845	0.0003076	-2.95827e-10	-0.00197565
35429981	chr17:35429981:T:A	2.65393e-19	-1.76457	-1.11798	1.67142e-05	-1.88835	-0.956745	1.89452e-05	-1.86692	-0.922299
35430388	chr17:35430388:T:C	5.23517e-19	-2.04206	-0.161131	5.22421e-05	-1.93152	0.22606	5.2819e-05	-1.95957	0.195662
35430482	chr17:35430482:G:C	5.57386e-19	-2.04174	-0.0987603	5.44777e-05	-1.94921	0.285646	5.51922e-05	-1.97477	0.25482
35430692	chr17:35430692:G:C	2.71595e-18	-2.95827e-10	-0.556863	9.3695e-05	-2.95827e-10	-1.12131	0.000100723	-2.95827e-10	-1.1184
35431016	chr17:35431016:A:G	2.90768e-18	-2.95827e-10	-0.48865	9.67266e-05	-2.95827e-10	-1.08946	0.000104868	-2.95827e-10	-1.07808
35431170	chr17:35431170:A:G	1.34679e-18	-2.95827e-10	-1.25828	6.78387e-05	-2.95827e-10	-1.44422	7.20727e-05	-2.95827e-10	-1.4531
35431599	chr17:35431599:C:T	3.74708e-19	-1.47411	-1.06351	2.15561e-05	-1.67765	-0.913042	2.36929e-05	-1.63348	-0.932123
35431619	chr17:35431619:T:C	3.8366e-18	1.39098	-1.6024	9.2448e-05	0.467948	-1.60265	0.000109013	0.563312	-1.60262
35431739	chr17:35431739:C:T	1.31802e-18	-2.95827e-10	-1.27988	0.000101127	-2.95827e-10	-1.04497	0.000108552	-2.95827e-10	-1.04355
35432017	chr17:35432017:G:C	3.24309e-19	-2.03795	-0.64411	3.23613e-05	-1.88261	-0.301776	3.27103e-05	-1.91762	-0.325463
35432042	chr17:35432042:C:T	3.33756e-19	-2.03879	-0.614557	3.08449e-05	-1.88806	-0.344325	3.11297e-05	-1.92469	-0.367925
35432073	chr17:35432073:C:T	9.03889e-18	-2.95827e-10	0.645531	0.000527683	-2.95827e-10	0.607144	0.000566928	-2.95827e-10	0.609457
35432666	chr17:35432666:T:G	1.26498e-19	-2.04141	-1.58212	9.80974e-06	-1.9167	-1.46128	1.00926e-05	-1.95091	-1.46807
35433109	chr17:35433109:G:C	2.33466e-18	0.724105	-1.43224	4.88121e-05	-0.594104	-1.17927	5.8718e-05	-0.482458	-1.17557
35433147	chr17:35433147:C:T	8.14629e-19	-1.45677	-0.304257	4.4152e-05	-1.43389	-0.439821	4.81193e-05	-1.44771	-0.40938
35433192	chr17:35433192:C:T	6.87027e-18	-0.0965065	0.467704	0.000303077	-1.18154	1.23418	0.000376473	-1.04394	1.24401
35433255	chr17:35433255:C:T	9.70816e-19	-2.95827e-10	-1.58562	5.97534e-05	-2.95827e-10	-1.57112	6.39207e-05	-2.95827e-10	-1.57313
35433283	chr17:35433283:T:C	9.94623e-19	-2.95827e-10	-1.5614	5.81582e-05	-2.95827e-10	-1.59819	6.23852e-05	-2.95827e-10	-1.59745
35433630	chr17:35433630:C:G	2.15582e-19	-1.78048	-1.30994	1.15948e-05	-2.03602	-1.17477	1.31153e-05	-1.99261	-1.16439
35433928	chr17:35433928:TTTC:T	9.88771e-19	-2.95827e-10	-1.5673	5.78989e-05	-2.95827e-10	-1.60265	6.20858e-05	-2.95827e-10	-1.60226
35434008	chr17:35434008:G:A	1.31426e-18	-1.28273	-5.92657e-10	5.68609e-05	-1.62074	-5.92657e-10	6.33531e-05	-1.58205	-5.92657e-10
35434149	chr17:35434149:A:T	7.78859e-18	1.98089	-1.48424	0.000104915	0.443217	-1.45142	0.000123116	0.523623	-1.44127
35434222	chr17:35434222:G:A	2.77421e-18	-0.535639	-5.92657e-10	4.56847e-05	-1.83959	-5.92657e-10	4.79257e-05	-1.86112	-5.92657e-10
35434319	chr17:35434319:A:G	1.90895e-19	-1.62996	-1.58208	9.9357e-06	-1.93625	-1.42897	1.09027e-05	-1.929	-1.41276
35435112	chr17:35435112:T:C	1.034e-18	-2.95827e-10	-1.52257	7.78453e-05	-2.95827e-10	-1.30663	8.30013e-05	-2.95827e-10	-1.31192
35435201	chr17:35435201:C:T	7.32941e-19	-1.93412	0.0674244	2.74483e-05	-1.92343	-0.425617	2.87005e-05	-1.95015	-0.423715
35435312	chr17:35435312:G:A	2.22793e-18	-2.95827e-10	-0.754931	0.00011884	-2.95827e-10	-0.883574	0.000129059	-2.95827e-10	-0.870505
35436120	chr17:35436120:T:C	1.44852e-18	-2.95827e-10	-1.18546	6.47451e-05	-2.95827e-10	-1.49089	6.91614e-05	-2.95827e-10	-1.49433
35436219	chr17:35436219:TCTC:T	6.76989e-19	-2.00954	0.0634362	2.52414e-05	-2.00128	-0.431586	2.66864e-05	-2.01715	-0.42947
35436407	chr17:35436407:C:T	1.07425e-18	-2.95827e-10	-1.48438	8.37023e-05	-2.95827e-10	-1.23408	8.9249e-05	-2.95827e-10	-1.23934
35436659	chr17:35436659:A:G	1.30195e-19	-2.03957	-1.55516	9.4028e-06	-2.01318	-1.40717	1.03273e-05	-1.99253	-1.40345
35436750	chr17:35436750:A:G	1.76677e-18	-2.95827e-10	-0.986853	0.000112593	-2.95827e-10	-0.937571	0.000123761	-2.95827e-10	-0.912425
35437169	chr17:35437169:A:G	1.13423e-18	-2.95827e-10	-1.43005	9.19432e-05	-2.95827e-10	-1.14018	9.79594e-05	-2.95827e-10	-1.14622
35437550	chr17:35437550:G:A	8.01531e-19	-1.77724	-5.92657e-10	3.79449e-05	-2.02522	-5.92657e-10	4.01755e-05	-2.03752	-5.92657e-10
35437713	chr17:35437713:A:T	3.01851e-19	-1.32935	-1.42448	1.77627e-05	-1.44936	-1.33489	1.66385e-05	-1.59146	-1.32759
35437731	chr17:35437731:A:T	8.40487e-19	-1.72978	-5.92657e-10	3.75792e-05	-2.0349	-5.92657e-10	4.00117e-05	-2.0416	-5.92657e-10
35437787	chr17:35437787:TGCTTGCA:T	2.93954e-19	-1.41258	-1.36776	1.79136e-05	-1.52939	-1.2464	1.70256e-05	-1.65837	-1.23769
35438894	chr17:35438894:T:A	6.6664e-19	-1.96151	-5.92657e-10	3.9199e-05	-1.9927	-5.92657e-10	4.15704e-05	-2.00339	-5.92657e-10
35438937	chr17:35438937:T:C	2.05404e-18	-2.95827e-10	-0.836196	0.000142442	-2.95827e-10	-0.702414	0.000153345	-2.95827e-10	-0.698087
35439303	chr17:35439303:G:A	1.89176e-18	-2.95827e-10	-0.918497	0.000120867	-2.95827e-10	-0.866661	0.000133027	-2.95827e-10	-0.840223
35439408	chr17:35439408:T:G	1.52494e-19	-1.98634	-1.45029	1.1989e-05	-2.0214	-1.15596	1.27071e-05	-2.0421	-1.14652
35439541	chr17:35439541:G:C	9.5592e-19	-2.95827e-10	-1.60109	5.80535e-05	-2.95827e-10	-1.59999	6.21918e-05	-2.95827e-10	-1.60055
35439766	chr17:35439766:C:T	4.6812e-18	-2.95827e-10	-0.0124512	0.000266123	-2.95827e-10	-0.0773945	0.000291053	-2.95827e-10	-0.0572716
35439928	chr17:35439928:T:C	2.58366e-19	-1.38444	-1.52494	1.48987e-05	-1.51503	-1.44505	1.40884e-05	-1.64649	-1.43893
35440303	chr17:35440303:G:C	9.8612e-19	-2.95827e-10	-1.56998	5.79613e-05	-2.95827e-10	-1.60158	6.21523e-05	-2.95827e-10	-1.60119
35441075	chr17:35441075:G:A	5.57719e-18	-2.95827e-10	0.162681	0.000308028	-2.95827e-10	0.0688379	0.000337644	-2.95827e-10	0.0912154
35441180	chr17:35441180:G:A	1.95961e-19	-1.61501	-1.57083	1.21069e-05	-1.64916	-1.51841	1.15854e-05	-1.76713	-1.5139
35441265	chr17:35441265:G:A	5.45219e-18	-2.95827e-10	0.140013	0.000302279	-2.95827e-10	0.049999	0.000331321	-2.95827e-10	0.0723123
35441335	chr17:35441335:C:T	2.00446e-19	-1.96754	-1.19568	1.71305e-05	-2.01548	-0.805016	1.80957e-05	-2.04199	-0.793112
35441362	chr17:35441362:T:C	6.33817e-19	-2.012	-5.92657e-10	3.73321e-05	-2.0415	-5.92657e-10	4.00045e-05	-2.04178	-5.92657e-10
35441364	chr17:35441364:T:A	2.58661e-18	0.619066	-1.22472	4.74472e-05	-0.408042	-1.39369	5.53459e-05	-0.315381	-1.40179
35441385	chr17:35441385:T:C	1.2408e-18	-2.95827e-10	-1.34025	5.88911e-05	-2.95827e-10	-1.58566	6.29521e-05	-2.95827e-10	-1.5884
35441533	chr17:35441533:A:T	9.69089e-19	-2.95827e-10	-1.5874	5.88091e-05	-2.95827e-10	-1.58705	6.31784e-05	-2.95827e-10	-1.58481
35441536	chr17:35441536:T:G	9.81816e-19	-2.95827e-10	-1.57436	5.81558e-05	-2.95827e-10	-1.59822	6.23975e-05	-2.95827e-10	-1.59725
35442118	chr17:35442118:C:T	1.08421e-18	-2.95827e-10	-1.47515	5.79102e-05	-2.95827e-10	-1.60246	6.20862e-05	-2.95827e-10	-1.60225
35442192	chr17:35442192:C:T	9.55816e-19	-2.95827e-10	-1.60119	5.96781e-05	-2.95827e-10	-1.57239	6.39733e-05	-2.95827e-10	-1.57231
35442539	chr17:35442539:G:A	1.23712e-18	-2.95827e-10	-1.34322	6.54735e-05	-2.95827e-10	-1.47971	6.84421e-05	-2.95827e-10	-1.50479
35442604	chr17:35442604:C:T	1.70175e-18	-2.95827e-10	-1.02435	0.000128759	-2.95827e-10	-0.803409	0.000137858	-2.95827e-10	-0.804548
35442683	chr17:35442683:T:A	3.29134e-18	-2.95827e-10	-0.364711	0.000323671	-2.95827e-10	0.118376	0.000344755	-2.95827e-10	0.112058
35442864	chr17:35442864:G:A	3.05614e-18	0.536579	-0.975431	0.000947767	2.59173	-1.39897	0.000662867	2.15864	-1.39284
35443396	chr17:35443396:C:G	6.87895e-18	0.372461	-5.92657e-10	0.000391962	0.309815	-5.92657e-10	0.000492517	0.468753	-5.92657e-10
35443420	chr17:35443420:G:A	2.82016e-18	-0.519211	-5.92657e-10	0.000184356	-0.444482	-5.92657e-10	0.000186359	-0.503098	-5.92657e-10
35443582	chr17:35443582:T:C	6.32952e-19	-0.477615	-1.53575	0.000721149	2.00006	-1.08056	0.000461671	1.48618	-1.08211
35443584	chr17:35443584:C:T	5.81099e-19	-0.677963	-1.42088	0.000573167	1.64336	-0.953538	0.000380011	1.16579	-0.956365
35443687	chr17:35443687:G:A	5.95033e-19	-0.653894	-1.42125	0.000594801	1.68203	-0.955157	0.000393589	1.20253	-0.958
35443693	chr17:35443693:C:T	1.12088e-18	-2.95827e-10	-1.44189	6.02726e-05	-2.95827e-10	-1.56247	6.45653e-05	-2.95827e-10	-1.5631
35443783	chr17:35443783:C:T	6.81532e-19	-0.587397	-1.35202	0.000356711	1.79535	-1.57977	0.000243816	1.34364	-1.578
35443967	chr17:35443967:G:A	9.60934e-19	-2.95827e-10	-1.59586	5.79171e-05	-2.95827e-10	-1.60234	6.20684e-05	-2.95827e-10	-1.60254
35443987	chr17:35443987:A:G	9.54407e-19	-2.95827e-10	-1.60267	5.90746e-05	-2.95827e-10	-1.58255	6.32295e-05	-2.95827e-10	-1.584
35444326	chr17:35444326:C:A	9.71882e-19	-2.95827e-10	-1.58453	5.79659e-05	-2.95827e-10	-1.6015	6.21641e-05	-2.95827e-10	-1.601
35444832	chr17:35444832:A:G	9.59097e-18	-2.95827e-10	0.704817	0.000753756	-2.95827e-10	0.963717	0.000827599	-2.95827e-10	0.987753
35444937	chr17:35444937:T:C	9.56579e-18	-2.95827e-10	0.702188	0.000751644	-2.95827e-10	0.960911	0.000825262	-2.95827e-10	0.984925
35444977	chr17:35444977:G:A	7.24655e-19	-1.87806	-5.92657e-10	3.76219e-05	-2.03377	-5.92657e-10	4.01694e-05	-2.03767	-5.92657e-10
35445144	chr17:35445144:T:C	9.60193e-18	-2.95827e-10	0.705959	0.000754829	-2.95827e-10	0.96514	0.000828793	-2.95827e-10	0.989195
35445310	chr17:35445310:T:C	2.07308e-18	-2.95827e-10	-0.826968	0.000110666	-2.95827e-10	-0.954831	0.000120661	-2.95827e-10	-0.937794
35445531	chr17:35445531:C:T	3.71941e-19	-0.980456	-1.56457	9.6516e-06	-1.83018	-1.56405	1.06164e-05	-1.81027	-1.55811
35445533	chr17:35445533:C:T	9.73e-19	-2.95827e-10	-1.58338	5.7903e-05	-2.95827e-10	-1.60258	6.20638e-05	-2.95827e-10	-1.60261
35445630	chr17:35445630:C:T	1.22306e-17	-2.95827e-10	0.947939	0.000240449	-2.95827e-10	-0.178843	0.000253252	-2.95827e-10	-0.19639
35445639	chr17:35445639:G:T	5.85904e-18	0.262811	-0.0508295	0.000303217	0.998775	-0.945677	0.000329814	1.04348	-0.975733
35445670	chr17:35445670:T:C	1.45393e-19	-2.01882	-1.4655	7.93539e-06	-2.03572	-1.5543	8.52514e-06	-2.03923	-1.54853
35445777	chr17:35445777:C:T	4.04519e-18	0.901419	-1.05989	0.00160319	3.16919	-1.45078	0.0010264	2.64793	-1.4449
35445823	chr17:35445823:A:G	9.54675e-19	-2.95827e-10	-1.60239	5.8835e-05	-2.95827e-10	-1.58662	6.30428e-05	-2.95827e-10	-1.58696
35445935	chr17:35445935:G:A	9.35152e-19	-0.256882	-1.36617	0.000627788	2.36719	-1.58634	0.000413106	1.87768	-1.58475
35446003	chr17:35446003:A:G	1.41277e-18	0.0436506	-1.2541	0.00226872	2.81502	-0.749399	0.00135866	2.2338	-0.750322
35446201	chr17:35446201:A:C	1.104e-17	-2.95827e-10	0.845524	0.000231056	-2.95827e-10	-0.218691	0.000242897	-2.95827e-10	-0.238139
35446420	chr17:35446420:G:A	9.55788e-19	-2.95827e-10	-1.60122	5.86071e-05	-2.95827e-10	-1.59049	6.27999e-05	-2.95827e-10	-1.59082
35446487	chr17:35446487:A:G	1.1936e-18	-1.37903	-5.92657e-10	3.88768e-05	-2.00095	-5.92657e-10	4.13121e-05	-2.00962	-5.92657e-10
35446699	chr17:35446699:GCAT:G	1.07602e-18	-2.95827e-10	-1.48274	6.82756e-05	-2.95827e-10	-1.4378	7.32415e-05	-2.95827e-10	-1.43701
35447140	chr17:35447140:G:A	1.36325e-19	-2.03978	-1.50894	1.09171e-05	-1.87694	-1.39408	1.05278e-05	-1.98311	-1.39364
35447246	chr17:35447246:T:C	1.74731e-19	-2.0191	-1.28141	1.22129e-05	-1.95481	-1.20404	1.2221e-05	-2.02418	-1.20344
35447633	chr17:35447633:C:T	6.20152e-19	-2.0338	-5.92657e-10	5.08701e-05	-1.73208	-5.92657e-10	4.94406e-05	-1.83	-5.92657e-10
35448215	chr17:35448215:C:G	6.42422e-19	-1.99851	-5.92657e-10	4.06883e-05	-1.95541	-5.92657e-10	4.30514e-05	-1.96838	-5.92657e-10
35448437	chr17:35448437:C:T	9.58942e-19	-2.95827e-10	-1.59793	6.24536e-05	-2.95827e-10	-1.52693	6.66688e-05	-2.95827e-10	-1.53104
35448494	chr17:35448494:G:A	8.59298e-18	1.3241	-0.729161	0.000816444	1.7617	-0.71809	0.000592904	1.38597	-0.73171
35448585	chr17:35448585:T:TG	2.96672e-18	0.00257633	-0.471126	0.000178374	0.69605	-1.17352	0.000197722	0.74489	-1.18881
35448719	chr17:35448719:T:G	9.54928e-19	-2.95827e-10	-1.60212	6.06994e-05	-2.95827e-10	-1.55542	6.49795e-05	-2.95827e-10	-1.5567
35448801	chr17:35448801:G:A	6.40197e-19	-2.00198	-5.92657e-10	4.09561e-05	-1.94885	-5.92657e-10	4.33304e-05	-1.96192	-5.92657e-10
35448990	chr17:35448990:CT:C	6.49064e-18	1.05443	-0.740078	0.000627866	1.51537	-0.734396	0.000464228	1.15734	-0.747735
35449195	chr17:35449195:G:A	1.76484e-18	-2.95827e-10	-0.987946	0.000111603	-2.95827e-10	-0.946399	0.00012265	-2.95827e-10	-0.921443
35449337	chr17:35449337:C:A	1.80999e-18	0.417773	-1.38045	7.93332e-05	0.150771	-1.43847	0.000119287	0.493937	-1.44318
35449922	chr17:35449922:C:A	1.02966e-18	-2.95827e-10	-1.52678	5.90339e-05	-2.95827e-10	-1.58324	6.30591e-05	-2.95827e-10	-1.5867
35449984	chr17:35449984:A:G	5.68877e-18	0.760328	-0.577838	0.000453284	1.20127	-0.746101	0.000316044	0.797249	-0.772142
35450000	chr17:35450000:CAA:C	9.6321e-19	-2.95827e-10	-1.59349	5.78999e-05	-2.95827e-10	-1.60264	6.20613e-05	-2.95827e-10	-1.60265
35450452	chr17:35450452:A:T	2.8312e-18	-2.95827e-10	-0.515305	0.000199754	-2.95827e-10	-0.364265	0.000212067	-2.95827e-10	-0.373872
35450518	chr17:35450518:G:A	9.57134e-19	-2.95827e-10	-1.59982	5.9209e-05	-2.95827e-10	-1.58028	6.33235e-05	-2.95827e-10	-1.58252
35451282	chr17:35451282:G:A	1.07764e-18	-2.95827e-10	-1.48123	6.51768e-05	-2.95827e-10	-1.48425	6.96061e-05	-2.95827e-10	-1.48792
35451371	chr17:35451371:T:C	3.0309e-19	-1.14997	-1.59977	3.15985e-05	-0.637607	-1.57064	2.90851e-05	-0.783227	-1.57732
35451629	chr17:35451629:C:T	2.92412e-18	-2.95827e-10	-0.48301	0.000148136	-2.95827e-10	-0.66322	0.000161763	-2.95827e-10	-0.644643
35451830	chr17:35451830:C:T	1.00389e-18	-2.95827e-10	-1.55213	7.0204e-05	-2.95827e-10	-1.40995	7.53137e-05	-2.95827e-10	-1.40911
35452484	chr17:35452484:G:A	3.67536e-18	1.10201	-1.35637	0.000149587	0.593409	-1.24688	0.000232504	0.960672	-1.24254
35452945	chr17:35452945:T:G	1.35566e-18	-1.25172	-5.92657e-10	8.56747e-05	-1.21079	-5.92657e-10	8.93429e-05	-1.23829	-5.92657e-10
35453071	chr17:35453071:T:C	4.01325e-18	-2.95827e-10	-0.166404	0.000316564	-2.95827e-10	0.0961734	0.000342339	-2.95827e-10	0.105026
35453646	chr17:35453646:C:T	1.95709e-18	-0.884549	-5.92657e-10	0.000147017	-0.670806	-5.92657e-10	0.000138698	-0.798474	-5.92657e-10
35453976	chr17:35453976:T:C	1.35353e-18	-1.25329	-5.92657e-10	9.24006e-05	-1.13522	-5.92657e-10	0.000104368	-1.08286	-5.92657e-10
35453981	chr17:35453981:G:A	1.4176e-18	-2.95827e-10	-1.20704	6.39249e-05	-2.95827e-10	-1.50364	6.83199e-05	-2.95827e-10	-1.50657
35454096	chr17:35454096:A:C	1.20723e-18	-2.95827e-10	-1.36768	8.4226e-05	-2.95827e-10	-1.22785	9.04063e-05	-2.95827e-10	-1.22646
35454113	chr17:35454113:C:T	1.16786e-18	-2.95827e-10	-1.40083	8.52131e-05	-2.95827e-10	-1.2162	9.08139e-05	-2.95827e-10	-1.22196
35454189	chr17:35454189:T:A	1.28225e-19	-2.02622	-1.58375	7.96023e-06	-1.98983	-1.59706	8.2449e-06	-2.02313	-1.59805
35454313	chr17:35454313:A:G	5.26738e-18	-2.95827e-10	0.105529	0.000105845	-2.95827e-10	-0.999372	0.00011176	-2.95827e-10	-1.01442
35454355	chr17:35454355:C:T	3.7702e-18	-0.228878	-5.92657e-10	9.40587e-05	-1.11743	-5.92657e-10	0.000104989	-1.07692	-5.92657e-10
35454442	chr17:35454442:T:C	1.8115e-18	-2.95827e-10	-0.961848	9.42433e-05	-2.95827e-10	-1.11547	0.000102451	-2.95827e-10	-1.10139
35454591	chr17:35454591:C:T	1.06585e-18	-2.95827e-10	-1.49223	5.7898e-05	-2.95827e-10	-1.60267	6.20608e-05	-2.95827e-10	-1.60266
35454766	chr17:35454766:C:T	1.30228e-19	-2.02696	-1.56751	8.0296e-06	-1.99099	-1.58723	8.31508e-06	-2.02381	-1.58889
35454859	chr17:35454859:A:G	6.30004e-19	-2.01803	-5.92657e-10	3.75392e-05	-2.03597	-5.92657e-10	4.01079e-05	-2.0392	-5.92657e-10
35454893	chr17:35454893:T:C	2.7197e-18	-2.95827e-10	-0.555483	7.5416e-05	-2.95827e-10	-1.33833	7.99631e-05	-2.95827e-10	-1.34921
35455272	chr17:35455272:A:G	1.2973e-18	-2.95827e-10	-1.29572	7.95159e-05	-2.95827e-10	-1.28539	8.49439e-05	-2.95827e-10	-1.28878
35455449	chr17:35455449:T:C	1.17428e-18	-2.95827e-10	-1.39535	5.8296e-05	-2.95827e-10	-1.59582	6.24253e-05	-2.95827e-10	-1.59681
35455501	chr17:35455501:A:G	7.70602e-19	-1.81659	-5.92657e-10	3.81077e-05	-2.02093	-5.92657e-10	4.12964e-05	-2.01	-5.92657e-10
35455671	chr17:35455671:C:T	1.00408e-18	-2.95827e-10	-1.55193	7.04641e-05	-2.95827e-10	-1.40625	7.56108e-05	-2.95827e-10	-1.40518
35455876	chr17:35455876:C:T	7.30196e-19	-1.87045	-5.92657e-10	4.00134e-05	-1.97214	-5.92657e-10	4.31658e-05	-1.96573	-5.92657e-10
35455951	chr17:35455951:C:T	1.36532e-18	-2.95827e-10	-1.24462	9.57381e-05	-2.95827e-10	-1.09973	0.000102112	-2.95827e-10	-1.10471
35456090	chr17:35456090:C:T	2.73589e-18	-2.95827e-10	-0.54955	0.000167524	-2.95827e-10	-0.540222	0.000179344	-2.95827e-10	-0.541469
35456092	chr17:35456092:GA:G	2.74697e-18	-2.95827e-10	-0.545507	0.000168187	-2.95827e-10	-0.536276	0.000180052	-2.95827e-10	-0.53753
35456116	chr17:35456116:G:A	1.56712e-18	-1.10676	-5.92657e-10	0.000115811	-0.909393	-5.92657e-10	0.000109684	-1.03317	-5.92657e-10
35456193	chr17:35456193:T:C	1.0461e-18	-2.95827e-10	-1.51093	6.2697e-05	-2.95827e-10	-1.52304	6.74628e-05	-2.95827e-10	-1.5192
35456310	chr17:35456310:A:G	1.55718e-18	-1.11313	-5.92657e-10	0.000115166	-0.914978	-5.92657e-10	0.000109106	-1.03846	-5.92657e-10
35456445	chr17:35456445:G:A	5.33812e-18	1.62609	-1.50722	0.000194982	1.13541	-1.52386	0.000307694	1.52358	-1.52525
35456635	chr17:35456635:C:G	2.14402e-19	-1.64506	-1.45085	1.90729e-05	-1.11126	-1.60182	2.01956e-05	-1.12448	-1.60083
35457438	chr17:35457438:T:C	3.51431e-18	-2.95827e-10	-0.299162	0.000210455	-2.95827e-10	-0.31208	0.000227259	-2.95827e-10	-0.304686
35457648	chr17:35457648:C:T	2.92412e-18	-2.95827e-10	-0.48301	0.000148136	-2.95827e-10	-0.66322	0.000161763	-2.95827e-10	-0.644643
35457686	chr17:35457686:A:G	1.28325e-19	-2.02033	-1.58887	8.03855e-06	-1.97848	-1.59862	8.29193e-06	-2.01608	-1.59941
35458588	chr17:35458588:G:C	9.55023e-19	-2.95827e-10	-1.60202	6.13798e-05	-2.95827e-10	-1.54427	6.59809e-05	-2.95827e-10	-1.54141
35458604	chr17:35458604:G:C	4.67296e-19	-0.740351	-1.57645	1.74096e-05	-1.43	-1.37433	2.24369e-05	-1.25597	-1.3641
35458611	chr17:35458611:C:T	1.29397e-19	-2.02131	-1.57957	8.07826e-06	-1.97961	-1.59257	8.33211e-06	-2.0168	-1.59386
35458841	chr17:35458841:C:A	6.32517e-19	-2.01405	-5.92657e-10	3.76207e-05	-2.0338	-5.92657e-10	4.017e-05	-2.03765	-5.92657e-10
35458871	chr17:35458871:C:T	3.56782e-18	-2.95827e-10	-0.284051	0.000213588	-2.95827e-10	-0.297301	0.000230643	-2.95827e-10	-0.289904
35458909	chr17:35458909:A:G	9.79573e-19	-2.95827e-10	-1.57664	6.6821e-05	-2.95827e-10	-1.45933	7.17416e-05	-2.95827e-10	-1.4577
35459158	chr17:35459158:T:C	6.27442e-19	-2.02211	-5.92657e-10	4.83577e-05	-1.78273	-5.92657e-10	4.87802e-05	-1.84345	-5.92657e-10
35459260	chr17:35459260:A:T	6.44675e-19	-1.99501	-5.92657e-10	4.06204e-05	-1.95708	-5.92657e-10	4.29106e-05	-1.97166	-5.92657e-10
35459273	chr17:35459273:T:C	7.67438e-18	-2.95827e-10	0.481882	0.000331866	-2.95827e-10	0.143379	0.000339432	-2.95827e-10	0.0964981
35459418	chr17:35459418:A:C	1.00727e-18	-2.95827e-10	-1.54876	7.09232e-05	-2.95827e-10	-1.39975	7.61082e-05	-2.95827e-10	-1.39862
35459597	chr17:35459597:C:T	1.14024e-18	-2.95827e-10	-1.42477	5.81071e-05	-2.95827e-10	-1.59906	6.22444e-05	-2.95827e-10	-1.59971
35459749	chr17:35459749:T:C	7.90128e-18	-2.95827e-10	0.511019	0.000340787	-2.95827e-10	0.169906	0.000348443	-2.95827e-10	0.1227
35460241	chr17:35460241:C:T	5.18063e-18	-2.95827e-10	0.0889224	0.000234354	-2.95827e-10	-0.204519	0.000240567	-2.95827e-10	-0.247777
35460338	chr17:35460338:G:C	5.0861e-19	-0.629412	-1.60267	1.64147e-05	-1.34839	-1.51478	2.13472e-05	-1.1611	-1.50876
35460343	chr17:35460343:CACA:C	1.53428e-18	-2.95827e-10	-1.12795	9.33148e-05	-2.95827e-10	-1.12537	9.95998e-05	-2.95827e-10	-1.12962
35460835	chr17:35460835:C:T	1.67594e-19	-1.82879	-1.51342	8.00149e-06	-2.03988	-1.54184	8.52291e-06	-2.04193	-1.54608
35460910	chr17:35460910:T:C	1.05217e-18	-2.95827e-10	-1.50515	5.79124e-05	-2.95827e-10	-1.60242	6.20868e-05	-2.95827e-10	-1.60224
35461219	chr17:35461219:A:G	4.23165e-19	-0.818647	-1.59735	9.32192e-06	-1.93091	-1.49807	1.16252e-05	-1.77692	-1.50068
35461373	chr17:35461373:C:G	4.24378e-18	-0.110552	-5.92657e-10	0.000103682	-1.02003	-5.92657e-10	0.000116742	-0.970812	-5.92657e-10
35461445	chr17:35461445:T:C	1.05899e-18	-2.95827e-10	-1.49869	6.33862e-05	-2.95827e-10	-1.5121	6.82074e-05	-2.95827e-10	-1.50822
35461652	chr17:35461652:T:G	2.63385e-18	-1.16428	0.576724	0.000139759	-0.99525	0.273816	0.000124103	-1.13841	0.228748
35461906	chr17:35461906:C:T	1.80259e-18	-2.95827e-10	-0.966782	0.000124715	-2.95827e-10	-0.83532	0.000132673	-2.95827e-10	-0.842885
35462250	chr17:35462250:A:G	1.44433e-18	-1.18836	-5.92657e-10	0.000104796	-1.00934	-5.92657e-10	0.000100182	-1.12379	-5.92657e-10
35462444	chr17:35462444:A:T	1.03207e-18	0.0781019	-1.60254	2.63404e-05	-0.872419	-1.51783	3.65044e-05	-0.620045	-1.5133
35462661	chr17:35462661:C:T	4.80094e-19	-0.698667	-1.59111	9.92315e-06	-1.89386	-1.47262	1.25916e-05	-1.72231	-1.47543
35462968	chr17:35462968:T:G	6.47415e-19	-1.99077	-5.92657e-10	3.81501e-05	-2.01982	-5.92657e-10	4.06195e-05	-2.02653	-5.92657e-10
35463104	chr17:35463104:T:C	6.16553e-19	-2.03962	-5.92657e-10	3.90787e-05	-1.99577	-5.92657e-10	4.15809e-05	-2.00313	-5.92657e-10
35463109	chr17:35463109:G:T	1.16582e-18	-2.95827e-10	-1.40258	6.3984e-05	-2.95827e-10	-1.50272	6.80645e-05	-2.95827e-10	-1.51032
35463380	chr17:35463380:G:A	1.11005e-18	-2.95827e-10	-1.4516	6.17918e-05	-2.95827e-10	-1.53758	6.5837e-05	-2.95827e-10	-1.54359
35463727	chr17:35463727:G:C	5.29997e-18	0.111696	-5.92657e-10	0.000254445	-0.122265	-5.92657e-10	0.000263654	-0.156138	-5.92657e-10
35463748	chr17:35463748:T:C	3.90562e-18	-2.95827e-10	-0.193589	0.000239715	-2.95827e-10	-0.181901	0.000256643	-2.95827e-10	-0.183091
35463926	chr17:35463926:G:A	2.62342e-18	-0.591527	-5.92657e-10	7.20372e-05	-1.38417	-5.92657e-10	7.99752e-05	-1.34906	-5.92657e-10
35463968	chr17:35463968:G:A	2.23724e-17	1.55182	-5.92657e-10	0.00245123	2.14299	-5.92657e-10	0.00290156	2.24223	-5.92657e-10
35464779	chr17:35464779:T:C	2.24614e-18	-2.95827e-10	-0.74679	0.000119329	-2.95827e-10	-0.879468	0.000124445	-2.95827e-10	-0.906909
35464819	chr17:35464819:A:G	1.31031e-18	-2.95827e-10	-1.28574	6.24202e-05	-2.95827e-10	-1.52746	6.67608e-05	-2.95827e-10	-1.52966
35465017	chr17:35465017:C:T	1.03351e-18	-2.95827e-10	-1.52305	5.80206e-05	-2.95827e-10	-1.60055	6.22205e-05	-2.95827e-10	-1.60009
35465171	chr17:35465171:C:T	1.74518e-19	-1.84549	-1.45625	1.86909e-05	-1.21835	-1.51497	1.81024e-05	-1.31993	-1.5148
35465224	chr17:35465224:C:T	1.08785e-18	-2.95827e-10	-1.47181	5.89186e-05	-2.95827e-10	-1.58519	6.31861e-05	-2.95827e-10	-1.58469
35465710	chr17:35465710:G:T	6.04011e-18	-2.95827e-10	0.242418	0.000359467	-2.95827e-10	0.223272	0.000388491	-2.95827e-10	0.231493
35465805	chr17:35465805:T:C	1.2174e-18	-2.95827e-10	-1.35929	6.03529e-05	-2.95827e-10	-1.56114	6.45841e-05	-2.95827e-10	-1.56281
35466189	chr17:35466189:C:T	4.21867e-19	-1.40541	-1.01366	1.7411e-05	-1.346	-1.45825	1.88631e-05	-1.32836	-1.46521
35466698	chr17:35466698:A:G	6.50418e-19	-1.98614	-5.92657e-10	4.00553e-05	-1.97109	-5.92657e-10	4.23533e-05	-1.98473	-5.92657e-10
35467116	chr17:35467116:G:A	6.70894e-19	-0.459249	-1.4959	4.38862e-05	-0.320864	-1.55889	3.94132e-05	-0.496534	-1.56014
35467261	chr17:35467261:C:T	3.15423e-19	-1.94987	-0.759972	1.35548e-05	-1.88219	-1.17242	1.41444e-05	-1.87484	-1.20662
35467499	chr17:35467499:C:T	2.09137e-19	-1.5185	-1.60227	1.41589e-05	-1.45129	-1.55972	1.39466e-05	-1.54038	-1.55515
35467529	chr17:35467529:A:G	6.32614e-19	-2.0139	-5.92657e-10	3.80511e-05	-2.02242	-5.92657e-10	4.16898e-05	-2.00052	-5.92657e-10
35467809	chr17:35467809:A:G	3.07493e-19	-1.9782	-0.757107	1.40036e-05	-1.87245	-1.14958	1.45687e-05	-1.86754	-1.18436
35467840	chr17:35467840:A:G	3.12542e-19	-1.13979	-1.57923	3.36839e-05	-0.616273	-1.52806	3.09907e-05	-0.7588	-1.53829
35467899	chr17:35467899:T:C	1.78321e-18	-0.977587	-5.92657e-10	0.000132293	-0.77633	-5.92657e-10	0.000125564	-0.897963	-5.92657e-10
35468038	chr17:35468038:A:C	5.34272e-19	-1.73328	-0.449576	2.38297e-05	-1.50678	-0.983638	2.40682e-05	-1.5319	-1.01798
35468519	chr17:35468519:T:A	1.01147e-18	-2.95827e-10	-1.5446	6.07224e-05	-2.95827e-10	-1.55504	6.5293e-05	-2.95827e-10	-1.55189
35468956	chr17:35468956:T:TA	3.86644e-18	-0.20367	-5.92657e-10	4.96409e-05	-1.75654	-5.92657e-10	5.31864e-05	-1.75697	-5.92657e-10
35469050	chr17:35469050:C:T	1.15898e-18	-2.95827e-10	-1.40846	7.04377e-05	-2.95827e-10	-1.40662	7.65615e-05	-2.95827e-10	-1.39268
35469241	chr17:35469241:T:C	3.86265e-17	3.636	-1.53807	0.000556918	2.15765	-1.49658	0.00103237	2.69869	-1.48985
35469286	chr17:35469286:TA:T	4.23176e-18	-0.113386	-5.92657e-10	0.000192314	-0.402222	-5.92657e-10	0.000219952	-0.337368	-5.92657e-10
35469507	chr17:35469507:T:G	2.87355e-19	-1.95996	-0.843081	2.26189e-05	-1.88909	-0.653476	2.87861e-05	-1.71527	-0.655611
35469604	chr17:35469604:C:T	1.98454e-18	-2.95827e-10	-0.87062	0.000115284	-2.95827e-10	-0.913954	0.000123278	-2.95827e-10	-0.916335
35470096	chr17:35470096:A:G	1.487e-18	-2.95827e-10	-1.15925	0.000129799	-2.95827e-10	-0.795366	0.000136998	-2.95827e-10	-0.810807
35470244	chr17:35470244:A:G	9.7032e-19	-2.95827e-10	-1.58613	6.35185e-05	-2.95827e-10	-1.51002	6.86293e-05	-2.95827e-10	-1.50206
35470352	chr17:35470352:G:T	6.55168e-17	2.27813	0.348172	0.000254191	0.359348	-0.482612	0.0004052	0.801356	-0.527752
35470515	chr17:35470515:G:A	1.34549e-19	-2.02723	-1.5346	8.45862e-06	-1.92776	-1.59841	9.08149e-06	-1.92354	-1.601
35470605	chr17:35470605:C:G	1.56605e-19	-1.98143	-1.42861	9.84561e-06	-1.82465	-1.54967	1.03584e-05	-1.83168	-1.5613
35470646	chr17:35470646:T:C	6.57824e-18	0.756244	-0.428483	4.8365e-05	-1.09077	-0.691807	7.29415e-05	-0.753469	-0.687649
35470720	chr17:35470720:G:A	2.21172e-19	-1.89443	-1.17039	1.81782e-05	-1.62709	-1.13404	2.00043e-05	-1.58107	-1.15376
35471029	chr17:35471029:T:C	6.31993e-19	-2.01488	-5.92657e-10	4.20446e-05	-1.92262	-5.92657e-10	4.39316e-05	-1.94814	-5.92657e-10
35471250	chr17:35471250:T:A	1.63818e-19	-1.96982	-1.39518	1.02565e-05	-1.80319	-1.53024	1.07647e-05	-1.81054	-1.54397
35471298	chr17:35471298:A:G	2.60371e-19	-1.77607	-1.12558	1.58259e-05	-1.4848	-1.4149	1.58631e-05	-1.53028	-1.4365
35471426	chr17:35471426:C:T	1.1988e-18	-2.95827e-10	-1.37468	6.49318e-05	-2.95827e-10	-1.48801	7.00852e-05	-2.95827e-10	-1.48106
35471427	chr17:35471427:G:A	9.60211e-19	-2.95827e-10	-1.59661	5.94795e-05	-2.95827e-10	-1.57572	6.37134e-05	-2.95827e-10	-1.57638
35471581	chr17:35471581:C:T	8.26922e-19	-1.74605	-5.92657e-10	4.34124e-05	-1.89061	-5.92657e-10	4.69988e-05	-1.88065	-5.92657e-10
35471838	chr17:35471838:G:A	1.03634e-18	-2.95827e-10	-1.52031	6.52269e-05	-2.95827e-10	-1.48348	7.08151e-05	-2.95827e-10	-1.4707
35472369	chr17:35472369:G:A	1.58559e-19	-1.97496	-1.42267	1.00048e-05	-1.81238	-1.54591	1.05197e-05	-1.81955	-1.55798
35472770	chr17:35472770:T:C	1.55302e-19	-1.99892	-1.41946	9.56953e-06	-1.85842	-1.54435	1.00683e-05	-1.8648	-1.55658
35472955	chr17:35472955:C:T	5.92803e-19	-0.743264	-1.33563	3.38425e-05	-0.62112	-1.51851	3.0435e-05	-0.791703	-1.52348
35473026	chr17:35473026:G:T	1.0402e-18	-2.95827e-10	-1.51659	6.55213e-05	-2.95827e-10	-1.47898	7.11516e-05	-2.95827e-10	-1.46596
35473051	chr17:35473051:G:A	6.93414e-19	-1.92213	-5.92657e-10	4.09918e-05	-1.94798	-5.92657e-10	4.56992e-05	-1.90869	-5.92657e-10
35473230	chr17:35473230:A:G	4.91648e-19	-1.29379	-0.972209	3.28576e-05	-1.27135	-0.897822	3.63879e-05	-1.24789	-0.888649
35473676	chr17:35473676:T:C	5.64867e-19	-0.749577	-1.37759	3.28855e-05	-0.62707	-1.54125	2.96092e-05	-0.797216	-1.54547
35473704	chr17:35473704:T:C	6.03001e-18	-2.95827e-10	0.240744	0.000144874	-2.95827e-10	-0.685485	0.000152877	-2.95827e-10	-0.701139
35473942	chr17:35473942:A:T	2.683e-18	-0.569071	-5.92657e-10	0.000156993	-0.605147	-5.92657e-10	0.000193192	-0.467091	-5.92657e-10
35473963	chr17:35473963:A:G	2.74907e-19	-1.78995	-1.05738	1.61089e-05	-1.50649	-1.37549	1.61251e-05	-1.55103	-1.39937
35474300	chr17:35474300:C:G	1.13662e-18	-2.95827e-10	-1.42794	7.58195e-05	-2.95827e-10	-1.333	8.08469e-05	-2.95827e-10	-1.33822
35474702	chr17:35474702:A:G	3.08559e-19	-1.80024	-0.931605	1.74051e-05	-1.51035	-1.29424	1.73215e-05	-1.55686	-1.32197
35474741	chr17:35474741:C:T	5.35295e-18	0.121644	-5.92657e-10	0.000152426	-0.634672	-5.92657e-10	0.000160673	-0.651406	-5.92657e-10
35474880	chr17:35474880:G:A	9.8739e-19	-2.95827e-10	-1.5687	5.93019e-05	-2.95827e-10	-1.57871	6.36259e-05	-2.95827e-10	-1.57776
35475134	chr17:35475134:A:G	1.12981e-18	-2.95827e-10	-1.43395	6.95884e-05	-2.95827e-10	-1.41875	7.41447e-05	-2.95827e-10	-1.42476
35475137	chr17:35475137:T:G	2.80241e-19	-1.78463	-1.04348	1.64977e-05	-1.49792	-1.36021	1.65179e-05	-1.5425	-1.38384
35475528	chr17:35475528:T:C	9.83508e-19	-2.95827e-10	-1.57263	5.79001e-05	-2.95827e-10	-1.60263	6.20681e-05	-2.95827e-10	-1.60254
35475623	chr17:35475623:G:A	9.66601e-19	-2.95827e-10	-1.58997	6.2568e-05	-2.95827e-10	-1.5251	6.73113e-05	-2.95827e-10	-1.52145
35475808	chr17:35475808:G:A	1.04481e-18	-2.95827e-10	-1.51217	7.5436e-05	-2.95827e-10	-1.33807	8.13939e-05	-2.95827e-10	-1.33148
35475839	chr17:35475839:G:A	2.7084e-19	-1.75495	-1.10729	1.64512e-05	-1.45588	-1.40508	1.64596e-05	-1.50263	-1.42724
35475931	chr17:35475931:A:T	1.39265e-19	-2.01761	-1.50977	8.91263e-06	-1.88545	-1.58843	9.41585e-06	-1.89424	-1.59414
35476113	chr17:35476113:G:C	7.74512e-19	-1.81153	-5.92657e-10	4.14762e-05	-1.93623	-5.92657e-10	4.48201e-05	-1.92812	-5.92657e-10
35476364	chr17:35476364:G:T	9.6828e-19	-2.95827e-10	-1.58824	6.2833e-05	-2.95827e-10	-1.52087	6.7603e-05	-2.95827e-10	-1.51712
35476573	chr17:35476573:G:A	1.67898e-17	0.827774	0.43699	0.000248164	-0.0157673	-0.131495	0.000359195	0.308714	-0.155625
35476793	chr17:35476793:A:T	1.0363e-18	-2.95827e-10	-1.52035	5.93005e-05	-2.95827e-10	-1.57873	6.3008e-05	-2.95827e-10	-1.58751
35476879	chr17:35476879:G:C	7.76677e-19	-1.80874	-5.92657e-10	4.1554e-05	-1.93436	-5.92657e-10	4.49078e-05	-1.92616	-5.92657e-10
35476894	chr17:35476894:T:C	4.43178e-19	-0.984591	-1.3852	2.67824e-05	-0.871885	-1.50172	2.44492e-05	-1.02936	-1.50482
35477091	chr17:35477091:T:A	2.67247e-19	-1.75994	-1.11565	1.62192e-05	-1.46426	-1.41089	1.62343e-05	-1.51068	-1.43296
35477267	chr17:35477267:T:C	4.28284e-19	-1.03061	-1.37337	2.57069e-05	-0.919724	-1.49487	2.35538e-05	-1.07336	-1.49813
35478131	chr17:35478131:T:C	3.36005e-19	-1.05565	-1.59098	8.12468e-06	-1.99497	-1.57148	9.694e-06	-1.88701	-1.57226
35478146	chr17:35478146:G:A	7.73062e-19	-1.8134	-5.92657e-10	4.14236e-05	-1.9375	-5.92657e-10	4.4761e-05	-1.92944	-5.92657e-10
35478153	chr17:35478153:A:G	7.71751e-19	-1.8151	-5.92657e-10	4.13694e-05	-1.93881	-5.92657e-10	4.47003e-05	-1.9308	-5.92657e-10
35478161	chr17:35478161:G:C	2.77746e-19	-1.70309	-1.13396	1.73143e-05	-1.38572	-1.4241	1.72802e-05	-1.43572	-1.44549
35478755	chr17:35478755:C:T	2.73485e-19	-1.71788	-1.13463	1.69486e-05	-1.40639	-1.42478	1.69282e-05	-1.45568	-1.44611
35478775	chr17:35478775:C:T	1.3612e-19	-2.02611	-1.52411	8.52758e-06	-1.92513	-1.59291	9.13162e-06	-1.9225	-1.59653
35478868	chr17:35478868:T:C	6.608e-18	-2.95827e-10	0.332276	0.000154579	-2.95827e-10	-0.620643	0.000163029	-2.95827e-10	-0.636849
35478937	chr17:35478937:A:G	3.35211e-19	-1.26207	-1.38693	1.92814e-05	-1.26492	-1.43729	2.14208e-05	-1.23371	-1.4327
35479313	chr17:35479313:C:T	1.61003e-19	-1.97545	-1.40689	1.00767e-05	-1.81463	-1.5365	1.05853e-05	-1.82179	-1.54952
35479392	chr17:35479392:C:T	9.54477e-19	-2.95827e-10	-1.6026	6.16607e-05	-2.95827e-10	-1.53971	6.65272e-05	-2.95827e-10	-1.53317
35479525	chr17:35479525:T:A	1.04031e-18	-2.95827e-10	-1.51648	6.55068e-05	-2.95827e-10	-1.4792	7.11377e-05	-2.95827e-10	-1.46616
35479822	chr17:35479822:AG:A	5.08173e-19	-0.777623	-1.45532	3.05322e-05	-0.660847	-1.58172	2.76691e-05	-0.826362	-1.5841
35479844	chr17:35479844:G:A	1.63732e-17	1.22598	0.0136639	0.000120493	-0.347356	-0.522407	0.000173355	-0.0270662	-0.54837
35480011	chr17:35480011:A:T	1.30876e-18	-2.95827e-10	-1.28692	8.55229e-05	-2.95827e-10	-1.21257	9.09893e-05	-2.95827e-10	-1.22003
35480231	chr17:35480231:T:A	3.28994e-19	-1.1658	-1.50192	7.80915e-06	-2.01118	-1.59487	9.2557e-06	-1.91276	-1.59277
35480478	chr17:35480478:A:G	1.45733e-18	-2.95827e-10	-1.1794	8.2661e-05	-2.95827e-10	-1.2466	8.62624e-05	-2.95827e-10	-1.27338
35480613	chr17:35480613:A:C	2.17865e-19	-1.92569	-1.1542	1.2264e-05	-1.71326	-1.44143	1.21658e-05	-1.7706	-1.46154
35481588	chr17:35481588:A:T	1.61841e-18	-1.07456	-5.92657e-10	0.000212015	-0.304694	-5.92657e-10	0.000240124	-0.249622	-5.92657e-10
35481841	chr17:35481841:G:A	9.80729e-19	-2.95827e-10	-1.57546	6.07262e-05	-2.95827e-10	-1.55498	6.56286e-05	-2.95827e-10	-1.54676
35481858	chr17:35481858:T:C	1.33308e-18	-2.95827e-10	-1.26851	8.54567e-05	-2.95827e-10	-1.21334	9.23482e-05	-2.95827e-10	-1.20521
35481880	chr17:35481880:G:A	1.35444e-18	-1.61527	0.36265	2.07466e-05	-2.03919	-0.589775	2.23654e-05	-2.0383	-0.584956
35482257	chr17:35482257:A:G	7.22418e-19	-1.88116	-5.92657e-10	5.31195e-05	-1.68881	-5.92657e-10	5.45025e-05	-1.73253	-5.92657e-10
35482834	chr17:35482834:G:A	1.6676e-19	-1.92995	-1.41725	9.179e-06	-1.87175	-1.57269	8.48548e-06	-2.01435	-1.57807
35482880	chr17:35482880:G:A	1.22356e-18	0.236762	-1.591	1.35427e-05	-1.4629	-1.5926	1.88479e-05	-1.19958	-1.59479
35482925	chr17:35482925:A:G	1.27728e-18	-2.95827e-10	-1.31127	7.85185e-05	-2.95827e-10	-1.29802	8.35079e-05	-2.95827e-10	-1.30583
35483071	chr17:35483071:G:A	1.04434e-18	-2.95827e-10	-1.51262	7.65274e-05	-2.95827e-10	-1.3237	8.25376e-05	-2.95827e-10	-1.31752
35483085	chr17:35483085:A:C	5.96884e-19	-0.484017	-1.58802	9.53273e-06	-1.83397	-1.57265	1.32294e-05	-1.57042	-1.57791
35483305	chr17:35483305:T:C	2.28532e-18	-2.95827e-10	-0.729498	7.78816e-05	-2.95827e-10	-1.30616	8.28788e-05	-2.95827e-10	-1.3134
35483313	chr17:35483313:A:G	9.5441e-19	-2.95827e-10	-1.60267	6.11995e-05	-2.95827e-10	-1.54721	6.52467e-05	-2.95827e-10	-1.5526
35483628	chr17:35483628:A:C	1.51826e-18	-2.95827e-10	-1.13844	0.000127664	-2.95827e-10	-0.81195	0.000137854	-2.95827e-10	-0.804579
35483692	chr17:35483692:A:G	2.80126e-19	-2.03574	-0.792777	2.13143e-05	-2.00609	-0.595882	2.5284e-05	-1.90276	-0.597843
35483864	chr17:35483864:A:G	2.0987e-19	-1.6019	-1.51537	7.73944e-06	-2.03012	-1.5849	8.29077e-06	-2.0264	-1.58924
35484182	chr17:35484182:C:T	1.48118e-17	1.13942	-5.92657e-10	0.000374034	0.262996	-5.92657e-10	0.000433761	0.341719	-5.92657e-10
35485268	chr17:35485268:C:T	1.57929e-19	-1.88606	-1.51556	9.05139e-06	-2.00534	-1.45309	9.42377e-06	-2.02063	-1.46691
35485432	chr17:35485432:T:C	9.54758e-19	-2.95827e-10	-1.6023	5.79167e-05	-2.95827e-10	-1.60235	6.20936e-05	-2.95827e-10	-1.60213
35485677	chr17:35485677:T:C	1.04489e-18	-2.95827e-10	-1.5121	7.66186e-05	-2.95827e-10	-1.32251	8.26538e-05	-2.95827e-10	-1.31612
35485685	chr17:35485685:G:A	9.55717e-19	-2.95827e-10	-1.6013	5.79088e-05	-2.95827e-10	-1.60248	6.21806e-05	-2.95827e-10	-1.60073
35485963	chr17:35485963:T:G	9.55863e-19	-2.95827e-10	-1.60115	5.79058e-05	-2.95827e-10	-1.60253	6.217e-05	-2.95827e-10	-1.6009
35486164	chr17:35486164:G:A	6.2715e-19	-0.783759	-1.23882	9.02382e-06	-1.91168	-1.54981	1.11724e-05	-1.77077	-1.54656
35486273	chr17:35486273:C:T	1.59411e-19	-1.88578	-1.50649	9.16502e-06	-2.00508	-1.44088	9.53568e-06	-2.02041	-1.45533
35486345	chr17:35486345:C:T	4.70791e-19	-0.787757	-1.52159	8.37939e-06	-1.93486	-1.60071	1.0938e-05	-1.73729	-1.60125
35486509	chr17:35486509:A:G	9.54609e-19	-2.95827e-10	-1.60246	6.15784e-05	-2.95827e-10	-1.54104	6.64353e-05	-2.95827e-10	-1.53455
35486767	chr17:35486767:T:C	7.24137e-19	-1.87878	-5.92657e-10	3.91929e-05	-1.99286	-5.92657e-10	4.15276e-05	-2.00442	-5.92657e-10
35487207	chr17:35487207:A:T	9.54628e-19	-2.95827e-10	-1.60244	6.15389e-05	-2.95827e-10	-1.54168	6.63898e-05	-2.95827e-10	-1.53523
35487947	chr17:35487947:G:A	1.0184e-18	-2.95827e-10	-1.53778	7.31896e-05	-2.95827e-10	-1.3683	7.891e-05	-2.95827e-10	-1.36247
35488011	chr17:35488011:A:G	6.25818e-19	-2.0247	-5.92657e-10	4.25686e-05	-1.91023	-5.92657e-10	4.52349e-05	-1.91891	-5.92657e-10
35488024	chr17:35488024:T:C	6.17639e-19	-2.03786	-5.92657e-10	5.24369e-05	-1.70174	-5.92657e-10	5.22321e-05	-1.77508	-5.92657e-10
35488054	chr17:35488054:A:G	1.68726e-18	-2.95827e-10	-1.0329	0.000108096	-2.95827e-10	-0.97833	0.000115336	-2.95827e-10	-0.982929
35488898	chr17:35488898:C:T	1.31586e-18	-2.95827e-10	-1.28152	8.62716e-05	-2.95827e-10	-1.20385	9.1706e-05	-2.95827e-10	-1.21219
35489604	chr17:35489604:C:A	8.06895e-18	0.532019	-5.92657e-10	0.000291175	0.0125749	-5.92657e-10	0.000341991	0.10401	-5.92657e-10
35489712	chr17:35489712:T:C	9.64731e-19	-2.95827e-10	-1.59191	6.35116e-05	-2.95827e-10	-1.51013	6.78337e-05	-2.95827e-10	-1.51372
35490181	chr17:35490181:C:T	1.37254e-18	-0.836879	-0.402461	7.66153e-05	-0.955714	-0.366841	7.40119e-05	-1.04009	-0.386465
35490477	chr17:35490477:G:T	8.54676e-19	-1.71304	-5.92657e-10	5.10172e-05	-1.72919	-5.92657e-10	5.22629e-05	-1.77449	-5.92657e-10
35490669	chr17:35490669:C:T	1.33685e-19	-2.0384	-1.52987	9.64793e-06	-1.87577	-1.51884	1.01903e-05	-1.89643	-1.51291
35491286	chr17:35491286:C:T	1.44373e-19	-1.88871	-1.60265	7.84209e-06	-2.00566	-1.59618	8.25471e-06	-2.02121	-1.59878
35491293	chr17:35491293:C:T	1.50483e-18	-2.95827e-10	-1.14732	0.00010145	-2.95827e-10	-1.04178	0.000114303	-2.95827e-10	-0.991921
35491932	chr17:35491932:T:C	1.10477e-18	-2.95827e-10	-1.45636	7.05758e-05	-2.95827e-10	-1.40466	7.52415e-05	-2.95827e-10	-1.41007
35492283	chr17:35492283:G:A	8.9474e-18	1.56353	-0.928171	0.000159505	0.710354	-1.29963	0.000225523	0.997506	-1.30986
35492382	chr17:35492382:T:C	1.89626e-19	-1.6394	-1.5793	1.69218e-05	-1.28294	-1.54981	1.98635e-05	-1.19194	-1.54995
35493046	chr17:35493046:G:T	1.47415e-18	-2.95827e-10	-1.16792	0.000123218	-2.95827e-10	-0.847395	0.000132941	-2.95827e-10	-0.840871
35493454	chr17:35493454:C:G	1.04291e-18	-2.95827e-10	-1.51399	7.07105e-05	-2.95827e-10	-1.40276	7.8871e-05	-2.95827e-10	-1.36296
35493562	chr17:35493562:A:AT	6.93049e-19	-1.92266	-5.92657e-10	3.84339e-05	-2.01241	-5.92657e-10	4.08816e-05	-2.0201	-5.92657e-10
35493748	chr17:35493748:A:G	9.26301e-19	-1.63256	-5.92657e-10	3.73372e-05	-2.04136	-5.92657e-10	3.9991e-05	-2.04212	-5.92657e-10
35494109	chr17:35494109:C:T	1.03309e-18	-2.95827e-10	-1.52346	6.12381e-05	-2.95827e-10	-1.54658	6.53e-05	-2.95827e-10	-1.55178
35494301	chr17:35494301:A:G	6.97533e-19	-1.91621	-5.92657e-10	5.32671e-05	-1.68603	-5.92657e-10	5.59025e-05	-1.70717	-5.92657e-10
35495053	chr17:35495053:C:G	1.86469e-19	-1.69932	-1.53618	1.2609e-05	-1.95607	-1.17087	1.36341e-05	-1.96947	-1.14873
35495261	chr17:35495261:G:C	1.27517e-18	-1.31292	-5.92657e-10	6.18652e-05	-1.53639	-5.92657e-10	6.77457e-05	-1.51501	-5.92657e-10
35495341	chr17:35495341:G:A	1.73502e-18	-2.95827e-10	-1.00499	0.000145495	-2.95827e-10	-0.681209	0.000157339	-2.95827e-10	-0.672375
35495516	chr17:35495516:G:A	1.89602e-18	-2.95827e-10	-0.916246	0.000104054	-2.95827e-10	-1.01644	0.000113563	-2.95827e-10	-0.998421
35496235	chr17:35496235:A:T	3.38249e-19	-1.60602	-1.03396	2.87574e-05	-2.00565	-0.296809	3.23479e-05	-1.95217	-0.302052
35496319	chr17:35496319:A:G	1.15584e-18	-2.95827e-10	-1.41118	6.85473e-05	-2.95827e-10	-1.43383	7.46227e-05	-2.95827e-10	-1.41833
35496372	chr17:35496372:T:C	3.78137e-19	-1.65277	-0.875737	1.06909e-05	-1.98995	-1.30201	1.13831e-05	-1.98671	-1.31193
35497084	chr17:35497084:C:T	6.27183e-19	-2.02252	-5.92657e-10	3.81465e-05	-2.01992	-5.92657e-10	4.06564e-05	-2.02562	-5.92657e-10
35497147	chr17:35497147:T:C	4.97627e-19	-1.57805	-0.675854	1.0329e-05	-2.01278	-1.31361	1.11104e-05	-2.00995	-1.31295
35497171	chr17:35497171:A:G	1.31332e-18	-2.95827e-10	-1.28345	9.10377e-05	-2.95827e-10	-1.15008	9.71433e-05	-2.95827e-10	-1.15459
35497884	chr17:35497884:A:G	4.97288e-19	-1.24275	-1.01184	9.0589e-06	-2.03069	-1.42691	9.72319e-06	-2.03967	-1.41659
35498044	chr17:35498044:G:A	1.41361e-19	-1.97236	-1.54008	9.99366e-06	-1.77849	-1.58091	1.0606e-05	-1.79526	-1.57409
35498071	chr17:35498071:C:T	7.58838e-19	-0.256587	-1.57538	2.971e-05	-1.13313	-1.13674	4.569e-05	-0.715563	-1.19333
35498203	chr17:35498203:G:A	1.43199e-18	-2.95827e-10	-1.19694	5.86178e-05	-2.95827e-10	-1.59031	6.31151e-05	-2.95827e-10	-1.58581
35499325	chr17:35499325:T:C	4.17616e-19	-0.92972	-1.49948	1.125e-05	-2.02186	-1.21912	1.20437e-05	-2.00187	-1.24036
35499635	chr17:35499635:A:G	7.63579e-19	-0.534341	-1.2914	1.30896e-05	-1.48793	-1.6016	1.97781e-05	-1.14361	-1.60259
35499701	chr17:35499701:G:A	6.55027e-19	-0.665749	-1.31334	1.22551e-05	-1.55535	-1.60006	1.81357e-05	-1.23031	-1.60258
35499766	chr17:35499766:T:C	6.57433e-18	1.27834	-0.95117	3.35035e-05	-1.5874	-0.562301	3.80302e-05	-1.57825	-0.514148
35500017	chr17:35500017:T:A	3.03714e-19	-2.02533	-0.722342	2.5132e-05	-1.90245	-0.534757	2.57554e-05	-1.90928	-0.572856
35500057	chr17:35500057:C:T	7.19916e-19	-1.21467	-0.669956	9.81227e-06	-1.9966	-1.38112	1.03395e-05	-2.01713	-1.37767
35500115	chr17:35500115:A:G	4.99903e-19	-1.79504	-0.454311	1.23925e-05	-2.03894	-1.10532	1.31654e-05	-2.03837	-1.11481
35500265	chr17:35500265:C:T	9.66959e-19	-2.95827e-10	-1.5896	6.80527e-05	-2.95827e-10	-1.44107	7.13173e-05	-2.95827e-10	-1.46364
35500638	chr17:35500638:A:G	9.63896e-19	-2.95827e-10	-1.59278	5.9528e-05	-2.95827e-10	-1.57491	6.42781e-05	-2.95827e-10	-1.56756
35500648	chr17:35500648:G:A	6.48395e-19	-1.27919	-0.710071	9.76455e-06	-1.9798	-1.40279	1.02491e-05	-2.0038	-1.39978
35501014	chr17:35501014:C:T	1.94965e-19	-1.5892	-1.60174	8.97782e-06	-1.95166	-1.51493	9.21359e-06	-1.98469	-1.52541
35501461	chr17:35501461:C:T	3.46734e-18	0.951744	-1.26436	2.12042e-05	-1.80937	-0.797782	2.3333e-05	-1.80388	-0.777026
35501610	chr17:35501610:T:A	9.55695e-19	-2.95827e-10	-1.60132	6.0873e-05	-2.95827e-10	-1.55256	6.72688e-05	-2.95827e-10	-1.52208
35502300	chr17:35502300:G:T	1.69518e-18	-2.95827e-10	-1.02822	8.15828e-05	-2.95827e-10	-1.25973	8.83182e-05	-2.95827e-10	-1.24983
35502345	chr17:35502345:A:C	1.35564e-18	-2.95827e-10	-1.25173	0.000132148	-2.95827e-10	-0.777428	0.000172867	-2.95827e-10	-0.57825
35502355	chr17:35502355:A:C	1.59028e-18	-2.95827e-10	-1.09209	0.000162896	-2.95827e-10	-0.568238	0.000216479	-2.95827e-10	-0.353283
35502422	chr17:35502422:A:AC	1.5704e-18	-2.95827e-10	-1.10468	8.28462e-05	-2.95827e-10	-1.24437	9.10562e-05	-2.95827e-10	-1.2193
35502627	chr17:35502627:C:A	6.3154e-19	-0.470092	-1.54551	2.52004e-05	-1.44854	-0.985947	3.62039e-05	-1.08935	-1.05226
35502640	chr17:35502640:G:T	1.69708e-18	-2.95827e-10	-1.0271	8.17253e-05	-2.95827e-10	-1.25799	8.84707e-05	-2.95827e-10	-1.2481
35502703	chr17:35502703:C:T	6.19628e-19	-2.03464	-5.92657e-10	4.02063e-05	-1.96733	-5.92657e-10	4.26912e-05	-1.97678	-5.92657e-10
35502768	chr17:35502768:C:T	3.0259e-18	0.869399	-1.31819	1.90102e-05	-1.83231	-0.884061	2.08858e-05	-1.82707	-0.864639
35503409	chr17:35503409:C:T	3.61416e-18	-2.95827e-10	-0.271145	0.000152624	-2.95827e-10	-0.633375	0.000170805	-2.95827e-10	-0.590253
35504021	chr17:35504021:G:A	1.45009e-19	-1.88567	-1.60129	7.75737e-06	-2.04134	-1.57137	8.37227e-06	-2.04212	-1.56373
35504936	chr17:35504936:G:A	1.84352e-17	-2.95827e-10	1.35826	0.000133096	-2.95827e-10	-0.770283	0.000138632	-2.95827e-10	-0.798951
35504976	chr17:35504976:G:A	1.60545e-18	-2.95827e-10	-1.0826	7.81959e-05	-2.95827e-10	-1.30213	8.32788e-05	-2.95827e-10	-1.30858
35505289	chr17:35505289:G:A	1.51139e-19	-1.91861	-1.52695	8.28747e-06	-2.0362	-1.51041	9.44918e-06	-1.94833	-1.53651
35505309	chr17:35505309:C:G	3.93869e-18	-2.95827e-10	-0.185157	0.000164237	-2.95827e-10	-0.560043	0.000184069	-2.95827e-10	-0.515466
35505346	chr17:35505346:G:A	1.89155e-19	-1.62032	-1.60088	9.01059e-06	-1.93969	-1.52326	9.23308e-06	-1.97467	-1.53331
35505572	chr17:35505572:T:G	4.86968e-16	6.01268	-1.38048	4.7318e-05	-0.500963	-1.3035	4.56569e-05	-0.588413	-1.32121
35505589	chr17:35505589:C:T	1.5942e-18	-2.95827e-10	-1.08963	7.78776e-05	-2.95827e-10	-1.30621	8.294e-05	-2.95827e-10	-1.31266
35505710	chr17:35505710:C:T	3.66405e-17	-2.95827e-10	2.04515	0.000598076	-2.95827e-10	0.732366	0.000669861	-2.95827e-10	0.776295
35505984	chr17:35505984:T:C	3.53162e-19	-1.8435	-0.75333	1.03978e-05	-2.0421	-1.27765	1.10632e-05	-2.04203	-1.28512
35507718	chr17:35507718:T:A	1.54973e-18	-2.95827e-10	-1.11792	5.90595e-05	-2.95827e-10	-1.58281	6.31225e-05	-2.95827e-10	-1.5857
35507772	chr17:35507772:C:T	1.03527e-17	1.75551	-0.97427	3.60497e-05	-1.51202	-0.564429	4.10792e-05	-1.49959	-0.515678
35507987	chr17:35507987:GA:G	2.60132e-18	-2.95827e-10	-0.599988	5.93865e-05	-2.95827e-10	-1.57728	6.3215e-05	-2.95827e-10	-1.58423
35508114	chr17:35508114:C:G	3.42353e-18	-0.325333	-5.92657e-10	0.000105441	-1.0032	-5.92657e-10	0.000117528	-0.964102	-5.92657e-10
35508191	chr17:35508191:C:T	1.0814e-18	-2.95827e-10	-1.47775	6.52696e-05	-2.95827e-10	-1.48282	7.09166e-05	-2.95827e-10	-1.46927
35508244	chr17:35508244:A:G	1.01844e-17	1.71414	-0.949283	3.6599e-05	-1.52992	-0.531414	4.1728e-05	-1.51775	-0.481854
35508374	chr17:35508374:T:C	1.5369e-18	-2.95827e-10	-1.12624	0.000150341	-2.95827e-10	-0.648442	0.000163131	-2.95827e-10	-0.636222
35508568	chr17:35508568:T:A	6.15791e-19	-2.04085	-5.92657e-10	4.17812e-05	-1.92891	-5.92657e-10	4.40704e-05	-1.94499	-5.92657e-10
35508584	chr17:35508584:G:A	6.06112e-19	-1.07141	-0.985281	9.6355e-06	-1.82952	-1.56637	1.43237e-05	-1.5208	-1.54806
35508857	chr17:35508857:G:C	9.90329e-19	-2.95827e-10	-1.56572	6.67831e-05	-2.95827e-10	-1.4599	7.14827e-05	-2.95827e-10	-1.46132
35509243	chr17:35509243:G:T	1.83039e-18	-2.95827e-10	-0.951477	8.53217e-05	-2.95827e-10	-1.21492	9.2394e-05	-2.95827e-10	-1.20471
35509374	chr17:35509374:A:G	6.15553e-19	-2.04124	-5.92657e-10	4.01366e-05	-1.96906	-5.92657e-10	4.27804e-05	-1.9747	-5.92657e-10
35509512	chr17:35509512:G:A	9.91729e-18	0.738275	-5.92657e-10	4.45396e-05	-1.86497	-5.92657e-10	4.78025e-05	-1.8637	-5.92657e-10
35509783	chr17:35509783:C:T	4.18537e-18	-2.95827e-10	-0.124411	0.000125662	-2.95827e-10	-0.827756	0.000139156	-2.95827e-10	-0.795178
35509989	chr17:35509989:G:A	1.12255e-18	-2.95827e-10	-1.4404	6.35736e-05	-2.95827e-10	-1.50915	6.895e-05	-2.95827e-10	-1.49739
35510236	chr17:35510236:G:T	3.97608e-19	-1.6712	-0.807098	1.01282e-05	-2.0155	-1.33053	1.07829e-05	-2.01494	-1.33788
35510670	chr17:35510670:C:T	5.10757e-18	-2.95827e-10	0.0747187	0.000180255	-2.95827e-10	-0.466977	0.000171538	-2.95827e-10	-0.585972
35510884	chr17:35510884:A:C	2.67375e-19	-1.29932	-1.57579	7.82058e-06	-2.02803	-1.57656	8.24783e-06	-2.03864	-1.58218
35511111	chr17:35511111:A:G	1.7335e-18	-2.95827e-10	-1.00587	0.00014678	-2.95827e-10	-0.672417	0.000165063	-2.95827e-10	-0.624448
35511722	chr17:35511722:C:T	3.23047e-19	-1.90582	-0.780145	1.51463e-05	-1.96185	-0.981745	1.92155e-05	-1.93976	-0.8353
35512347	chr17:35512347:A:T	1.66802e-19	-1.95358	-1.39338	8.52013e-06	-1.98279	-1.53613	1.04366e-05	-1.90235	-1.48311
35512523	chr17:35512523:G:A	1.30688e-17	0.725958	0.288266	0.000116016	-1.83894	0.931316	0.000141556	-1.82393	1.04585
35512750	chr17:35512750:C:T	2.43089e-18	-2.95827e-10	-0.667748	0.000243971	-2.95827e-10	-0.164301	0.000285009	-2.95827e-10	-0.078254
35512807	chr17:35512807:A:T	2.59409e-18	-2.95827e-10	-0.60277	0.000260489	-2.95827e-10	-0.0987894	0.000303386	-2.95827e-10	-0.0157702
35512876	chr17:35512876:G:A	9.55784e-19	-2.95827e-10	-1.60123	5.96522e-05	-2.95827e-10	-1.57282	6.39075e-05	-2.95827e-10	-1.57334
35512885	chr17:35512885:C:T	1.13743e-18	-2.95827e-10	-1.42724	6.31369e-05	-2.95827e-10	-1.51605	6.84349e-05	-2.95827e-10	-1.50489
35513309	chr17:35513309:G:A	1.87514e-16	4.55736	-0.879514	4.2597e-05	-1.16885	-0.740719	4.57573e-05	-1.21298	-0.694443
35513605	chr17:35513605:G:C	1.16059e-18	-2.95827e-10	-1.40708	6.20568e-05	-2.95827e-10	-1.5333	6.71481e-05	-2.95827e-10	-1.52387
35513619	chr17:35513619:T:C	1.27115e-18	-2.95827e-10	-1.31609	9.90914e-05	-2.95827e-10	-1.06531	0.000104632	-2.95827e-10	-1.08032
35513664	chr17:35513664:T:C	7.46728e-19	-2.04206	0.194005	1.25074e-05	-2.01031	-1.12472	1.28694e-05	-2.01045	-1.16548
35513692	chr17:35513692:T:C	1.01024e-18	-2.95827e-10	-1.54582	6.97986e-05	-2.95827e-10	-1.41574	7.55137e-05	-2.95827e-10	-1.40646
35514025	chr17:35514025:C:A	1.52918e-15	7.27235	-1.49587	5.64995e-05	-0.321854	-1.30526	5.71783e-05	-0.389447	-1.29515
35514399	chr17:35514399:C:T	6.26371e-19	-1.71787	-0.305947	1.19149e-05	-2.02822	-1.15534	1.2645e-05	-2.02647	-1.16704
35514493	chr17:35514493:G:A	1.04448e-18	-2.95827e-10	-1.51249	6.7371e-05	-2.95827e-10	-1.45114	7.3283e-05	-2.95827e-10	-1.43645
35514508	chr17:35514508:AT:A	5.32574e-19	-0.584274	-1.60177	1.89902e-05	-1.43699	-1.28043	3.04583e-05	-0.984542	-1.32988
35514718	chr17:35514718:C:A	1.15217e-18	-0.752292	-0.662069	3.56978e-05	-1.77942	-0.306844	3.97195e-05	-1.82426	-0.224674
35514958	chr17:35514958:C:T	2.53672e-19	-2.03041	-0.897311	9.39457e-06	-1.95781	-1.46341	9.85246e-06	-1.95761	-1.48544
35515209	chr17:35515209:G:A	3.98169e-18	0.578136	-0.752434	5.361e-05	-1.8939	0.214285	6.48253e-05	-1.88224	0.323159
35515225	chr17:35515225:G:C	4.10823e-19	-1.66379	-0.781803	1.04648e-05	-2.01409	-1.29924	1.11444e-05	-2.01312	-1.30672
35515421	chr17:35515421:G:A	9.60159e-19	-2.95827e-10	-1.59666	5.87526e-05	-2.95827e-10	-1.58802	6.28043e-05	-2.95827e-10	-1.59075
35515764	chr17:35515764:C:T	1.16681e-17	-2.95827e-10	0.900852	9.43335e-05	-2.95827e-10	-1.11451	9.90978e-05	-2.95827e-10	-1.13467
35516100	chr17:35516100:A:G	1.01821e-18	-2.95827e-10	-1.53796	6.89391e-05	-2.95827e-10	-1.42813	7.4567e-05	-2.95827e-10	-1.41908
35516133	chr17:35516133:A:G	1.69384e-19	-1.98331	-1.34828	7.55626e-06	-2.03861	-1.60037	8.08547e-06	-2.03844	-1.60227
35516266	chr17:35516266:T:C	4.91366e-18	-2.95827e-10	0.0360131	7.13632e-05	-2.95827e-10	-1.39357	7.56355e-05	-2.95827e-10	-1.40485
35516493	chr17:35516493:T:G	1.02445e-17	2.05731	-1.28658	2.10336e-05	-1.86993	-0.745295	2.3577e-05	-1.86941	-0.701094
35516898	chr17:35516898:C:T	1.65372e-17	2.84712	-1.59751	2.61765e-05	-1.52937	-0.867124	3.13979e-05	-1.52394	-0.760095
35517149	chr17:35517149:T:C	2.05083e-18	-2.95827e-10	-0.837763	0.000168212	-2.95827e-10	-0.536127	0.000174972	-2.95827e-10	-0.566152
35518493	chr17:35518493:G:A	4.97007e-18	-2.95827e-10	0.0474284	0.000267762	-2.95827e-10	-0.0712528	0.000302404	-2.95827e-10	-0.0190104
35519055	chr17:35519055:G:A	1.62405e-18	-2.95827e-10	-1.07108	0.000188204	-2.95827e-10	-0.423822	0.000205487	-2.95827e-10	-0.405394
35519261	chr17:35519261:A:T	6.42673e-19	-1.03513	-0.962996	9.8344e-06	-1.8032	-1.57226	1.47517e-05	-1.48524	-1.55418
35519585	chr17:35519585:G:A	1.59483e-17	2.70844	-1.49509	1.5954e-05	-1.57867	-1.31298	1.82579e-05	-1.57394	-1.25224
35519689	chr17:35519689:T:G	2.11154e-18	-2.95827e-10	-0.808589	0.000163333	-2.95827e-10	-0.565559	0.000183586	-2.95827e-10	-0.518093
35520007	chr17:35520007:G:A	1.43316e-15	6.67387	-0.962237	4.65259e-05	-0.690734	-1.13061	4.56767e-05	-0.773533	-1.13565
35520295	chr17:35520295:A:G	3.72262e-19	-1.18613	-1.35804	8.95711e-06	-1.88316	-1.58575	1.24833e-05	-1.60997	-1.59641
35520321	chr17:35520321:C:T	2.70442e-15	6.37121	-0.0245735	0.000158696	-0.769751	0.175387	0.000170672	-0.8268	0.235769
35520789	chr17:35520789:C:T	3.26179e-15	6.55349	-0.0194637	0.000170641	-0.703277	0.181489	0.000183231	-0.762127	0.242098
35521039	chr17:35521039:AT:A	6.22034e-19	-2.03077	-5.92657e-10	3.88418e-05	-2.00185	-5.92657e-10	4.13236e-05	-2.00934	-5.92657e-10
35521427	chr17:35521427:A:T	1.03368e-18	-2.95827e-10	-1.52288	6.74477e-05	-2.95827e-10	-1.45	7.2917e-05	-2.95827e-10	-1.44145
35521659	chr17:35521659:G:C	3.855e-19	-2.04065	-0.468565	9.86694e-06	-2.02162	-1.35054	1.02723e-05	-2.02204	-1.37928
35521700	chr17:35521700:A:G	2.89582e-15	6.46299	-0.0479671	0.000160668	-0.736661	0.154651	0.000172534	-0.795	0.214817
35522499	chr17:35522499:G:C	1.27042e-18	-2.95827e-10	-1.31666	5.99818e-05	-2.95827e-10	-1.56731	6.48012e-05	-2.95827e-10	-1.55945
35522527	chr17:35522527:C:T	3.63868e-18	-0.264383	-5.92657e-10	0.000102797	-1.02859	-5.92657e-10	0.000113362	-1.00019	-5.92657e-10
35522581	chr17:35522581:A:G	1.19988e-18	-1.54255	0.168766	0.00037023	-1.42547	1.67824	0.000426135	-1.44256	1.76654
35522582	chr17:35522582:A:G	1.20882e-18	-1.53628	0.169919	0.000374173	-1.41642	1.67979	0.000430664	-1.43359	1.76814
35522627	chr17:35522627:A:G	2.91229e-15	6.5917	-0.171014	0.000167735	-0.574425	0.0354562	0.000181126	-0.638172	0.106588
35522683	chr17:35522683:C:T	1.8545e-19	-1.65178	-1.5892	1.78649e-05	-1.21592	-1.56259	1.97171e-05	-1.19901	-1.55028
35522687	chr17:35522687:A:G	1.95712e-19	-1.59253	-1.59459	1.873e-05	-1.14782	-1.58341	1.95012e-05	-1.17269	-1.58761
35522850	chr17:35522850:T:C	6.51235e-16	4.92826	-0.00539593	5.42557e-05	-1.42711	-0.24053	5.44933e-05	-1.48338	-0.249314
35523076	chr17:35523076:T:A	9.63005e-19	-2.95827e-10	-1.5937	6.60558e-05	-2.95827e-10	-1.47085	7.13765e-05	-2.95827e-10	-1.46281
35523492	chr17:35523492:G:A	1.03081e-18	-2.95827e-10	-1.52566	5.8156e-05	-2.95827e-10	-1.59822	6.23544e-05	-2.95827e-10	-1.59794
35523508	chr17:35523508:T:C	2.61446e-18	-2.95827e-10	-0.594949	5.97203e-05	-2.95827e-10	-1.57168	6.37119e-05	-2.95827e-10	-1.5764
35523685	chr17:35523685:T:C	1.92258e-18	-2.95827e-10	-0.902335	0.000149586	-2.95827e-10	-0.653481	0.000179132	-2.95827e-10	-0.542655
35523824	chr17:35523824:C:G	2.20477e-18	-2.95827e-10	-0.76538	0.000186033	-2.95827e-10	-0.435428	0.000213071	-2.95827e-10	-0.369148
35523916	chr17:35523916:C:T	1.63092e-19	-2.04046	-1.32899	1.20853e-05	-1.94827	-1.22109	7.99798e-05	-0.321923	-1.02708
35523947	chr17:35523947:A:T	9.71227e-19	-2.95827e-10	-1.5852	6.40239e-05	-2.95827e-10	-1.50209	6.85349e-05	-2.95827e-10	-1.50343
35524393	chr17:35524393:T:A	9.90427e-19	-2.95827e-10	-1.56562	0.000124625	-2.95827e-10	-0.83604	0.000136214	-2.95827e-10	-0.816552
35524640	chr17:35524640:G:C	2.93096e-18	-2.95827e-10	-0.480676	6.10383e-05	-2.95827e-10	-1.54985	6.50211e-05	-2.95827e-10	-1.55606
35524846	chr17:35524846:C:T	9.62492e-19	-2.95827e-10	-1.59423	7.98349e-05	-2.95827e-10	-1.28139	8.29934e-05	-2.95827e-10	-1.31201
35525113	chr17:35525113:C:T	1.48319e-19	-2.04205	-1.42234	1.14139e-05	-1.96195	-1.26456	7.00154e-05	-0.395859	-1.0862
35525271	chr17:35525271:T:C	1.53571e-19	-1.84243	-1.58717	2.2227e-05	-1.37729	-1.18276	0.000742593	1.83789	-0.958523
35525582	chr17:35525582:A:G	1.3427e-18	-2.95827e-10	-1.26132	0.000112822	-2.95827e-10	-0.935538	0.000118018	-2.95827e-10	-0.959937
35525609	chr17:35525609:A:T	5.22715e-15	8.16427	-1.15865	6.12678e-05	-0.300369	-1.24573	6.10811e-05	-0.404391	-1.21418
35525725	chr17:35525725:A:G	1.30259e-18	-1.29165	-5.92657e-10	0.000127645	-0.812099	-5.92657e-10	0.000129932	-0.863766	-5.92657e-10
35526059	chr17:35526059:T:C	1.99205e-18	-2.95827e-10	-0.866841	0.000165175	-2.95827e-10	-0.554348	0.000188577	-2.95827e-10	-0.491268
35526073	chr17:35526073:A:G	1.03154e-18	-2.95827e-10	-1.52495	5.81661e-05	-2.95827e-10	-1.59805	6.23656e-05	-2.95827e-10	-1.59776
35526091	chr17:35526091:G:A	1.11955e-14	7.26855	0.498709	5.48783e-05	-0.739853	-0.91638	5.14515e-05	-0.829153	-0.960983
35526309	chr17:35526309:A:G	1.45522e-19	-2.03217	-1.45127	1.21423e-05	-1.98938	-1.17527	1.26233e-05	-1.99328	-1.20195
35526515	chr17:35526515:T:A	6.34781e-14	10.848	-1.34551	1.98166e-05	-1.28206	-1.39277	2.25851e-05	-1.27118	-1.3423
35527007	chr17:35527007:T:TA	9.84888e-18	-2.95827e-10	0.731352	0.000781948	-2.95827e-10	1.00044	0.000810692	-2.95827e-10	0.967113
35527051	chr17:35527051:G:A	2.25187e-15	7.69797	-1.53446	3.42787e-05	-0.536241	-1.59059	3.3388e-05	-0.635272	-1.58731
35527469	chr17:35527469:C:T	2.84383e-18	-2.95827e-10	-0.510853	6.06426e-05	-2.95827e-10	-1.55635	6.46256e-05	-2.95827e-10	-1.56216
35527521	chr17:35527521:A:C	6.65147e-19	-1.96375	-5.92657e-10	4.02589e-05	-1.96602	-5.92657e-10	4.30238e-05	-1.96902	-5.92657e-10
35527862	chr17:35527862:G:A	3.14257e-18	-0.410966	-5.92657e-10	3.74991e-05	-2.03704	-5.92657e-10	4.03346e-05	-2.03357	-5.92657e-10
35528055	chr17:35528055:C:T	2.7854e-18	-2.95827e-10	-0.531613	6.04207e-05	-2.95827e-10	-1.56002	6.44034e-05	-2.95827e-10	-1.56561
35528229	chr17:35528229:T:C	3.05391e-18	-2.95827e-10	-0.439581	6.13559e-05	-2.95827e-10	-1.54466	6.53384e-05	-2.95827e-10	-1.55119
35528432	chr17:35528432:C:T	5.29203e-14	10.9225	-1.60193	3.26855e-05	-1.23937	-0.935045	3.91352e-05	-1.22614	-0.837617
35528446	chr17:35528446:A:G	1.05151e-18	-2.95827e-10	-1.50578	7.66175e-05	-2.95827e-10	-1.32253	8.13116e-05	-2.95827e-10	-1.33249
35528834	chr17:35528834:C:T	2.76897e-15	7.88922	-1.51899	3.68843e-05	-0.457591	-1.59598	3.57964e-05	-0.559444	-1.59348
35529156	chr17:35529156:T:C	3.10444e-15	7.78852	-1.30393	3.51944e-05	-0.523977	-1.57649	3.39327e-05	-0.620221	-1.58617
35529420	chr17:35529420:C:A	9.92039e-18	-2.95827e-10	0.738587	0.000788074	-2.95827e-10	1.00824	0.000817013	-2.95827e-10	0.97488
35529582	chr17:35529582:A:T	2.05563e-18	-2.95827e-10	-0.835423	0.000171527	-2.95827e-10	-0.516609	0.00019605	-2.95827e-10	-0.452405
35529878	chr17:35529878:C:A	6.57265e-19	-1.97567	-5.92657e-10	3.9789e-05	-1.97776	-5.92657e-10	4.2532e-05	-1.98052	-5.92657e-10
35529934	chr17:35529934:ATAGAT:A	7.71227e-19	-1.81578	-5.92657e-10	4.50613e-05	-1.85333	-5.92657e-10	4.82993e-05	-1.85336	-5.92657e-10
35530085	chr17:35530085:A:G	1.63947e-19	-1.99774	-1.36647	1.31956e-05	-1.80566	-1.2758	0.000125165	0.194046	-1.09519
35530202	chr17:35530202:T:C	4.58463e-14	10.7736	-1.59657	3.45795e-05	-1.26914	-0.848952	4.16375e-05	-1.25633	-0.745445
35530229	chr17:35530229:C:T	9.94416e-19	-2.95827e-10	-1.56161	0.000127221	-2.95827e-10	-0.815424	0.000139102	-2.95827e-10	-0.795569
35530589	chr17:35530589:A:G	2.17187e-18	-2.95827e-10	-0.780418	0.000182327	-2.95827e-10	-0.45555	0.000208685	-2.95827e-10	-0.38995
35530842	chr17:35530842:G:A	6.57185e-19	-1.97579	-5.92657e-10	3.98135e-05	-1.97714	-5.92657e-10	4.25512e-05	-1.98007	-5.92657e-10
35530911	chr17:35530911:C:G	5.34597e-14	10.8347	-1.50399	1.99461e-05	-1.27465	-1.39367	2.29684e-05	-1.26349	-1.33317
35531530	chr17:35531530:A:G	4.2179e-19	-0.867919	-1.55133	1.03567e-05	-1.98746	-1.33626	1.12482e-05	-1.95605	-1.35452
35531715	chr17:35531715:C:T	1.6981e-19	-1.78782	-1.54126	1.97192e-05	-1.25885	-1.42092	0.000696303	2.09453	-1.27952
35531886	chr17:35531886:C:T	1.5901e-18	-2.95827e-10	-1.09221	6.80836e-05	-2.95827e-10	-1.44062	7.46406e-05	-2.95827e-10	-1.41809
35531950	chr17:35531950:A:G	9.39074e-18	-2.95827e-10	0.683719	0.000745212	-2.95827e-10	0.952318	0.000772756	-2.95827e-10	0.919188
35532486	chr17:35532486:A:C	1.54919e-19	-1.92466	-1.4962	8.73758e-06	-1.93124	-1.56248	9.33545e-06	-1.93595	-1.56101
35533207	chr17:35533207:C:T	5.44792e-18	1.74151	-1.60228	1.50402e-05	-1.85687	-1.09375	1.71827e-05	-1.8913	-0.995577
35533408	chr17:35533408:C:T	1.58705e-18	-2.95827e-10	-1.09413	6.80254e-05	-2.95827e-10	-1.44147	7.45756e-05	-2.95827e-10	-1.41896
35533586	chr17:35533586:A:G	9.40768e-18	-2.95827e-10	0.685521	0.000775611	-2.95827e-10	0.9923	0.00080488	-2.95827e-10	0.959917
35533809	chr17:35533809:C:T	9.97921e-19	-2.95827e-10	-1.55809	6.79522e-05	-2.95827e-10	-1.44255	7.27047e-05	-2.95827e-10	-1.44437
35533838	chr17:35533838:T:A	8.43335e-18	-2.95827e-10	0.576189	0.000690471	-2.95827e-10	0.876022	0.000717048	-2.95827e-10	0.844368
35533897	chr17:35533897:A:G	1.35735e-19	-2.0321	-1.52096	1.09136e-05	-1.98715	-1.28419	1.13952e-05	-1.99109	-1.30649
35534248	chr17:35534248:G:A	4.04485e-19	-1.31143	-1.14972	2.73447e-05	-0.884704	-1.46812	3.06654e-05	-0.868818	-1.43882
35534864	chr17:35534864:T:A	9.8845e-19	-2.95827e-10	-1.56762	0.000125506	-2.95827e-10	-0.828997	0.000137258	-2.95827e-10	-0.808911
35534954	chr17:35534954:TGTG:T	1.21494e-18	-2.95827e-10	-1.36131	6.70529e-05	-2.95827e-10	-1.45587	7.2095e-05	-2.95827e-10	-1.45279
35535380	chr17:35535380:A:G	2.96982e-18	-2.95827e-10	-0.467505	0.000114086	-2.95827e-10	-0.924402	0.000127294	-2.95827e-10	-0.884279
35536143	chr17:35536143:T:A	7.95693e-18	1.95955	-1.44151	3.87122e-05	-0.886955	-1.11824	4.61339e-05	-0.754656	-1.14457
35536382	chr17:35536382:T:C	1.15833e-18	-1.40903	-5.92657e-10	4.04922e-05	-1.96024	-5.92657e-10	4.21333e-05	-1.98994	-5.92657e-10
35536498	chr17:35536498:T:C	8.53004e-18	-2.95827e-10	0.587589	0.000737616	-2.95827e-10	0.942072	0.000875151	-2.95827e-10	1.04362
35536644	chr17:35536644:A:G	4.61598e-15	8.48157	-1.6003	4.15731e-05	-0.358353	-1.57554	4.29244e-05	-0.398278	-1.57306
35536781	chr17:35536781:C:G	1.56457e-17	-2.95827e-10	1.19419	0.00122184	-2.95827e-10	1.44676	0.00127039	-2.95827e-10	1.4163
35537039	chr17:35537039:C:T	1.84616e-17	-2.95827e-10	1.35969	0.00144438	-2.95827e-10	1.61409	0.00149934	-2.95827e-10	1.582
35537422	chr17:35537422:A:T	5.12263e-15	8.56916	-1.58374	4.16955e-05	-0.328304	-1.60265	4.28833e-05	-0.369634	-1.60266
35537505	chr17:35537505:C:T	9.73668e-19	-2.95827e-10	-1.58269	0.000115218	-2.95827e-10	-0.914526	0.000125872	-2.95827e-10	-0.895513
35537613	chr17:35537613:A:G	2.14886e-17	2.38704	-0.875523	4.03258e-05	-0.82054	-1.14382	5.21776e-05	-0.693619	-1.0825
35537811	chr17:35537811:T:A	2.10278e-19	-1.56437	-1.55097	1.32629e-05	-1.51325	-1.56313	1.6181e-05	-1.41298	-1.53395
35538221	chr17:35538221:C:T	6.50596e-15	8.81295	-1.58848	4.50401e-05	-0.251373	-1.60243	4.62029e-05	-0.295605	-1.60213
35538683	chr17:35538683:A:G	4.13332e-18	-2.95827e-10	-0.136924	6.34692e-05	-2.95827e-10	-1.5108	6.73878e-05	-2.95827e-10	-1.52031
35538801	chr17:35538801:C:A	2.39979e-18	-2.95827e-10	-0.680623	8.87054e-05	-2.95827e-10	-1.17603	9.78018e-05	-2.95827e-10	-1.14783
35539686	chr17:35539686:T:C	9.90751e-19	-2.95827e-10	-1.5653	8.11515e-05	-2.95827e-10	-1.26503	8.89259e-05	-2.95827e-10	-1.24297
35539747	chr17:35539747:A:G	1.29892e-18	-1.29447	-5.92657e-10	4.72634e-05	-1.80561	-5.92657e-10	5.27033e-05	-1.7661	-5.92657e-10
35539980	chr17:35539980:A:C	3.88886e-18	-2.95827e-10	-0.19789	0.000136985	-2.95827e-10	-0.741483	0.000153516	-2.95827e-10	-0.696969
35540046	chr17:35540046:C:A	3.48471e-14	9.10323	-0.200509	0.000122275	-0.180492	-0.674584	0.000122789	-0.229797	-0.690509
35540095	chr17:35540095:T:C	5.20993e-14	8.88653	0.418368	0.000181943	-0.27105	-0.186606	0.000182379	-0.319158	-0.205531
35540327	chr17:35540327:G:A	4.99004e-14	8.47547	0.786312	0.000153469	-0.446493	-0.18136	0.000152394	-0.493425	-0.21088
35540350	chr17:35540350:A:C	3.97796e-18	0.786255	-0.961491	1.99223e-05	-1.21805	-1.45146	2.63103e-05	-1.10033	-1.36049
35540391	chr17:35540391:A:G	7.91614e-14	8.25215	1.47109	0.000232694	-0.537993	0.326368	0.000230599	-0.582643	0.292547
35540659	chr17:35540659:C:T	9.03503e-19	-1.31756	-0.339922	2.68732e-05	-2.03378	-0.336436	2.56449e-05	-2.01745	-0.46898
35540839	chr17:35540839:C:A	3.24881e-18	-2.95827e-10	-0.377718	5.83661e-05	-2.95827e-10	-1.59462	6.23939e-05	-2.95827e-10	-1.59731
35540987	chr17:35540987:C:T	1.15564e-13	10.1016	-5.92657e-10	0.00042863	0.399242	-5.92657e-10	0.000438425	0.352413	-5.92657e-10
35541013	chr17:35541013:A:AG	3.54222e-19	-1.053	-1.54084	4.37649e-05	-0.313917	-1.5686	0.00823139	4.75689	-1.47196
35541179	chr17:35541179:C:T	3.28011e-18	-2.95827e-10	-0.368129	0.000103072	-2.95827e-10	-1.02592	0.000110739	-2.95827e-10	-1.0236
35541186	chr17:35541186:A:T	9.62551e-19	-2.95827e-10	-1.59417	5.88014e-05	-2.95827e-10	-1.58719	6.30002e-05	-2.95827e-10	-1.58764
35541401	chr17:35541401:C:T	9.99653e-19	-2.95827e-10	-1.55635	8.48754e-05	-2.95827e-10	-1.22017	9.33083e-05	-2.95827e-10	-1.19487
35541737	chr17:35541737:A:G	7.44988e-17	4.33572	-1.58094	0.000123739	-0.344193	-0.498987	0.000148025	-0.334027	-0.399367
35541778	chr17:35541778:A:T	5.99752e-14	10.2063	-0.760616	8.54793e-05	-0.285205	-0.927871	7.92152e-05	-0.362702	-0.995904
35541839	chr17:35541839:A:G	2.09974e-18	-1.16058	0.346387	1.39091e-05	-2.04212	-0.986686	1.34129e-05	-2.03768	-1.09688
35541890	chr17:35541890:A:G	9.0618e-19	-1.62256	-0.0319586	0.000236287	0.518825	-0.71513	0.000228379	0.385131	-0.6849
35541973	chr17:35541973:G:A	6.90546e-18	-2.95827e-10	0.376307	0.000163497	-2.95827e-10	-0.564556	0.000182258	-2.95827e-10	-0.525352
35542282	chr17:35542282:G:A	2.92888e-18	-2.95827e-10	-0.481384	5.79987e-05	-2.95827e-10	-1.60093	6.20997e-05	-2.95827e-10	-1.60203
35542306	chr17:35542306:GAC:G	2.8746e-18	-2.95827e-10	-0.500092	5.79603e-05	-2.95827e-10	-1.60159	6.20767e-05	-2.95827e-10	-1.6024
35542442	chr17:35542442:T:C	1.18191e-18	-2.95827e-10	-1.38888	6.33592e-05	-2.95827e-10	-1.51253	6.88373e-05	-2.95827e-10	-1.49903
35543199	chr17:35543199:T:A	1.92652e-18	-2.95827e-10	-0.90029	7.26197e-05	-2.95827e-10	-1.37612	7.89933e-05	-2.95827e-10	-1.36141
35543716	chr17:35543716:C:G	2.42542e-19	-1.93244	-1.04015	1.37419e-05	-1.47119	-1.56971	0.000504183	1.96015	-1.46799
35543851	chr17:35543851:G:A	3.9305e-18	-2.95827e-10	-0.187239	0.00013716	-2.95827e-10	-0.740204	0.000153839	-2.95827e-10	-0.694872
35544184	chr17:35544184:A:C	9.54569e-19	-2.95827e-10	-1.6025	0.000107789	-2.95827e-10	-0.981172	0.000118531	-2.95827e-10	-0.955597
35544262	chr17:35544262:C:T	1.21809e-17	-0.36875	1.31261	8.63088e-05	-1.91431	0.710888	7.35891e-05	-1.95804	0.525761
35544381	chr17:35544381:A:G	2.7502e-18	-2.95827e-10	-0.54433	5.78991e-05	-2.95827e-10	-1.60265	6.20898e-05	-2.95827e-10	-1.60219
35545158	chr17:35545158:ATTC:A	6.447e-18	0.307609	-5.92657e-10	3.8906e-05	-2.0002	-5.92657e-10	4.16644e-05	-2.00113	-5.92657e-10
35545238	chr17:35545238:G:A	2.70672e-19	-1.26724	-1.59561	6.55545e-05	-0.440028	-1.03844	0.0172737	4.71045	-0.684279
35545388	chr17:35545388:G:A	4.15044e-18	-0.43661	0.30382	3.27255e-05	-1.93349	-0.239708	2.92599e-05	-1.97344	-0.381117
35545627	chr17:35545627:T:C	9.76785e-19	-2.95827e-10	-1.57949	6.03832e-05	-2.95827e-10	-1.56064	6.47176e-05	-2.95827e-10	-1.56074
35545630	chr17:35545630:G:A	8.36961e-15	4.97567	2.50069	3.54955e-05	-0.491793	-1.60015	3.87669e-05	-0.470655	-1.60256
35545675	chr17:35545675:T:A	8.4543e-19	-0.82589	-0.898025	1.73466e-05	-1.99852	-0.809437	1.63038e-05	-2.02161	-0.917765
35545778	chr17:35545778:A:G	2.59681e-19	-1.3076	-1.59671	6.25866e-05	-0.497891	-1.02691	0.0157861	4.60567	-0.669555
35545885	chr17:35545885:A:G	1.09022e-18	-2.95827e-10	-1.46963	8.19518e-05	-2.95827e-10	-1.25522	8.64995e-05	-2.95827e-10	-1.27064
35546482	chr17:35546482:C:T	3.49202e-18	-0.465169	0.159644	2.89952e-05	-1.94066	-0.353556	2.6123e-05	-1.97926	-0.488702
35546753	chr17:35546753:A:G	1.22226e-13	6.92454	3.23308	4.41689e-05	-2.00602	0.132689	6.04419e-05	-1.97875	0.349655
35546829	chr17:35546829:C:T	9.10135e-19	-2.0401	0.389927	9.41781e-05	-1.99432	0.878156	9.0099e-05	-1.96389	0.734026
35547109	chr17:35547109:T:C	5.66679e-18	-2.95827e-10	0.178617	0.000136094	-2.95827e-10	-0.748002	0.000151358	-2.95827e-10	-0.711124
35547293	chr17:35547293:T:A	5.90955e-19	-1.73776	-0.344257	2.08918e-05	-1.0559	-1.5661	0.00164516	3.27749	-1.60267
35547350	chr17:35547350:T:A	5.80556e-19	-1.74611	-0.353668	2.05473e-05	-1.07099	-1.56763	0.00158843	3.24238	-1.60265
35547629	chr17:35547629:T:C	3.44977e-18	-2.95827e-10	-0.317697	0.000100448	-2.95827e-10	-1.05171	0.000111813	-2.95827e-10	-1.01394
35547659	chr17:35547659:T:C	3.25848e-19	-1.78016	-0.897172	1.30691e-05	-1.89476	-1.19634	1.40023e-05	-1.84749	-1.24406
35548001	chr17:35548001:G:A	3.44996e-18	-2.95827e-10	-0.317643	0.000118532	-2.95827e-10	-0.886164	0.000132686	-2.95827e-10	-0.842788
35548243	chr17:35548243:T:A	4.06863e-18	0.251733	-0.40443	0.000185242	-1.46824	1.02855	0.000787826	-0.496844	1.43535
35548265	chr17:35548265:G:A	6.58003e-13	10.8011	1.03982	0.000597731	-0.103291	0.835081	0.000530915	-0.172742	0.716569
35548669	chr17:35548669:T:A	2.94149e-18	-0.477089	-5.92657e-10	0.000517803	0.588244	-5.92657e-10	0.000519169	0.521454	-5.92657e-10
35549110	chr17:35549110:A:G	4.99681e-18	0.0527941	-5.92657e-10	4.03787e-05	-1.96305	-5.92657e-10	4.3233e-05	-1.96417	-5.92657e-10
35549840	chr17:35549840:G:T	2.16485e-14	8.42668	-5.92657e-10	8.62167e-05	-1.20449	-5.92657e-10	8.73947e-05	-1.26034	-5.92657e-10
35550089	chr17:35550089:C:G	4.51012e-18	-2.95827e-10	-0.0496806	0.000118987	-2.95827e-10	-0.882337	0.000133056	-2.95827e-10	-0.840007
35550328	chr17:35550328:C:T	1.42863e-19	-1.89949	-1.60238	5.51233e-05	-0.417963	-1.23382	0.0002861	0.940655	-1.01509
35550541	chr17:35550541:G:A	5.9401e-17	-2.95827e-10	2.52831	0.000524726	-2.95827e-10	0.601524	0.000612793	-2.95827e-10	0.687252
35550622	chr17:35550622:T:C	5.20009e-18	0.09267	-5.92657e-10	4.051e-05	-1.9598	-5.92657e-10	4.33577e-05	-1.96129	-5.92657e-10
35551205	chr17:35551205:C:T	1.52187e-15	3.42541	2.34628	2.92178e-05	-0.720898	-1.56568	3.17925e-05	-0.693488	-1.57806
35551349	chr17:35551349:A:G	8.46038e-18	2.18204	-1.60265	0.00201588	1.14586	0.801599	0.00276977	1.1634	1.03235
35551867	chr17:35551867:C:A	1.72351e-19	-2.00731	-1.30692	1.68879e-05	-2.01697	-0.81778	1.74527e-05	-2.0194	-0.851877
35551887	chr17:35551887:C:T	3.16985e-18	-2.95827e-10	-0.40232	0.000116416	-2.95827e-10	-0.904182	0.000128364	-2.95827e-10	-0.875902
35552241	chr17:35552241:C:T	1.37662e-19	-1.93826	-1.6007	5.00637e-05	-0.554302	-1.19375	0.000249769	0.755339	-0.965577
35552251	chr17:35552251:C:T	4.77558e-19	-0.836725	-1.45835	8.44107e-05	0.22858	-1.45424	0.065097	6.56702	-1.21416
35552306	chr17:35552306:A:G	7.56772e-19	-0.325189	-1.50951	9.76023e-06	-1.98732	-1.39571	1.05016e-05	-2.01625	-1.363
35552762	chr17:35552762:A:G	3.29105e-18	-2.95827e-10	-0.364799	5.80955e-05	-2.95827e-10	-1.59926	6.21645e-05	-2.95827e-10	-1.60099
35552795	chr17:35552795:C:T	3.47083e-18	-2.95827e-10	-0.311611	7.3062e-05	-2.95827e-10	-1.37004	8.05862e-05	-2.95827e-10	-1.34145
35552984	chr17:35552984:C:G	9.13824e-18	2.25346	-1.597	0.00156056	1.12209	0.569364	0.00211802	1.1385	0.788956
35553051	chr17:35553051:C:T	1.18943e-18	-2.95827e-10	-1.38253	6.07204e-05	-2.95827e-10	-1.55507	6.32929e-05	-2.95827e-10	-1.583
35553286	chr17:35553286:T:C	9.45143e-15	7.59792	-5.92657e-10	0.000101744	-1.03889	-5.92657e-10	0.000104616	-1.08048	-5.92657e-10
35553436	chr17:35553436:C:G	4.92844e-19	-0.791804	-1.47176	9.10914e-05	0.2904	-1.43989	0.0751173	6.68715	-1.19112
35553617	chr17:35553617:A:G	4.63411e-19	-0.858917	-1.46623	4.1444e-05	-1.51491	-0.422103	6.26438e-05	-1.39345	-0.199863
35553657	chr17:35553657:G:T	1.68736e-19	-1.97566	-1.35976	1.2075e-05	-1.78249	-1.38773	1.15583e-05	-1.85769	-1.42568
35553672	chr17:35553672:G:A	4.73316e-19	-0.839648	-1.46435	8.44823e-05	0.223497	-1.44831	0.0649853	6.5557	-1.20456
35553684	chr17:35553684:A:G	3.4006e-15	3.63886	2.93684	2.76848e-05	-0.813047	-1.52742	2.99575e-05	-0.785797	-1.5452
35553887	chr17:35553887:G:A	1.13982e-18	-2.95827e-10	-1.42513	0.000205633	-2.95827e-10	-0.335256	0.00022684	-2.95827e-10	-0.306529
35553998	chr17:35553998:T:C	4.84882e-19	-0.805444	-1.47441	8.96764e-05	0.27166	-1.4368	0.0728035	6.65097	-1.18623
35554209	chr17:35554209:C:A	4.85479e-19	-0.832799	-1.44582	8.39467e-05	0.234388	-1.46556	0.0645833	6.57768	-1.23275
35554407	chr17:35554407:T:C	1.34085e-17	-2.95827e-10	1.03989	0.000385316	-2.95827e-10	0.292713	0.000429584	-2.95827e-10	0.332043
35554612	chr17:35554612:T:C	1.29843e-19	-2.00294	-1.59449	4.06247e-05	-0.820917	-1.13606	0.00018497	0.382646	-0.89323
35554715	chr17:35554715:A:G	1.02476e-18	0.0667985	-1.59834	1.58993e-05	-1.99849	-0.896586	1.50728e-05	-1.99135	-1.02654
35555046	chr17:35555046:TGG:T	7.3879e-19	-1.85875	-5.92657e-10	3.78992e-05	-2.02642	-5.92657e-10	4.08212e-05	-2.02157	-5.92657e-10
35555225	chr17:35555225:A:C	1.0658e-18	0.108516	-1.60079	1.63291e-05	-2.00473	-0.86367	1.56405e-05	-1.98418	-0.996729
35555308	chr17:35555308:C:T	1.76533e-19	-1.76536	-1.52489	3.7807e-05	-0.427485	-1.60137	3.67763e-05	-0.525758	-1.60016
35555559	chr17:35555559:A:C	3.33614e-18	-2.95827e-10	-0.351189	7.48251e-05	-2.95827e-10	-1.3462	8.26279e-05	-2.95827e-10	-1.31643
35555701	chr17:35555701:C:T	1.32119e-15	6.94602	-1.31574	1.44279e-05	-1.9712	-1.02099	2.08952e-05	-1.56477	-1.12648
35555998	chr17:35555998:T:A	9.64182e-19	-2.95827e-10	-1.59248	5.90483e-05	-2.95827e-10	-1.583	6.30591e-05	-2.95827e-10	-1.5867
35556007	chr17:35556007:A:G	6.81582e-19	-1.93934	-5.92657e-10	3.77049e-05	-2.03156	-5.92657e-10	4.01661e-05	-2.03775	-5.92657e-10
35556651	chr17:35556651:G:C	2.16102e-19	-2.04167	-1.04634	5.89788e-05	-1.87718	0.293008	5.78311e-05	-1.87903	0.205786
35556770	chr17:35556770:G:T	1.67255e-17	-2.95827e-10	1.26093	9.70607e-05	-2.95827e-10	-1.08601	0.000101692	-2.95827e-10	-1.10882
35556987	chr17:35556987:C:T	6.21951e-18	-2.95827e-10	0.271686	0.000163355	-2.95827e-10	-0.565426	0.000182565	-2.95827e-10	-0.523668
35557785	chr17:35557785:T:C	0.182574	28.3098	9.88018	8.55504e-06	-2.04212	-1.47271	8.86097e-06	-2.0411	-1.50802
35558412	chr17:35558412:G:A	3.88489e-16	4.13813	0.26813	1.67728e-05	-1.86774	-0.973857	2.25346e-05	-1.78844	-0.82728
35558448	chr17:35558448:T:C	6.73348e-16	2.20958	2.74667	4.21207e-05	-1.8369	-0.0839105	5.42899e-05	-1.77018	0.0337434
35558628	chr17:35558628:A:G	5.75593e-16	2.1738	2.6256	1.05752e-05	-1.76992	-1.53291	1.10367e-05	-1.78039	-1.54916
35558653	chr17:35558653:C:T	3.93858e-18	0.94422	-1.1294	8.13402e-06	-2.02078	-1.54451	9.06205e-06	-1.9947	-1.53198
35558717	chr17:35558717:A:G	4.38463e-16	4.25634	0.270935	1.64507e-05	-1.8872	-0.97378	2.20106e-05	-1.81207	-0.827183
35558885	chr17:35558885:A:G	0.289338	28.4491	10.2012	7.83635e-06	-2.04211	-1.56046	8.23701e-06	-2.04105	-1.58109
35558887	chr17:35558887:A:G	8.95543e-18	-2.95827e-10	0.636255	0.000253008	-2.95827e-10	-0.12793	0.000287588	-2.95827e-10	-0.0692479
35558987	chr17:35558987:G:A	4.61798e-16	1.90599	2.67313	1.14398e-05	-1.69777	-1.52648	1.19152e-05	-1.70945	-1.54351
35559017	chr17:35559017:G:A	5.1752e-18	0.0878722	-5.92657e-10	4.07739e-05	-1.95331	-5.92657e-10	4.36315e-05	-1.955	-5.92657e-10
35559396	chr17:35559396:A:G	1.28363e-18	-2.95827e-10	-1.30631	6.02417e-05	-2.95827e-10	-1.56299	6.4509e-05	-2.95827e-10	-1.56397
35559398	chr17:35559398:T:A	8.98286e-17	2.9419	-5.92657e-10	3.99615e-05	-1.97343	-5.92657e-10	4.26435e-05	-1.9779	-5.92657e-10
35559417	chr17:35559417:T:A	1.55836e-18	-2.95827e-10	-1.11237	6.39428e-05	-2.95827e-10	-1.50336	6.84161e-05	-2.95827e-10	-1.50517
35559490	chr17:35559490:G:C	1.68122e-17	-2.95827e-10	1.2661	9.70169e-05	-2.95827e-10	-1.08647	0.000101655	-2.95827e-10	-1.10919
35559745	chr17:35559745:C:T	2.2463e-18	-0.74672	-5.92657e-10	0.299767	6.94941	-5.92657e-10	0.000281304	-0.0913412	-5.92657e-10
35559919	chr17:35559919:C:A	6.29482e-14	9.74612	-0.252058	7.59932e-06	-2.03307	-1.60022	8.08079e-06	-2.03925	-1.60204
35560074	chr17:35560074:T:C	2.07418e-18	-2.95827e-10	-0.826441	0.000180513	-2.95827e-10	-0.465547	0.000218425	-2.95827e-10	-0.344334
35560078	chr17:35560078:TC:T	5.10671e-18	0.0745498	-5.92657e-10	4.08889e-05	-1.95049	-5.92657e-10	4.37532e-05	-1.95221	-5.92657e-10
35560351	chr17:35560351:G:C	4.86875e-18	0.0268319	-5.92657e-10	4.13085e-05	-1.94028	-5.92657e-10	4.41984e-05	-1.94209	-5.92657e-10
35560775	chr17:35560775:C:T	6.90954e-18	1.43442	-1.05752	8.22533e-06	-1.97397	-1.58016	9.29089e-06	-1.93251	-1.56924
35561210	chr17:35561210:T:C	4.80295e-16	2.08517	2.53322	3.62869e-05	-1.86351	-0.206386	4.63505e-05	-1.80091	-0.0936301
35561292	chr17:35561292:T:C	6.52733e-14	9.90526	-0.374929	7.61598e-06	-2.02845	-1.60265	8.1051e-06	-2.03645	-1.60184
35561437	chr17:35561437:A:G	9.14001e-18	-2.95827e-10	0.656656	6.69539e-05	-2.95827e-10	-1.45735	7.08189e-05	-2.95827e-10	-1.47065
35561652	chr17:35561652:G:T	1.8029e-19	-1.99002	-1.27918	1.81598e-05	-2.02704	-0.735099	1.87402e-05	-2.0289	-0.771205
35562151	chr17:35562151:G:A	4.23683e-18	-0.11219	-5.92657e-10	4.29403e-05	-1.90154	-5.92657e-10	4.59281e-05	-1.9037	-5.92657e-10
35562205	chr17:35562205:C:T	1.96186e-17	1.42047	-5.92657e-10	4.67837e-05	-1.81582	-5.92657e-10	4.91712e-05	-1.83547	-5.92657e-10
35562820	chr17:35562820:T:C	5.44586e-18	0.138851	-5.92657e-10	4.03111e-05	-1.96473	-5.92657e-10	4.31329e-05	-1.96649	-5.92657e-10
35562896	chr17:35562896:C:T	1.20286e-17	-2.95827e-10	0.93128	0.000299707	-2.95827e-10	0.0414545	0.000341848	-2.95827e-10	0.10359
35562904	chr17:35562904:G:A	0.501223	28.984	10.2158	7.85719e-06	-2.04016	-1.55976	8.23373e-06	-2.04191	-1.58063
35563064	chr17:35563064:T:C	1.13311e-16	2.96359	0.210545	7.63497e-05	-0.232665	-1.09336	0.000108602	-0.0714586	-0.97163
35563315	chr17:35563315:G:T	1.28871e-15	5.60322	0.00217126	1.26446e-05	-1.71453	-1.40959	1.36576e-05	-1.73421	-1.38227
35563466	chr17:35563466:A:G	2.82302e-18	-2.95827e-10	-0.518197	0.000291109	-2.95827e-10	0.0123481	0.000348355	-2.95827e-10	0.122446
35563498	chr17:35563498:A:G	2.38233e-18	-2.95827e-10	-0.687928	9.30054e-05	-2.95827e-10	-1.12869	0.000102089	-2.95827e-10	-1.10493
35563761	chr17:35563761:G:A	6.20005e-17	2.57114	-5.92657e-10	4.18892e-05	-1.92632	-5.92657e-10	4.4638e-05	-1.93219	-5.92657e-10
35564367	chr17:35564367:A:G	1.38625e-15	2.43039	3.24796	6.83956e-05	0.149131	-1.58517	9.00361e-05	0.331232	-1.5618
35564518	chr17:35564518:G:A	3.25515e-18	-0.375766	-5.92657e-10	4.45839e-05	-1.86398	-5.92657e-10	4.77014e-05	-1.86581	-5.92657e-10
35564602	chr17:35564602:T:A	5.57236e-14	9.61656	-0.244406	7.60625e-06	-2.03333	-1.59905	8.08504e-06	-2.03934	-1.60142
35564681	chr17:35564681:G:A	9.54513e-19	-2.95827e-10	-1.60256	0.000118588	-2.95827e-10	-0.8857	0.00013073	-2.95827e-10	-0.85764
35565049	chr17:35565049:A:G	1.33944e-15	2.40483	3.23917	6.97152e-05	0.167699	-1.58463	9.18671e-05	0.350543	-1.56097
35565068	chr17:35565068:G:T	9.36743e-15	3.68116	3.90783	1.18544e-05	-1.89991	-1.28874	1.24214e-05	-1.82817	-1.38319
35565446	chr17:35565446:G:A	1.20207e-18	-2.95827e-10	-1.37196	0.000245405	-2.95827e-10	-0.158443	0.00027095	-2.95827e-10	-0.12884
35565470	chr17:35565470:C:G	1.32178e-18	-2.95827e-10	-1.27702	6.12007e-05	-2.95827e-10	-1.54719	6.62135e-05	-2.95827e-10	-1.53789
35565519	chr17:35565519:T:C	1.98393e-17	-2.95827e-10	1.43166	0.000104963	-2.95827e-10	-1.00774	0.000109784	-2.95827e-10	-1.03226
35565677	chr17:35565677:C:T	9.00031e-18	0.641253	-5.92657e-10	4.69731e-05	-1.81178	-5.92657e-10	5.07429e-05	-1.804	-5.92657e-10
35565856	chr17:35565856:G:A	1.39195e-18	-2.95827e-10	-1.2253	6.26499e-05	-2.95827e-10	-1.52379	6.78973e-05	-2.95827e-10	-1.51278
35566189	chr17:35566189:T:C	5.40216e-16	6.08165	-1.34568	0.000152641	0.968052	-1.60132	0.000195252	1.1421	-1.59858
35566554	chr17:35566554:T:C	7.22476e-18	-2.95827e-10	0.421509	6.33782e-05	-2.95827e-10	-1.51223	6.72486e-05	-2.95827e-10	-1.52238
35566885	chr17:35566885:C:A	4.09848e-14	2.49233	6.57263	7.28947e-05	0.117808	-1.49014	9.02886e-05	0.300197	-1.52796
35566889	chr17:35566889:C:A	3.17983e-16	4.22366	-0.017671	0.000122048	0.144032	-1.00097	0.000146547	0.295681	-1.03911
35566977	chr17:35566977:C:T	3.4083e-18	-0.329791	-5.92657e-10	4.3935e-05	-1.87864	-5.92657e-10	4.70205e-05	-1.88019	-5.92657e-10
35567831	chr17:35567831:C:G	6.07408e-14	9.73982	-0.281457	7.57197e-06	-2.03536	-1.60154	8.06586e-06	-2.04054	-1.60259
35567844	chr17:35567844:A:G	1.86576e-19	-1.75808	-1.47684	0.000280162	0.428461	-0.454443	0.000246442	0.307214	-0.530863
35567872	chr17:35567872:G:A	1.20699e-18	-2.95827e-10	-1.36788	5.9358e-05	-2.95827e-10	-1.57776	6.40318e-05	-2.95827e-10	-1.57139
35567996	chr17:35567996:G:C	1.47149e-15	2.45376	3.28427	6.6915e-05	0.129567	-1.5875	8.78935e-05	0.310739	-1.56539
35568850	chr17:35568850:T:G	6.18847e-19	-2.0359	-5.92657e-10	4.31991e-05	-1.89553	-5.92657e-10	4.64883e-05	-1.89157	-5.92657e-10
35568945	chr17:35568945:A:G	9.67741e-19	-2.95827e-10	-1.5888	0.000149497	-2.95827e-10	-0.654075	0.000165536	-2.95827e-10	-0.621584
35569412	chr17:35569412:C:A	1.68393e-17	-2.95827e-10	1.26771	9.74087e-05	-2.95827e-10	-1.08244	0.000102065	-2.95827e-10	-1.10516
35569944	chr17:35569944:C:A	1.268e-18	-2.95827e-10	-1.31856	6.02613e-05	-2.95827e-10	-1.56266	6.51078e-05	-2.95827e-10	-1.55473
35570058	chr17:35570058:A:C	9.56834e-19	-2.95827e-10	-1.60013	7.21103e-05	-2.95827e-10	-1.38315	7.54951e-05	-2.95827e-10	-1.40671
35570122	chr17:35570122:T:G	2.05444e-17	1.46658	-5.92657e-10	4.52186e-05	-1.84984	-5.92657e-10	4.77997e-05	-1.86376	-5.92657e-10
35570876	chr17:35570876:T:C	1.68295e-18	-2.95827e-10	-1.03546	6.62851e-05	-2.95827e-10	-1.46739	7.09098e-05	-2.95827e-10	-1.46937
35571055	chr17:35571055:A:G	1.43609e-17	-2.95827e-10	1.10851	9.09813e-05	-2.95827e-10	-1.1507	9.54748e-05	-2.95827e-10	-1.17191
35571071	chr17:35571071:G:A	1.57145e-17	-2.95827e-10	1.19858	9.45278e-05	-2.95827e-10	-1.11246	9.91098e-05	-2.95827e-10	-1.13455
35571111	chr17:35571111:G:T	1.08161e-15	2.42631	3.00389	6.83675e-05	0.132302	-1.56876	9.05188e-05	0.312987	-1.5382
35571121	chr17:35571121:G:C	9.72807e-19	-2.95827e-10	-1.58357	6.70628e-05	-2.95827e-10	-1.45572	7.11824e-05	-2.95827e-10	-1.46553
35571176	chr17:35571176:G:C	1.62514e-18	-2.95827e-10	-1.07041	6.51648e-05	-2.95827e-10	-1.48443	6.97183e-05	-2.95827e-10	-1.48631
35571318	chr17:35571318:A:G	2.3423e-16	1.51713	2.38317	1.26395e-05	-1.5899	-1.53462	1.315e-05	-1.6037	-1.55066
35571389	chr17:35571389:G:A	3.43581e-18	-0.321752	-5.92657e-10	4.38355e-05	-1.88091	-5.92657e-10	4.68904e-05	-1.88296	-5.92657e-10
35571878	chr17:35571878:C:T	8.56008e-16	2.31417	2.8821	7.44516e-05	0.206817	-1.55802	9.92258e-05	0.390345	-1.52372
35571914	chr17:35571914:G:A	8.61938e-16	2.14005	3.06313	8.31868e-05	0.333798	-1.57406	0.000110931	0.52369	-1.54556
35572005	chr17:35572005:C:G	2.64379e-18	-0.58379	-5.92657e-10	3.84896e-05	-2.01096	-5.92657e-10	4.15886e-05	-2.00295	-5.92657e-10
35572178	chr17:35572178:C:T	2.71303e-18	-2.95827e-10	-0.557939	0.000102806	-2.95827e-10	-1.02851	0.000113079	-2.95827e-10	-1.00269
35572217	chr17:35572217:A:G	6.34812e-19	-2.01043	-5.92657e-10	3.7677e-05	-2.0323	-5.92657e-10	4.02747e-05	-2.03505	-5.92657e-10
35572317	chr17:35572317:G:A	4.08376e-18	-2.95827e-10	-0.148987	0.000108203	-2.95827e-10	-0.977342	0.000120964	-2.95827e-10	-0.935284
35572531	chr17:35572531:C:T	3.98198e-16	5.82344	-1.3925	0.000129821	0.807368	-1.60256	0.000165196	0.97874	-1.60238
35572653	chr17:35572653:A:G	1.09439e-18	-2.95827e-10	-1.46581	9.24901e-05	-2.95827e-10	-1.13425	9.64358e-05	-2.95827e-10	-1.1619
35572827	chr17:35572827:CCT:C	2.0631e-18	-0.831797	-5.92657e-10	0.234922	6.70566	-5.92657e-10	0.000251752	-0.202332	-5.92657e-10
35572955	chr17:35572955:G:A	1.3197e-18	-2.95827e-10	-1.2786	6.12341e-05	-2.95827e-10	-1.54665	6.62498e-05	-2.95827e-10	-1.53734
35573232	chr17:35573232:C:T	2.58402e-18	-2.95827e-10	-0.606661	0.000110749	-2.95827e-10	-0.954087	0.000121843	-2.95827e-10	-0.928044
35573676	chr17:35573676:A:G	9.71939e-19	-2.95827e-10	-1.58447	7.72936e-05	-2.95827e-10	-1.31374	8.06563e-05	-2.95827e-10	-1.34058
35573812	chr17:35573812:T:C	1.16813e-18	-2.95827e-10	-1.4006	0.000222587	-2.95827e-10	-0.256032	0.000245408	-2.95827e-10	-0.227853
35573912	chr17:35573912:G:C	1.14558e-18	-2.95827e-10	-1.42009	6.03518e-05	-2.95827e-10	-1.56116	6.31666e-05	-2.95827e-10	-1.585
35573943	chr17:35573943:C:T	1.6864e-17	-2.95827e-10	1.26918	9.7431e-05	-2.95827e-10	-1.08221	0.000102087	-2.95827e-10	-1.10495
35573983	chr17:35573983:T:G	2.61806e-18	-2.95827e-10	-0.593572	9.99143e-05	-2.95827e-10	-1.05704	0.000109835	-2.95827e-10	-1.0318
35574149	chr17:35574149:A:G	1.96013e-16	1.52456	2.19762	1.20968e-05	-1.59056	-1.57785	1.26811e-05	-1.60356	-1.58711
35574396	chr17:35574396:T:TA	1.03196e-15	2.13977	3.24345	8.25267e-05	0.335753	-1.58398	0.000109131	0.522187	-1.56041
35574544	chr17:35574544:A:T	2.08393e-16	1.52377	2.25965	1.24143e-05	-1.59251	-1.54999	1.29457e-05	-1.60605	-1.56396
35574559	chr17:35574559:C:T	3.32918e-14	9.15673	-0.299672	7.53064e-06	-2.04111	-1.60126	8.05432e-06	-2.04206	-1.60251
35574791	chr17:35574791:A:G	2.71104e-18	-2.95827e-10	-0.558672	0.000102745	-2.95827e-10	-1.0291	0.00011301	-2.95827e-10	-1.0033
35574946	chr17:35574946:C:G	8.14796e-16	2.11405	3.03289	8.54441e-05	0.358016	-1.57151	0.00011407	0.548074	-1.54203
35575001	chr17:35575001:A:T	1.56519e-18	-2.95827e-10	-1.108	0.000154294	-2.95827e-10	-0.622493	0.000195865	-2.95827e-10	-0.453348
35575146	chr17:35575146:A:G	1.57661e-18	-2.95827e-10	-1.10073	6.42413e-05	-2.95827e-10	-1.4987	6.8737e-05	-2.95827e-10	-1.50049
35575229	chr17:35575229:TAAC:T	3.38809e-18	-0.33574	-5.92657e-10	4.39785e-05	-1.87765	-5.92657e-10	4.705e-05	-1.87956	-5.92657e-10
35575485	chr17:35575485:A:G	1.6251e-18	-2.95827e-10	-1.07043	6.5196e-05	-2.95827e-10	-1.48395	6.97528e-05	-2.95827e-10	-1.48582
35575616	chr17:35575616:G:T	0.0224504	25.9651	10.129	8.24235e-06	-2.00696	-1.54511	8.72639e-06	-1.99457	-1.56985
35575995	chr17:35575995:G:A	3.63034e-18	-2.95827e-10	-0.266679	0.000433188	-2.95827e-10	0.40982	0.000460141	-2.95827e-10	0.400757
35576129	chr17:35576129:A:T	9.64158e-19	-2.95827e-10	-1.5925	9.44559e-05	-2.95827e-10	-1.11322	0.000104079	-2.95827e-10	-1.08563
35576182	chr17:35576182:CTG:C	9.7295e-18	-2.95827e-10	0.719158	0.000253816	-2.95827e-10	-0.124743	0.000288579	-2.95827e-10	-0.0658058
35576513	chr17:35576513:TTAA:T	1.47855e-18	-2.95827e-10	-1.16494	6.5231e-05	-2.95827e-10	-1.48342	7.08431e-05	-2.95827e-10	-1.47031
35576708	chr17:35576708:G:A	3.07739e-18	-2.95827e-10	-0.431923	0.000112098	-2.95827e-10	-0.941979	0.000123555	-2.95827e-10	-0.914091
35576867	chr17:35576867:A:G	4.56293e-16	6.01065	-1.44352	0.000146247	0.921774	-1.59783	0.000186009	1.0959	-1.60088
35576935	chr17:35576935:CTA:C	1.70211e-17	-2.95827e-10	1.27845	9.79877e-05	-2.95827e-10	-1.07651	0.000102653	-2.95827e-10	-1.09942
35577773	chr17:35577773:T:G	3.3312e-18	-0.352673	-5.92657e-10	4.41987e-05	-1.87266	-5.92657e-10	4.72842e-05	-1.8746	-5.92657e-10
35577813	chr17:35577813:G:A	2.44156e-17	1.63922	-5.92657e-10	0.0006035	0.741394	-5.92657e-10	0.000676124	0.785601	-5.92657e-10
35578555	chr17:35578555:G:A	2.74264e-16	1.7709	2.28718	1.11604e-05	-1.67945	-1.56954	1.16956e-05	-1.69117	-1.5804
35578726	chr17:35578726:C:T	1.71312e-16	2.96643	0.62105	9.88043e-06	-1.77445	-1.59635	1.1957e-05	-1.6806	-1.56886
35579713	chr17:35579713:G:A	3.29354e-18	-0.364042	-5.92657e-10	4.43661e-05	-1.86888	-5.92657e-10	4.74622e-05	-1.87084	-5.92657e-10
35579828	chr17:35579828:TAAGTG:T	8.40149e-16	5.96701	-0.789437	0.000154094	0.900094	-1.52388	0.000195358	1.05664	-1.51258
35580060	chr17:35580060:G:T	3.20159e-18	-2.95827e-10	-0.392356	0.000116399	-2.95827e-10	-0.904328	0.000128378	-2.95827e-10	-0.875795
35580498	chr17:35580498:TGC:T	1.93103e-10	12.2143	5.30842	7.69488e-06	-2.01867	-1.60213	8.30041e-06	-2.0178	-1.59667
35580630	chr17:35580630:G:A	0.00126016	25.8317	7.38229	7.75674e-06	-2.01014	-1.60265	8.4493e-06	-1.99854	-1.59815
35581178	chr17:35581178:C:G	8.76352e-15	3.55832	3.96403	1.22745e-05	-1.8851	-1.26872	1.28638e-05	-1.81034	-1.36602
35581555	chr17:35581555:T:A	1.00253e-18	-2.95827e-10	-1.55348	5.8769e-05	-2.95827e-10	-1.58774	6.31568e-05	-2.95827e-10	-1.58515
35581630	chr17:35581630:C:T	3.27413e-16	1.57375	2.66147	1.27879e-05	-1.62018	-1.49268	1.32553e-05	-1.6331	-1.51328
35581689	chr17:35581689:C:T	1.38879e-18	-2.95827e-10	-1.22758	6.1148e-05	-2.95827e-10	-1.54805	6.6209e-05	-2.95827e-10	-1.53796
35582023	chr17:35582023:C:T	5.0137e-18	-2.95827e-10	0.0561698	6.0669e-05	-2.95827e-10	-1.55592	6.45129e-05	-2.95827e-10	-1.56391
35582326	chr17:35582326:T:C	5.07089e-15	6.97527	-5.92657e-10	8.35798e-05	-1.23555	-5.92657e-10	8.57163e-05	-1.27973	-5.92657e-10
35582569	chr17:35582569:G:A	1.52505e-16	5.06567	-1.59447	9.42778e-05	0.437444	-1.55255	0.00011852	0.604538	-1.56023
35582743	chr17:35582743:G:T	1.20849e-17	-2.95827e-10	0.93595	8.57388e-05	-2.95827e-10	-1.21005	9.01554e-05	-2.95827e-10	-1.22924
35583418	chr17:35583418:C:T	1.32644e-18	-2.95827e-10	-1.27351	0.000196134	-2.95827e-10	-0.382553	0.000198721	-2.95827e-10	-0.438873
35583468	chr17:35583468:C:T	6.92923e-18	-2.95827e-10	0.379744	0.000259857	-2.95827e-10	-0.10122	0.000290038	-2.95827e-10	-0.0607642
35583835	chr17:35583835:T:A	2.92109e-18	-0.484048	-5.92657e-10	4.60531e-05	-1.83156	-5.92657e-10	4.92397e-05	-1.83407	-5.92657e-10
35584121	chr17:35584121:C:T	9.64221e-19	-2.95827e-10	-1.59244	0.00014172	-2.95827e-10	-0.707496	0.000156728	-2.95827e-10	-0.676265
35584196	chr17:35584196:C:G	6.3944e-19	-2.00317	-5.92657e-10	3.73248e-05	-2.04169	-5.92657e-10	3.99919e-05	-2.0421	-5.92657e-10
35584254	chr17:35584254:G:A	1.82965e-15	7.00625	-1.05037	1.76573e-05	-1.25842	-1.53178	1.83306e-05	-1.30062	-1.52159
35584283	chr17:35584283:C:T	1.33942e-15	2.42277	3.22122	6.48024e-05	0.105526	-1.59553	8.45207e-05	0.285722	-1.5795
35584466	chr17:35584466:G:A	2.08164e-18	-2.95827e-10	-0.822851	7.43043e-05	-2.95827e-10	-1.35318	7.94362e-05	-2.95827e-10	-1.35582
35584650	chr17:35584650:T:C	1.16772e-18	-2.95827e-10	-1.40095	5.94641e-05	-2.95827e-10	-1.57598	6.41115e-05	-2.95827e-10	-1.57015
35585211	chr17:35585211:G:A	6.86554e-16	5.73769	-0.762007	0.000138921	0.775718	-1.50317	0.000175631	0.929085	-1.49148
35585675	chr17:35585675:T:G	1.37466e-17	-2.95827e-10	1.06478	9.00747e-05	-2.95827e-10	-1.16071	9.46036e-05	-2.95827e-10	-1.18108
35585685	chr17:35585685:C:T	9.9899e-19	-2.95827e-10	-1.55702	7.14185e-05	-2.95827e-10	-1.39279	7.56636e-05	-2.95827e-10	-1.40448
35586035	chr17:35586035:C:A	1.8322e-14	9.03162	-0.771768	7.6499e-06	-2.04161	-1.58504	8.25551e-06	-2.04183	-1.57807
35586124	chr17:35586124:A:G	0.0015186	25.644	7.75658	7.91451e-06	-2.00613	-1.58652	8.48717e-06	-1.99382	-1.5984
35586417	chr17:35586417:T:C	1.18216e-16	4.79777	-1.58126	7.93978e-05	0.288384	-1.57527	9.94509e-05	0.449745	-1.58086
35586434	chr17:35586434:C:T	1.64467e-19	-1.80163	-1.55943	3.61245e-05	-0.472672	-1.60171	3.51368e-05	-0.569145	-1.60238
35586671	chr17:35586671:C:CA	1.6708e-14	8.90703	-0.739391	7.61285e-06	-2.0421	-1.58941	8.2202e-06	-2.0409	-1.58328
35586970	chr17:35586970:C:T	3.8395e-16	1.58783	2.80668	1.30119e-05	-1.62783	-1.46765	1.34567e-05	-1.64071	-1.4906
35587112	chr17:35587112:T:A	5.49424e-17	2.45028	-5.92657e-10	4.22389e-05	-1.91801	-5.92657e-10	4.50223e-05	-1.92362	-5.92657e-10
35587154	chr17:35587154:A:G	5.96832e-15	7.13822	-5.92657e-10	8.77979e-05	-1.18631	-5.92657e-10	8.99196e-05	-1.23186	-5.92657e-10
35588026	chr17:35588026:G:C	2.77474e-18	-0.535449	-5.92657e-10	4.70195e-05	-1.81079	-5.92657e-10	5.02646e-05	-1.81347	-5.92657e-10
35588581	chr17:35588581:A:G	9.70175e-19	-2.95827e-10	-1.58628	6.58451e-05	-2.95827e-10	-1.47405	7.44428e-05	-2.95827e-10	-1.42074
35589493	chr17:35589493:G:A	9.68056e-19	-2.95827e-10	-1.58847	8.98502e-05	-2.95827e-10	-1.16321	9.89756e-05	-2.95827e-10	-1.1359
35589569	chr17:35589569:T:C	2.9373e-18	-2.95827e-10	-0.478513	0.000122705	-2.95827e-10	-0.851569	0.00013524	-2.95827e-10	-0.823722
35589676	chr17:35589676:G:A	5.30909e-17	2.416	-5.92657e-10	4.22947e-05	-1.91669	-5.92657e-10	4.50832e-05	-1.92227	-5.92657e-10
35590171	chr17:35590171:G:A	7.05803e-16	5.7842	-0.780865	0.000139103	0.793815	-1.51995	0.000176145	0.948941	-1.50841
35590235	chr17:35590235:C:T	1.62768e-17	-2.95827e-10	1.23373	9.70632e-05	-2.95827e-10	-1.08599	0.00010178	-2.95827e-10	-1.10796
35590408	chr17:35590408:A:G	1.55175e-14	9.10245	-1.00873	8.09637e-06	-2.04084	-1.5291	8.78757e-06	-2.04211	-1.51533
35590935	chr17:35590935:G:A	3.33487e-16	3.25889	0.99471	9.27297e-06	-1.84205	-1.59219	1.06756e-05	-1.76014	-1.60267
35591057	chr17:35591057:C:T	0.000842542	25.2417	7.56973	7.97806e-06	-1.9927	-1.59196	8.59625e-06	-1.97852	-1.60092
35591255	chr17:35591255:G:A	2.38002e-18	-2.95827e-10	-0.688898	5.84432e-05	-2.95827e-10	-1.5933	6.28606e-05	-2.95827e-10	-1.58986
35591292	chr17:35591292:A:G	3.07947e-16	5.66826	-1.49434	0.000123556	0.742004	-1.58666	0.00015619	0.91312	-1.59282
35591761	chr17:35591761:A:G	1.82717e-17	-2.95827e-10	1.34935	0.000101885	-2.95827e-10	-1.03751	0.000106732	-2.95827e-10	-1.06046
35592125	chr17:35592125:TTTTTC:T	4.66978e-16	1.51649	3.07379	1.38989e-05	-1.60925	-1.42029	1.43081e-05	-1.62282	-1.44713
35592307	chr17:35592307:T:TA	1.80469e-17	-2.95827e-10	1.33697	0.000101298	-2.95827e-10	-1.04328	0.000106129	-2.95827e-10	-1.06612
35592773	chr17:35592773:C:T	3.19149e-16	3.26497	0.944688	9.23132e-06	-1.84353	-1.59522	1.066e-05	-1.76189	-1.60239
35593601	chr17:35593601:A:C	1.18371e-14	8.8547	-1.0317	8.15445e-06	-2.04212	-1.52067	8.88295e-06	-2.04048	-1.50616
35593700	chr17:35593700:A:G	1.14803e-18	-2.95827e-10	-1.41796	5.86615e-05	-2.95827e-10	-1.58957	6.31711e-05	-2.95827e-10	-1.58493
35594141	chr17:35594141:C:T	1.91925e-16	4.05009	-0.348994	9.72589e-05	0.0312939	-1.11527	0.000117156	0.182097	-1.14936
35594287	chr17:35594287:T:A	2.9373e-18	-2.95827e-10	-0.478513	0.000122705	-2.95827e-10	-0.851569	0.00013524	-2.95827e-10	-0.823722
35594313	chr17:35594313:T:A	9.54989e-19	-2.95827e-10	-1.60206	6.00402e-05	-2.95827e-10	-1.56634	6.40475e-05	-2.95827e-10	-1.57115
35594319	chr17:35594319:T:C	4.25783e-14	8.9412	0.161899	1.11646e-05	-2.04124	-1.20736	1.17659e-05	-2.04199	-1.22358
35594744	chr17:35594744:G:C	1.34683e-14	8.95606	-1.00397	8.07406e-06	-2.04193	-1.53076	8.7773e-06	-2.04147	-1.51714
35594838	chr17:35594838:G:T	9.23848e-16	2.22698	3.04556	7.28645e-05	0.220778	-1.59353	9.56719e-05	0.405857	-1.57571
35595036	chr17:35595036:A:G	1.70153e-15	7.07038	-1.18711	1.90603e-05	-1.23854	-1.4752	1.98383e-05	-1.28133	-1.46183
35595130	chr17:35595130:G:A	7.84327e-16	5.89625	-0.787427	0.000148448	0.861611	-1.52272	0.000188289	1.01866	-1.51146
35595377	chr17:35595377:C:T	3.05649e-16	3.11972	1.04671	9.47693e-06	-1.82422	-1.58827	1.09187e-05	-1.7379	-1.60239
35595409	chr17:35595409:C:T	3.85736e-16	5.87716	-1.47801	0.00013968	0.870251	-1.59225	0.000177379	1.04459	-1.59707
35595414	chr17:35595414:G:C	1.80437e-17	-2.95827e-10	1.33679	0.000101326	-2.95827e-10	-1.04301	0.000106159	-2.95827e-10	-1.06584
35595723	chr17:35595723:T:C	1.62029e-14	3.81972	4.31722	1.40947e-05	-1.93776	-1.07779	1.42248e-05	-1.87501	-1.20078
35595725	chr17:35595725:T:G	1.09625e-18	-1.46411	-5.92657e-10	4.24419e-05	-1.91322	-5.92657e-10	4.61575e-05	-1.89872	-5.92657e-10
35595981	chr17:35595981:C:G	3.59108e-16	1.52432	2.8033	1.28157e-05	-1.60913	-1.50156	1.32889e-05	-1.62232	-1.52153
35596375	chr17:35596375:T:C	2.77795e-18	-2.95827e-10	-0.534293	0.00010481	-2.95827e-10	-1.00921	0.000115355	-2.95827e-10	-0.982765
35596545	chr17:35596545:G:A	1.51063e-14	9.07837	-1.01151	8.10247e-06	-2.04109	-1.52809	8.79752e-06	-2.04207	-1.51423
35596725	chr17:35596725:C:T	1.64659e-19	-2.04134	-1.31854	1.74239e-05	-1.94241	-0.861105	1.79899e-05	-1.94807	-0.892895
35596810	chr17:35596810:C:T	1.81462e-17	-2.95827e-10	1.34246	0.000101572	-2.95827e-10	-1.04058	0.000106411	-2.95827e-10	-1.06347
35596975	chr17:35596975:G:T	1.84966e-15	5.49058	0.476176	1.08627e-05	-1.71361	-1.56241	1.15036e-05	-1.73776	-1.55036
35597145	chr17:35597145:C:G	1.79416e-17	-2.95827e-10	1.33112	0.000101079	-2.95827e-10	-1.04545	0.000105905	-2.95827e-10	-1.06823
35597147	chr17:35597147:A:G	7.0642e-15	7.30679	-5.92657e-10	9.23039e-05	-1.13626	-5.92657e-10	9.43922e-05	-1.18332	-5.92657e-10
35597289	chr17:35597289:A:G	9.67634e-19	-2.95827e-10	-1.58891	9.00769e-05	-2.95827e-10	-1.16069	9.92334e-05	-2.95827e-10	-1.1333
35597358	chr17:35597358:G:A	2.56159e-15	5.66236	0.630016	1.10487e-05	-1.67644	-1.58261	1.1646e-05	-1.70195	-1.57386
35597469	chr17:35597469:A:G	9.68056e-19	-2.95827e-10	-1.58847	8.98502e-05	-2.95827e-10	-1.16321	9.89756e-05	-2.95827e-10	-1.1359
35597568	chr17:35597568:G:A	3.4e-16	3.27874	0.994203	9.23331e-06	-1.84614	-1.59239	1.06247e-05	-1.76493	-1.60267
35597878	chr17:35597878:G:A	3.04623e-18	-0.4421	-5.92657e-10	4.52909e-05	-1.84824	-5.92657e-10	4.84293e-05	-1.85067	-5.92657e-10
35598042	chr17:35598042:C:T	3.19131e-14	8.77682	0.0379531	1.05282e-05	-2.0421	-1.26519	1.11332e-05	-2.0408	-1.28005
35598503	chr17:35598503:C:T	2.32749e-18	-2.95827e-10	-0.711213	7.535e-05	-2.95827e-10	-1.33921	8.28922e-05	-2.95827e-10	-1.31323
35598736	chr17:35598736:A:G	1.81114e-16	2.58337	1.05975	5.48338e-05	-0.107084	-1.54996	7.22538e-05	0.06638	-1.51697
35598743	chr17:35598743:G:A	3.8128e-16	5.86045	-1.47292	0.000137707	0.857853	-1.59408	0.00017483	1.03144	-1.5984
35598887	chr17:35598887:A:G	1.43368e-14	3.84826	4.16631	1.34772e-05	-1.93481	-1.12554	1.36882e-05	-1.87197	-1.24227
35598900	chr17:35598900:A:G	4.94902e-19	-0.794099	-1.4653	8.42746e-06	-1.93309	-1.59677	8.6957e-06	-1.97416	-1.59378
35599364	chr17:35599364:G:A	8.75359e-19	-0.0908999	-1.59823	0.000120239	0.71754	-1.58941	0.000148541	0.863966	-1.59388
35599670	chr17:35599670:G:A	3.1909e-18	-2.95827e-10	-0.395702	0.000116112	-2.95827e-10	-0.9068	0.000128068	-2.95827e-10	-0.87821
35599779	chr17:35599779:A:C	1.6301e-18	-2.95827e-10	-1.06737	5.90248e-05	-2.95827e-10	-1.58339	6.35293e-05	-2.95827e-10	-1.57927
35599965	chr17:35599965:A:G	5.75381e-15	7.10161	-5.92657e-10	8.67974e-05	-1.19777	-5.92657e-10	8.89166e-05	-1.24308	-5.92657e-10
35600057	chr17:35600057:A:G	1.36303e-17	-2.95827e-10	1.05629	0.000333504	-2.95827e-10	0.148303	0.000381136	-2.95827e-10	0.21238
35600106	chr17:35600106:GA:G	8.04744e-17	-2.95827e-10	2.83193	6.83162e-05	-2.95827e-10	-1.4372	7.15083e-05	-2.95827e-10	-1.46096
35600107	chr17:35600107:A:G	2.29152e-18	-0.309384	-0.417405	0.000116044	0.559485	-1.46687	0.000137778	0.681058	-1.48619
35600773	chr17:35600773:G:A	1.58001e-15	6.92696	-1.11778	1.75499e-05	-1.28141	-1.5149	1.82491e-05	-1.32298	-1.50369
35600821	chr17:35600821:TAA:T	1.68843e-19	-1.7441	-1.5907	9.69272e-05	0.387678	-1.47507	8.99292e-05	0.260944	-1.4927
35601002	chr17:35601002:G:A	4.82612e-18	-2.95827e-10	0.0180367	0.000612106	-2.95827e-10	0.755554	0.000649525	-2.95827e-10	0.745465
35601139	chr17:35601139:G:T	1.4431e-16	5.00034	-1.58438	8.94662e-05	0.403668	-1.57116	0.00011258	0.570045	-1.57716
35601641	chr17:35601641:G:A	9.69463e-19	-2.95827e-10	-1.58702	0.000145654	-2.95827e-10	-0.680119	0.000161176	-2.95827e-10	-0.648281
35601894	chr17:35601894:C:G	1.41961e-14	9.02771	-1.023	8.14343e-06	-2.04164	-1.5225	8.85371e-06	-2.04183	-1.50811
35602272	chr17:35602272:G:A	1.40528e-16	4.97534	-1.58595	8.851e-05	0.39079	-1.56903	0.000111232	0.556081	-1.57524
35602490	chr17:35602490:C:A	2.99902e-18	-2.95827e-10	-0.457718	0.000110891	-2.95827e-10	-0.952807	0.000122188	-2.95827e-10	-0.925217
35602563	chr17:35602563:A:G	3.73057e-05	23.5952	6.09901	8.27907e-06	-1.94834	-1.59928	9.00631e-06	-1.93025	-1.6026
35602812	chr17:35602812:T:G	9.95607e-17	-2.95827e-10	3.04476	8.5086e-05	-2.95827e-10	-1.21769	8.82828e-05	-2.95827e-10	-1.25023
35602926	chr17:35602926:G:A	5.17055e-18	-2.95827e-10	0.0869746	0.000126778	-2.95827e-10	-0.818911	0.00014242	-2.95827e-10	-0.771992
35603002	chr17:35603002:A:G	9.74075e-15	8.81118	-1.18311	1.22482e-05	-2.0417	-1.11428	1.37419e-05	-2.0386	-1.07173
35603293	chr17:35603293:A:G	6.11412e-15	7.16235	-5.92657e-10	8.85763e-05	-1.17749	-5.92657e-10	9.06936e-05	-1.22329	-5.92657e-10
35603439	chr17:35603439:G:A	1.45827e-16	5.01236	-1.58595	9.04447e-05	0.412414	-1.56903	0.000113746	0.578434	-1.57524
35603574	chr17:35603574:A:G	7.11028e-19	-1.89705	-5.92657e-10	3.73349e-05	-2.04142	-5.92657e-10	4.00728e-05	-2.04008	-5.92657e-10
35603592	chr17:35603592:C:T	2.01751e-18	-2.95827e-10	-0.85414	7.28443e-05	-2.95827e-10	-1.37303	7.78779e-05	-2.95827e-10	-1.37563
35604065	chr17:35604065:G:C	1.75959e-19	-1.8743	-1.41921	6.77872e-05	0.15142	-1.5964	8.88046e-05	0.347932	-1.59227
35604168	chr17:35604168:C:T	3.24203e-14	8.78807	0.0424693	1.05497e-05	-2.04207	-1.26319	1.11528e-05	-2.04098	-1.2781
35604196	chr17:35604196:A:G	1.8007e-17	-2.95827e-10	1.33476	0.000101185	-2.95827e-10	-1.0444	0.000106013	-2.95827e-10	-1.06721
35604298	chr17:35604298:G:A	2.41028e-18	-2.95827e-10	-0.676264	8.01073e-05	-2.95827e-10	-1.27798	8.56672e-05	-2.95827e-10	-1.28031
35604308	chr17:35604308:T:C	1.29772e-18	-2.95827e-10	-1.29539	5.79058e-05	-2.95827e-10	-1.60253	6.20682e-05	-2.95827e-10	-1.60254
35604309	chr17:35604309:A:G	2.59325e-15	5.63341	0.671257	1.0952e-05	-1.68182	-1.58601	1.15326e-05	-1.70764	-1.57796
35604566	chr17:35604566:T:TGGCTAAC	1.28485e-14	3.72399	4.18099	1.37869e-05	-1.91749	-1.12015	1.40539e-05	-1.85046	-1.23742
35604772	chr17:35604772:G:A	9.71566e-19	-2.95827e-10	-1.58485	8.82095e-05	-2.95827e-10	-1.18164	9.71153e-05	-2.95827e-10	-1.15488
35605038	chr17:35605038:A:G	1.15734e-18	-2.95827e-10	-1.40988	5.87946e-05	-2.95827e-10	-1.5873	6.33366e-05	-2.95827e-10	-1.58231
35605129	chr17:35605129:C:T	6.67846e-18	-2.95827e-10	0.342882	0.000174783	-2.95827e-10	-0.497807	0.000195155	-2.95827e-10	-0.456983
35605251	chr17:35605251:T:C	2.64574e-18	1.01472	-1.59777	1.16569e-05	-2.0028	-1.20265	1.26336e-05	-1.97181	-1.22261
35605306	chr17:35605306:T:C	7.11384e-18	-2.95827e-10	0.406038	6.36025e-05	-2.95827e-10	-1.5087	6.74701e-05	-2.95827e-10	-1.51909
35605868	chr17:35605868:G:C	1.1745e-18	-2.95827e-10	-1.39516	5.90687e-05	-2.95827e-10	-1.58265	6.36764e-05	-2.95827e-10	-1.57696
35606116	chr17:35606116:A:G	2.99956e-18	-2.95827e-10	-0.457541	0.000110901	-2.95827e-10	-0.952713	0.000122199	-2.95827e-10	-0.925123
35606178	chr17:35606178:A:C	6.91371e-18	-2.95827e-10	0.377501	6.34143e-05	-2.95827e-10	-1.51166	6.72842e-05	-2.95827e-10	-1.52185
35606214	chr17:35606214:A:G	1.80907e-17	-2.95827e-10	1.33939	0.000101449	-2.95827e-10	-1.04179	0.000106286	-2.95827e-10	-1.06465
35606375	chr17:35606375:G:A	6.40138e-18	-2.95827e-10	0.300509	0.000136762	-2.95827e-10	-0.743113	0.000153476	-2.95827e-10	-0.697234
35606572	chr17:35606572:A:G	2.19372e-17	-2.95827e-10	1.53218	0.000110539	-2.95827e-10	-0.955982	0.000115611	-2.95827e-10	-0.980543
35606999	chr17:35606999:G:A	1.56681e-17	1.19562	-5.92657e-10	4.27042e-05	-1.90705	-5.92657e-10	4.52471e-05	-1.91864	-5.92657e-10
35607220	chr17:35607220:AGTT:A	2.87053e-14	8.6598	0.0490336	1.0542e-05	-2.04194	-1.26404	1.11637e-05	-2.03914	-1.27896
35607222	chr17:35607222:TTG:T	9.80401e-19	-2.95827e-10	-1.5758	9.07535e-05	-2.95827e-10	-1.1532	0.000100102	-2.95827e-10	-1.12458
35607320	chr17:35607320:A:G	6.8472e-18	-2.95827e-10	0.367835	6.32849e-05	-2.95827e-10	-1.5137	6.71545e-05	-2.95827e-10	-1.52378
35607476	chr17:35607476:T:C	4.98039e-17	-2.95827e-10	2.35209	6.2847e-05	-2.95827e-10	-1.52065	6.62677e-05	-2.95827e-10	-1.53707
35607719	chr17:35607719:T:G	1.99215e-18	-2.95827e-10	-0.866789	0.000172207	-2.95827e-10	-0.512651	0.000207694	-2.95827e-10	-0.394709
35607893	chr17:35607893:A:G	1.342e-16	4.92928	-1.58595	8.60387e-05	0.362472	-1.56903	0.0001081	0.527516	-1.57524
35608677	chr17:35608677:C:T	1.14831e-18	-2.95827e-10	-1.41772	5.86929e-05	-2.95827e-10	-1.58903	6.32128e-05	-2.95827e-10	-1.58427
35609433	chr17:35609433:G:A	3.27199e-18	-0.370606	-5.92657e-10	4.42586e-05	-1.8713	-5.92657e-10	4.73363e-05	-1.8735	-5.92657e-10
35609446	chr17:35609446:A:G	1.15832e-18	-2.95827e-10	-1.40903	5.88047e-05	-2.95827e-10	-1.58713	6.33516e-05	-2.95827e-10	-1.58208
35609604	chr17:35609604:C:T	1.79425e-17	-2.95827e-10	1.33117	0.000101079	-2.95827e-10	-1.04545	0.000105905	-2.95827e-10	-1.06823
35609636	chr17:35609636:C:T	1.25482e-14	3.70071	4.18063	1.37991e-05	-1.91921	-1.11754	1.40495e-05	-1.85293	-1.23526
35610213	chr17:35610213:C:T	2.26603e-19	-1.65312	-1.38745	0.000463756	0.695914	-0.217906	0.000403329	0.570768	-0.301792
35610247	chr17:35610247:C:T	1.53735e-14	9.07592	-0.991525	8.04623e-06	-2.04115	-1.535	8.73169e-06	-2.04206	-1.52176
35610251	chr17:35610251:TCTC:T	3.40151e-18	-0.331786	-5.92657e-10	3.83423e-05	-2.0148	-5.92657e-10	4.08872e-05	-2.01996	-5.92657e-10
35610674	chr17:35610674:G:A	1.41007e-15	2.43208	3.26331	5.51513e-05	-0.0486169	-1.60265	7.02007e-05	0.117755	-1.59717
35610764	chr17:35610764:G:A	2.86629e-18	-2.95827e-10	-0.502986	0.000107191	-2.95827e-10	-0.986739	0.000118026	-2.95827e-10	-0.959872
35610855	chr17:35610855:C:T	5.12034e-16	1.60287	3.07952	1.35197e-05	-1.63877	-1.41843	1.39257e-05	-1.65163	-1.44541
35611021	chr17:35611021:G:A	1.16682e-18	-2.95827e-10	-1.40173	5.89432e-05	-2.95827e-10	-1.58478	6.35231e-05	-2.95827e-10	-1.57937
35611482	chr17:35611482:C:T	7.31709e-19	-1.86838	-5.92657e-10	5.14863e-05	-1.72004	-5.92657e-10	5.67433e-05	-1.69224	-5.92657e-10
35611487	chr17:35611487:G:A	4.33032e-16	1.69121	2.8236	1.20683e-05	-1.66991	-1.50086	1.25283e-05	-1.68211	-1.52068
35611585	chr17:35611585:G:A	1.25923e-14	8.93371	-1.04888	8.21076e-06	-2.042	-1.51391	8.94011e-06	-2.04135	-1.49888
35611677	chr17:35611677:G:A	1.36232e-14	8.97225	-1.00873	8.08807e-06	-2.04186	-1.5291	8.79217e-06	-2.04159	-1.51533
35611878	chr17:35611878:T:C	7.49913e-18	-2.95827e-10	0.458782	0.00019078	-2.95827e-10	-0.410229	0.000213392	-2.95827e-10	-0.367643
35611893	chr17:35611893:T:C	1.29471e-14	8.92729	-1.01466	8.10405e-06	-2.042	-1.52699	8.81476e-06	-2.04132	-1.51303
35612289	chr17:35612289:C:G	1.63078e-19	-2.03142	-1.33811	1.66238e-05	-1.9834	-0.867119	1.71774e-05	-1.98725	-0.899934
35612642	chr17:35612642:C:T	8.96328e-16	2.1902	3.0521	7.47263e-05	0.246386	-1.59391	9.81928e-05	0.432506	-1.57635
35612810	chr17:35612810:G:A	1.99045e-18	-2.95827e-10	-0.867644	0.000172015	-2.95827e-10	-0.513771	0.000207458	-2.95827e-10	-0.395845
35613196	chr17:35613196:G:A	4.8082e-16	1.55334	3.06615	1.37232e-05	-1.62187	-1.42039	1.41363e-05	-1.63484	-1.44719
35613557	chr17:35613557:A:G	3.04012e-18	-0.444108	-5.92657e-10	4.53523e-05	-1.84689	-5.92657e-10	4.84942e-05	-1.84933	-5.92657e-10
35614032	chr17:35614032:A:G	1.45027e-14	3.86131	4.16477	1.34383e-05	-1.93693	-1.12631	1.36398e-05	-1.87483	-1.24296
35614051	chr17:35614051:A:G	3.00172e-18	-2.95827e-10	-0.456821	0.000110966	-2.95827e-10	-0.952131	0.000122271	-2.95827e-10	-0.924534
35614302	chr17:35614302:G:A	2.35829e-19	-1.65459	-1.34607	0.000510421	0.693681	-0.119796	0.000442784	0.568792	-0.206486
35614944	chr17:35614944:A:G	2.63436e-16	5.03245	-1.01464	9.26837e-05	0.407224	-1.53938	0.000116037	0.557116	-1.53398
35615218	chr17:35615218:A:G	2.34558e-18	-0.703472	-5.92657e-10	3.94016e-05	-1.98754	-5.92657e-10	4.26814e-05	-1.97701	-5.92657e-10
35615374	chr17:35615374:G:A	2.92514e-18	-2.95827e-10	-0.482662	0.000108826	-2.95827e-10	-0.971604	0.000119864	-2.95827e-10	-0.944414
35615521	chr17:35615521:T:C	3.10797e-16	5.20253	-1.0194	0.000102328	0.507771	-1.54094	0.000128486	0.660644	-1.5356
35615568	chr17:35615568:T:C	1.79468e-17	-2.95827e-10	1.33141	0.000101094	-2.95827e-10	-1.0453	0.00010592	-2.95827e-10	-1.06809
35616296	chr17:35616296:C:T	2.45751e-19	-1.63704	-1.3224	0.000562137	0.736755	-0.0663596	0.000486389	0.611078	-0.154844
35616746	chr17:35616746:AC:A	3.03123e-18	-0.447036	-5.92657e-10	4.53665e-05	-1.84658	-5.92657e-10	4.85086e-05	-1.84903	-5.92657e-10
35616776	chr17:35616776:A:G	1.26523e-14	8.87052	-0.980934	8.01029e-06	-2.04212	-1.5385	8.71079e-06	-2.04061	-1.52561
35616789	chr17:35616789:C:T	1.33437e-14	8.93868	-0.995887	8.0508e-06	-2.04201	-1.53357	8.75173e-06	-2.0413	-1.52022
35617129	chr17:35617129:T:C	1.66493e-16	5.14012	-1.58117	9.68374e-05	0.487094	-1.57541	0.000122241	0.656195	-1.58097
35617213	chr17:35617213:G:C	1.69236e-19	-1.7348	-1.59766	0.000102401	0.413426	-1.44588	9.48384e-05	0.286902	-1.4655
35617298	chr17:35617298:C:T	1.83111e-18	-2.95827e-10	-0.951082	0.000149684	-2.95827e-10	-0.652828	0.000178802	-2.95827e-10	-0.544496
35617564	chr17:35617564:C:CT	1.9065e-17	-2.95827e-10	1.39185	0.000103784	-2.95827e-10	-1.01904	0.00010868	-2.95827e-10	-1.04237
35617571	chr17:35617571:T:A	9.29751e-16	2.2577	3.02121	7.12611e-05	0.19743	-1.59243	9.35583e-05	0.381645	-1.57384
35617754	chr17:35617754:T:C	1.42898e-16	4.98386	-1.57773	8.7961e-05	0.394555	-1.57901	0.000110741	0.560587	-1.58417
35617991	chr17:35617991:CT:C	3.51999e-14	8.75185	0.160941	1.11498e-05	-2.04212	-1.2078	1.17781e-05	-2.04051	-1.22402
35618100	chr17:35618100:A:G	1.78578e-17	-2.95827e-10	1.32643	0.000100869	-2.95827e-10	-1.04752	0.000105689	-2.95827e-10	-1.07027
35618413	chr17:35618413:C:T	4.69009e-16	1.70789	2.88673	1.21786e-05	-1.67059	-1.49108	1.2638e-05	-1.6822	-1.51187
35619053	chr17:35619053:T:A	9.64963e-19	-2.95827e-10	-1.59167	6.52876e-05	-2.95827e-10	-1.48255	6.93161e-05	-2.95827e-10	-1.4921
35619088	chr17:35619088:A:G	7.17862e-15	7.9628	-0.639945	1.13025e-05	-1.63372	-1.6026	2.48272e-05	-0.919042	-1.59979
35619095	chr17:35619095:T:G	1.88091e-17	-2.95827e-10	1.37833	0.00010319	-2.95827e-10	-1.02478	0.00010807	-2.95827e-10	-1.04799
35619163	chr17:35619163:C:T	3.06372e-19	-1.66559	-1.07337	9.86182e-05	0.353231	-1.42333	9.48162e-05	0.230594	-1.40943
35619562	chr17:35619562:G:A	1.46671e-16	5.02333	-1.59115	9.16495e-05	0.417399	-1.56078	0.000115274	0.584253	-1.56772
35619724	chr17:35619724:A:G	1.97174e-18	-2.95827e-10	-0.87709	7.19055e-05	-2.95827e-10	-1.386	7.68779e-05	-2.95827e-10	-1.38856
35619823	chr17:35619823:TG:T	1.14114e-18	-2.95827e-10	-1.42398	6.03176e-05	-2.95827e-10	-1.56173	6.31569e-05	-2.95827e-10	-1.58515
35620048	chr17:35620048:A:C	1.38147e-14	8.98786	-1.01037	8.09351e-06	-2.04178	-1.52851	8.79698e-06	-2.04169	-1.51468
35620193	chr17:35620193:A:G	6.79061e-16	2.18303	2.78167	7.63099e-05	0.251277	-1.57782	0.000101141	0.437223	-1.55148
35620346	chr17:35620346:G:T	1.98679e-18	-2.95827e-10	-0.869487	0.000171638	-2.95827e-10	-0.515963	0.000206974	-2.95827e-10	-0.398183
35620390	chr17:35620390:C:T	7.65895e-19	-1.82272	-5.92657e-10	3.77762e-05	-2.02967	-5.92657e-10	4.06826e-05	-2.02498	-5.92657e-10
35620400	chr17:35620400:A:G	1.19053e-14	8.83717	-1.00843	8.08487e-06	-2.04211	-1.52925	8.80256e-06	-2.04024	-1.51549
35620773	chr17:35620773:G:A	1.15956e-18	-2.95827e-10	-1.40797	8.88631e-05	-2.95827e-10	-1.17425	9.50276e-05	-2.95827e-10	-1.17661
35621517	chr17:35621517:C:T	1.15709e-14	8.80815	-1.0079	8.08446e-06	-2.04208	-1.52932	8.80336e-06	-2.04007	-1.51557
35621726	chr17:35621726:A:G	4.31484e-17	2.20864	-5.92657e-10	5.88859e-05	-1.58575	-5.92657e-10	6.13983e-05	-1.61339	-5.92657e-10
35622064	chr17:35622064:T:G	3.81021e-10	11.9583	6.24403	8.08437e-06	-2.01231	-1.55911	8.50735e-06	-2.01123	-1.57862
35622193	chr17:35622193:A:G	1.187e-14	8.8345	-1.00873	8.08615e-06	-2.0421	-1.5291	8.80444e-06	-2.04019	-1.51533
35622203	chr17:35622203:G:A	2.71138e-05	23.5883	5.78674	8.24892e-06	-1.94862	-1.60265	9.03803e-06	-1.93052	-1.59881
35622365	chr17:35622365:A:G	4.68894e-18	-2.95827e-10	-0.0107996	0.000118659	-2.95827e-10	-0.885098	0.000133033	-2.95827e-10	-0.840178
35622935	chr17:35622935:G:A	4.03725e-14	8.8869	0.162999	1.1164e-05	-2.04166	-1.207	1.17731e-05	-2.04173	-1.22323
35623718	chr17:35623718:G:A	1.82789e-15	5.43533	0.519586	1.06818e-05	-1.72493	-1.56788	1.13081e-05	-1.74864	-1.55662
35623799	chr17:35623799:T:C	2.92209e-18	-2.95827e-10	-0.483704	0.000108745	-2.95827e-10	-0.972345	0.000119774	-2.95827e-10	-0.945168
35623958	chr17:35623958:A:G	2.88788e-18	-0.495482	-5.92657e-10	4.61295e-05	-1.8299	-5.92657e-10	4.93236e-05	-1.83237	-5.92657e-10
35624731	chr17:35624731:T:A	2.86879e-14	8.72523	-0.017009	1.02718e-05	-2.04212	-1.28983	1.08747e-05	-2.0402	-1.30413
35624737	chr17:35624737:A:T	9.52287e-19	-1.60489	-5.92657e-10	4.40217e-05	-1.87667	-5.92657e-10	4.785e-05	-1.8627	-5.92657e-10
35624800	chr17:35624800:G:A	2.37629e-19	-1.64882	-1.34423	0.000519509	0.709292	-0.117759	0.000450845	0.584899	-0.204551
35625240	chr17:35625240:C:G	1.97174e-18	-2.95827e-10	-0.87709	7.19055e-05	-2.95827e-10	-1.386	7.68779e-05	-2.95827e-10	-1.38856
35625382	chr17:35625382:G:A	1.37894e-16	4.9716	-1.60112	9.18067e-05	0.387825	-1.52949	0.000115019	0.55339	-1.53906
35626090	chr17:35626090:G:A	9.63413e-19	-1.59328	-5.92657e-10	3.98047e-05	-1.97737	-5.92657e-10	4.32421e-05	-1.96396	-5.92657e-10
35626106	chr17:35626106:CATT:C	1.34541e-17	-2.95827e-10	1.04328	0.000329864	-2.95827e-10	0.137329	0.000376891	-2.95827e-10	0.20118
35626365	chr17:35626365:G:A	9.44657e-16	2.25412	3.0407	7.12251e-05	0.19794	-1.59345	9.34472e-05	0.382184	-1.57556
35626473	chr17:35626473:A:G	1.98586e-17	-2.95827e-10	1.43263	0.000294272	-2.95827e-10	0.0231537	0.000336122	-2.95827e-10	0.086698
35627108	chr17:35627108:G:C	1.29656e-17	-2.95827e-10	1.00629	0.000320125	-2.95827e-10	0.10736	0.000365563	-2.95827e-10	0.170663
35627508	chr17:35627508:C:G	4.6131e-16	1.51856	3.05951	1.38746e-05	-1.61002	-1.42127	1.42904e-05	-1.62317	-1.44802
35627542	chr17:35627542:A:G	6.75751e-19	-1.94794	-5.92657e-10	3.75167e-05	-2.03656	-5.92657e-10	4.00814e-05	-2.03986	-5.92657e-10
35627991	chr17:35627991:C:T	1.15291e-18	-2.95827e-10	-1.41371	5.87348e-05	-2.95827e-10	-1.58832	6.32622e-05	-2.95827e-10	-1.58349
35628036	chr17:35628036:A:G	1.20396e-18	-2.95827e-10	-1.37039	0.000109709	-2.95827e-10	-0.963522	0.000113811	-2.95827e-10	-0.996239
35628358	chr17:35628358:T:A	2.11204e-05	23.1839	5.94139	8.47721e-06	-1.92219	-1.60178	9.27824e-06	-1.90181	-1.6013
35628392	chr17:35628392:A:G	2.91845e-18	-0.484951	-5.92657e-10	4.59864e-05	-1.83301	-5.92657e-10	4.91594e-05	-1.83571	-5.92657e-10
35628737	chr17:35628737:C:T	1.43512e-16	4.99653	-1.58612	8.94918e-05	0.401569	-1.56877	0.000112604	0.568111	-1.57501
35629141	chr17:35629141:G:T	4.83003e-16	1.58128	3.04274	1.35237e-05	-1.63211	-1.4248	1.39409e-05	-1.64467	-1.45128
35629355	chr17:35629355:G:A	1.23405e-17	-2.95827e-10	0.956883	0.000308804	-2.95827e-10	0.0713568	0.000352371	-2.95827e-10	0.133909
35629402	chr17:35629402:A:T	5.16509e-15	6.99367	-5.92657e-10	8.40293e-05	-1.23019	-5.92657e-10	8.61576e-05	-1.2746	-5.92657e-10
35629529	chr17:35629529:TATGA:T	3.90906e-18	-2.95827e-10	-0.192709	0.000105653	-2.95827e-10	-1.0012	0.000117873	-2.95827e-10	-0.96117
35629606	chr17:35629606:G:A	1.58166e-16	5.10554	-1.5979	9.80621e-05	0.465034	-1.54078	0.000123308	0.633869	-1.54996
35629864	chr17:35629864:C:T	2.50068e-16	4.01809	-0.052362	7.70763e-05	-0.161932	-1.15462	9.61333e-05	-0.0343903	-1.13065
35630861	chr17:35630861:G:C	6.88997e-19	-1.92852	-5.92657e-10	4.867e-05	-1.77629	-5.92657e-10	5.28117e-05	-1.76404	-5.92657e-10
35631039	chr17:35631039:G:T	2.98246e-18	-0.463258	-5.92657e-10	4.55527e-05	-1.84248	-5.92657e-10	4.86971e-05	-1.84516	-5.92657e-10
35631149	chr17:35631149:A:G	5.39283e-15	2.75722	4.2796	5.07754e-05	-0.206338	-1.5276	6.21167e-05	-0.039883	-1.56188
35631327	chr17:35631327:T:C	6.32632e-18	-2.95827e-10	0.288713	6.2277e-05	-2.95827e-10	-1.52976	6.61478e-05	-2.95827e-10	-1.53888
35631401	chr17:35631401:T:C	1.81711e-17	-2.95827e-10	1.34382	0.000101594	-2.95827e-10	-1.04037	0.000106431	-2.95827e-10	-1.06328
35631403	chr17:35631403:T:C	4.41119e-17	3.80931	-1.57858	0.000105321	0.4365	-1.44084	0.00013209	0.608356	-1.45565
35631827	chr17:35631827:G:C	1.02802e-14	8.69049	-1.00852	8.09088e-06	-2.04148	-1.52913	8.82384e-06	-2.03795	-1.51536
35632137	chr17:35632137:T:C	6.31539e-19	-2.0156	-5.92657e-10	4.48254e-05	-1.85858	-5.92657e-10	4.78664e-05	-1.86236	-5.92657e-10
35632168	chr17:35632168:T:A	9.58661e-19	-2.95827e-10	-1.59822	7.22011e-05	-2.95827e-10	-1.3819	7.56214e-05	-2.95827e-10	-1.40504
35632226	chr17:35632226:C:T	1.34948e-17	-2.95827e-10	1.0463	0.000330666	-2.95827e-10	0.139759	0.000377823	-2.95827e-10	0.20365
35632228	chr17:35632228:G:A	0.000170056	24.072	7.13919	8.95834e-06	-2.00005	-1.46871	9.28077e-06	-1.98778	-1.51505
35632485	chr17:35632485:T:G	9.73751e-19	-2.95827e-10	-1.58261	0.000152199	-2.95827e-10	-0.636163	0.000168514	-2.95827e-10	-0.603758
35632512	chr17:35632512:T:C	1.4692e-16	5.01983	-1.58595	9.08196e-05	0.41655	-1.56903	0.000114305	0.583337	-1.57524
35632678	chr17:35632678:A:G	2.93742e-15	2.44759	3.9817	6.02368e-05	-0.00278843	-1.56028	7.50814e-05	0.172568	-1.58477
35632818	chr17:35632818:G:A	2.27925e-18	-0.732161	-5.92657e-10	5.75581e-05	-1.60856	-5.92657e-10	6.41588e-05	-1.56941	-5.92657e-10
35632878	chr17:35632878:A:G	2.77667e-18	-2.95827e-10	-0.534754	0.000104499	-2.95827e-10	-1.01217	0.000114987	-2.95827e-10	-0.985959
35634020	chr17:35634020:G:A	1.52286e-18	-2.95827e-10	-1.13542	7.18363e-05	-2.95827e-10	-1.38696	7.25128e-05	-2.95827e-10	-1.44701
35634273	chr17:35634273:G:C	9.56949e-19	-2.95827e-10	-1.60001	7.11443e-05	-2.95827e-10	-1.39664	7.45725e-05	-2.95827e-10	-1.419
35634316	chr17:35634316:A:G	1.47748e-16	5.03262	-1.59312	9.26487e-05	0.423734	-1.55627	0.000116473	0.590472	-1.56359
35634694	chr17:35634694:C:T	2.76493e-17	1.7636	-5.92657e-10	5.09004e-05	-1.73148	-5.92657e-10	5.31549e-05	-1.75756	-5.92657e-10
35634953	chr17:35634953:C:T	1.22226e-16	4.83581	-1.58595	8.16299e-05	0.309871	-1.56903	0.000102368	0.473033	-1.57524
35634990	chr17:35634990:C:T	4.3609e-18	-0.0833267	-5.92657e-10	0.000668547	0.843755	-5.92657e-10	0.000673939	0.782365	-5.92657e-10
35635040	chr17:35635040:C:T	1.87843e-17	-2.95827e-10	1.37702	0.000103137	-2.95827e-10	-1.02529	0.000108016	-2.95827e-10	-1.0485
35635146	chr17:35635146:C:T	1.37215e-14	8.90532	-0.934606	7.91692e-06	-2.04204	-1.55031	8.59315e-06	-2.04123	-1.53858
35635149	chr17:35635149:G:C	2.54551e-18	-2.95827e-10	-0.621674	7.8923e-05	-2.95827e-10	-1.29288	8.70163e-05	-2.95827e-10	-1.26468
35635184	chr17:35635184:G:A	1.01582e-16	-2.95827e-10	3.06486	8.59101e-05	-2.95827e-10	-1.20805	8.9107e-05	-2.95827e-10	-1.24094
35635262	chr17:35635262:C:T	0.000219121	24.1245	7.34011	9.19764e-06	-2.00179	-1.44061	9.47826e-06	-1.98977	-1.492
35635574	chr17:35635574:G:A	4.35828e-16	1.67938	2.84186	1.22345e-05	-1.66209	-1.495	1.26998e-05	-1.67382	-1.51536
35635726	chr17:35635726:C:T	2.93859e-18	-0.478074	-5.92657e-10	4.58859e-05	-1.83519	-5.92657e-10	4.90495e-05	-1.83795	-5.92657e-10
35635877	chr17:35635877:C:T	1.43128e-18	-2.95827e-10	-1.19744	6.84605e-05	-2.95827e-10	-1.43509	7.42273e-05	-2.95827e-10	-1.42364
35636679	chr17:35636679:A:G	1.18983e-18	-2.95827e-10	-1.3822	5.82158e-05	-2.95827e-10	-1.59719	6.2217e-05	-2.95827e-10	-1.60015
35637017	chr17:35637017:A:C	4.65073e-18	-0.0189818	-5.92657e-10	0.0009094	1.15143	-5.92657e-10	0.000909523	1.08215	-5.92657e-10
35637209	chr17:35637209:T:C	1.04475e-16	4.67772	-1.58478	7.42868e-05	0.217212	-1.57063	9.28748e-05	0.377162	-1.57669
35638564	chr17:35638564:G:A	1.22875e-17	-2.95827e-10	0.952578	0.000331621	-2.95827e-10	0.142642	0.000378816	-2.95827e-10	0.206276
35638720	chr17:35638720:C:T	2.26121e-17	-2.95827e-10	1.56248	0.000316139	-2.95827e-10	0.0948295	0.000361468	-2.95827e-10	0.159399
35639205	chr17:35639205:A:C	1.07114e-16	4.70156	-1.58368	7.51413e-05	0.230229	-1.57221	9.3988e-05	0.390519	-1.57813
35639362	chr17:35639362:A:G	3.79594e-17	-2.95827e-10	2.08051	7.59973e-05	-2.95827e-10	-1.33065	7.94837e-05	-2.95827e-10	-1.35522
35639391	chr17:35639391:G:A	9.31983e-15	8.53861	-0.954711	7.96203e-06	-2.03974	-1.54692	8.68445e-06	-2.03437	-1.53487
35640028	chr17:35640028:T:C	7.54205e-05	23.041	7.35711	9.79146e-06	-1.94788	-1.43196	1.01325e-05	-1.92993	-1.4851
35640251	chr17:35640251:T:A	5.83197e-18	-2.95827e-10	0.207349	0.000173942	-2.95827e-10	-0.502632	0.000189901	-2.95827e-10	-0.484275
35640912	chr17:35640912:G:T	3.06203e-16	3.3101	0.85814	9.06776e-06	-1.8581	-1.59853	1.04876e-05	-1.7794	-1.60118
35640913	chr17:35640913:A:G	1.54131e-15	5.52593	0.258457	1.13593e-05	-1.70607	-1.52525	1.20784e-05	-1.73051	-1.50885
35641083	chr17:35641083:A:G	2.1183e-18	-0.805393	-5.92657e-10	0.000338725	0.163838	-5.92657e-10	0.11738	5.9424	-5.92657e-10
35641238	chr17:35641238:C:A	2.20224e-18	-2.95827e-10	-0.766531	5.8995e-05	-2.95827e-10	-1.5839	6.35387e-05	-2.95827e-10	-1.57913
35641353	chr17:35641353:G:A	9.6209e-19	-2.95827e-10	-1.59465	6.47209e-05	-2.95827e-10	-1.49127	6.87409e-05	-2.95827e-10	-1.50043
35641995	chr17:35641995:C:G	5.80697e-18	-2.95827e-10	0.203054	0.000137092	-2.95827e-10	-0.740695	0.000154342	-2.95827e-10	-0.691607
35642308	chr17:35642308:AGTACCAT:A	3.54611e-15	2.51725	4.10036	5.82144e-05	-0.0481092	-1.54911	7.21728e-05	0.125575	-1.57729
35642388	chr17:35642388:A:G	4.08898e-16	1.46942	2.98804	1.39308e-05	-1.59328	-1.43398	1.43597e-05	-1.60666	-1.45969
35642622	chr17:35642622:A:G	1.04479e-18	-2.95827e-10	-1.51219	9.56138e-05	-2.95827e-10	-1.10103	9.91164e-05	-2.95827e-10	-1.13448
35642669	chr17:35642669:T:TA	2.99291e-18	-2.95827e-10	-0.459759	0.00011071	-2.95827e-10	-0.954436	0.000121984	-2.95827e-10	-0.926887
35642674	chr17:35642674:T:C	1.2622e-18	-2.95827e-10	-1.32315	6.09546e-05	-2.95827e-10	-1.55122	6.61281e-05	-2.95827e-10	-1.53918
35642817	chr17:35642817:C:T	1.59519e-16	4.91533	-1.39917	0.000169626	0.348149	-0.875904	0.000214274	0.500276	-0.863795
35642892	chr17:35642892:T:C	3.67185e-16	3.25339	1.09647	9.34663e-06	-1.84147	-1.58486	1.0689e-05	-1.75981	-1.60175
35643089	chr17:35643089:C:T	1.1755e-18	-2.95827e-10	-1.39431	5.81222e-05	-2.95827e-10	-1.5988	6.22991e-05	-2.95827e-10	-1.59883
35643688	chr17:35643688:C:T	2.62779e-14	8.57454	0.0459322	1.05726e-05	-2.0415	-1.26159	1.12066e-05	-2.03774	-1.27653
35643792	chr17:35643792:G:A	3.62167e-18	-2.95827e-10	-0.269069	0.000100864	-2.95827e-10	-1.04758	0.000112314	-2.95827e-10	-1.00948
35643916	chr17:35643916:A:T	1.62543e-14	3.88314	4.25697	1.37714e-05	-1.94023	-1.09853	1.39141e-05	-1.87913	-1.21874
35644083	chr17:35644083:T:G	6.20086e-18	-2.95827e-10	0.268682	0.000133852	-2.95827e-10	-0.764617	0.000150063	-2.95827e-10	-0.719722
35644640	chr17:35644640:C:T	3.19626e-18	-0.394024	-5.92657e-10	4.45742e-05	-1.8642	-5.92657e-10	4.76697e-05	-1.86648	-5.92657e-10
35644744	chr17:35644744:A:G	2.48491e-18	-2.95827e-10	-0.645768	0.000249991	-2.95827e-10	-0.139925	0.0002971	-2.95827e-10	-0.0367072
35644802	chr17:35644802:G:A	9.60051e-19	-2.95827e-10	-1.59677	7.29527e-05	-2.95827e-10	-1.37154	7.63724e-05	-2.95827e-10	-1.39515
35644895	chr17:35644895:A:G	3.18034e-18	-0.399016	-5.92657e-10	4.47907e-05	-1.85935	-5.92657e-10	4.78961e-05	-1.86174	-5.92657e-10
35645041	chr17:35645041:AAAAG:A	1.35702e-17	-2.95827e-10	1.05187	0.000333056	-2.95827e-10	0.146958	0.000380624	-2.95827e-10	0.211037
35645170	chr17:35645170:A:C	1.57467e-19	-1.85546	-1.54908	0.000193676	0.155004	-0.550168	0.00017197	0.0508818	-0.63434
35645548	chr17:35645548:G:C	1.57078e-16	4.88658	-1.38585	0.000171238	0.332616	-0.850913	0.0002161	0.483565	-0.838598
35645771	chr17:35645771:C:A	5.07655e-16	1.59969	3.07411	1.35263e-05	-1.63914	-1.41757	1.39345e-05	-1.65186	-1.44455
35646015	chr17:35646015:T:C	1.44909e-16	5.00852	-1.58842	9.0554e-05	0.409878	-1.56528	0.000113905	0.576442	-1.57185
35646292	chr17:35646292:G:A	3.49641e-15	2.55382	4.04967	5.65131e-05	-0.0726005	-1.55428	7.0204e-05	0.10144	-1.58081
35646395	chr17:35646395:GT:G	1.41647e-16	4.98328	-1.58595	8.90786e-05	0.397194	-1.56903	0.000112041	0.563332	-1.57524
35646443	chr17:35646443:C:T	1.35486e-17	-2.95827e-10	1.05028	0.000332492	-2.95827e-10	0.145265	0.000379959	-2.95827e-10	0.209289
35646643	chr17:35646643:T:C	1.11026e-15	1.30656	4.14979	1.56611e-05	-1.75755	-1.15262	1.60504e-05	-1.75843	-1.19662
35646732	chr17:35646732:A:G	1.12832e-17	-2.95827e-10	0.867314	0.000309359	-2.95827e-10	0.0731518	0.000352936	-2.95827e-10	0.135511
35647151	chr17:35647151:C:T	1.55297e-16	4.96149	-1.47216	0.00014682	0.383369	-1.05552	0.000185202	0.535593	-1.04492
35647195	chr17:35647195:A:G	1.25456e-16	4.87837	-1.60242	9.04134e-05	0.350388	-1.50735	0.000112982	0.514404	-1.51795
35647462	chr17:35647462:G:A	1.08807e-05	24.4672	3.99485	9.42582e-06	-2.03204	-1.38585	9.66871e-06	-2.02515	-1.43673
35647713	chr17:35647713:A:G	1.06477e-14	8.72422	-1.00712	8.10883e-06	-2.04182	-1.52658	8.84011e-06	-2.0389	-1.51258
35648121	chr17:35648121:T:C	1.32676e-17	-2.95827e-10	1.02932	0.00032692	-2.95827e-10	0.128366	0.000373475	-2.95827e-10	0.192076
35648386	chr17:35648386:C:T	5.02299e-18	-2.95827e-10	0.0580207	0.000124459	-2.95827e-10	-0.837375	0.000139693	-2.95827e-10	-0.791328
35649276	chr17:35649276:TC:T	1.51635e-18	-0.807511	-0.33219	2.03804e-05	-1.99626	-0.650522	2.31381e-05	-1.98795	-0.601343
35649516	chr17:35649516:C:T	2.52782e-16	3.21461	0.761913	9.19957e-06	-1.84035	-1.60185	1.07563e-05	-1.75816	-1.59712
35649554	chr17:35649554:G:A	2.14338e-17	-2.95827e-10	1.50896	5.84637e-05	-2.95827e-10	-1.59295	6.23561e-05	-2.95827e-10	-1.59791
35649600	chr17:35649600:C:T	2.40485e-14	6.98757	1.54425	1.75218e-05	-1.93567	-0.862238	1.74649e-05	-1.94299	-0.927588
35649601	chr17:35649601:G:A	2.00335e-18	-2.95827e-10	-0.861183	0.000173376	-2.95827e-10	-0.50589	0.000209135	-2.95827e-10	-0.387794
35649914	chr17:35649914:G:A	6.88694e-19	-1.92896	-5.92657e-10	8.66392e-05	-1.1996	-5.92657e-10	9.57881e-05	-1.16864	-5.92657e-10
35650045	chr17:35650045:G:A	2.38799e-18	-2.95827e-10	-0.685553	0.000237566	-2.95827e-10	-0.190906	0.000281801	-2.95827e-10	-0.0895732
35650142	chr17:35650142:G:A	1.44638e-18	-2.95827e-10	-1.18694	5.85584e-05	-2.95827e-10	-1.59133	6.24932e-05	-2.95827e-10	-1.59572
35650519	chr17:35650519:C:G	1.16582e-14	8.89442	-1.08666	8.30435e-06	-2.04206	-1.50251	9.05163e-06	-2.04112	-1.48671
35651079	chr17:35651079:T:C	9.89816e-19	-2.95827e-10	-1.56624	0.000163127	-2.95827e-10	-0.566825	0.00018045	-2.95827e-10	-0.53532
35651204	chr17:35651204:T:C	1.40318e-17	-2.95827e-10	1.08532	0.000343396	-2.95827e-10	0.177534	0.000392668	-2.95827e-10	0.242188
35651635	chr17:35651635:G:A	6.79896e-19	-1.94182	-5.92657e-10	3.78289e-05	-2.02828	-5.92657e-10	4.03996e-05	-2.03196	-5.92657e-10
35651871	chr17:35651871:AAACATGT:A	6.06973e-18	0.247309	-5.92657e-10	5.26063e-05	-1.69852	-5.92657e-10	5.69535e-05	-1.68854	-5.92657e-10
35652120	chr17:35652120:A:T	1.27531e-18	-2.95827e-10	-1.31281	5.78985e-05	-2.95827e-10	-1.60266	6.21043e-05	-2.95827e-10	-1.60196
35652129	chr17:35652129:C:T	4.47328e-16	5.43966	-0.892375	0.000125431	0.651833	-1.48143	0.000158567	0.809069	-1.47367
35652285	chr17:35652285:G:A	2.20253e-18	-2.95827e-10	-0.766397	0.000215578	-2.95827e-10	-0.288027	0.000254745	-2.95827e-10	-0.190513
35652781	chr17:35652781:A:G	9.60595e-19	-1.59621	-5.92657e-10	4.42636e-05	-1.87119	-5.92657e-10	4.81241e-05	-1.85699	-5.92657e-10
35653547	chr17:35653547:C:T	3.62141e-16	5.23192	-0.89589	0.000110849	0.529408	-1.48259	0.000139742	0.683909	-1.47488
35654359	chr17:35654359:C:T	8.27793e-19	-1.745	-5.92657e-10	3.96907e-05	-1.98023	-5.92657e-10	4.2787e-05	-1.97454	-5.92657e-10
35654364	chr17:35654364:G:GT	6.58718e-17	-2.95827e-10	2.6317	6.59582e-05	-2.95827e-10	-1.47233	6.92299e-05	-2.95827e-10	-1.49334
35654876	chr17:35654876:TGC:T	1.27362e-17	-2.95827e-10	0.988443	0.000317356	-2.95827e-10	0.0986727	0.00036236	-2.95827e-10	0.161864
35654988	chr17:35654988:C:T	8.49423e-19	-1.7192	-5.92657e-10	3.85228e-05	-2.0101	-5.92657e-10	4.17729e-05	-1.99853	-5.92657e-10
35654989	chr17:35654989:G:A	1.98437e-17	-2.95827e-10	1.43188	0.000105795	-2.95827e-10	-0.999844	0.000110735	-2.95827e-10	-1.02363
35655462	chr17:35655462:G:A	1.07994e-14	8.7676	-1.03636	8.19079e-06	-2.04196	-1.51638	8.93406e-06	-2.03941	-1.5015
35656065	chr17:35656065:A:G	1.85489e-18	-2.95827e-10	-0.938182	7.27151e-05	-2.95827e-10	-1.3748	7.97411e-05	-2.95827e-10	-1.35199
35656348	chr17:35656348:C:A	9.96415e-19	-2.95827e-10	-1.5596	8.44308e-05	-2.95827e-10	-1.22542	8.78863e-05	-2.95827e-10	-1.25473
35656692	chr17:35656692:G:A	1.37299e-17	-2.95827e-10	1.06357	9.13909e-05	-2.95827e-10	-1.14621	9.60115e-05	-2.95827e-10	-1.16631
35656706	chr17:35656706:A:AC	1.36035e-18	-2.95827e-10	-1.24826	0.000272622	-2.95827e-10	-0.0532668	0.000304408	-2.95827e-10	-0.0124076
35656789	chr17:35656789:G:A	1.63125e-19	-1.8031	-1.56615	9.49508e-05	0.214815	-1.32281	8.75589e-05	0.102744	-1.36121
35656822	chr17:35656822:T:C	9.60457e-19	-2.95827e-10	-1.59635	0.000134599	-2.95827e-10	-0.759052	0.000148538	-2.95827e-10	-0.729932
35656972	chr17:35656972:A:G	1.41624e-17	1.09458	-5.92657e-10	0.000260679	-0.0980604	-5.92657e-10	5.12218e-05	-1.79461	-5.92657e-10
35657153	chr17:35657153:C:G	1.00395e-18	-2.95827e-10	-1.55207	8.63203e-05	-2.95827e-10	-1.20329	8.97735e-05	-2.95827e-10	-1.23349
35657300	chr17:35657300:T:C	1.72625e-17	-2.95827e-10	1.29253	9.95415e-05	-2.95827e-10	-1.06078	0.000104326	-2.95827e-10	-1.08326
35657487	chr17:35657487:C:G	5.54234e-18	0.156412	-5.92657e-10	0.000134308	-0.761213	-5.92657e-10	0.000149481	-0.723608	-5.92657e-10
35657920	chr17:35657920:A:G	9.64308e-19	-2.95827e-10	-1.59235	6.75729e-05	-2.95827e-10	-1.44814	7.79e-05	-2.95827e-10	-1.37535
35658830	chr17:35658830:C:T	3.39153e-15	2.66937	3.90366	5.18e-05	-0.156112	-1.55785	6.38662e-05	0.00906456	-1.58305
35659315	chr17:35659315:G:C	1.94308e-16	4.73442	-1.02098	8.05597e-05	0.259182	-1.53154	0.000100384	0.403648	-1.52542
35659889	chr17:35659889:A:G	2.73447e-18	-2.95827e-10	-0.550068	0.000260161	-2.95827e-10	-0.100052	0.000322415	-2.95827e-10	0.0450631
35660015	chr17:35660015:T:C	1.23509e-14	8.83226	-0.966784	7.99329e-06	-2.04212	-1.54063	8.69186e-06	-2.04045	-1.52794
35660470	chr17:35660470:T:G	6.58972e-15	7.23726	-5.92657e-10	8.26141e-05	-1.24717	-5.92657e-10	8.48105e-05	-1.29036	-5.92657e-10
35660545	chr17:35660545:G:GT	1.09137e-18	-2.95827e-10	-1.46857	8.68689e-05	-2.95827e-10	-1.19695	9.05548e-05	-2.95827e-10	-1.22482
35661567	chr17:35661567:A:G	1.867e-17	-2.95827e-10	1.37091	0.000283644	-2.95827e-10	-0.0136311	0.000323564	-2.95827e-10	0.0486226
35662106	chr17:35662106:C:T	1.23085e-17	-2.95827e-10	0.954283	0.000308098	-2.95827e-10	0.0690657	0.000351645	-2.95827e-10	0.131845
35662306	chr17:35662306:CTT:C	4.81809e-17	2.31896	-5.92657e-10	4.29672e-05	-1.90091	-5.92657e-10	4.57891e-05	-1.90673	-5.92657e-10
35662389	chr17:35662389:A:T	3.22447e-18	-2.95827e-10	-0.385237	0.000132335	-2.95827e-10	-0.776018	0.000146063	-2.95827e-10	-0.746741
35662500	chr17:35662500:C:T	9.6067e-19	-2.95827e-10	-1.59613	9.59538e-05	-2.95827e-10	-1.09748	0.000105912	-2.95827e-10	-1.06817
35662611	chr17:35662611:G:A	1.70432e-17	-2.95827e-10	1.27975	0.000392569	-2.95827e-10	0.311362	0.000450339	-2.95827e-10	0.379225
35662676	chr17:35662676:A:G	1.84809e-19	-1.6512	-1.59323	5.12228e-05	-0.141597	-1.58357	4.93663e-05	-0.244309	-1.5872
35662740	chr17:35662740:G:A	1.77343e-16	5.1941	-1.57202	9.9587e-05	0.52305	-1.58337	0.00012581	0.691985	-1.58799
35663023	chr17:35663023:T:C	1.17527e-18	0.136746	-1.53125	1.45413e-05	-1.38869	-1.59567	1.67594e-05	-1.31816	-1.59366
35663447	chr17:35663447:AC:A	1.28967e-17	2.26606	-1.26509	9.11608e-06	-1.87753	-1.57378	9.76983e-06	-1.88396	-1.56752
35664631	chr17:35664631:C:T	1.58911e-19	-1.82773	-1.56768	0.000133815	0.144397	-0.909287	0.000121709	0.032385	-0.961525
35664786	chr17:35664786:G:T	2.99956e-18	-2.95827e-10	-0.457541	0.000110901	-2.95827e-10	-0.952713	0.000122199	-2.95827e-10	-0.925123
35665009	chr17:35665009:C:T	1.93014e-18	-0.898411	-5.92657e-10	5.20883e-05	-1.70841	-5.92657e-10	5.5362e-05	-1.71688	-5.92657e-10
35665831	chr17:35665831:T:C	3.1569e-18	-0.406415	-5.92657e-10	4.46671e-05	-1.86211	-5.92657e-10	4.7757e-05	-1.86465	-5.92657e-10
35666131	chr17:35666131:G:A	9.65776e-19	-2.95827e-10	-1.59083	6.55604e-05	-2.95827e-10	-1.47838	6.95974e-05	-2.95827e-10	-1.48805
35666133	chr17:35666133:G:A	1.91821e-16	5.17753	-1.47697	0.000164749	0.510723	-1.06765	0.000208202	0.666187	-1.05846
35666236	chr17:35666236:CCT:C	1.87552e-18	-2.95827e-10	-0.92712	8.14177e-05	-2.95827e-10	-1.26176	8.04078e-05	-2.95827e-10	-1.34366
35666274	chr17:35666274:GAC:G	1.60687e-19	-1.82066	-1.56364	0.000139909	0.165787	-0.886144	0.000127129	0.0533349	-0.938908
35666395	chr17:35666395:C:G	2.4662e-16	4.86844	-0.916593	8.90203e-05	0.318952	-1.49144	0.000111363	0.465951	-1.48393
35666457	chr17:35666457:A:T	2.35203e-16	4.82121	-0.916769	8.64824e-05	0.28998	-1.49139	0.000108098	0.436156	-1.48389
35666481	chr17:35666481:C:T	2.38826e-18	-2.95827e-10	-0.685442	0.00023761	-2.95827e-10	-0.190719	0.000281856	-2.95827e-10	-0.0893775
35666696	chr17:35666696:A:G	3.35884e-18	-0.34441	-5.92657e-10	4.37734e-05	-1.88232	-5.92657e-10	4.67987e-05	-1.88492	-5.92657e-10
35667017	chr17:35667017:A:G	1.00036e-18	-2.95827e-10	-1.55564	8.64781e-05	-2.95827e-10	-1.20146	8.9939e-05	-2.95827e-10	-1.23164
35667547	chr17:35667547:C:T	1.45448e-14	3.85177	4.17722	1.37771e-05	-1.93305	-1.10529	1.39586e-05	-1.87074	-1.22394
35667896	chr17:35667896:C:T	2.49315e-18	-2.95827e-10	-0.64246	5.79917e-05	-2.95827e-10	-1.60105	6.22749e-05	-2.95827e-10	-1.59922
35667961	chr17:35667961:G:A	2.93858e-14	9.63501	-0.902749	8.13638e-06	-2.04201	-1.52299	8.8642e-06	-2.04124	-1.50751
35668189	chr17:35668189:G:A	1.40048e-16	4.95681	-1.57083	8.64885e-05	0.382841	-1.58418	0.000108857	0.547932	-1.58868
35668211	chr17:35668211:A:G	9.56251e-19	-2.95827e-10	-1.60074	0.000123098	-2.95827e-10	-0.848368	0.000135616	-2.95827e-10	-0.820945
35668682	chr17:35668682:C:G	4.96916e-18	-2.95827e-10	0.0472453	0.000624141	-2.95827e-10	0.775026	0.000662273	-2.95827e-10	0.764902
35669083	chr17:35669083:G:A	1.20337e-16	4.80512	-1.57083	7.94113e-05	0.29747	-1.58418	9.96382e-05	0.459445	-1.58868
35669448	chr17:35669448:G:A	4.88444e-17	2.33263	-5.92657e-10	4.28704e-05	-1.90317	-5.92657e-10	4.56873e-05	-1.90896	-5.92657e-10
35669462	chr17:35669462:T:C	1.3821e-17	-2.95827e-10	1.07018	0.000339096	-2.95827e-10	0.164932	0.000387649	-2.95827e-10	0.229325
35669539	chr17:35669539:G:A	3.37479e-18	-0.339672	-5.92657e-10	4.37283e-05	-1.88336	-5.92657e-10	4.67599e-05	-1.88575	-5.92657e-10
35669745	chr17:35669745:A:G	1.56314e-19	-1.81495	-1.59694	0.000119841	0.203022	-1.07821	0.000109569	0.0892639	-1.12349
35669757	chr17:35669757:G:A	1.37019e-16	4.93064	-1.56652	8.48735e-05	0.367032	-1.58722	0.000106811	0.531591	-1.5913
35669831	chr17:35669831:A:G	1.20682e-16	4.82791	-1.59076	8.1667e-05	0.31245	-1.57115	0.000102299	0.474923	-1.57779
35669955	chr17:35669955:T:A	3.36548e-18	-0.342436	-5.92657e-10	4.37662e-05	-1.88249	-5.92657e-10	4.67998e-05	-1.8849	-5.92657e-10
35670188	chr17:35670188:T:C	5.98727e-18	-2.95827e-10	0.233631	0.000783286	-2.95827e-10	1.00215	0.000830747	-2.95827e-10	0.99155
35670638	chr17:35670638:A:C	8.63951e-17	4.38183	-1.47891	0.00010334	0.0491218	-1.07245	0.000128667	0.189788	-1.06334
35670737	chr17:35670737:A:G	5.38747e-16	1.66002	3.07322	1.32457e-05	-1.65909	-1.41859	1.36527e-05	-1.6713	-1.44554
35670931	chr17:35670931:G:A	2.00626e-18	-2.95827e-10	-0.859735	0.00017366	-2.95827e-10	-0.504254	0.000209487	-2.95827e-10	-0.386114
35671664	chr17:35671664:A:G	1.12826e-14	3.87131	3.9037	1.26713e-05	-1.94116	-1.18085	1.29444e-05	-1.88052	-1.28959
35671783	chr17:35671783:G:C	1.0071e-14	3.79218	3.86923	1.26848e-05	-1.93102	-1.18992	1.30081e-05	-1.8678	-1.29741
35671885	chr17:35671885:T:C	1.37228e-14	8.98721	-1.0164	8.13739e-06	-2.04166	-1.52322	8.84663e-06	-2.04181	-1.50893
35672145	chr17:35672145:T:C	1.4168e-17	-2.95827e-10	1.09498	0.000346809	-2.95827e-10	0.187422	0.00039657	-2.95827e-10	0.252076
35672348	chr17:35672348:A:G	1.93752e-14	8.08289	0.232852	1.09232e-05	-2.03281	-1.23765	1.14963e-05	-2.02424	-1.26451
35672387	chr17:35672387:T:C	3.47645e-18	-2.95827e-10	-0.309995	9.82908e-05	-2.95827e-10	-1.07342	0.000109398	-2.95827e-10	-1.03579
35672416	chr17:35672416:G:A	1.23875e-16	4.83476	-1.57149	8.05236e-05	0.317409	-1.59021	0.000101085	0.479406	-1.59422
35672498	chr17:35672498:C:T	1.17236e-16	4.8035	-1.59531	8.1724e-05	0.293727	-1.55173	0.000102169	0.455461	-1.55961
35672837	chr17:35672837:G:A	2.32648e-17	-2.95827e-10	1.59094	0.00011413	-2.95827e-10	-0.924015	0.00011931	-2.95827e-10	-0.949048
35673289	chr17:35673289:C:T	3.83364e-15	2.84268	3.85289	4.59702e-05	-0.267362	-1.566	5.67019e-05	-0.104614	-1.58835
35673377	chr17:35673377:C:T	6.7722e-18	-2.95827e-10	0.35682	6.53911e-05	-2.95827e-10	-1.48097	6.92486e-05	-2.95827e-10	-1.49307
35673609	chr17:35673609:G:A	0.000224342	24.1862	7.30194	9.19791e-06	-2.01	-1.43237	9.45644e-06	-1.99917	-1.48491
35674102	chr17:35674102:T:C	1.32767e-16	4.91009	-1.5775	8.46576e-05	0.355675	-1.57841	0.000106451	0.520516	-1.5836
35674120	chr17:35674120:G:A	1.18572e-16	4.8101	-1.59058	8.08239e-05	0.302361	-1.57144	0.000101245	0.464819	-1.57805
35674782	chr17:35674782:A:G	3.32522e-18	-0.354469	-5.92657e-10	4.39235e-05	-1.8789	-5.92657e-10	4.69669e-05	-1.88133	-5.92657e-10
35674877	chr17:35674877:G:A	5.21473e-17	2.39807	-5.92657e-10	4.23714e-05	-1.91488	-5.92657e-10	4.51678e-05	-1.92039	-5.92657e-10
35675273	chr17:35675273:G:A	1.00035e-18	-2.95827e-10	-1.55566	8.53707e-05	-2.95827e-10	-1.21435	8.88285e-05	-2.95827e-10	-1.24407
35675343	chr17:35675343:A:G	1.11054e-16	4.63087	-1.47686	0.000119707	0.191131	-1.06743	0.000149851	0.337105	-1.05824
35675811	chr17:35675811:C:T	3.58958e-10	11.6537	6.48903	8.44286e-06	-1.998	-1.53003	8.8304e-06	-1.99677	-1.5558
35675823	chr17:35675823:CTA:C	3.41362e-18	-0.328232	-5.92657e-10	4.35495e-05	-1.88745	-5.92657e-10	4.65704e-05	-1.88981	-5.92657e-10
35675902	chr17:35675902:GT:G	7.38411e-19	-1.85926	-5.92657e-10	3.75006e-05	-2.037	-5.92657e-10	4.03255e-05	-2.03379	-5.92657e-10
35676071	chr17:35676071:A:G	1.71157e-17	-2.95827e-10	1.28399	9.91786e-05	-2.95827e-10	-1.06443	0.000103953	-2.95827e-10	-1.08684
35676379	chr17:35676379:C:T	2.96811e-17	1.83451	-5.92657e-10	4.44179e-05	-1.86771	-5.92657e-10	4.87536e-05	-1.844	-5.92657e-10
35676385	chr17:35676385:A:G	2.1596e-17	-2.95827e-10	1.5165	0.000314117	-2.95827e-10	0.088415	0.000359094	-2.95827e-10	0.15281
35676793	chr17:35676793:A:T	1.31095e-16	4.80028	-1.48036	0.000131212	0.289194	-1.07373	0.000164648	0.43759	-1.06456
35676861	chr17:35676861:C:T	1.58707e-19	-1.81085	-1.58585	0.000130772	0.210254	-0.998148	0.000119319	0.0978488	-1.04683
35677053	chr17:35677053:A:G	9.56812e-19	-2.95827e-10	-1.60015	0.000124481	-2.95827e-10	-0.837195	0.000137169	-2.95827e-10	-0.809559
35677624	chr17:35677624:T:A	1.55564e-17	-2.95827e-10	1.18847	9.50802e-05	-2.95827e-10	-1.10663	9.97493e-05	-2.95827e-10	-1.12812
35677946	chr17:35677946:G:A	1.27142e-18	-2.95827e-10	-1.31587	6.10186e-05	-2.95827e-10	-1.55017	6.61956e-05	-2.95827e-10	-1.53816
35678108	chr17:35678108:C:T	2.95188e-16	3.16564	0.965962	9.408e-06	-1.82879	-1.591	1.08381e-05	-1.74506	-1.60264
35678245	chr17:35678245:T:G	1.07705e-16	4.69854	-1.57515	7.47518e-05	0.233437	-1.58062	9.35657e-05	0.393442	-1.58555
35678566	chr17:35678566:A:G	1.20007e-18	-1.37363	-5.92657e-10	4.55738e-05	-1.84202	-5.92657e-10	4.97867e-05	-1.82303	-5.92657e-10
35678582	chr17:35678582:G:A	1.21773e-14	8.87885	-1.02752	8.16411e-06	-2.0421	-1.51951	8.89019e-06	-2.04097	-1.50486
35679092	chr17:35679092:T:C	1.01632e-16	4.57708	-1.51172	0.000107716	0.16048	-1.14233	0.000134615	0.305446	-1.1338
35679231	chr17:35679231:C:T	1.82265e-17	-2.95827e-10	1.34687	0.000101777	-2.95827e-10	-1.03857	0.00010662	-2.95827e-10	-1.0615
35679281	chr17:35679281:T:A	3.86436e-17	2.09838	-5.92657e-10	4.25104e-05	-1.9116	-5.92657e-10	4.65242e-05	-1.8908	-5.92657e-10
35679549	chr17:35679549:C:A	9.8165e-19	-2.95827e-10	-1.57453	8.47637e-05	-2.95827e-10	-1.22148	9.32029e-05	-2.95827e-10	-1.196
35679742	chr17:35679742:CTG:C	1.2557e-17	-2.95827e-10	0.97427	0.000313787	-2.95827e-10	0.0873618	0.00035822	-2.95827e-10	0.150372
35679896	chr17:35679896:T:C	3.6592e-19	-1.06632	-1.49503	7.03578e-05	-0.571033	-0.836724	6.57182e-05	-0.652336	-0.893064
35680046	chr17:35680046:A:G	8.27261e-17	4.34467	-1.48514	0.000100839	0.0349888	-1.08281	0.0001254	0.174405	-1.07367
35680543	chr17:35680543:A:G	3.13836e-18	-0.412306	-5.92657e-10	9.0595e-05	-1.15495	-5.92657e-10	9.98778e-05	-1.12683	-5.92657e-10
35680792	chr17:35680792:G:C	1.00691e-14	6.41764	1.24359	8.19974e-06	-1.95638	-1.60087	8.70189e-06	-1.96961	-1.59762
35681272	chr17:35681272:A:T	2.38279e-18	-2.95827e-10	-0.687735	0.000236938	-2.95827e-10	-0.193551	0.00028103	-2.95827e-10	-0.0923135
35681623	chr17:35681623:G:A	1.00204e-18	-2.95827e-10	-1.55397	5.78981e-05	-2.95827e-10	-1.60267	6.23768e-05	-2.95827e-10	-1.59758
35682010	chr17:35682010:T:C	2.49267e-16	3.18905	0.773471	9.28715e-06	-1.8322	-1.60052	1.08293e-05	-1.74901	-1.59951
35682073	chr17:35682073:G:A	2.02394e-14	4.14587	4.21351	1.34203e-05	-1.97291	-1.09168	1.34235e-05	-1.92163	-1.21213
35682229	chr17:35682229:C:T	1.81882e-17	-2.95827e-10	1.34477	0.000101472	-2.95827e-10	-1.04157	0.000106313	-2.95827e-10	-1.06438
35682398	chr17:35682398:A:C	2.90839e-14	8.56814	0.15379	1.10215e-05	-2.04073	-1.22077	1.16845e-05	-2.03599	-1.23653
35682682	chr17:35682682:T:C	2.87878e-18	-0.498639	-5.92657e-10	3.80378e-05	-2.02277	-5.92657e-10	4.10309e-05	-2.01645	-5.92657e-10
35683481	chr17:35683481:G:A	4.43255e-16	1.60184	2.9363	1.31777e-05	-1.63986	-1.44297	1.36056e-05	-1.65236	-1.46794
35683577	chr17:35683577:T:A	1.57229e-19	-1.81417	-1.59189	0.000125032	0.204274	-1.03706	0.000114233	0.0916036	-1.08414
35684026	chr17:35684026:A:G	3.38219e-18	-2.95827e-10	-0.33748	0.000130779	-2.95827e-10	-0.787846	0.000144145	-2.95827e-10	-0.759959
35684135	chr17:35684135:A:G	2.02749e-19	-1.73715	-1.41465	8.22569e-06	-1.99232	-1.56176	8.89955e-06	-1.988	-1.55678
35684326	chr17:35684326:A:G	9.56114e-19	-2.95827e-10	-1.60088	0.000122747	-2.95827e-10	-0.851223	0.000135224	-2.95827e-10	-0.823844
35684800	chr17:35684800:A:G	1.41234e-06	19.8265	6.5938	3.37415e-05	-1.27257	-0.870056	2.88326e-05	-1.36045	-1.00882
35685537	chr17:35685537:A:G	4.12794e-19	-1.05383	-1.38698	0.000105984	-0.553753	-0.444309	0.000101999	-0.627809	-0.478001
35685773	chr17:35685773:C:T	1.3779e-16	4.96699	-1.59726	9.05109e-05	0.38853	-1.54441	0.000113597	0.55448	-1.55259
35685932	chr17:35685932:T:C	2.44527e-14	8.50499	0.0434965	1.05609e-05	-2.0413	-1.2629	1.11975e-05	-2.03726	-1.27782
35686813	chr17:35686813:A:C	3.41147e-18	-0.328862	-5.92657e-10	4.36146e-05	-1.88596	-5.92657e-10	4.66394e-05	-1.88833	-5.92657e-10
35686852	chr17:35686852:G:A	2.17658e-15	5.32421	0.80529	1.04042e-05	-1.72038	-1.59876	1.09347e-05	-1.74423	-1.5946
35686925	chr17:35686925:T:C	1.25187e-16	4.74433	-1.47052	0.000129283	0.255086	-1.05444	0.000162321	0.403935	-1.04513
35687540	chr17:35687540:A:G	1.863e-17	-2.95827e-10	1.36877	0.000278105	-2.95827e-10	-0.033354	0.000317339	-2.95827e-10	0.0291943
35688194	chr17:35688194:CT:C	6.93751e-19	-1.92165	-5.92657e-10	3.74459e-05	-2.03846	-5.92657e-10	4.02393e-05	-2.03593	-5.92657e-10
35688513	chr17:35688513:T:C	1.17545e-16	4.636	-1.42518	0.000132219	0.19733	-0.974224	0.000165837	0.343153	-0.962921
35688659	chr17:35688659:A:G	1.00406e-18	-2.95827e-10	-1.55195	8.63529e-05	-2.95827e-10	-1.20291	8.98064e-05	-2.95827e-10	-1.23312
35688857	chr17:35688857:A:G	1.34341e-16	4.91726	-1.57289	8.43467e-05	0.357776	-1.58419	0.000106104	0.52235	-1.58871
35688929	chr17:35688929:A:G	2.0073e-18	-2.95827e-10	-0.859214	0.000193442	-2.95827e-10	-0.396372	0.000227935	-2.95827e-10	-0.301714
35689082	chr17:35689082:G:T	7.2791e-19	-1.87358	-5.92657e-10	3.75672e-05	-2.03522	-5.92657e-10	4.03438e-05	-2.03334	-5.92657e-10
35689107	chr17:35689107:C:T	1.91088e-06	19.9984	6.72422	3.59745e-05	-1.24611	-0.832431	3.05926e-05	-1.33502	-0.975001
35689183	chr17:35689183:G:A	2.73821e-17	-2.95827e-10	1.75389	0.000140952	-2.95827e-10	-0.71293	0.000146155	-2.95827e-10	-0.746108
35689444	chr17:35689444:T:G	3.343e-18	-0.349138	-5.92657e-10	4.38785e-05	-1.87993	-5.92657e-10	4.69194e-05	-1.88234	-5.92657e-10
35689883	chr17:35689883:T:C	2.19418e-18	-2.95827e-10	-0.770198	8.75186e-05	-2.95827e-10	-1.1895	9.59306e-05	-2.95827e-10	-1.16715
35689916	chr17:35689916:C:T	1.48384e-16	5.01195	-1.56816	8.92159e-05	0.415719	-1.58601	0.000112515	0.582582	-1.59027
35689919	chr17:35689919:G:A	1.98576e-17	-2.95827e-10	1.43258	0.000105537	-2.95827e-10	-1.00229	0.000110483	-2.95827e-10	-1.02591
35690037	chr17:35690037:T:C	9.64028e-19	-2.95827e-10	-1.59264	7.4597e-05	-2.95827e-10	-1.34925	7.80834e-05	-2.95827e-10	-1.373
35690208	chr17:35690208:A:G	9.96885e-19	-2.95827e-10	-1.55913	7.59289e-05	-2.95827e-10	-1.33155	7.99106e-05	-2.95827e-10	-1.34987
35690250	chr17:35690250:T:G	1.36401e-18	-2.95827e-10	-1.24557	6.63959e-05	-2.95827e-10	-1.46572	7.19223e-05	-2.95827e-10	-1.45519
35690406	chr17:35690406:G:C	9.70772e-19	-2.95827e-10	-1.58567	0.000144571	-2.95827e-10	-0.687584	0.000159639	-2.95827e-10	-0.657863
35690633	chr17:35690633:T:C	1.39755e-16	4.96539	-1.5815	8.82722e-05	0.393099	-1.57403	0.00011101	0.558555	-1.57971
35691471	chr17:35691471:C:G	1.45934e-17	-2.95827e-10	1.12457	0.000359065	-2.95827e-10	0.222152	0.000410711	-2.95827e-10	0.287115
35691583	chr17:35691583:A:G	1.43817e-18	-2.95827e-10	-1.19263	6.91329e-05	-2.95827e-10	-1.42532	7.02143e-05	-2.95827e-10	-1.47922
35691760	chr17:35691760:G:A	1.3312e-17	-2.95827e-10	1.03266	0.000328209	-2.95827e-10	0.132298	0.000374982	-2.95827e-10	0.196104
35691766	chr17:35691766:G:A	3.46787e-18	-2.95827e-10	-0.312466	0.000123863	-2.95827e-10	-0.842175	0.000136773	-2.95827e-10	-0.812455
35692032	chr17:35692032:A:G	2.0718e-18	-0.827587	-5.92657e-10	3.73361e-05	-2.04139	-5.92657e-10	4.00965e-05	-2.03949	-5.92657e-10
35692241	chr17:35692241:T:C	9.94371e-19	-2.95827e-10	-1.56165	7.54205e-05	-2.95827e-10	-1.33827	7.93967e-05	-2.95827e-10	-1.35632
35692369	chr17:35692369:A:G	1.24386e-06	19.8018	6.49143	3.2335e-05	-1.28185	-0.903348	2.77572e-05	-1.36855	-1.03873
35692555	chr17:35692555:T:G	2.29387e-15	5.44822	0.73377	1.04539e-05	-1.71912	-1.59526	1.10016e-05	-1.74295	-1.58979
35692563	chr17:35692563:T:A	1.2423e-16	4.83696	-1.57083	8.06757e-05	0.313267	-1.58418	0.000101368	0.476658	-1.58868
35693152	chr17:35693152:G:T	5.63248e-17	2.47513	-5.92657e-10	4.18629e-05	-1.92695	-5.92657e-10	4.46393e-05	-1.93216	-5.92657e-10
35693589	chr17:35693589:C:T	2.28835e-14	8.43838	0.0437879	1.05752e-05	-2.04032	-1.26252	1.12254e-05	-2.03515	-1.27744
35693760	chr17:35693760:ACTT:A	1.11593e-14	3.71707	4.04695	1.34835e-05	-1.91942	-1.14047	1.37734e-05	-1.85335	-1.25469
35693929	chr17:35693929:C:T	2.38826e-18	-2.95827e-10	-0.685442	0.00023761	-2.95827e-10	-0.190719	0.000281856	-2.95827e-10	-0.0893775
35694083	chr17:35694083:C:T	1.31263e-06	19.5987	6.74839	3.40119e-05	-1.31105	-0.823589	2.90008e-05	-1.3964	-0.967056
35694577	chr17:35694577:G:C	1.85256e-17	-2.95827e-10	1.36315	0.000102063	-2.95827e-10	-1.03576	0.000106906	-2.95827e-10	-1.05882
35694958	chr17:35694958:C:T	2.39497e-18	-2.95827e-10	-0.682633	0.000238443	-2.95827e-10	-0.187222	0.000282878	-2.95827e-10	-0.0857602
35694975	chr17:35694975:C:G	1.2109e-16	4.82376	-1.58323	8.10809e-05	0.306148	-1.57205	0.000101611	0.468298	-1.57793
35695442	chr17:35695442:G:A	2.49767e-16	1.03946	2.92506	1.59131e-05	-1.44903	-1.44518	1.63825e-05	-1.46461	-1.46995
35696743	chr17:35696743:G:A	1.26324e-16	4.84825	-1.5654	8.07596e-05	0.323002	-1.59288	0.00010166	0.487291	-1.59643
35696928	chr17:35696928:C:G	1.42078e-17	-2.95827e-10	1.09779	0.000344614	-2.95827e-10	0.181073	0.000393975	-2.95827e-10	0.245513
35697133	chr17:35697133:A:G	5.32699e-18	-2.95827e-10	0.116781	0.00019373	-2.95827e-10	-0.394885	0.000214384	-2.95827e-10	-0.363007
35697565	chr17:35697565:C:T	3.0245e-16	3.2792	0.87671	9.17816e-06	-1.84814	-1.59638	1.05968e-05	-1.76809	-1.60213
35697687	chr17:35697687:G:A	1.14867e-14	3.86999	3.92295	1.27479e-05	-1.93935	-1.17663	1.30194e-05	-1.87844	-1.2859
35697688	chr17:35697688:C:A	1.0995e-14	3.86839	3.8808	1.25993e-05	-1.93906	-1.18864	1.28901e-05	-1.87808	-1.29624
35697765	chr17:35697765:C:T	2.7085e-16	3.15192	0.893645	9.41049e-06	-1.82406	-1.59547	1.09002e-05	-1.73964	-1.60236
35697783	chr17:35697783:G:A	3.08825e-16	3.24088	0.935885	9.27548e-06	-1.84089	-1.59309	1.06828e-05	-1.7595	-1.60265
35697908	chr17:35697908:T:C	1.17121e-16	4.70268	-1.49548	0.000120343	0.237078	-1.10809	0.000150795	0.384156	-1.09901
35698071	chr17:35698071:A:G	1.40937e-17	-2.95827e-10	1.08972	0.000342364	-2.95827e-10	0.174524	0.000391358	-2.95827e-10	0.238847
35698083	chr17:35698083:T:G	9.66944e-19	-2.95827e-10	-1.58962	0.000140928	-2.95827e-10	-0.7131	0.000155614	-2.95827e-10	-0.683399
35698163	chr17:35698163:A:G	1.27201e-14	3.93027	3.96466	1.28157e-05	-1.94712	-1.16356	1.30384e-05	-1.88829	-1.27459
35698448	chr17:35698448:T:C	9.56107e-19	-2.95827e-10	-1.60089	7.0536e-05	-2.95827e-10	-1.40523	7.3989e-05	-2.95827e-10	-1.42686
35698803	chr17:35698803:T:C	5.34801e-16	1.67528	3.05061	1.31261e-05	-1.66427	-1.42248	1.3533e-05	-1.67654	-1.4491
35699451	chr17:35699451:C:G	1.02515e-14	8.7461	-1.06693	8.2994e-06	-2.04193	-1.50324	9.06277e-06	-2.03932	-1.48728
35699578	chr17:35699578:C:T	2.3027e-16	2.98041	0.902831	9.63644e-06	-1.80094	-1.59486	1.11977e-05	-1.71259	-1.60247
35699669	chr17:35699669:T:C	4.07163e-18	-0.151962	-5.92657e-10	4.16105e-05	-1.933	-5.92657e-10	4.45103e-05	-1.93505	-5.92657e-10
35699698	chr17:35699698:A:G	1.215e-16	4.67616	-1.43225	0.000139092	0.212506	-0.938724	0.000174659	0.359028	-0.926971
35700586	chr17:35700586:G:T	2.76632e-19	-1.87035	-0.970717	6.60992e-05	-0.0349514	-1.43524	6.42498e-05	-0.149679	-1.41832
35700588	chr17:35700588:C:G	1.30622e-16	4.88369	-1.56739	8.27182e-05	0.340738	-1.58665	0.000104134	0.505716	-1.59081
35700634	chr17:35700634:T:C	8.08124e-19	-1.76904	-5.92657e-10	3.88805e-05	-2.00086	-5.92657e-10	4.18608e-05	-1.99643	-5.92657e-10
35701527	chr17:35701527:A:G	3.89704e-18	-0.195788	-5.92657e-10	4.20855e-05	-1.92165	-5.92657e-10	4.50207e-05	-1.92365	-5.92657e-10
35701602	chr17:35701602:G:T	1.36701e-18	-2.95827e-10	-1.24338	6.64851e-05	-2.95827e-10	-1.46437	7.20223e-05	-2.95827e-10	-1.4538
35701882	chr17:35701882:A:G	2.2519e-16	3.12376	0.737185	9.29513e-06	-1.8304	-1.60146	1.08683e-05	-1.74685	-1.59807
35701940	chr17:35701940:CATT:C	1.38658e-17	-2.95827e-10	1.07342	0.000339309	-2.95827e-10	0.16556	0.000387892	-2.95827e-10	0.229952
35702305	chr17:35702305:T:C	1.01593e-14	8.72814	-1.058	8.26889e-06	-2.04182	-1.50703	9.02931e-06	-2.03893	-1.49137
35702474	chr17:35702474:AAGG:A	7.28342e-19	-1.87299	-5.92657e-10	3.75727e-05	-2.03507	-5.92657e-10	4.03505e-05	-2.03317	-5.92657e-10
35703001	chr17:35703001:G:A	2.01681e-18	-2.95827e-10	-0.85449	5.79613e-05	-2.95827e-10	-1.60157	6.20845e-05	-2.95827e-10	-1.60228
35703402	chr17:35703402:C:G	2.02431e-16	3.16947	0.584928	9.29923e-06	-1.82914	-1.60228	1.09975e-05	-1.74532	-1.58779
35703435	chr17:35703435:C:T	9.65907e-15	3.72112	3.89852	1.28049e-05	-1.92008	-1.19144	1.31736e-05	-1.85423	-1.29833
35704874	chr17:35704874:T:C	5.39481e-17	2.43202	-5.92657e-10	4.21692e-05	-1.91966	-5.92657e-10	4.49459e-05	-1.92531	-5.92657e-10
35704929	chr17:35704929:G:C	2.04828e-18	-2.95827e-10	-0.839007	0.000197064	-2.95827e-10	-0.377824	0.000231974	-2.95827e-10	-0.28415
35705577	chr17:35705577:A:G	2.01523e-17	-2.95827e-10	1.44731	0.00010615	-2.95827e-10	-0.996503	0.000111111	-2.95827e-10	-1.02024
35705679	chr17:35705679:G:A	1.43596e-17	-2.95827e-10	1.10841	0.00034916	-2.95827e-10	0.194179	0.000399373	-2.95827e-10	0.25912
35705858	chr17:35705858:A:T	1.70335e-15	5.33489	0.549456	1.0367e-05	-1.74212	-1.58061	1.0957e-05	-1.76505	-1.57175
35706025	chr17:35706025:A:G	1.38931e-17	-2.95827e-10	1.07539	0.000339835	-2.95827e-10	0.167109	0.000388508	-2.95827e-10	0.231539
35706053	chr17:35706053:C:T	2.40028e-13	3.68349	7.14902	3.13267e-05	-1.91806	-0.298824	3.00103e-05	-1.85133	-0.477909
35706247	chr17:35706247:T:TA	1.18875e-14	8.89085	-1.06361	8.28714e-06	-2.04207	-1.50457	9.03379e-06	-2.04108	-1.48872
35706637	chr17:35706637:C:T	1.93331e-17	-2.95827e-10	1.40581	0.000288408	-2.95827e-10	0.00302621	0.000329211	-2.95827e-10	0.065922
35706769	chr17:35706769:T:C	7.11568e-19	-1.89629	-5.92657e-10	3.73089e-05	-2.04212	-5.92657e-10	4.00237e-05	-2.0413	-5.92657e-10
35706803	chr17:35706803:A:G	1.64064e-19	-1.76721	-1.5963	0.000140763	0.352629	-1.06691	0.000128082	0.234812	-1.11292
35706871	chr17:35706871:C:T	1.62999e-19	-1.77715	-1.59287	0.000139024	0.316923	-1.04363	0.000126698	0.201422	-1.09039
35707040	chr17:35707040:C:T	1.69626e-16	5.16013	-1.58253	9.90819e-05	0.507798	-1.5732	0.000125431	0.679952	-1.57897
35707084	chr17:35707084:G:A	1.19243e-17	-2.95827e-10	0.92257	0.00032374	-2.95827e-10	0.11859	0.000369669	-2.95827e-10	0.181833
35707273	chr17:35707273:C:T	9.93011e-19	-2.95827e-10	-1.56302	8.35093e-05	-2.95827e-10	-1.23639	8.6971e-05	-2.95827e-10	-1.2652
35707333	chr17:35707333:A:G	1.98154e-18	-2.95827e-10	-0.872132	0.000171399	-2.95827e-10	-0.517356	0.00020675	-2.95827e-10	-0.399263
35707513	chr17:35707513:C:T	9.97724e-19	-2.95827e-10	-1.55828	8.72677e-05	-2.95827e-10	-1.19237	9.07113e-05	-2.95827e-10	-1.22309
35707727	chr17:35707727:A:C	2.34667e-18	-2.95827e-10	-0.70301	0.000232387	-2.95827e-10	-0.212947	0.000275174	-2.95827e-10	-0.11337
35707861	chr17:35707861:C:T	1.98086e-17	-2.95827e-10	1.43011	0.000105423	-2.95827e-10	-1.00337	0.000110366	-2.95827e-10	-1.02697
35707893	chr17:35707893:C:G	1.10243e-17	0.8441	-5.92657e-10	0.000212365	-0.303044	-5.92657e-10	0.000235717	-0.268143	-5.92657e-10
35708553	chr17:35708553:T:G	1.56025e-18	-2.95827e-10	-1.11116	0.000247307	-2.95827e-10	-0.150721	0.000250303	-2.95827e-10	-0.208104
35708663	chr17:35708663:T:C	5.53491e-18	-2.95827e-10	0.15507	0.000133104	-2.95827e-10	-0.770218	0.000149719	-2.95827e-10	-0.722013
35709109	chr17:35709109:C:T	1.98576e-17	-2.95827e-10	1.43258	0.000105537	-2.95827e-10	-1.00229	0.000110483	-2.95827e-10	-1.02591
35709671	chr17:35709671:A:G	1.01118e-06	19.4127	6.67341	3.20837e-05	-1.34425	-0.84875	2.74927e-05	-1.42732	-0.989535
35709786	chr17:35709786:CTCCCGATGTGCCTATTGACATTTCTCTCT:C	7.74016e-18	-2.95827e-10	0.490417	0.000194842	-2.95827e-10	-0.389161	0.000217847	-2.95827e-10	-0.346983
35709856	chr17:35709856:A:T	4.94461e-18	0.0422926	-5.92657e-10	0.000980114	1.22632	-5.92657e-10	0.000975429	1.1521	-5.92657e-10
35709959	chr17:35709959:C:T	9.64296e-19	-2.95827e-10	-1.59236	6.75425e-05	-2.95827e-10	-1.44859	7.78565e-05	-2.95827e-10	-1.37591
35710401	chr17:35710401:C:A	2.30546e-17	1.58186	-5.92657e-10	4.98931e-05	-1.75147	-5.92657e-10	5.30219e-05	-1.76007	-5.92657e-10
35710728	chr17:35710728:T:C	4.19029e-18	-2.95827e-10	-0.123234	0.000531404	-2.95827e-10	0.614172	0.000562301	-2.95827e-10	0.601262
35711629	chr17:35711629:C:T	6.79868e-18	-2.95827e-10	0.360724	0.000142451	-2.95827e-10	-0.702352	0.000159968	-2.95827e-10	-0.655804
35711714	chr17:35711714:G:A	9.95561e-19	-2.95827e-10	-1.56045	8.41123e-05	-2.95827e-10	-1.2292	8.75724e-05	-2.95827e-10	-1.25831
35711994	chr17:35711994:A:T	1.28914e-18	-2.95827e-10	-1.30203	5.78998e-05	-2.95827e-10	-1.60264	6.20787e-05	-2.95827e-10	-1.60237
35712068	chr17:35712068:C:A	1.98576e-17	-2.95827e-10	1.43258	0.000105537	-2.95827e-10	-1.00229	0.000110483	-2.95827e-10	-1.02591
35712127	chr17:35712127:T:G	7.98734e-15	8.49274	-1.06313	8.30341e-06	-2.03981	-1.50488	9.09026e-06	-2.03452	-1.48905
35712622	chr17:35712622:C:G	4.80248e-18	-2.95827e-10	0.0131273	0.000156181	-2.95827e-10	-0.610334	0.000171118	-2.95827e-10	-0.588424
35712668	chr17:35712668:G:A	2.91623e-14	8.68095	0.0436733	1.05557e-05	-2.04209	-1.2626	1.11712e-05	-2.03992	-1.27752
35713524	chr17:35713524:A:G	1.11661e-18	-2.95827e-10	-1.44571	0.000210258	-2.95827e-10	-0.313018	0.000235369	-2.95827e-10	-0.269619
35713724	chr17:35713724:A:G	2.04877e-17	-2.95827e-10	1.46382	0.000304645	-2.95827e-10	0.0577955	0.000348104	-2.95827e-10	0.121724
35713767	chr17:35713767:T:C	3.94246e-16	1.72265	2.69832	1.17749e-05	-1.67711	-1.51827	1.22573e-05	-1.68845	-1.53621
35715050	chr17:35715050:T:G	1.4714e-17	-2.95827e-10	1.1328	0.00036145	-2.95827e-10	0.228772	0.00041349	-2.95827e-10	0.293859
35715171	chr17:35715171:G:A	1.10105e-16	4.6099	-1.46447	0.000121011	0.178511	-1.04398	0.000151471	0.324001	-1.03438
35715285	chr17:35715285:A:G	2.81048e-17	-2.95827e-10	1.77994	0.00115154	-2.95827e-10	1.38751	0.00135166	-2.95827e-10	1.47831
35715312	chr17:35715312:A:G	3.55961e-16	1.64123	2.67758	1.20414e-05	-1.65189	-1.52111	1.2534e-05	-1.66361	-1.53872
35715384	chr17:35715384:C:T	1.33508e-18	-1.26701	-5.92657e-10	4.73416e-05	-1.80396	-5.92657e-10	5.16399e-05	-1.78648	-5.92657e-10
35715407	chr17:35715407:C:T	1.38931e-17	-2.95827e-10	1.07539	0.000339835	-2.95827e-10	0.167109	0.000388508	-2.95827e-10	0.231539
35715449	chr17:35715449:G:A	3.55629e-19	-1.10121	-1.48866	6.79998e-05	-0.61954	-0.822306	6.35386e-05	-0.700105	-0.879023
35715527	chr17:35715527:A:ATT	1.38258e-17	-2.95827e-10	1.07053	0.000338526	-2.95827e-10	0.16325	0.000386987	-2.95827e-10	0.227616
35715712	chr17:35715712:G:A	1.00414e-18	-2.95827e-10	-1.55187	7.23005e-05	-2.95827e-10	-1.38052	7.65964e-05	-2.95827e-10	-1.39223
35715977	chr17:35715977:A:G	2.14999e-18	-2.95827e-10	-0.790544	0.000209969	-2.95827e-10	-0.314392	0.000247553	-2.95827e-10	-0.219151
35716002	chr17:35716002:T:C	2.60186e-09	17.6951	2.42841	1.24012e-05	-1.5987	-1.54486	1.20101e-05	-1.66319	-1.58184
35716566	chr17:35716566:A:T	6.89089e-18	-2.95827e-10	0.374196	0.000144942	-2.95827e-10	-0.685016	0.000162845	-2.95827e-10	-0.637975
35718070	chr17:35718070:T:A	1.29536e-16	4.8738	-1.56584	8.20857e-05	0.333896	-1.58748	0.000103258	0.49798	-1.59152
35718176	chr17:35718176:ACT:A	2.07686e-16	1.11547	2.66456	1.42852e-05	-1.47944	-1.52268	1.48353e-05	-1.4937	-1.54006
35718201	chr17:35718201:G:A	2.12368e-17	-2.95827e-10	1.49973	0.00030976	-2.95827e-10	0.074447	0.000354017	-2.95827e-10	0.138571
35718601	chr17:35718601:T:A	9.59797e-19	-2.95827e-10	-1.59704	9.61709e-05	-2.95827e-10	-1.09522	0.000106158	-2.95827e-10	-1.06584
35718663	chr17:35718663:CAT:C	1.12562e-16	4.61408	-1.44658	0.000125611	0.182441	-1.0106	0.000157264	0.327926	-1.00078
35719015	chr17:35719015:A:G	6.35315e-18	0.292946	-5.92657e-10	0.00132373	1.52686	-5.92657e-10	0.00130486	1.44308	-5.92657e-10
35719402	chr17:35719402:T:A	1.90775e-14	9.31473	-1.01447	8.16537e-06	-2.03674	-1.52471	8.84014e-06	-2.04099	-1.51048
35719628	chr17:35719628:CT:C	4.97938e-15	6.95706	-5.92657e-10	8.62887e-05	-1.20365	-5.92657e-10	8.85034e-05	-1.24773	-5.92657e-10
35720018	chr17:35720018:A:G	9.60259e-19	-2.95827e-10	-1.59656	9.57707e-05	-2.95827e-10	-1.09939	0.000105704	-2.95827e-10	-1.07013
35720210	chr17:35720210:A:G	2.84277e-17	-2.95827e-10	1.79136	0.000389896	-2.95827e-10	0.30453	0.000447455	-2.95827e-10	0.372801
35720332	chr17:35720332:T:A	9.8991e-19	-2.95827e-10	-1.56615	8.27156e-05	-2.95827e-10	-1.24594	8.61716e-05	-2.95827e-10	-1.27443
35720454	chr17:35720454:A:T	2.14172e-18	-2.95827e-10	-0.794396	0.000188405	-2.95827e-10	-0.422757	0.000228146	-2.95827e-10	-0.300789
35720838	chr17:35720838:C:T	9.55182e-19	-2.95827e-10	-1.60186	6.99041e-05	-2.95827e-10	-1.41423	7.33396e-05	-2.95827e-10	-1.43567
35721123	chr17:35721123:T:TA	1.60173e-19	-1.8161	-1.5714	0.000138494	0.197078	-0.927604	0.000126081	0.0852047	-0.979053
35721175	chr17:35721175:G:C	1.26108e-17	-2.95827e-10	0.978549	0.00031416	-2.95827e-10	0.0885511	0.000358641	-2.95827e-10	0.151548
35721243	chr17:35721243:C:T	1.01611e-18	-2.95827e-10	-1.54002	0.000130449	-2.95827e-10	-0.790369	0.000144057	-2.95827e-10	-0.760564
35721597	chr17:35721597:G:A	9.81148e-19	-2.95827e-10	-1.57504	8.03093e-05	-2.95827e-10	-1.27547	8.37671e-05	-2.95827e-10	-1.30274
35722494	chr17:35722494:G:A	2.46331e-18	-2.95827e-10	-0.654498	0.000247256	-2.95827e-10	-0.150927	0.000293654	-2.95827e-10	-0.0483726
35722605	chr17:35722605:A:AC	9.27371e-15	3.6117	3.96724	1.32506e-05	-1.91369	-1.16361	1.35921e-05	-1.8467	-1.27459
35722614	chr17:35722614:C:G	1.16275e-18	-2.95827e-10	-1.40522	8.86358e-05	-2.95827e-10	-1.17681	9.47728e-05	-2.95827e-10	-1.17929
35722681	chr17:35722681:G:T	2.45639e-18	-2.95827e-10	-0.657313	0.000246425	-2.95827e-10	-0.154295	0.000292633	-2.95827e-10	-0.0518576
35722759	chr17:35722759:C:A	1.07601e-16	4.64271	-1.52029	0.000109187	0.200874	-1.16917	0.000136523	0.34622	-1.1605
35722764	chr17:35722764:A:G	1.63569e-19	-1.78407	-1.58245	0.00014476	0.295939	-0.982213	0.000131698	0.180975	-1.03124
35722931	chr17:35722931:C:T	8.67233e-15	3.47317	4.03872	1.38259e-05	-1.89072	-1.14409	1.42218e-05	-1.8183	-1.2577
35723399	chr17:35723399:T:C	2.8503e-16	1.2076	2.88899	1.47531e-05	-1.52364	-1.44626	1.51976e-05	-1.53855	-1.47108
35723855	chr17:35723855:C:T	1.77079e-17	-2.95827e-10	1.318	0.000100601	-2.95827e-10	-1.05019	0.000105427	-2.95827e-10	-1.07275
35723915	chr17:35723915:C:T	1.51735e-16	5.03623	-1.5701	9.07224e-05	0.431378	-1.58492	0.000114462	0.598793	-1.58933
35724105	chr17:35724105:T:G	4.07378e-17	2.15115	-5.92657e-10	0.000377719	0.272799	-5.92657e-10	0.000456033	0.391789	-5.92657e-10
35724157	chr17:35724157:A:G	6.5841e-07	19.1109	6.54622	2.99047e-05	-1.37934	-0.883998	2.57883e-05	-1.4596	-1.02125
35724473	chr17:35724473:C:T	1.77079e-17	-2.95827e-10	1.318	0.000100601	-2.95827e-10	-1.05019	0.000105427	-2.95827e-10	-1.07275
35724823	chr17:35724823:G:T	2.39552e-18	-2.95827e-10	-0.682403	0.000238864	-2.95827e-10	-0.185457	0.000283342	-2.95827e-10	-0.0841192
35725138	chr17:35725138:G:A	3.14413e-18	-0.410469	-5.92657e-10	4.47272e-05	-1.86077	-5.92657e-10	4.78205e-05	-1.86332	-5.92657e-10
35725489	chr17:35725489:C:T	1.42783e-18	-2.95827e-10	-1.19985	6.83972e-05	-2.95827e-10	-1.43602	7.41628e-05	-2.95827e-10	-1.42451
35725494	chr17:35725494:C:T	1.6826e-16	4.97867	-1.40917	0.000197715	0.255937	-0.630463	0.000238854	0.398179	-0.653103
35725855	chr17:35725855:T:G	1.62189e-19	-1.80451	-1.57048	0.000143467	0.232084	-0.927328	0.000130338	0.117929	-0.978573
35725987	chr17:35725987:C:T	9.54667e-19	-2.95827e-10	-1.6024	6.90089e-05	-2.95827e-10	-1.42712	7.24856e-05	-2.95827e-10	-1.44739
35726527	chr17:35726527:C:T	5.22837e-18	-2.95827e-10	0.098095	6.16483e-05	-2.95827e-10	-1.53991	6.55624e-05	-2.95827e-10	-1.54777
35726542	chr17:35726542:G:T	6.70985e-18	-2.95827e-10	0.347571	0.000141314	-2.95827e-10	-0.710365	0.000158706	-2.95827e-10	-0.663725
35726551	chr17:35726551:A:G	3.85874e-18	-2.95827e-10	-0.205665	0.000482081	-2.95827e-10	0.51676	0.00051025	-2.95827e-10	0.504125
35726737	chr17:35726737:C:T	1.6465e-19	-1.77319	-1.58675	0.000144871	0.32259	-1.0081	0.000131859	0.207011	-1.05605
35726811	chr17:35726811:A:G	1.36405e-15	4.97835	0.68386	9.76387e-06	-1.79023	-1.59243	1.03134e-05	-1.81117	-1.58616
35726820	chr17:35726820:C:T	3.68873e-18	-0.250723	-5.92657e-10	4.25573e-05	-1.9105	-5.92657e-10	4.54861e-05	-1.91337	-5.92657e-10
35726880	chr17:35726880:C:T	6.62596e-18	-2.95827e-10	0.334991	0.000139719	-2.95827e-10	-0.721716	0.000156852	-2.95827e-10	-0.675471
35727119	chr17:35727119:C:A	1.34763e-17	-2.95827e-10	1.04493	0.000332208	-2.95827e-10	0.14441	0.000379607	-2.95827e-10	0.20836
35727412	chr17:35727412:A:G	1.19143e-18	-2.95827e-10	-1.38085	5.9694e-05	-2.95827e-10	-1.57212	6.44011e-05	-2.95827e-10	-1.56564
35727638	chr17:35727638:G:C	3.51964e-18	-2.95827e-10	-0.297647	0.000135575	-2.95827e-10	-0.751825	0.000150139	-2.95827e-10	-0.719214
35728572	chr17:35728572:T:C	3.72486e-18	-0.240975	-5.92657e-10	4.22778e-05	-1.91709	-5.92657e-10	4.51591e-05	-1.92058	-5.92657e-10
35728582	chr17:35728582:C:G	1.60763e-18	-2.95827e-10	-1.08125	0.000131212	-2.95827e-10	-0.784535	0.000137899	-2.95827e-10	-0.804255
35728688	chr17:35728688:G:A	9.70414e-19	-2.95827e-10	-1.58604	0.000143178	-2.95827e-10	-0.697261	0.000158075	-2.95827e-10	-0.667707
35728885	chr17:35728885:G:A	1.06286e-17	0.807546	-5.92657e-10	3.73536e-05	-2.04092	-5.92657e-10	4.01133e-05	-2.03907	-5.92657e-10
35728916	chr17:35728916:A:G	2.25166e-16	5.40976	-1.54892	0.000111432	0.648574	-1.59651	0.000141861	0.823045	-1.59897
35729033	chr17:35729033:G:A	4.37332e-18	-2.95827e-10	-0.0804836	6.00356e-05	-2.95827e-10	-1.56641	6.39748e-05	-2.95827e-10	-1.57229
35729048	chr17:35729048:A:G	1.45603e-17	-2.95827e-10	1.12229	9.3825e-05	-2.95827e-10	-1.11992	9.84755e-05	-2.95827e-10	-1.14097
35729195	chr17:35729195:C:T	2.59829e-18	-2.95827e-10	-0.601152	0.000734197	-2.95827e-10	0.937426	0.000834926	-2.95827e-10	0.996567
35729387	chr17:35729387:C:T	8.16096e-17	4.39929	-1.55335	7.69061e-05	0.277662	-1.59643	9.85115e-05	0.458292	-1.59889
35729480	chr17:35729480:C:A	3.21282e-18	-2.95827e-10	-0.388857	5.82117e-05	-2.95827e-10	-1.59726	6.22649e-05	-2.95827e-10	-1.59938
35729743	chr17:35729743:T:G	2.00616e-18	-2.95827e-10	-0.859785	0.000174554	-2.95827e-10	-0.499119	0.000210726	-2.95827e-10	-0.380219
35730070	chr17:35730070:T:C	1.16355e-17	2.42058	-1.52252	1.34406e-05	-1.59512	-1.46795	1.50951e-05	-1.55027	-1.46613
35730273	chr17:35730273:C:T	2.13947e-18	-2.95827e-10	-0.795447	0.00018824	-2.95827e-10	-0.423633	0.000228077	-2.95827e-10	-0.301093
35730322	chr17:35730322:T:C	1.53958e-18	-1.1245	-5.92657e-10	5.58497e-05	-1.63869	-5.92657e-10	5.89097e-05	-1.65477	-5.92657e-10
35730394	chr17:35730394:A:G	6.47631e-19	-0.481657	-1.50878	1.27124e-05	-1.57827	-1.54051	1.42043e-05	-1.53857	-1.53866
35730880	chr17:35730880:A:C	5.59443e-19	-0.721404	-1.41541	8.26552e-06	-1.96669	-1.58257	9.0998e-06	-1.94493	-1.57759
35732574	chr17:35732574:A:G	2.40253e-18	-2.95827e-10	-0.679484	0.000215581	-2.95827e-10	-0.288016	0.000262749	-2.95827e-10	-0.159575
35733016	chr17:35733016:A:G	1.88375e-18	-2.95827e-10	-0.922738	6.95957e-05	-2.95827e-10	-1.41865	7.43158e-05	-2.95827e-10	-1.42245
35733096	chr17:35733096:G:A	4.07679e-17	3.52287	-1.37098	4.83659e-05	-0.226799	-1.55576	5.9396e-05	-0.098924	-1.54762
35733177	chr17:35733177:T:C	1.14776e-16	4.28698	-1.1	9.25443e-06	-1.86078	-1.57547	9.55246e-06	-1.8941	-1.57987
35733391	chr17:35733391:T:C	2.41839e-18	-2.95827e-10	-0.672902	0.000216359	-2.95827e-10	-0.28441	0.000263643	-2.95827e-10	-0.15618
35733530	chr17:35733530:A:G	4.12384e-18	-2.95827e-10	-0.139221	0.000756449	-2.95827e-10	0.967283	0.000852353	-2.95827e-10	1.01723
35733552	chr17:35733552:T:C	1.22074e-18	-2.95827e-10	-1.35655	6.23408e-05	-2.95827e-10	-1.52873	6.73141e-05	-2.95827e-10	-1.52141
35733582	chr17:35733582:C:T	1.64312e-18	-2.95827e-10	-1.05941	6.17957e-05	-2.95827e-10	-1.53752	6.68929e-05	-2.95827e-10	-1.52768
35734467	chr17:35734467:G:A	1.12849e-18	-1.43513	-5.92657e-10	7.08079e-05	-1.40138	-5.92657e-10	7.35293e-05	-1.43309	-5.92657e-10
35734610	chr17:35734610:T:C	6.29819e-17	3.71256	-1.12572	8.4823e-06	-1.94214	-1.58123	8.83885e-06	-1.9665	-1.58512
35734640	chr17:35734640:A:C	3.34644e-18	1.09275	-1.44086	3.78301e-05	-1.56942	-0.458823	5.11855e-05	-1.5257	-0.269618
35734970	chr17:35734970:A:G	3.27282e-18	1.03856	-1.40891	4.09766e-05	-1.57154	-0.376808	5.57992e-05	-1.52793	-0.181087
35735284	chr17:35735284:G:A	1.88974e-18	-2.95827e-10	-0.919565	0.000160783	-2.95827e-10	-0.581297	0.00019235	-2.95827e-10	-0.471459
35735667	chr17:35735667:T:A	2.25314e-18	0.445628	-1.18931	2.18341e-05	-1.82584	-0.752034	2.76921e-05	-1.79241	-0.617216
35735919	chr17:35735919:A:G	3.18937e-18	-2.95827e-10	-0.39618	0.000154148	-2.95827e-10	-0.623438	0.000168709	-2.95827e-10	-0.602599
35736197	chr17:35736197:TGAGAG:T	1.15156e-18	-2.95827e-10	-1.41489	8.38767e-05	-2.95827e-10	-1.232	8.96879e-05	-2.95827e-10	-1.23444
35736781	chr17:35736781:G:A	1.10929e-18	-2.95827e-10	-1.45229	8.52688e-05	-2.95827e-10	-1.21554	8.9814e-05	-2.95827e-10	-1.23303
35737245	chr17:35737245:G:A	5.44968e-17	4.01692	-1.57479	7.17442e-05	0.198581	-1.58683	8.97001e-05	0.356562	-1.59086
35737518	chr17:35737518:T:G	2.95769e-18	-2.95827e-10	-0.471598	0.000268218	-2.95827e-10	-0.0695502	0.000278292	-2.95827e-10	-0.102106
35737566	chr17:35737566:G:GCTGGAAATGGCACTGCTGGATCACAATGC	5.02434e-18	0.0582895	-5.92657e-10	0.0007925	1.01384	-5.92657e-10	0.000868389	1.03586	-5.92657e-10
35737667	chr17:35737667:T:G	9.61665e-18	2.09197	-1.38448	1.07359e-05	-1.68514	-1.60262	1.19963e-05	-1.64359	-1.60259
35737925	chr17:35737925:C:T	1.9521e-18	-2.95827e-10	-0.887099	7.16016e-05	-2.95827e-10	-1.39023	7.84857e-05	-2.95827e-10	-1.36786
35738676	chr17:35738676:C:T	2.06813e-19	-1.53153	-1.60041	1.0685e-05	-1.82043	-1.47208	1.18424e-05	-1.78118	-1.47791
35738884	chr17:35738884:T:C	8.40065e-17	3.55056	-0.675667	8.3714e-06	-1.942	-1.59453	9.17053e-06	-1.92595	-1.58883
35739049	chr17:35739049:C:A	2.6132e-18	-2.95827e-10	-0.595428	5.88512e-05	-2.95827e-10	-1.58634	6.28114e-05	-2.95827e-10	-1.59064
35739538	chr17:35739538:A:T	1.04836e-16	-2.95827e-10	3.09639	8.79515e-05	-2.95827e-10	-1.18457	9.10254e-05	-2.95827e-10	-1.21964
35739852	chr17:35739852:G:A	6.31459e-17	3.95207	-1.36263	8.68545e-06	-1.90548	-1.59423	9.06402e-06	-1.93489	-1.59157
35740287	chr17:35740287:G:A	4.85743e-17	3.87468	-1.54759	7.13013e-05	0.153332	-1.54777	8.92843e-05	0.30217	-1.54112
35740671	chr17:35740671:C:A	1.09153e-18	-2.95827e-10	-1.46843	8.29691e-05	-2.95827e-10	-1.24288	8.74442e-05	-2.95827e-10	-1.25977
35740767	chr17:35740767:G:C	6.16054e-19	-2.04043	-5.92657e-10	4.02473e-05	-1.96631	-5.92657e-10	4.3761e-05	-1.95203	-5.92657e-10
35740873	chr17:35740873:G:A	4.19121e-19	-1.17598	-1.24962	0.000130431	0.794813	-1.58532	0.000181391	1.04224	-1.57236
35741915	chr17:35741915:G:A	4.5366e-18	-2.95827e-10	-0.0438266	0.000112384	-2.95827e-10	-0.939426	0.00012565	-2.95827e-10	-0.897275
35742132	chr17:35742132:C:T	1.13479e-18	-2.95827e-10	-1.42956	8.84804e-05	-2.95827e-10	-1.17857	9.327e-05	-2.95827e-10	-1.19528
35742413	chr17:35742413:C:T	2.84378e-18	-2.95827e-10	-0.510871	0.000125617	-2.95827e-10	-0.828116	0.000136021	-2.95827e-10	-0.817968
35742485	chr17:35742485:C:T	1.37081e-17	1.06198	-5.92657e-10	5.41736e-05	-1.66916	-5.92657e-10	5.90828e-05	-1.65184	-5.92657e-10
35742559	chr17:35742559:C:T	8.87698e-19	-1.67513	-5.92657e-10	7.8993e-05	-1.29199	-5.92657e-10	8.20216e-05	-1.32379	-5.92657e-10
35742920	chr17:35742920:G:C	2.66669e-18	-2.95827e-10	-0.575167	0.000118631	-2.95827e-10	-0.885336	0.000128373	-2.95827e-10	-0.875836
35743270	chr17:35743270:C:T	2.63177e-16	5.60475	-1.58793	1.41132e-05	-1.49159	-1.52265	1.45307e-05	-1.53864	-1.51587
35743280	chr17:35743280:G:A	2.72322e-16	5.63919	-1.5882	1.42369e-05	-1.48351	-1.522	1.46343e-05	-1.53222	-1.51519
35743702	chr17:35743702:A:G	2.57761e-18	-2.95827e-10	-0.609144	0.000224728	-2.95827e-10	-0.246459	0.000272726	-2.95827e-10	-0.122308
35744272	chr17:35744272:A:G	2.71331e-19	-1.88938	-0.971044	2.42724e-05	-0.957346	-1.51467	2.42351e-05	-1.01149	-1.53148
35744297	chr17:35744297:G:A	2.64137e-16	5.07792	-1.05746	1.35987e-05	-1.62559	-1.42578	1.43557e-05	-1.6597	-1.40693
35744440	chr17:35744440:C:T	9.57354e-19	-2.95827e-10	-1.59959	6.06606e-05	-2.95827e-10	-1.55606	6.47072e-05	-2.95827e-10	-1.5609
35744525	chr17:35744525:A:T	1.24607e-18	-2.95827e-10	-1.33601	0.000103606	-2.95827e-10	-1.02075	0.000107741	-2.95827e-10	-1.05105
35744628	chr17:35744628:C:T	8.00513e-19	-1.77851	-5.92657e-10	9.08451e-05	-1.1522	-5.92657e-10	9.38214e-05	-1.18938	-5.92657e-10
35744906	chr17:35744906:G:A	2.75834e-18	-2.95827e-10	-0.541378	0.000111076	-2.95827e-10	-0.951136	0.000121557	-2.95827e-10	-0.930393
35744949	chr17:35744949:C:T	1.14495e-18	-2.95827e-10	-1.42064	5.97398e-05	-2.95827e-10	-1.57135	6.33451e-05	-2.95827e-10	-1.58218
35745012	chr17:35745012:G:A	5.07048e-19	-0.635926	-1.59923	9.89531e-05	0.500884	-1.56759	9.68728e-05	0.414168	-1.57154
35745226	chr17:35745226:C:T	1.36398e-18	-2.95827e-10	-1.2456	9.11354e-05	-2.95827e-10	-1.14901	9.65527e-05	-2.95827e-10	-1.16069
35745245	chr17:35745245:G:T	5.32909e-18	0.117176	-5.92657e-10	0.000115094	-0.915601	-5.92657e-10	0.00012999	-0.86332	-5.92657e-10
35745536	chr17:35745536:G:A	3.27348e-18	0.904889	-1.27504	4.53773e-05	-0.250561	-1.59578	4.48094e-05	-0.328	-1.60036
35745879	chr17:35745879:C:T	1.99598e-19	-1.92967	-1.23779	7.77398e-06	-2.00951	-1.60106	8.7259e-06	-1.96738	-1.5971
35745999	chr17:35745999:G:C	1.08739e-18	-2.95827e-10	-1.47222	0.00010745	-2.95827e-10	-0.984326	0.000116333	-2.95827e-10	-0.974319
35746101	chr17:35746101:C:T	1.48125e-17	-2.95827e-10	1.13947	0.000198438	-2.95827e-10	-0.370874	0.000208668	-2.95827e-10	-0.390032
35746119	chr17:35746119:G:A	9.74309e-19	-2.95827e-10	-1.58203	6.72112e-05	-2.95827e-10	-1.45351	7.63029e-05	-2.95827e-10	-1.39607
35746384	chr17:35746384:A:G	1.0224e-18	-2.95827e-10	-1.53385	8.03585e-05	-2.95827e-10	-1.27485	9.31475e-05	-2.95827e-10	-1.19659
35746472	chr17:35746472:T:G	9.54481e-19	-2.95827e-10	-1.60259	5.80663e-05	-2.95827e-10	-1.59977	6.26487e-05	-2.95827e-10	-1.59323
35747653	chr17:35747653:C:T	9.84864e-19	-2.95827e-10	-1.57126	5.82037e-05	-2.95827e-10	-1.5974	6.22927e-05	-2.95827e-10	-1.59893
35748110	chr17:35748110:A:G	1.10949e-18	-2.95827e-10	-1.45211	6.16852e-05	-2.95827e-10	-1.53931	6.65457e-05	-2.95827e-10	-1.53289
35748674	chr17:35748674:A:G	1.21909e-18	-1.3579	-5.92657e-10	4.71297e-05	-1.80845	-5.92657e-10	5.22014e-05	-1.77567	-5.92657e-10
35749078	chr17:35749078:TG:T	1.14215e-18	-1.4231	-5.92657e-10	4.26897e-05	-1.90739	-5.92657e-10	4.58081e-05	-1.90632	-5.92657e-10
35749450	chr17:35749450:A:C	9.92528e-19	-2.95827e-10	-1.56351	5.82083e-05	-2.95827e-10	-1.59732	6.26724e-05	-2.95827e-10	-1.59285
35749585	chr17:35749585:G:C	4.51939e-18	-0.0476285	-5.92657e-10	7.53495e-05	-1.33921	-5.92657e-10	7.77531e-05	-1.37724	-5.92657e-10
35749662	chr17:35749662:G:A	5.3397e-19	-1.47616	-0.707263	1.15257e-05	-1.98554	-1.23123	1.17235e-05	-1.97813	-1.29105
35750213	chr17:35750213:G:A	1.59713e-18	-1.48076	0.392962	4.3394e-05	-1.72103	-0.169999	4.58953e-05	-1.80224	-0.102171
35750393	chr17:35750393:T:G	1.04776e-18	-1.50935	-5.92657e-10	4.44279e-05	-1.86748	-5.92657e-10	4.77514e-05	-1.86477	-5.92657e-10
35750409	chr17:35750409:A:C	7.14477e-19	-1.72729	-0.164917	7.17423e-05	-1.29783	-0.0904412	7.06354e-05	-1.42195	-0.0512902
35750440	chr17:35750440:C:T	6.16369e-19	-2.03991	-5.92657e-10	4.26808e-05	-1.9076	-5.92657e-10	4.52981e-05	-1.91751	-5.92657e-10
35750742	chr17:35750742:C:T	1.15719e-18	-2.95827e-10	-1.41001	7.22323e-05	-2.95827e-10	-1.38146	7.65458e-05	-2.95827e-10	-1.39289
35750857	chr17:35750857:C:A	9.96523e-19	-1.55949	-5.92657e-10	4.54761e-05	-1.84416	-5.92657e-10	4.88942e-05	-1.84112	-5.92657e-10
35750935	chr17:35750935:C:A	1.00212e-18	-1.55389	-5.92657e-10	4.53087e-05	-1.84785	-5.92657e-10	4.87125e-05	-1.84484	-5.92657e-10
35750974	chr17:35750974:C:T	1.0316e-18	-1.52489	-5.92657e-10	4.4523e-05	-1.86535	-5.92657e-10	4.78614e-05	-1.86247	-5.92657e-10
35751198	chr17:35751198:A:G	1.15216e-18	-1.41436	-5.92657e-10	4.20509e-05	-1.92247	-5.92657e-10	4.51796e-05	-1.92013	-5.92657e-10
35751354	chr17:35751354:T:C	1.04793e-18	-1.50919	-5.92657e-10	4.40851e-05	-1.87523	-5.92657e-10	4.7386e-05	-1.87245	-5.92657e-10
35751442	chr17:35751442:C:T	1.00312e-18	-1.55289	-5.92657e-10	4.52684e-05	-1.84874	-5.92657e-10	4.86678e-05	-1.84576	-5.92657e-10
35751452	chr17:35751452:T:G	1.97793e-19	-1.99114	-1.1854	3.16745e-05	-1.33623	-0.869608	2.98256e-05	-1.49399	-0.841413
35751655	chr17:35751655:T:G	1.11816e-18	-1.44432	-5.92657e-10	4.29888e-05	-1.90041	-5.92657e-10	4.61644e-05	-1.89857	-5.92657e-10
35751739	chr17:35751739:A:G	1.06225e-18	-1.49561	-5.92657e-10	4.37835e-05	-1.88209	-5.92657e-10	4.70605e-05	-1.87934	-5.92657e-10
35751763	chr17:35751763:G:A	1.87947e-19	-1.64576	-1.58184	1.15089e-05	-1.78458	-1.43365	1.24232e-05	-1.78326	-1.42795
35752952	chr17:35752952:G:A	2.24389e-18	-2.95827e-10	-0.747794	7.85559e-05	-2.95827e-10	-1.29754	7.94493e-05	-2.95827e-10	-1.35566
35753078	chr17:35753078:G:C	1.91472e-19	-1.60828	-1.60074	9.54434e-06	-1.81679	-1.58862	1.02452e-05	-1.81608	-1.58789
35753188	chr17:35753188:T:A	9.52101e-19	-1.60509	-5.92657e-10	4.34171e-05	-1.8905	-5.92657e-10	4.74089e-05	-1.87197	-5.92657e-10
35753367	chr17:35753367:G:T	1.95125e-19	-1.58748	-1.60264	9.50515e-06	-1.83142	-1.5781	1.02053e-05	-1.83073	-1.57714
35753604	chr17:35753604:G:C	3.49304e-18	-0.985801	0.68057	0.000111439	-1.06219	0.114319	0.000109198	-1.21889	0.181276
35753636	chr17:35753636:G:A	1.90674e-19	-1.61064	-1.60256	9.63483e-06	-1.81624	-1.57973	1.03445e-05	-1.81555	-1.57877
35753693	chr17:35753693:C:T	2.49301e-18	-2.95827e-10	-0.642515	0.000133068	-2.95827e-10	-0.770488	0.000144529	-2.95827e-10	-0.757297
35753796	chr17:35753796:G:A	1.04388e-18	-2.95827e-10	-1.51306	6.38378e-05	-2.95827e-10	-1.50501	6.7776e-05	-2.95827e-10	-1.51457
35754399	chr17:35754399:C:T	6.16758e-19	-2.03928	-5.92657e-10	3.74018e-05	-2.03963	-5.92657e-10	4.00322e-05	-2.04109	-5.92657e-10
35754916	chr17:35754916:G:A	6.15137e-19	-2.04191	-5.92657e-10	3.80144e-05	-2.02339	-5.92657e-10	4.05862e-05	-2.02735	-5.92657e-10
35755186	chr17:35755186:C:T	1.17178e-18	-1.39749	-5.92657e-10	3.79095e-05	-2.02615	-5.92657e-10	4.08487e-05	-2.0209	-5.92657e-10
35755234	chr17:35755234:C:T	5.2291e-18	-1.23841	1.33665	0.000163454	-1.30905	0.744233	0.00016587	-1.44332	0.82375
35755312	chr17:35755312:C:T	1.83667e-19	-1.64966	-1.60098	9.84462e-06	-1.78658	-1.58785	1.05686e-05	-1.78579	-1.58709
35755575	chr17:35755575:C:T	1.81325e-19	-1.66322	-1.60025	9.93804e-06	-1.77501	-1.58997	1.06687e-05	-1.77421	-1.58926
35755713	chr17:35755713:C:T	1.79614e-19	-1.67255	-1.60041	1.00151e-05	-1.76766	-1.5896	1.07489e-05	-1.76709	-1.58887
35755778	chr17:35755778:T:C	1.79518e-19	-1.67603	-1.59746	9.99912e-06	-1.76406	-1.5948	1.07328e-05	-1.76322	-1.59425
35755792	chr17:35755792:G:A	1.62188e-18	-2.95827e-10	-1.07242	7.56816e-05	-2.95827e-10	-1.33482	7.99535e-05	-2.95827e-10	-1.34933
35755997	chr17:35755997:T:C	3.17385e-18	-0.401061	-5.92657e-10	0.000112691	-0.9367	-5.92657e-10	0.000124666	-0.905138	-5.92657e-10
35756225	chr17:35756225:A:C	1.10097e-17	0.842768	-5.92657e-10	0.000158682	-0.594452	-5.92657e-10	0.000156083	-0.68039	-5.92657e-10
35756263	chr17:35756263:T:A	1.81969e-19	-1.6624	-1.59752	9.88103e-06	-1.77603	-1.59471	1.06061e-05	-1.77518	-1.59416
35756446	chr17:35756446:G:A	1.94329e-19	-1.76911	-1.4251	1.18135e-05	-1.60229	-1.58982	1.19258e-05	-1.65986	-1.59221
35757308	chr17:35757308:A:T	3.32706e-18	-2.95827e-10	-0.353917	6.39179e-05	-2.95827e-10	-1.50375	6.78643e-05	-2.95827e-10	-1.51327
35757524	chr17:35757524:A:G	1.28738e-18	-2.95827e-10	-1.3034	6.18577e-05	-2.95827e-10	-1.53651	6.69817e-05	-2.95827e-10	-1.52636
35757802	chr17:35757802:G:T	9.46225e-19	-1.61128	-5.92657e-10	4.66836e-05	-1.81796	-5.92657e-10	5.02365e-05	-1.81403	-5.92657e-10
35758094	chr17:35758094:T:C	9.65609e-19	-2.95827e-10	-1.591	6.07304e-05	-2.95827e-10	-1.55491	6.50831e-05	-2.95827e-10	-1.55511
35758115	chr17:35758115:T:G	1.89767e-18	-2.95827e-10	-0.915376	9.80926e-05	-2.95827e-10	-1.07544	0.000105754	-2.95827e-10	-1.06966
35758151	chr17:35758151:AAAT:A	1.66412e-18	-2.95827e-10	-1.04671	7.65244e-05	-2.95827e-10	-1.32374	8.08106e-05	-2.95827e-10	-1.33867
35758170	chr17:35758170:C:T	8.41069e-19	-1.72909	-5.92657e-10	5.10813e-05	-1.72793	-5.92657e-10	5.52316e-05	-1.71924	-5.92657e-10
35758399	chr17:35758399:T:C	1.07079e-18	-1.48761	-5.92657e-10	5.5749e-05	-1.64049	-5.92657e-10	6.10022e-05	-1.61987	-5.92657e-10
35758520	chr17:35758520:C:T	8.56988e-19	-1.71034	-5.92657e-10	5.01467e-05	-1.7464	-5.92657e-10	5.41934e-05	-1.73822	-5.92657e-10
35758948	chr17:35758948:A:C	4.49362e-19	-1.81156	-0.544373	9.42385e-05	-0.28162	-0.833902	7.69582e-05	-0.543097	-0.844416
35759007	chr17:35759007:G:A	8.39075e-19	-1.73146	-5.92657e-10	5.11741e-05	-1.72612	-5.92657e-10	5.53336e-05	-1.7174	-5.92657e-10
35759083	chr17:35759083:G:A	2.70848e-18	-2.95827e-10	-0.559616	8.97052e-05	-2.95827e-10	-1.16482	8.98455e-05	-2.95827e-10	-1.23268
35759094	chr17:35759094:T:G	1.74996e-18	-0.996411	-5.92657e-10	5.98956e-05	-1.56875	-5.92657e-10	6.61387e-05	-1.53902	-5.92657e-10
35759105	chr17:35759105:G:A	1.65445e-19	-1.92506	-1.43006	8.02815e-06	-2.01204	-1.56635	8.39402e-06	-2.02051	-1.58275
35759140	chr17:35759140:C:A	8.1281e-19	-1.76326	-5.92657e-10	5.28711e-05	-1.69349	-5.92657e-10	5.72288e-05	-1.68372	-5.92657e-10
35759646	chr17:35759646:A:G	8.42888e-19	-1.72693	-5.92657e-10	5.09335e-05	-1.73083	-5.92657e-10	5.50696e-05	-1.72218	-5.92657e-10
35759703	chr17:35759703:C:T	8.36169e-19	-1.73493	-5.92657e-10	5.13846e-05	-1.72201	-5.92657e-10	5.55654e-05	-1.71322	-5.92657e-10
35759928	chr17:35759928:T:C	8.04454e-19	-1.7736	-5.92657e-10	5.34792e-05	-1.68206	-5.92657e-10	5.78236e-05	-1.67338	-5.92657e-10
35759961	chr17:35759961:A:G	8.25796e-19	-1.74741	-5.92657e-10	5.19624e-05	-1.71083	-5.92657e-10	5.61643e-05	-1.70249	-5.92657e-10
35760491	chr17:35760491:A:G	8.13374e-19	-1.76257	-5.92657e-10	5.2825e-05	-1.69437	-5.92657e-10	5.70929e-05	-1.6861	-5.92657e-10
35760514	chr17:35760514:A:G	1.70735e-18	-2.95827e-10	-1.02106	0.000119353	-2.95827e-10	-0.879262	0.00012602	-2.95827e-10	-0.894334
35760888	chr17:35760888:C:A	9.64967e-19	-2.95827e-10	-1.59167	6.46902e-05	-2.95827e-10	-1.49174	6.9746e-05	-2.95827e-10	-1.48592
35761017	chr17:35761017:A:AT	8.52409e-19	-1.71569	-5.92657e-10	5.0338e-05	-1.74259	-5.92657e-10	5.43726e-05	-1.73492	-5.92657e-10
35761637	chr17:35761637:C:T	3.32703e-18	-0.353926	-5.92657e-10	0.000409527	0.353652	-5.92657e-10	0.000434871	0.344273	-5.92657e-10
35761836	chr17:35761836:C:T	9.56467e-19	-2.95827e-10	-1.60051	6.6641e-05	-2.95827e-10	-1.46203	7.13115e-05	-2.95827e-10	-1.46372
35762077	chr17:35762077:G:A	9.68641e-19	-2.95827e-10	-1.58787	6.33673e-05	-2.95827e-10	-1.5124	6.78509e-05	-2.95827e-10	-1.51346
35762437	chr17:35762437:G:A	1.25577e-18	-2.95827e-10	-1.32825	6.26692e-05	-2.95827e-10	-1.52348	6.7624e-05	-2.95827e-10	-1.51681
35762483	chr17:35762483:A:T	5.22967e-19	-1.94491	-0.259332	1.7059e-05	-2.01284	-0.811836	1.68207e-05	-2.01697	-0.891195
35762673	chr17:35762673:A:G	1.42548e-19	-1.94969	-1.55439	1.48247e-05	-1.43664	-1.52842	1.5052e-05	-1.478	-1.54126
35762848	chr17:35762848:A:G	9.99018e-19	-1.55699	-5.92657e-10	4.23158e-05	-1.91619	-5.92657e-10	4.60505e-05	-1.90104	-5.92657e-10
35764111	chr17:35764111:C:A	2.01588e-18	-2.95827e-10	-0.854951	8.82224e-05	-2.95827e-10	-1.18149	9.30361e-05	-2.95827e-10	-1.19779
35764181	chr17:35764181:G:A	2.32668e-18	-2.95827e-10	-0.711565	0.000120364	-2.95827e-10	-0.870832	0.000129722	-2.95827e-10	-0.865379
35765684	chr17:35765684:C:A	6.17597e-19	-2.03792	-5.92657e-10	4.31328e-05	-1.89707	-5.92657e-10	4.5728e-05	-1.90806	-5.92657e-10
35766453	chr17:35766453:G:A	9.86866e-19	-1.56923	-5.92657e-10	4.42566e-05	-1.87135	-5.92657e-10	4.77994e-05	-1.86376	-5.92657e-10
35766578	chr17:35766578:T:C	9.39574e-19	-1.61833	-5.92657e-10	4.57216e-05	-1.83878	-5.92657e-10	4.9353e-05	-1.83178	-5.92657e-10
35766644	chr17:35766644:G:A	1.01596e-18	-1.54017	-5.92657e-10	4.3515e-05	-1.88825	-5.92657e-10	4.69752e-05	-1.88116	-5.92657e-10
35766662	chr17:35766662:G:A	1.03912e-18	-1.51763	-5.92657e-10	4.29315e-05	-1.90175	-5.92657e-10	4.64015e-05	-1.89344	-5.92657e-10
35766916	chr17:35766916:AG:A	1.00988e-18	-2.95827e-10	-1.54618	6.67539e-05	-2.95827e-10	-1.46034	7.04342e-05	-2.95827e-10	-1.4761
35767106	chr17:35767106:G:T	1.82072e-18	-2.95827e-10	-0.956775	8.16924e-05	-2.95827e-10	-1.25839	8.62851e-05	-2.95827e-10	-1.27312
35767146	chr17:35767146:A:G	1.37655e-18	-2.95827e-10	-1.23643	7.31686e-05	-2.95827e-10	-1.36858	7.93475e-05	-2.95827e-10	-1.35694
35767327	chr17:35767327:A:T	6.29882e-19	-2.01823	-5.92657e-10	4.35332e-05	-1.88783	-5.92657e-10	4.59911e-05	-1.90233	-5.92657e-10
35768630	chr17:35768630:T:C	9.74311e-19	-2.95827e-10	-1.58203	6.03874e-05	-2.95827e-10	-1.56057	6.46484e-05	-2.95827e-10	-1.56181
35768952	chr17:35768952:C:T	9.17388e-19	-1.64223	-5.92657e-10	4.63479e-05	-1.82517	-5.92657e-10	5.0077e-05	-1.81721	-5.92657e-10
35769046	chr17:35769046:A:G	1.57631e-19	-2.04206	-1.36145	1.0665e-05	-1.80739	-1.48699	1.1021e-05	-1.8304	-1.50058
35769073	chr17:35769073:T:C	9.96705e-19	-2.95827e-10	-1.55931	6.482e-05	-2.95827e-10	-1.48974	7.01285e-05	-2.95827e-10	-1.48045
35770020	chr17:35770020:T:G	8.81476e-19	-1.97265	0.290484	0.000106033	-0.877508	-0.120093	9.0365e-05	-1.08762	-0.139301
35770073	chr17:35770073:G:A	9.65185e-19	-2.95827e-10	-1.59144	6.33227e-05	-2.95827e-10	-1.51311	6.81853e-05	-2.95827e-10	-1.50855
35770358	chr17:35770358:C:T	2.32216e-18	-2.95827e-10	-0.713509	9.33015e-05	-2.95827e-10	-1.12552	0.000102123	-2.95827e-10	-1.1046
35770427	chr17:35770427:C:T	9.6945e-19	-2.95827e-10	-1.58703	5.97345e-05	-2.95827e-10	-1.57144	6.38213e-05	-2.95827e-10	-1.57469
35770634	chr17:35770634:C:T	4.76347e-19	-1.49334	-0.804276	2.24711e-05	-2.04024	-0.508883	2.7048e-05	-1.89074	-0.542424
35771007	chr17:35771007:T:C	2.14991e-19	-1.88984	-1.20332	2.00291e-05	-1.61524	-1.04892	2.00778e-05	-1.6458	-1.08537
35771222	chr17:35771222:A:C	9.56413e-19	-1.60057	-5.92657e-10	4.50355e-05	-1.8539	-5.92657e-10	4.86211e-05	-1.84672	-5.92657e-10
35773456	chr17:35773456:G:A	1.19533e-18	-2.95827e-10	-1.37758	8.4502e-05	-2.95827e-10	-1.22458	9.15318e-05	-2.95827e-10	-1.21409
35773701	chr17:35773701:C:T	1.56603e-18	-1.10746	-5.92657e-10	8.09498e-05	-1.26752	-5.92657e-10	8.91799e-05	-1.24012	-5.92657e-10
35773703	chr17:35773703:A:G	1.07009e-18	-1.48827	-5.92657e-10	4.23275e-05	-1.91592	-5.92657e-10	4.56418e-05	-1.90995	-5.92657e-10
35774371	chr17:35774371:A:G	1.26433e-18	-1.32147	-5.92657e-10	4.83766e-05	-1.78233	-5.92657e-10	5.30677e-05	-1.75921	-5.92657e-10
35774776	chr17:35774776:G:C	1.05502e-18	-1.50245	-5.92657e-10	4.25388e-05	-1.91093	-5.92657e-10	4.58571e-05	-1.90525	-5.92657e-10
35774840	chr17:35774840:C:T	9.89212e-19	-1.56685	-5.92657e-10	4.385e-05	-1.88058	-5.92657e-10	4.73338e-05	-1.87355	-5.92657e-10
35775525	chr17:35775525:C:T	2.13163e-18	-2.95827e-10	-0.799118	0.000182965	-2.95827e-10	-0.452055	0.000194432	-2.95827e-10	-0.460691
35775651	chr17:35775651:TTGA:T	1.01103e-18	-2.95827e-10	-1.54504	5.79695e-05	-2.95827e-10	-1.60143	6.21539e-05	-2.95827e-10	-1.60116
35775771	chr17:35775771:G:A	1.91915e-19	-1.89505	-1.31166	1.59483e-05	-1.70384	-1.18816	1.55057e-05	-1.81331	-1.17626
35775941	chr17:35775941:C:T	1.22281e-18	-2.95827e-10	-1.35486	8.91857e-05	-2.95827e-10	-1.17063	9.38343e-05	-2.95827e-10	-1.18924
35776248	chr17:35776248:T:C	1.26118e-18	-1.32396	-5.92657e-10	4.04949e-05	-1.96017	-5.92657e-10	4.39604e-05	-1.94749	-5.92657e-10
35776296	chr17:35776296:C:T	2.76821e-18	-2.95827e-10	-0.537804	6.34336e-05	-2.95827e-10	-1.51136	6.74637e-05	-2.95827e-10	-1.51919
35776857	chr17:35776857:C:G	1.79196e-19	-2.03835	-1.23693	1.27405e-05	-1.75885	-1.35772	1.29404e-05	-1.78463	-1.3858
35776902	chr17:35776902:A:G	1.08429e-18	-1.47508	-5.92657e-10	4.19906e-05	-1.92391	-5.92657e-10	4.52608e-05	-1.91833	-5.92657e-10
35777191	chr17:35777191:A:G	1.10594e-18	-1.45531	-5.92657e-10	4.16218e-05	-1.93273	-5.92657e-10	4.48543e-05	-1.92736	-5.92657e-10
35777494	chr17:35777494:T:C	1.17433e-18	-2.95827e-10	-1.39531	7.75913e-05	-2.95827e-10	-1.3099	8.33039e-05	-2.95827e-10	-1.30828
35778280	chr17:35778280:G:A	1.39885e-18	-2.95827e-10	-1.22036	0.000110009	-2.95827e-10	-0.960786	0.000116058	-2.95827e-10	-0.976686
35778588	chr17:35778588:TG:T	4.84115e-18	-2.95827e-10	0.0211471	7.76838e-05	-2.95827e-10	-1.3087	8.2089e-05	-2.95827e-10	-1.32297
35778868	chr17:35778868:C:T	9.76397e-19	-2.95827e-10	-1.57989	5.82689e-05	-2.95827e-10	-1.59628	6.25145e-05	-2.95827e-10	-1.59538
35779117	chr17:35779117:G:C	1.75589e-18	-2.95827e-10	-0.993027	0.000132269	-2.95827e-10	-0.776512	0.000143916	-2.95827e-10	-0.761545
35779364	chr17:35779364:T:C	9.15427e-19	-1.64437	-5.92657e-10	8.89143e-05	-1.17368	-5.92657e-10	9.20475e-05	-1.20847	-5.92657e-10
35779880	chr17:35779880:G:A	1.0619e-18	-1.49595	-5.92657e-10	4.23648e-05	-1.91503	-5.92657e-10	4.56732e-05	-1.90926	-5.92657e-10
35780161	chr17:35780161:T:C	2.04897e-19	-1.98341	-1.15784	8.11709e-05	-0.764726	-0.500069	6.42435e-05	-1.04221	-0.525888
35780177	chr17:35780177:T:C	2.70873e-18	-2.95827e-10	-0.559525	0.000135024	-2.95827e-10	-0.755895	0.000148868	-2.95827e-10	-0.727719
35780601	chr17:35780601:G:A	9.62351e-19	-2.95827e-10	-1.59438	5.80713e-05	-2.95827e-10	-1.59968	6.22278e-05	-2.95827e-10	-1.59997
35780795	chr17:35780795:G:A	3.81963e-18	-2.95827e-10	-0.215851	0.000138846	-2.95827e-10	-0.727989	0.000153598	-2.95827e-10	-0.696438
35780845	chr17:35780845:A:G	9.83166e-19	-2.95827e-10	-1.57298	5.81175e-05	-2.95827e-10	-1.59889	6.23401e-05	-2.95827e-10	-1.59817
35782168	chr17:35782168:C:T	9.59152e-19	-2.95827e-10	-1.59771	6.06292e-05	-2.95827e-10	-1.55657	6.49035e-05	-2.95827e-10	-1.55787
35782571	chr17:35782571:G:A	4.76391e-18	-2.95827e-10	0.00506277	0.000159933	-2.95827e-10	-0.586594	0.000176671	-2.95827e-10	-0.556485
35782746	chr17:35782746:C:T	6.04873e-18	-2.95827e-10	0.243844	8.67033e-05	-2.95827e-10	-1.19886	9.13466e-05	-2.95827e-10	-1.21611
35782969	chr17:35782969:G:A	9.56973e-19	-2.95827e-10	-1.59999	5.84416e-05	-2.95827e-10	-1.59332	6.26127e-05	-2.95827e-10	-1.59381
35783273	chr17:35783273:T:C	9.79662e-19	-2.95827e-10	-1.57655	5.80037e-05	-2.95827e-10	-1.60084	6.23352e-05	-2.95827e-10	-1.59825
35783706	chr17:35783706:A:G	1.68789e-19	-1.94388	-1.39123	2.93437e-05	-1.49094	-0.791334	2.91471e-05	-1.55731	-0.801111
35783923	chr17:35783923:G:T	2.91575e-18	-2.95827e-10	-0.485878	0.000163093	-2.95827e-10	-0.567031	0.000177054	-2.95827e-10	-0.554322
35783975	chr17:35783975:T:G	1.08257e-18	-0.390259	-1.08641	3.89874e-05	-1.12445	-0.873658	4.42899e-05	-1.04081	-0.89921
35784071	chr17:35784071:A:C	1.48777e-18	-2.95827e-10	-1.15872	0.000110546	-2.95827e-10	-0.955919	0.000120253	-2.95827e-10	-0.941174
35784541	chr17:35784541:T:C	9.56904e-19	-2.95827e-10	-1.60006	7.42985e-05	-2.95827e-10	-1.35326	7.90544e-05	-2.95827e-10	-1.36064
35785525	chr17:35785525:A:G	9.54459e-19	-2.95827e-10	-1.60262	5.84702e-05	-2.95827e-10	-1.59283	6.26054e-05	-2.95827e-10	-1.59392
35785533	chr17:35785533:C:T	9.55036e-19	-2.95827e-10	-1.60201	5.82782e-05	-2.95827e-10	-1.59612	6.24123e-05	-2.95827e-10	-1.59701
35785593	chr17:35785593:G:A	1.02203e-18	-2.95827e-10	-1.53422	6.90393e-05	-2.95827e-10	-1.42668	7.31617e-05	-2.95827e-10	-1.4381
35785659	chr17:35785659:G:T	4.06709e-19	-2.04006	-0.415604	2.49353e-05	-1.86677	-0.578299	2.47357e-05	-1.88082	-0.641709
35785701	chr17:35785701:C:T	1.11099e-18	-1.45075	-5.92657e-10	4.11295e-05	-1.94463	-5.92657e-10	4.43397e-05	-1.93889	-5.92657e-10
35785714	chr17:35785714:T:C	1.15958e-18	-1.40795	-5.92657e-10	4.04774e-05	-1.96061	-5.92657e-10	4.36167e-05	-1.95533	-5.92657e-10
35786077	chr17:35786077:C:T	1.45788e-19	-2.02743	-1.45418	3.41845e-05	-1.15766	-0.97192	3.31943e-05	-1.24792	-0.980475
35786206	chr17:35786206:G:A	2.29615e-19	-1.82504	-1.20232	1.62193e-05	-1.5884	-1.28674	1.51958e-05	-1.72723	-1.28253
35786589	chr17:35786589:C:T	6.86495e-18	-2.95827e-10	0.370423	9.17757e-05	-2.95827e-10	-1.142	9.65689e-05	-2.95827e-10	-1.16052
35786647	chr17:35786647:T:A	4.28599e-18	-0.100653	-5.92657e-10	0.000131354	-0.783452	-5.92657e-10	0.000147711	-0.73552	-5.92657e-10
35786794	chr17:35786794:C:T	4.87016e-19	-2.03725	-0.238219	3.72644e-05	-1.87814	-0.16517	3.60527e-05	-1.89992	-0.245877
35786875	chr17:35786875:G:A	9.55735e-19	-2.95827e-10	-1.60128	6.63321e-05	-2.95827e-10	-1.46668	7.15867e-05	-2.95827e-10	-1.45987
35787429	chr17:35787429:C:T	1.76555e-18	-2.95827e-10	-0.987541	0.000110274	-2.95827e-10	-0.958383	0.00011168	-2.95827e-10	-1.01514
35788584	chr17:35788584:A:G	4.65372e-19	-2.03883	-0.282097	3.56424e-05	-1.86864	-0.219178	3.45143e-05	-1.89092	-0.298482
35788711	chr17:35788711:G:T	9.63005e-19	-2.95827e-10	-1.5937	5.7911e-05	-2.95827e-10	-1.60244	6.20663e-05	-2.95827e-10	-1.60257
35789389	chr17:35789389:C:T	2.20398e-18	-0.76574	-5.92657e-10	0.000287574	0.000127567	-5.92657e-10	0.000287925	-0.0680769	-5.92657e-10
35789814	chr17:35789814:T:G	1.59677e-18	-2.95827e-10	-1.08802	0.00010674	-2.95827e-10	-0.990952	0.000114863	-2.95827e-10	-0.987035
35789985	chr17:35789985:T:C	1.55909e-19	-1.95674	-1.45775	2.68392e-05	-1.45759	-0.913895	2.67442e-05	-1.52335	-0.921111
35790343	chr17:35790343:G:A	1.54246e-18	-2.95827e-10	-1.12263	0.000114427	-2.95827e-10	-0.921415	0.000124486	-2.95827e-10	-0.906585
35790392	chr17:35790392:A:G	1.13172e-17	-2.95827e-10	0.870314	0.000115046	-2.95827e-10	-0.916019	0.000120465	-2.95827e-10	-0.939413
35790780	chr17:35790780:G:C	6.25592e-19	-2.02506	-5.92657e-10	4.1546e-05	-1.93455	-5.92657e-10	4.51222e-05	-1.9214	-5.92657e-10
35790889	chr17:35790889:TG:T	1.62536e-19	-1.83276	-1.54009	1.2315e-05	-1.59145	-1.55909	1.16459e-05	-1.7201	-1.55571
35791435	chr17:35791435:G:A	1.63448e-18	-2.95827e-10	-1.06468	8.2528e-05	-2.95827e-10	-1.24821	8.7091e-05	-2.95827e-10	-1.26382
35791801	chr17:35791801:G:A	1.13673e-18	-2.95827e-10	-1.42785	7.7878e-05	-2.95827e-10	-1.30621	8.26175e-05	-2.95827e-10	-1.31655
35791857	chr17:35791857:G:C	1.41465e-19	-2.03608	-1.47562	2.88787e-05	-1.11076	-1.18748	2.81775e-05	-1.19606	-1.1962
35792307	chr17:35792307:C:T	1.19489e-18	-1.37795	-5.92657e-10	4.00714e-05	-1.97069	-5.92657e-10	4.31642e-05	-1.96576	-5.92657e-10
35792393	chr17:35792393:C:T	2.33228e-19	-1.95683	-1.05491	1.50768e-05	-1.75639	-1.1918	1.57611e-05	-1.7834	-1.18983
35792823	chr17:35792823:T:C	1.03208e-18	-2.95827e-10	-1.52443	6.62159e-05	-2.95827e-10	-1.46843	7.03881e-05	-2.95827e-10	-1.47675
35792896	chr17:35792896:T:A	1.67919e-18	-2.95827e-10	-1.03769	0.000110551	-2.95827e-10	-0.955874	0.000118787	-2.95827e-10	-0.953446
35793914	chr17:35793914:A:G	2.1228e-19	-1.92297	-1.18288	1.43434e-05	-1.69823	-1.29983	1.49209e-05	-1.72998	-1.29803
35794140	chr17:35794140:A:G	1.38831e-18	-1.22792	-5.92657e-10	3.85168e-05	-2.01026	-5.92657e-10	4.14227e-05	-2.00695	-5.92657e-10
35794189	chr17:35794189:G:A	1.46972e-18	-1.17094	-5.92657e-10	3.81532e-05	-2.01974	-5.92657e-10	4.10036e-05	-2.01711	-5.92657e-10
35794317	chr17:35794317:C:T	1.21749e-18	0.165614	-1.52482	1.95575e-05	-1.29183	-1.39616	2.28955e-05	-1.19273	-1.40711
35794444	chr17:35794444:C:T	1.15209e-18	-2.95827e-10	-1.41442	7.92593e-05	-2.95827e-10	-1.28863	8.4064e-05	-2.95827e-10	-1.2992
35794688	chr17:35794688:GC:G	9.82111e-19	-2.95827e-10	-1.57406	6.59146e-05	-2.95827e-10	-1.47299	7.32756e-05	-2.95827e-10	-1.43655
35794727	chr17:35794727:C:T	1.69763e-18	-2.95827e-10	-1.02677	8.56973e-05	-2.95827e-10	-1.21053	9.03713e-05	-2.95827e-10	-1.22685
35795199	chr17:35795199:G:A	9.55478e-19	-2.95827e-10	-1.60155	7.01386e-05	-2.95827e-10	-1.41088	7.58049e-05	-2.95827e-10	-1.40261
35795321	chr17:35795321:G:A	3.41563e-18	-2.95827e-10	-0.327644	0.000174474	-2.95827e-10	-0.499578	0.000194187	-2.95827e-10	-0.461954
35795617	chr17:35795617:C:G	1.29195e-18	-2.95827e-10	-1.29985	9.38457e-05	-2.95827e-10	-1.1197	0.000102012	-2.95827e-10	-1.10568
35796337	chr17:35796337:A:T	1.75632e-18	-2.95827e-10	-0.992785	0.000115893	-2.95827e-10	-0.908686	0.000124544	-2.95827e-10	-0.906118
35796593	chr17:35796593:A:G	2.07755e-19	-2.00195	-1.12545	6.21296e-05	-0.806671	-0.725458	5.78296e-05	-0.936334	-0.736941
35797019	chr17:35797019:A:G	9.56404e-19	-2.95827e-10	-1.60058	7.08133e-05	-2.95827e-10	-1.4013	7.65406e-05	-2.95827e-10	-1.39295
35797058	chr17:35797058:T:A	1.41146e-18	-1.21138	-5.92657e-10	3.83966e-05	-2.01338	-5.92657e-10	4.128e-05	-2.0104	-5.92657e-10
35797170	chr17:35797170:T:TC	9.54834e-19	-2.95827e-10	-1.60222	5.86352e-05	-2.95827e-10	-1.59002	6.26876e-05	-2.95827e-10	-1.59261
35798120	chr17:35798120:G:A	1.09932e-18	-2.95827e-10	-1.46131	7.4697e-05	-2.95827e-10	-1.34791	7.92973e-05	-2.95827e-10	-1.35757
35798827	chr17:35798827:C:T	4.24184e-18	-0.111009	-5.92657e-10	8.49871e-05	-1.21885	-5.92657e-10	8.6109e-05	-1.27516	-5.92657e-10
35799038	chr17:35799038:G:A	9.67505e-19	-2.95827e-10	-1.58904	5.88478e-05	-2.95827e-10	-1.5864	6.29543e-05	-2.95827e-10	-1.58837
35799424	chr17:35799424:A:G	1.32252e-18	-1.27647	-5.92657e-10	3.89325e-05	-1.99952	-5.92657e-10	4.18815e-05	-1.99593	-5.92657e-10
35799708	chr17:35799708:A:G	1.70529e-18	-2.95827e-10	-1.02227	0.000112212	-2.95827e-10	-0.940965	0.000120558	-2.95827e-10	-0.938644
35799800	chr17:35799800:T:C	2.95008e-18	-2.95827e-10	-0.474174	0.000153336	-2.95827e-10	-0.628722	0.000170262	-2.95827e-10	-0.593434
35801282	chr17:35801282:G:A	9.60532e-19	-2.95827e-10	-1.59627	5.86553e-05	-2.95827e-10	-1.58967	6.27328e-05	-2.95827e-10	-1.59189
35801666	chr17:35801666:CCA:C	2.0688e-18	-2.95827e-10	-0.829034	0.000139017	-2.95827e-10	-0.726758	0.000149532	-2.95827e-10	-0.723268
35802063	chr17:35802063:A:G	1.43117e-19	-2.00686	-1.49323	3.33746e-05	-0.837138	-1.31642	3.09322e-05	-0.97088	-1.3281
35802116	chr17:35802116:G:A	2.57479e-18	-2.95827e-10	-0.610236	9.54076e-05	-2.95827e-10	-1.10319	9.57102e-05	-2.95827e-10	-1.16945
35802145	chr17:35802145:T:C	1.01344e-18	-2.95827e-10	-1.54266	5.79034e-05	-2.95827e-10	-1.60258	6.20952e-05	-2.95827e-10	-1.60211
35802708	chr17:35802708:G:A	1.26665e-18	-1.31963	-5.92657e-10	3.92666e-05	-1.99098	-5.92657e-10	4.2264e-05	-1.98684	-5.92657e-10
35802911	chr17:35802911:A:G	1.74667e-19	-2.0264	-1.27448	1.14844e-05	-1.93564	-1.28472	1.26219e-05	-1.92261	-1.27273
35803009	chr17:35803009:T:C	1.86142e-19	-1.7609	-1.47635	1.07262e-05	-1.91376	-1.3749	1.08276e-05	-1.98066	-1.36802
35803047	chr17:35803047:T:C	1.87231e-19	-1.9975	-1.23392	5.44887e-05	-0.777384	-0.885974	5.06009e-05	-0.907921	-0.898886
35803062	chr17:35803062:A:G	5.5319e-18	-2.95827e-10	0.154527	0.000196157	-2.95827e-10	-0.382437	0.000183438	-2.95827e-10	-0.518901
35803069	chr17:35803069:A:G	9.93438e-19	-2.95827e-10	-1.56259	6.75677e-05	-2.95827e-10	-1.44822	7.26495e-05	-2.95827e-10	-1.44513
35803483	chr17:35803483:C:A	1.34551e-18	-1.25923	-5.92657e-10	3.8714e-05	-2.00515	-5.92657e-10	4.16352e-05	-2.00183	-5.92657e-10
35803755	chr17:35803755:A:T	2.6727e-19	-1.87099	-1.00451	1.97311e-05	-1.61189	-1.06727	2.1143e-05	-1.6111	-1.06837
35804167	chr17:35804167:C:G	9.9203e-19	-2.95827e-10	-1.56401	6.74178e-05	-2.95827e-10	-1.45044	7.24838e-05	-2.95827e-10	-1.44741
35804994	chr17:35804994:A:G	2.73532e-19	-2.03161	-0.82073	1.60871e-05	-1.92378	-0.95955	1.6091e-05	-1.93655	-1.01597
35805431	chr17:35805431:G:A	9.78394e-19	-2.95827e-10	-1.57785	6.01365e-05	-2.95827e-10	-1.56473	6.44617e-05	-2.95827e-10	-1.5647
35805705	chr17:35805705:C:T	9.54504e-19	-2.95827e-10	-1.60257	5.78978e-05	-2.95827e-10	-1.60267	6.20612e-05	-2.95827e-10	-1.60265
35805772	chr17:35805772:C:G	1.07936e-18	-2.95827e-10	-1.47964	5.80511e-05	-2.95827e-10	-1.60003	6.22895e-05	-2.95827e-10	-1.59898
35806032	chr17:35806032:T:C	9.7475e-19	-2.95827e-10	-1.58158	6.31925e-05	-2.95827e-10	-1.51516	6.76317e-05	-2.95827e-10	-1.5167
35806606	chr17:35806606:T:A	9.85596e-19	-2.95827e-10	-1.57051	6.45273e-05	-2.95827e-10	-1.49426	6.90497e-05	-2.95827e-10	-1.49595
35806840	chr17:35806840:G:A	9.54681e-19	-2.95827e-10	-1.60238	5.87856e-05	-2.95827e-10	-1.58745	6.26683e-05	-2.95827e-10	-1.59292
35807004	chr17:35807004:G:C	9.76896e-19	-2.95827e-10	-1.57938	6.34497e-05	-2.95827e-10	-1.5111	6.79063e-05	-2.95827e-10	-1.51265
35807556	chr17:35807556:G:A	4.8165e-19	-1.16772	-1.11883	2.1153e-05	-1.72843	-0.881145	2.31917e-05	-1.67823	-0.908753
35807621	chr17:35807621:C:T	9.5444e-19	-2.95827e-10	-1.60264	5.79126e-05	-2.95827e-10	-1.60242	6.20684e-05	-2.95827e-10	-1.60254
35807839	chr17:35807839:G:T	1.00938e-18	-2.95827e-10	-1.54667	5.78983e-05	-2.95827e-10	-1.60266	6.20684e-05	-2.95827e-10	-1.60254
35807954	chr17:35807954:T:C	1.842e-19	-1.99226	-1.25548	5.42039e-05	-0.750981	-0.917618	5.03161e-05	-0.882217	-0.930234
35808093	chr17:35808093:C:T	1.55753e-18	-2.95827e-10	-1.1129	7.02144e-05	-2.95827e-10	-1.4098	7.49891e-05	-2.95827e-10	-1.41343
35808247	chr17:35808247:T:C	2.68688e-19	-1.98209	-0.888121	3.52405e-05	-1.44515	-0.654003	3.43979e-05	-1.50559	-0.687188
35808488	chr17:35808488:T:C	1.32072e-18	-1.27783	-5.92657e-10	3.88723e-05	-2.00107	-5.92657e-10	4.1813e-05	-1.99757	-5.92657e-10
35808735	chr17:35808735:C:T	9.85477e-19	-2.95827e-10	-1.57063	5.79132e-05	-2.95827e-10	-1.60241	6.20655e-05	-2.95827e-10	-1.60259
35808791	chr17:35808791:G:T	2.38085e-18	-2.95827e-10	-0.688547	0.00012249	-2.95827e-10	-0.853321	0.000131789	-2.95827e-10	-0.84957
35808922	chr17:35808922:T:G	1.41532e-18	-1.20865	-5.92657e-10	3.73525e-05	-2.04095	-5.92657e-10	4.01545e-05	-2.03804	-5.92657e-10
35809033	chr17:35809033:A:C	2.09682e-19	-2	-1.11817	3.25274e-05	-1.37885	-0.800419	3.16391e-05	-1.4519	-0.824483
35810175	chr17:35810175:G:T	1.42931e-18	-1.19881	-5.92657e-10	3.95845e-05	-1.98291	-5.92657e-10	4.25752e-05	-1.9795	-5.92657e-10
35811194	chr17:35811194:A:G	1.45927e-18	-2.95827e-10	-1.17807	7.05959e-05	-2.95827e-10	-1.40438	7.67633e-05	-2.95827e-10	-1.39005
35811210	chr17:35811210:TG:T	1.04072e-18	-2.95827e-10	-1.51609	5.79022e-05	-2.95827e-10	-1.6026	6.20727e-05	-2.95827e-10	-1.60247
35811647	chr17:35811647:A:G	2.70796e-18	-2.95827e-10	-0.559809	0.000116653	-2.95827e-10	-0.902147	0.000113719	-2.95827e-10	-0.997049
35812159	chr17:35812159:T:A	9.66356e-19	-2.95827e-10	-1.59023	6.21578e-05	-2.95827e-10	-1.53168	6.64934e-05	-2.95827e-10	-1.53367
35812214	chr17:35812214:A:G	1.30614e-19	-2.00577	-1.58574	1.0484e-05	-1.80953	-1.50197	9.88488e-06	-1.9489	-1.49087
35812850	chr17:35812850:G:A	1.34813e-19	-2.01286	-1.54701	9.15165e-06	-1.97385	-1.47357	9.63079e-06	-1.98264	-1.48317
35812911	chr17:35812911:T:C	1.5242e-18	-1.13454	-5.92657e-10	3.78627e-05	-2.02738	-5.92657e-10	4.06602e-05	-2.02552	-5.92657e-10
35813350	chr17:35813350:G:C	1.57302e-18	-2.95827e-10	-1.10301	6.3623e-05	-2.95827e-10	-1.50838	6.79135e-05	-2.95827e-10	-1.51254
35813450	chr17:35813450:G:A	2.4621e-19	-2.04212	-0.915453	4.09728e-05	-1.33549	-0.612957	3.31253e-05	-1.59667	-0.633804
35814330	chr17:35814330:G:A	9.69053e-19	-2.95827e-10	-1.58744	6.25355e-05	-2.95827e-10	-1.52562	6.68861e-05	-2.95827e-10	-1.52778
35814503	chr17:35814503:A:G	9.78248e-19	-2.95827e-10	-1.578	6.37904e-05	-2.95827e-10	-1.50575	6.82138e-05	-2.95827e-10	-1.50813
35814570	chr17:35814570:A:G	6.24853e-19	-2.02624	-5.92657e-10	3.91479e-05	-1.99401	-5.92657e-10	4.22024e-05	-1.9883	-5.92657e-10
35814808	chr17:35814808:G:A	1.04776e-18	-2.95827e-10	-1.50935	7.3944e-05	-2.95827e-10	-1.35804	7.95434e-05	-2.95827e-10	-1.35447
35815147	chr17:35815147:T:C	1.01182e-18	-2.95827e-10	-1.54425	5.83506e-05	-2.95827e-10	-1.59488	6.26785e-05	-2.95827e-10	-1.59276
35815175	chr17:35815175:CTT:C	1.30411e-18	-2.95827e-10	-1.29048	9.71837e-05	-2.95827e-10	-1.08475	0.000102786	-2.95827e-10	-1.09812
35815358	chr17:35815358:G:A	1.33806e-19	-1.98636	-1.58101	9.98085e-06	-1.84887	-1.51181	9.58664e-06	-1.96917	-1.50123
35815436	chr17:35815436:A:T	1.06926e-18	-2.95827e-10	-1.48904	5.82476e-05	-2.95827e-10	-1.59665	6.2532e-05	-2.95827e-10	-1.5951
35815489	chr17:35815489:G:A	1.56024e-18	-1.11116	-5.92657e-10	3.77546e-05	-2.03024	-5.92657e-10	4.05367e-05	-2.02857	-5.92657e-10
35815737	chr17:35815737:T:G	9.95675e-19	-2.95827e-10	-1.56034	6.01634e-05	-2.95827e-10	-1.56429	6.47468e-05	-2.95827e-10	-1.56029
35816034	chr17:35816034:C:T	2.20782e-18	-2.95827e-10	-0.764001	0.000146416	-2.95827e-10	-0.674896	0.000157435	-2.95827e-10	-0.67176
35816641	chr17:35816641:T:A	2.50385e-19	-2.03898	-0.901783	3.92493e-05	-1.39497	-0.596449	3.17111e-05	-1.65608	-0.618028
35816664	chr17:35816664:T:TA	2.4222e-19	-2.04034	-0.933571	3.86659e-05	-1.37217	-0.634229	3.10909e-05	-1.63843	-0.655435
35817293	chr17:35817293:G:A	1.75903e-18	-0.991243	-5.92657e-10	3.73951e-05	-2.03981	-5.92657e-10	4.01188e-05	-2.03893	-5.92657e-10
35817456	chr17:35817456:A:G	6.00599e-19	-2.02455	-0.0412777	2.57463e-05	-1.95196	-0.461104	2.45327e-05	-1.95723	-0.57354
35817507	chr17:35817507:G:A	4.48681e-18	-0.054863	-5.92657e-10	0.000217916	-0.277243	-5.92657e-10	0.000242062	-0.241581	-5.92657e-10
35817514	chr17:35817514:A:G	2.2353e-18	-2.95827e-10	-0.75163	0.000148198	-2.95827e-10	-0.662802	0.000159361	-2.95827e-10	-0.659601
35818127	chr17:35818127:G:A	1.3493e-19	-1.9695	-1.5895	9.79926e-06	-1.82865	-1.5504	9.26347e-06	-1.9601	-1.5446
35818348	chr17:35818348:T:C	1.33845e-19	-1.99205	-1.57502	9.6596e-06	-1.86946	-1.52394	9.29537e-06	-1.9844	-1.51686
35818743	chr17:35818743:C:G	1.04217e-18	-2.95827e-10	-1.5147	6.08899e-05	-2.95827e-10	-1.55228	6.52374e-05	-2.95827e-10	-1.55274
35818813	chr17:35818813:C:T	2.64075e-18	-2.95827e-10	-0.584943	0.000106093	-2.95827e-10	-0.997038	0.000115915	-2.95827e-10	-0.977919
35818820	chr17:35818820:A:G	1.06062e-18	-2.95827e-10	-1.49715	5.83607e-05	-2.95827e-10	-1.59471	6.26675e-05	-2.95827e-10	-1.59293
35819022	chr17:35819022:T:C	9.94084e-19	-1.56194	-5.92657e-10	3.97196e-05	-1.97951	-5.92657e-10	4.22111e-05	-1.98809	-5.92657e-10
35819043	chr17:35819043:T:G	1.68292e-18	-2.95827e-10	-1.03547	8.66912e-05	-2.95827e-10	-1.199	9.27936e-05	-2.95827e-10	-1.2004
35819814	chr17:35819814:C:A	1.31358e-19	-1.99394	-1.5919	1.04421e-05	-1.83322	-1.48229	9.98408e-06	-1.95943	-1.47035
35820316	chr17:35820316:C:T	1.04729e-18	-2.95827e-10	-1.5098	6.11459e-05	-2.95827e-10	-1.54809	6.55118e-05	-2.95827e-10	-1.54855
35820594	chr17:35820594:G:A	6.30137e-19	-2.01782	-5.92657e-10	3.7658e-05	-2.03281	-5.92657e-10	4.01998e-05	-2.03691	-5.92657e-10
35821079	chr17:35821079:G:A	3.70263e-19	-0.996403	-1.55314	7.97598e-06	-2.03827	-1.54664	8.57649e-06	-2.04018	-1.54157
35821157	chr17:35821157:T:C	1.03308e-18	-2.95827e-10	-1.52346	5.89432e-05	-2.95827e-10	-1.58478	6.33435e-05	-2.95827e-10	-1.5822
35821563	chr17:35821563:TA:T	1.32548e-19	-1.9783	-1.59851	1.04121e-05	-1.86442	-1.45397	1.00967e-05	-1.97798	-1.44059
35821902	chr17:35821902:T:C	9.90266e-19	-2.95827e-10	-1.56579	5.98535e-05	-2.95827e-10	-1.56945	6.43958e-05	-2.95827e-10	-1.56573
35821991	chr17:35821991:T:G	6.33205e-18	-2.95827e-10	0.289618	0.000220507	-2.95827e-10	-0.26542	0.000205128	-2.95827e-10	-0.40714
35823107	chr17:35823107:G:A	6.90356e-18	-2.95827e-10	0.376031	0.000283382	-2.95827e-10	-0.0145547	0.000298175	-2.95827e-10	-0.0330942
35823421	chr17:35823421:C:T	2.48621e-19	-2.03667	-0.911163	3.6372e-05	-1.45708	-0.610474	3.01759e-05	-1.69258	-0.631154
35823545	chr17:35823545:A:G	1.60522e-18	-1.08274	-5.92657e-10	3.76603e-05	-2.03275	-5.92657e-10	4.04318e-05	-2.03116	-5.92657e-10
35823562	chr17:35823562:A:G	1.29431e-19	-1.99865	-1.60197	1.1108e-05	-1.82306	-1.43063	1.0566e-05	-1.95788	-1.41526
35823578	chr17:35823578:A:G	1.33717e-19	-1.97011	-1.59792	1.02242e-05	-1.87381	-1.46279	9.94816e-06	-1.9845	-1.44888
35823900	chr17:35823900:G:C	1.73597e-19	-1.97591	-1.33112	1.1667e-05	-1.84803	-1.35655	1.12064e-05	-1.97018	-1.34411
35823971	chr17:35823971:G:A	5.20005e-18	-2.95827e-10	0.0926635	0.000175677	-2.95827e-10	-0.492704	0.000192663	-2.95827e-10	-0.469834
35824074	chr17:35824074:G:C	9.90266e-19	-2.95827e-10	-1.56579	5.98535e-05	-2.95827e-10	-1.56945	6.43958e-05	-2.95827e-10	-1.56573
35824564	chr17:35824564:C:T	1.67882e-17	-2.95827e-10	1.26467	0.000272234	-2.95827e-10	-0.0546879	0.000286268	-2.95827e-10	-0.073848
35824996	chr17:35824996:T:C	1.77682e-19	-1.69563	-1.58814	1.47853e-05	-1.37773	-1.58999	1.57165e-05	-1.38309	-1.59297
35825343	chr17:35825343:T:G	2.43296e-18	-2.95827e-10	-0.666898	0.000114975	-2.95827e-10	-0.916637	0.00012495	-2.95827e-10	-0.90286
35825474	chr17:35825474:T:C	1.28448e-18	-2.95827e-10	-1.30565	5.80578e-05	-2.95827e-10	-1.59991	6.23058e-05	-2.95827e-10	-1.59872
35825527	chr17:35825527:TATAGTACATC:T	1.31667e-19	-1.98309	-1.60039	1.06914e-05	-1.82496	-1.46695	1.01082e-05	-1.96255	-1.45488
35826356	chr17:35826356:T:G	9.57014e-19	-2.95827e-10	-1.59994	6.53631e-05	-2.95827e-10	-1.48139	7.05086e-05	-2.95827e-10	-1.47504
35826379	chr17:35826379:G:A	2.87961e-19	-2.04005	-0.760888	4.54386e-05	-1.413	-0.431992	3.72483e-05	-1.6582	-0.454966
35826416	chr17:35826416:G:T	2.51966e-19	-2.042	-0.892468	4.11316e-05	-1.35744	-0.587139	3.33735e-05	-1.61477	-0.608238
35827072	chr17:35827072:C:T	9.7467e-19	-2.95827e-10	-1.58166	6.32461e-05	-2.95827e-10	-1.51432	6.76375e-05	-2.95827e-10	-1.51661
35827193	chr17:35827193:G:A	6.23918e-19	-2.02774	-5.92657e-10	4.15508e-05	-1.93443	-5.92657e-10	4.51517e-05	-1.92075	-5.92657e-10
35827268	chr17:35827268:G:A	1.07403e-18	-2.95827e-10	-1.48459	5.96387e-05	-2.95827e-10	-1.57305	6.4127e-05	-2.95827e-10	-1.56991
35828563	chr17:35828563:T:C	2.25824e-18	-2.95827e-10	-0.74142	0.000149826	-2.95827e-10	-0.651875	0.000161115	-2.95827e-10	-0.648654
35828754	chr17:35828754:C:T	1.02257e-18	-2.95827e-10	-1.53369	6.07604e-05	-2.95827e-10	-1.55441	6.53129e-05	-2.95827e-10	-1.55159
35828843	chr17:35828843:TATTTTGC:T	1.03611e-18	-2.95827e-10	-1.52053	5.79112e-05	-2.95827e-10	-1.60244	6.20866e-05	-2.95827e-10	-1.60224
35829265	chr17:35829265:T:C	1.21661e-18	-2.95827e-10	-1.35994	5.8111e-05	-2.95827e-10	-1.599	6.22251e-05	-2.95827e-10	-1.60002
35829296	chr17:35829296:T:TA	1.32798e-18	-2.95827e-10	-1.27234	9.08627e-05	-2.95827e-10	-1.152	9.54847e-05	-2.95827e-10	-1.17181
35829328	chr17:35829328:T:A	1.4256e-18	-2.95827e-10	-1.20141	0.000109318	-2.95827e-10	-0.967092	0.000117239	-2.95827e-10	-0.966563
35829448	chr17:35829448:T:C	1.70182e-18	-2.95827e-10	-1.02431	8.65499e-05	-2.95827e-10	-1.20063	9.28185e-05	-2.95827e-10	-1.20013
35829487	chr17:35829487:C:A	6.23406e-19	-2.02856	-5.92657e-10	4.16108e-05	-1.93299	-5.92657e-10	4.52196e-05	-1.91924	-5.92657e-10
35829501	chr17:35829501:G:A	9.75834e-19	-2.95827e-10	-1.58047	5.79004e-05	-2.95827e-10	-1.60263	6.20614e-05	-2.95827e-10	-1.60265
35829702	chr17:35829702:T:C	1.02326e-18	-2.95827e-10	-1.53301	7.11989e-05	-2.95827e-10	-1.39587	7.65622e-05	-2.95827e-10	-1.39267
35830181	chr17:35830181:G:GA	1.00449e-18	-2.95827e-10	-1.55152	5.78987e-05	-2.95827e-10	-1.60266	6.20815e-05	-2.95827e-10	-1.60233
35830296	chr17:35830296:A:C	3.02534e-18	-2.95827e-10	-0.44898	0.000112743	-2.95827e-10	-0.936238	0.000118891	-2.95827e-10	-0.952567
35830464	chr17:35830464:C:CAT	2.96165e-19	-2.04088	-0.731961	4.78536e-05	-1.39303	-0.400171	3.90378e-05	-1.64281	-0.423439
35830651	chr17:35830651:A:G	1.1778e-18	-1.39236	-5.92657e-10	4.72487e-05	-1.80593	-5.92657e-10	5.15697e-05	-1.78784	-5.92657e-10
35830890	chr17:35830890:G:A	9.58085e-19	-2.95827e-10	-1.59882	5.79255e-05	-2.95827e-10	-1.60219	6.21109e-05	-2.95827e-10	-1.60185
35831187	chr17:35831187:A:G	2.56919e-19	-2.03982	-0.875182	3.95912e-05	-1.41341	-0.569338	3.2507e-05	-1.65867	-0.590647
35831257	chr17:35831257:A:C	1.92782e-18	-0.899617	-5.92657e-10	4.29053e-05	-1.90236	-5.92657e-10	4.55025e-05	-1.91301	-5.92657e-10
35831279	chr17:35831279:C:T	1.96618e-18	-0.87991	-5.92657e-10	0.000134356	-0.760858	-5.92657e-10	0.000127837	-0.88002	-5.92657e-10
35831323	chr17:35831323:C:T	1.50579e-18	-1.14669	-5.92657e-10	3.79356e-05	-2.02546	-5.92657e-10	4.07433e-05	-2.02348	-5.92657e-10
35831356	chr17:35831356:G:A	5.54396e-18	-2.95827e-10	0.156704	0.000232109	-2.95827e-10	-0.214143	0.000244445	-2.95827e-10	-0.231786
35831394	chr17:35831394:A:G	1.29285e-19	-2.00716	-1.59458	9.91064e-06	-1.86332	-1.50442	9.49824e-06	-1.98638	-1.49329
35831525	chr17:35831525:CTGT:C	1.04954e-18	-2.95827e-10	-1.50766	7.41166e-05	-2.95827e-10	-1.35571	7.97289e-05	-2.95827e-10	-1.35214
35831805	chr17:35831805:G:A	1.62686e-18	-1.06936	-5.92657e-10	3.7594e-05	-2.03451	-5.92657e-10	4.03514e-05	-2.03315	-5.92657e-10
35832467	chr17:35832467:A:AT	1.39184e-19	-1.96036	-1.56761	9.62633e-06	-1.82297	-1.57387	9.07752e-06	-1.9542	-1.57077
35832543	chr17:35832543:G:A	1.69343e-18	-1.02925	-5.92657e-10	3.74753e-05	-2.03767	-5.92657e-10	4.02116e-05	-2.03662	-5.92657e-10
35832653	chr17:35832653:C:G	1.64478e-19	-1.98767	-1.37332	1.11082e-05	-1.86584	-1.38783	1.07285e-05	-1.9809	-1.37698
35832735	chr17:35832735:A:AATC	1.29583e-18	-2.95827e-10	-1.29685	6.96069e-05	-2.95827e-10	-1.41849	7.53971e-05	-2.95827e-10	-1.40801
35832737	chr17:35832737:T:TAAAGGATTA	1.29229e-18	-2.95827e-10	-1.29959	6.94584e-05	-2.95827e-10	-1.42062	7.52322e-05	-2.95827e-10	-1.4102
35832749	chr17:35832749:A:T	1.03617e-18	-2.95827e-10	-1.52048	7.26694e-05	-2.95827e-10	-1.37543	7.81549e-05	-2.95827e-10	-1.37208
35832885	chr17:35832885:A:G	1.33318e-19	-2.02307	-1.54795	1.60576e-05	-1.85106	-1.03411	1.42454e-05	-1.98942	-1.08492
35833507	chr17:35833507:CTTGCTTTGTA:C	9.5626e-19	-2.95827e-10	-1.60073	5.82695e-05	-2.95827e-10	-1.59627	6.23405e-05	-2.95827e-10	-1.59816
35833581	chr17:35833581:CTAGTT:C	1.49559e-18	-1.15348	-5.92657e-10	3.79402e-05	-2.02534	-5.92657e-10	4.07486e-05	-2.02335	-5.92657e-10
35833760	chr17:35833760:C:T	1.74669e-19	-1.97191	-1.32896	1.17996e-05	-1.83882	-1.35446	1.12938e-05	-1.96456	-1.34197
35833806	chr17:35833806:C:T	1.03068e-18	-2.95827e-10	-1.52578	6.592e-05	-2.95827e-10	-1.47291	7.09311e-05	-2.95827e-10	-1.46907
35834277	chr17:35834277:G:A	2.86029e-18	-0.505083	-5.92657e-10	8.08956e-05	-1.26819	-5.92657e-10	9.16952e-05	-1.21231	-5.92657e-10
35834516	chr17:35834516:T:C	6.30096e-19	-2.01789	-5.92657e-10	3.9327e-05	-1.98944	-5.92657e-10	4.219e-05	-1.98859	-5.92657e-10
35834537	chr17:35834537:T:C	1.02662e-18	-2.95827e-10	-1.52973	5.80186e-05	-2.95827e-10	-1.60059	6.22868e-05	-2.95827e-10	-1.59903
35834855	chr17:35834855:C:A	6.3736e-19	-2.00643	-5.92657e-10	4.10256e-05	-1.94715	-5.92657e-10	4.4341e-05	-1.93886	-5.92657e-10
35835336	chr17:35835336:C:A	1.7015e-18	-1.02449	-5.92657e-10	3.74663e-05	-2.03791	-5.92657e-10	4.02008e-05	-2.03689	-5.92657e-10
35835548	chr17:35835548:T:C	9.54887e-19	-2.95827e-10	-1.60217	6.92172e-05	-2.95827e-10	-1.4241	7.47574e-05	-2.95827e-10	-1.41653
35835838	chr17:35835838:C:A	1.63562e-18	-1.06399	-5.92657e-10	3.75773e-05	-2.03495	-5.92657e-10	4.03318e-05	-2.03363	-5.92657e-10
35836393	chr17:35836393:T:A	1.37355e-19	-2.04156	-1.49963	1.35716e-05	-2.01715	-1.03622	1.42292e-05	-1.96906	-1.10641
35836561	chr17:35836561:G:A	3.81897e-19	-2.0418	-0.476814	0.000167373	-1.31296	0.771832	0.000106117	-1.72331	0.657079
35836644	chr17:35836644:A:C	1.59153e-18	-2.95827e-10	-1.09131	8.19068e-05	-2.95827e-10	-1.25577	8.77978e-05	-2.95827e-10	-1.25574
35836711	chr17:35836711:G:A	2.61583e-18	-2.95827e-10	-0.594422	0.000105709	-2.95827e-10	-1.00066	0.000115504	-2.95827e-10	-0.981467
35836858	chr17:35836858:G:A	1.01223e-18	-1.54385	-5.92657e-10	4.35005e-05	-1.88858	-5.92657e-10	4.7352e-05	-1.87317	-5.92657e-10
35837523	chr17:35837523:C:T	1.38875e-19	-1.93434	-1.59584	9.76324e-06	-1.91323	-1.4695	9.65498e-06	-2.00763	-1.45567
35838590	chr17:35838590:G:T	8.00686e-19	-1.77829	-5.92657e-10	5.37904e-05	-1.67626	-5.92657e-10	5.757e-05	-1.67777	-5.92657e-10
35839103	chr17:35839103:AC:A	1.06323e-18	-2.95827e-10	-1.4947	7.56039e-05	-2.95827e-10	-1.33584	8.13004e-05	-2.95827e-10	-1.33263
35839374	chr17:35839374:T:A	9.55757e-19	-2.95827e-10	-1.60126	6.02738e-05	-2.95827e-10	-1.56245	6.43645e-05	-2.95827e-10	-1.56621
35839531	chr17:35839531:G:A	8.84561e-18	0.623916	-5.92657e-10	0.00018853	-0.422092	-5.92657e-10	0.000221529	-0.330222	-5.92657e-10
35839561	chr17:35839561:T:G	1.42379e-19	-1.95763	-1.54764	9.8307e-06	-1.81835	-1.55749	9.26671e-06	-1.95142	-1.55293
35840395	chr17:35840395:G:C	1.38535e-19	-1.97841	-1.55423	9.44207e-06	-1.85214	-1.56403	9.01137e-06	-1.97246	-1.55983
35840462	chr17:35840462:C:T	1.27715e-18	-2.95827e-10	-1.31138	7.25514e-05	-2.95827e-10	-1.37706	7.85508e-05	-2.95827e-10	-1.36703
35840480	chr17:35840480:C:T	3.91484e-18	-2.95827e-10	-0.19123	0.000149977	-2.95827e-10	-0.650871	0.000142247	-2.95827e-10	-0.773209
35840541	chr17:35840541:C:T	1.18146e-18	-2.95827e-10	-1.38925	5.79446e-05	-2.95827e-10	-1.60186	6.20836e-05	-2.95827e-10	-1.60229
35840762	chr17:35840762:G:A	1.38477e-18	-1.23047	-5.92657e-10	9.36405e-05	-1.12189	-5.92657e-10	0.000102777	-1.09822	-5.92657e-10
35840813	chr17:35840813:G:A	9.95509e-19	-2.95827e-10	-1.56051	6.77363e-05	-2.95827e-10	-1.44573	7.28024e-05	-2.95827e-10	-1.44303
35840820	chr17:35840820:C:T	9.54512e-19	-2.95827e-10	-1.60256	6.83817e-05	-2.95827e-10	-1.43625	7.38413e-05	-2.95827e-10	-1.42886
35840925	chr17:35840925:A:G	9.54901e-19	-2.95827e-10	-1.60215	6.92345e-05	-2.95827e-10	-1.42385	7.47766e-05	-2.95827e-10	-1.41627
35841336	chr17:35841336:G:A	5.11839e-19	-1.9136	-0.312148	3.22034e-05	-1.4182	-0.771078	3.08284e-05	-1.48103	-0.82131
35841496	chr17:35841496:G:C	2.44997e-19	-2.04113	-0.921381	4.29258e-05	-1.28183	-0.62005	3.42921e-05	-1.55494	-0.640926
35841647	chr17:35841647:C:T	7.18962e-19	-1.92832	0.0423728	3.39286e-05	-1.47002	-0.66707	3.33639e-05	-1.51156	-0.711742
35841895	chr17:35841895:A:G	6.4507e-18	-2.95827e-10	0.308183	0.000266314	-2.95827e-10	-0.0766737	0.000280195	-2.95827e-10	-0.0952907
35842151	chr17:35842151:G:A	1.57691e-19	-1.88861	-1.51451	1.1251e-05	-1.70964	-1.53125	1.02304e-05	-1.88004	-1.52537
35843075	chr17:35843075:T:G	1.11976e-18	-2.95827e-10	-1.44289	6.52742e-05	-2.95827e-10	-1.48275	7.05767e-05	-2.95827e-10	-1.47408
35843549	chr17:35843549:T:A	6.67614e-19	-1.94154	-0.0185136	3.14184e-05	-1.50433	-0.709631	3.08913e-05	-1.5464	-0.7539
35843696	chr17:35843696:G:A	9.71955e-19	-2.95827e-10	-1.58445	5.83695e-05	-2.95827e-10	-1.59456	6.24226e-05	-2.95827e-10	-1.59685
35844218	chr17:35844218:A:G	9.89698e-19	-2.95827e-10	-1.56636	5.87867e-05	-2.95827e-10	-1.58744	6.31387e-05	-2.95827e-10	-1.58544
35844448	chr17:35844448:G:A	8.88647e-19	-1.67406	-5.92657e-10	7.01949e-05	-1.41008	-5.92657e-10	7.42781e-05	-1.42296	-5.92657e-10
35844923	chr17:35844923:G:A	2.18549e-18	-2.95827e-10	-0.774164	0.000138787	-2.95827e-10	-0.728409	0.00014031	-2.95827e-10	-0.786921
35845475	chr17:35845475:C:T	1.72962e-18	-1.0081	-5.92657e-10	3.74311e-05	-2.03885	-5.92657e-10	4.01568e-05	-2.03798	-5.92657e-10
35845577	chr17:35845577:G:A	1.80021e-19	-2.04011	-1.23058	2.76208e-05	-1.39992	-0.942862	2.27255e-05	-1.64693	-0.960354
35845614	chr17:35845614:G:A	1.96996e-18	-2.95827e-10	-0.877989	0.000116991	-2.95827e-10	-0.899253	0.000126354	-2.95827e-10	-0.891692
35845658	chr17:35845658:C:T	6.9151e-18	-2.95827e-10	0.377702	0.000314878	-2.95827e-10	0.0908331	0.000341982	-2.95827e-10	0.103982
35845711	chr17:35845711:A:G	2.47946e-19	-2.04212	-0.908428	4.13749e-05	-1.33263	-0.606047	3.33046e-05	-1.59769	-0.627384
35845767	chr17:35845767:G:A	1.07169e-18	-2.95827e-10	-1.48677	7.65296e-05	-2.95827e-10	-1.32367	8.2334e-05	-2.95827e-10	-1.31999
35846039	chr17:35846039:T:G	1.69517e-18	-2.95827e-10	-1.02822	8.61866e-05	-2.95827e-10	-1.20484	9.2365e-05	-2.95827e-10	-1.20503
35846296	chr17:35846296:G:A	9.9358e-19	-2.95827e-10	-1.56245	5.84806e-05	-2.95827e-10	-1.59266	6.2753e-05	-2.95827e-10	-1.59157
35846567	chr17:35846567:A:G	1.05595e-18	-2.95827e-10	-1.50157	5.92748e-05	-2.95827e-10	-1.57917	6.37566e-05	-2.95827e-10	-1.5757
35846604	chr17:35846604:TC:T	1.0299e-18	-2.95827e-10	-1.52654	7.19363e-05	-2.95827e-10	-1.38557	7.73612e-05	-2.95827e-10	-1.38229
35846704	chr17:35846704:T:G	3.80297e-18	-0.220222	-5.92657e-10	0.000272874	-0.052341	-5.92657e-10	0.000251254	-0.204311	-5.92657e-10
35847503	chr17:35847503:G:A	4.85811e-19	-2.02187	-0.256069	2.10989e-05	-1.96065	-0.651479	2.04244e-05	-1.96595	-0.748099
35847954	chr17:35847954:G:A	1.72916e-18	-1.00837	-5.92657e-10	3.74216e-05	-2.0391	-5.92657e-10	4.01492e-05	-2.03817	-5.92657e-10
35848025	chr17:35848025:G:C	9.69147e-19	-2.95827e-10	-1.58734	5.79059e-05	-2.95827e-10	-1.60253	6.2061e-05	-2.95827e-10	-1.60266
35848377	chr17:35848377:C:T	1.19686e-18	-1.37631	-5.92657e-10	3.84751e-05	-2.01134	-5.92657e-10	4.16151e-05	-2.00231	-5.92657e-10
35848820	chr17:35848820:A:G	1.00342e-18	-2.95827e-10	-1.55259	5.82497e-05	-2.95827e-10	-1.59661	6.24909e-05	-2.95827e-10	-1.59575
35849154	chr17:35849154:C:T	1.52643e-18	-1.13307	-5.92657e-10	3.78523e-05	-2.02766	-5.92657e-10	4.0651e-05	-2.02575	-5.92657e-10
35849650	chr17:35849650:T:TA	9.74467e-19	-2.95827e-10	-1.58187	5.82815e-05	-2.95827e-10	-1.59607	6.25057e-05	-2.95827e-10	-1.59552
35849815	chr17:35849815:G:A	3.86147e-18	-0.204957	-5.92657e-10	4.1974e-05	-1.9243	-5.92657e-10	4.438e-05	-1.93799	-5.92657e-10
35849858	chr17:35849858:G:T	1.2437e-18	-2.95827e-10	-1.33791	5.82663e-05	-2.95827e-10	-1.59633	6.23704e-05	-2.95827e-10	-1.59768
35850304	chr17:35850304:C:A	9.54489e-19	-2.95827e-10	-1.60258	6.84625e-05	-2.95827e-10	-1.43506	7.39245e-05	-2.95827e-10	-1.42773
35850629	chr17:35850629:C:T	1.31549e-19	-2.00982	-1.57456	9.9393e-06	-1.83232	-1.53253	1.0656e-05	-1.82596	-1.53869
35851210	chr17:35851210:C:T	4.47419e-19	-2.04193	-0.318334	1.87475e-05	-1.83975	-0.890544	1.87649e-05	-1.86731	-0.931473
35851295	chr17:35851295:T:C	1.52027e-18	-2.95827e-10	-1.13712	7.84374e-05	-2.95827e-10	-1.29905	8.40765e-05	-2.95827e-10	-1.29905
35851469	chr17:35851469:A:G	9.57241e-19	-2.95827e-10	-1.59971	7.11641e-05	-2.95827e-10	-1.39636	7.69e-05	-2.95827e-10	-1.38827
35852433	chr17:35852433:C:T	4.05358e-18	-0.156404	-5.92657e-10	0.000292729	0.017895	-5.92657e-10	0.000269297	-0.134959	-5.92657e-10
35852491	chr17:35852491:C:T	9.8211e-19	-2.95827e-10	-1.57406	5.81006e-05	-2.95827e-10	-1.59918	6.21885e-05	-2.95827e-10	-1.6006
35852797	chr17:35852797:GT:G	1.79071e-19	-1.95305	-1.32293	1.21342e-05	-1.81372	-1.3516	1.14982e-05	-1.94942	-1.33916
35853137	chr17:35853137:T:C	1.28959e-19	-2.00502	-1.59925	1.09581e-05	-1.81099	-1.45629	1.04072e-05	-1.94611	-1.44216
35853226	chr17:35853226:A:T	3.00753e-18	-2.95827e-10	-0.454885	0.000121384	-2.95827e-10	-0.862393	0.000132729	-2.95827e-10	-0.842464
35854195	chr17:35854195:G:A	2.64781e-18	-2.95827e-10	-0.582271	0.000106582	-2.95827e-10	-0.992436	0.000116472	-2.95827e-10	-0.973123
35854312	chr17:35854312:C:T	9.82892e-19	-2.95827e-10	-1.57326	5.80432e-05	-2.95827e-10	-1.60016	6.21382e-05	-2.95827e-10	-1.60141
35854418	chr17:35854418:T:C	1.42866e-18	-2.95827e-10	-1.19927	0.000109167	-2.95827e-10	-0.968476	0.000121361	-2.95827e-10	-0.932006
35855073	chr17:35855073:A:G	9.55226e-19	-2.95827e-10	-1.60181	6.96073e-05	-2.95827e-10	-1.41848	7.51925e-05	-2.95827e-10	-1.41072
35855088	chr17:35855088:C:T	9.6728e-19	-2.95827e-10	-1.58927	5.84237e-05	-2.95827e-10	-1.59363	6.2697e-05	-2.95827e-10	-1.59246
35855337	chr17:35855337:G:A	1.29024e-19	-2.00537	-1.59839	1.09141e-05	-1.80943	-1.46186	1.03572e-05	-1.94518	-1.44791
35855632	chr17:35855632:G:T	9.78494e-19	-2.95827e-10	-1.57775	5.79277e-05	-2.95827e-10	-1.60216	6.21508e-05	-2.95827e-10	-1.60121
35856705	chr17:35856705:G:C	9.54872e-19	-2.95827e-10	-1.60218	6.6779e-05	-2.95827e-10	-1.45996	7.20711e-05	-2.95827e-10	-1.45312
35856952	chr17:35856952:G:A	2.52337e-19	-2.04176	-0.891237	4.31969e-05	-1.31077	-0.584808	3.46732e-05	-1.57865	-0.606163
35856979	chr17:35856979:AG:A	1.27061e-19	-2.0188	-1.60029	1.26484e-05	-1.77203	-1.35179	1.19334e-05	-1.91884	-1.33259
35857071	chr17:35857071:G:A	1.23468e-18	-2.95827e-10	-1.34519	5.82138e-05	-2.95827e-10	-1.59723	6.23212e-05	-2.95827e-10	-1.59847
35857333	chr17:35857333:T:G	1.03333e-18	-2.95827e-10	-1.52321	5.80448e-05	-2.95827e-10	-1.60014	6.23286e-05	-2.95827e-10	-1.59836
35857449	chr17:35857449:A:T	2.21406e-18	-2.95827e-10	-0.761177	0.000146459	-2.95827e-10	-0.674604	0.000157548	-2.95827e-10	-0.671047
35857879	chr17:35857879:A:C	9.91579e-19	-2.95827e-10	-1.56446	5.79418e-05	-2.95827e-10	-1.60191	6.20704e-05	-2.95827e-10	-1.60251
35858130	chr17:35858130:G:A	1.03635e-18	-2.95827e-10	-1.5203	5.80762e-05	-2.95827e-10	-1.59959	6.23723e-05	-2.95827e-10	-1.59765
35858531	chr17:35858531:AG:A	2.20895e-19	-2.03876	-1.02732	4.19515e-05	-1.2305	-0.694338	3.32704e-05	-1.51135	-0.714754
35858639	chr17:35858639:TGCCTCTTC:T	9.54878e-19	-2.95827e-10	-1.60218	6.67704e-05	-2.95827e-10	-1.46009	7.20616e-05	-2.95827e-10	-1.45325
35858804	chr17:35858804:C:T	1.42505e-19	-1.90173	-1.60265	1.19879e-05	-1.67992	-1.49753	1.07605e-05	-1.86795	-1.48694
35859265	chr17:35859265:A:G	1.59153e-18	-2.95827e-10	-1.09131	8.19068e-05	-2.95827e-10	-1.25577	8.77978e-05	-2.95827e-10	-1.25574
35859266	chr17:35859266:T:C	1.04305e-18	-2.95827e-10	-1.51386	6.14311e-05	-2.95827e-10	-1.54344	6.60024e-05	-2.95827e-10	-1.54108
35860108	chr17:35860108:A:G	1.28738e-18	-2.95827e-10	-1.30339	5.86341e-05	-2.95827e-10	-1.59003	6.27286e-05	-2.95827e-10	-1.59196
35860621	chr17:35860621:C:T	1.71445e-18	-2.95827e-10	-1.01691	8.6492e-05	-2.95827e-10	-1.2013	9.27078e-05	-2.95827e-10	-1.20132
35860988	chr17:35860988:G:A	9.54729e-19	-2.95827e-10	-1.60233	6.69562e-05	-2.95827e-10	-1.45731	7.22658e-05	-2.95827e-10	-1.45042
35861288	chr17:35861288:C:T	1.32244e-19	-1.97962	-1.59949	1.08518e-05	-1.80306	-1.47396	1.01842e-05	-1.94923	-1.4607
35861338	chr17:35861338:C:A	1.00401e-18	-2.95827e-10	-1.55201	6.06466e-05	-2.95827e-10	-1.55629	6.5292e-05	-2.95827e-10	-1.55191
35861374	chr17:35861374:C:T	9.86616e-19	-2.95827e-10	-1.56948	5.80066e-05	-2.95827e-10	-1.60079	6.21102e-05	-2.95827e-10	-1.60186
35861485	chr17:35861485:C:G	2.19221e-18	-2.95827e-10	-0.771094	0.000114863	-2.95827e-10	-0.917609	0.000123526	-2.95827e-10	-0.914324
35861492	chr17:35861492:G:A	1.28625e-19	-2.00474	-1.60212	1.14526e-05	-1.8043	-1.41883	1.0902e-05	-1.9396	-1.40223
35861810	chr17:35861810:T:C	1.34895e-19	-1.96099	-1.59827	1.04473e-05	-1.77595	-1.53906	9.65946e-06	-1.93208	-1.53076
35861848	chr17:35861848:A:G	6.45941e-19	-1.99305	-5.92657e-10	4.50876e-05	-1.85274	-5.92657e-10	4.75321e-05	-1.86937	-5.92657e-10
35862013	chr17:35862013:A:G	2.90744e-19	-2.04212	-0.749196	5.00224e-05	-1.32889	-0.41999	4.02773e-05	-1.59185	-0.443142
35862084	chr17:35862084:T:C	1.89647e-18	-2.95827e-10	-0.916011	0.000124929	-2.95827e-10	-0.833603	0.00013449	-2.95827e-10	-0.829284
35862551	chr17:35862551:C:T	1.64559e-18	-1.05791	-5.92657e-10	3.7547e-05	-2.03576	-5.92657e-10	4.02967e-05	-2.0345	-5.92657e-10
35863303	chr17:35863303:C:T	1.05511e-18	-2.95827e-10	-1.50236	7.5135e-05	-2.95827e-10	-1.34206	8.08237e-05	-2.95827e-10	-1.33851
35863859	chr17:35863859:C:T	9.66289e-19	-2.95827e-10	-1.5903	5.79771e-05	-2.95827e-10	-1.6013	6.21624e-05	-2.95827e-10	-1.60103
35864018	chr17:35864018:G:A	1.61721e-18	-1.0753	-5.92657e-10	3.75935e-05	-2.03452	-5.92657e-10	4.03551e-05	-2.03306	-5.92657e-10
35864402	chr17:35864402:T:C	2.70988e-19	-2.04182	-0.819861	4.76822e-05	-1.29478	-0.502009	3.81313e-05	-1.56589	-0.523846
35864420	chr17:35864420:C:T	1.00212e-18	-2.95827e-10	-1.55388	6.05772e-05	-2.95827e-10	-1.55743	6.52156e-05	-2.95827e-10	-1.55308
35864565	chr17:35864565:A:G	1.84546e-18	-2.95827e-10	-0.943275	0.000121135	-2.95827e-10	-0.864449	0.000130227	-2.95827e-10	-0.861495
35864995	chr17:35864995:C:T	1.35554e-18	-2.95827e-10	-1.2518	5.94163e-05	-2.95827e-10	-1.57678	6.35082e-05	-2.95827e-10	-1.57961
35865379	chr17:35865379:A:T	1.11785e-18	-2.95827e-10	-1.4446	6.51762e-05	-2.95827e-10	-1.48426	7.04667e-05	-2.95827e-10	-1.47564
35865402	chr17:35865402:G:A	1.65807e-18	-1.05035	-5.92657e-10	3.75275e-05	-2.03628	-5.92657e-10	4.02758e-05	-2.03503	-5.92657e-10
35866084	chr17:35866084:T:C	1.67517e-19	-1.96729	-1.37539	1.1499e-05	-1.82121	-1.39788	1.09254e-05	-1.9533	-1.38638
35866133	chr17:35866133:C:T	1.65138e-18	-1.05439	-5.92657e-10	3.75303e-05	-2.0362	-5.92657e-10	4.02769e-05	-2.035	-5.92657e-10
35866763	chr17:35866763:T:G	1.33738e-18	-2.95827e-10	-1.26529	5.9213e-05	-2.95827e-10	-1.58021	6.33042e-05	-2.95827e-10	-1.58282
35867056	chr17:35867056:A:G	1.96924e-18	-2.95827e-10	-0.878356	0.000129567	-2.95827e-10	-0.79715	0.000139328	-2.95827e-10	-0.793947
35867128	chr17:35867128:T:C	1.6395e-18	-1.06162	-5.92657e-10	3.75606e-05	-2.0354	-5.92657e-10	4.03128e-05	-2.03411	-5.92657e-10
35867628	chr17:35867628:G:A	9.83474e-19	-2.95827e-10	-1.57267	6.19143e-05	-2.95827e-10	-1.5356	6.65502e-05	-2.95827e-10	-1.53282
35867662	chr17:35867662:A:G	5.22725e-19	-0.799197	-1.40551	2.18783e-05	-1.18855	-1.3873	2.20533e-05	-1.25887	-1.37845
35867890	chr17:35867890:C:T	1.87786e-19	-1.70098	-1.52748	1.56971e-05	-1.38058	-1.5273	1.66082e-05	-1.38609	-1.53479
35868202	chr17:35868202:G:A	1.63329e-18	-1.06541	-5.92657e-10	3.75596e-05	-2.03542	-5.92657e-10	4.03167e-05	-2.03401	-5.92657e-10
35868447	chr17:35868447:G:A	7.30918e-19	-1.86946	-5.92657e-10	6.47934e-05	-1.49015	-5.92657e-10	6.99888e-05	-1.48244	-5.92657e-10
35868596	chr17:35868596:G:A	1.69796e-18	-1.02658	-5.92657e-10	3.7458e-05	-2.03813	-5.92657e-10	4.01926e-05	-2.03709	-5.92657e-10
35869187	chr17:35869187:G:A	1.6559e-19	-1.95357	-1.40067	1.14464e-05	-1.80177	-1.4219	1.07906e-05	-1.94101	-1.41108
35869211	chr17:35869211:G:A	1.35878e-19	-1.95667	-1.59533	1.04303e-05	-1.76838	-1.54825	9.61552e-06	-1.92691	-1.54048
35869449	chr17:35869449:C:T	1.40279e-19	-1.93346	-1.58667	9.9292e-06	-1.77542	-1.59045	9.20164e-06	-1.92306	-1.58833
35869598	chr17:35869598:A:C	1.3274e-19	-1.98003	-1.59534	1.06314e-05	-1.80297	-1.49457	9.96651e-06	-1.94918	-1.48236
35869646	chr17:35869646:T:C	6.76053e-19	-1.94749	-5.92657e-10	4.37157e-05	-1.88364	-5.92657e-10	4.72176e-05	-1.87601	-5.92657e-10
35870139	chr17:35870139:T:G	4.5053e-18	-0.0507511	-5.92657e-10	0.000166368	-0.547147	-5.92657e-10	0.000181782	-0.527965	-5.92657e-10
35870142	chr17:35870142:A:G	1.6315e-18	-1.0665	-5.92657e-10	3.75675e-05	-2.03521	-5.92657e-10	4.03242e-05	-2.03382	-5.92657e-10
35870269	chr17:35870269:C:T	2.91848e-19	-2.01379	-0.773739	1.67812e-05	-1.69981	-1.14128	1.65101e-05	-1.74503	-1.18178
35870296	chr17:35870296:A:G	1.37807e-19	-1.93989	-1.59802	1.08472e-05	-1.738	-1.53944	9.89957e-06	-1.90717	-1.53111
35870451	chr17:35870451:TTTTC:T	6.1877e-19	-2.03603	-5.92657e-10	4.20165e-05	-1.92329	-5.92657e-10	4.44324e-05	-1.93681	-5.92657e-10
35870757	chr17:35870757:A:T	1.51888e-19	-1.92924	-1.51138	1.36968e-05	-1.62898	-1.41521	1.43109e-05	-1.64183	-1.42793
35870758	chr17:35870758:C:A	1.73454e-19	-1.94427	-1.36358	1.20237e-05	-1.78775	-1.38673	1.12905e-05	-1.93189	-1.37493
35870973	chr17:35870973:G:A	1.00957e-18	-2.95827e-10	-1.54648	5.89938e-05	-2.95827e-10	-1.58392	6.33905e-05	-2.95827e-10	-1.58146
35870979	chr17:35870979:C:T	1.29479e-19	-2.00827	-1.59198	1.09988e-05	-1.79302	-1.47055	1.04044e-05	-1.93216	-1.45639
35871570	chr17:35871570:C:T	6.40015e-19	-2.00227	-5.92657e-10	4.30512e-05	-1.89896	-5.92657e-10	4.56212e-05	-1.9104	-5.92657e-10
35871589	chr17:35871589:T:C	3.99734e-19	-1.92717	-0.545791	2.55037e-05	-1.45891	-0.96362	2.44414e-05	-1.52412	-1.01037
35872158	chr17:35872158:A:G	1.6333e-19	-1.90931	-1.45867	1.15621e-05	-1.7324	-1.48122	1.06195e-05	-1.89581	-1.47227
35872634	chr17:35872634:C:T	6.24188e-19	-2.02731	-5.92657e-10	4.13762e-05	-1.93865	-5.92657e-10	4.49573e-05	-1.92506	-5.92657e-10
35872637	chr17:35872637:A:T	2.33058e-19	-2.04188	-0.970595	3.97152e-05	-1.30049	-0.679126	3.19037e-05	-1.56909	-0.698967
35872899	chr17:35872899:TA:T	1.17375e-18	-2.95827e-10	-1.3958	6.72357e-05	-2.95827e-10	-1.45315	7.23999e-05	-2.95827e-10	-1.44857
35872900	chr17:35872900:A:T	1.4177e-19	-2.01258	-1.49697	9.21474e-06	-1.86933	-1.57121	8.83024e-06	-1.98808	-1.56451
35872994	chr17:35872994:G:A	2.46651e-19	-2.02601	-0.929775	3.53765e-05	-1.46763	-0.627671	2.9444e-05	-1.70026	-0.648025
35873887	chr17:35873887:A:G	1.63739e-19	-1.95309	-1.41239	1.13104e-05	-1.80233	-1.43329	1.06612e-05	-1.9414	-1.42276
35875175	chr17:35875175:A:G	2.09405e-18	-2.95827e-10	-0.816905	0.000176505	-2.95827e-10	-0.487999	0.000184089	-2.95827e-10	-0.515357
35875364	chr17:35875364:G:A	1.20837e-18	-2.95827e-10	-1.36673	5.90718e-05	-2.95827e-10	-1.5826	6.31667e-05	-2.95827e-10	-1.585
35875664	chr17:35875664:A:C	7.11615e-19	-2.03212	0.135893	3.05135e-05	-1.93489	-0.30829	2.8943e-05	-1.94045	-0.424996
35875770	chr17:35875770:C:A	3.61486e-18	-2.95827e-10	-0.270952	0.000141065	-2.95827e-10	-0.712134	0.000134359	-2.95827e-10	-0.83026
35875932	chr17:35875932:T:C	1.917e-18	-0.905244	-5.92657e-10	4.27649e-05	-1.90563	-5.92657e-10	4.53929e-05	-1.91542	-5.92657e-10
35877169	chr17:35877169:C:CT	3.50774e-18	-0.301033	-5.92657e-10	4.05854e-05	-1.95794	-5.92657e-10	4.30089e-05	-1.96937	-5.92657e-10
35877341	chr17:35877341:C:T	1.23409e-18	-2.95827e-10	-1.34567	5.83181e-05	-2.95827e-10	-1.59544	6.26256e-05	-2.95827e-10	-1.5936
35877431	chr17:35877431:G:A	6.90462e-19	-1.9264	-5.92657e-10	4.0453e-05	-1.96121	-5.92657e-10	4.29174e-05	-1.9715	-5.92657e-10
35877680	chr17:35877680:G:A	1.17808e-18	-1.39212	-5.92657e-10	0.000126885	-0.818069	-5.92657e-10	0.000130244	-0.861369	-5.92657e-10
35877803	chr17:35877803:A:G	4.52657e-19	-2.00014	-0.348484	2.36343e-05	-1.65473	-0.843927	2.28143e-05	-1.70594	-0.897451
35878081	chr17:35878081:G:A	1.05733e-18	-2.95827e-10	-1.50026	6.20212e-05	-2.95827e-10	-1.53387	6.66111e-05	-2.95827e-10	-1.5319
35878116	chr17:35878116:C:T	1.04848e-18	-2.95827e-10	-1.50867	7.40034e-05	-2.95827e-10	-1.35724	7.96064e-05	-2.95827e-10	-1.35368
35878578	chr17:35878578:G:A	1.38161e-18	-2.95827e-10	-1.23276	6.2462e-05	-2.95827e-10	-1.52679	6.66919e-05	-2.95827e-10	-1.53069
35878696	chr17:35878696:C:T	2.41082e-18	-2.95827e-10	-0.67604	9.88583e-05	-2.95827e-10	-1.06766	0.000107848	-2.95827e-10	-1.05006
35878741	chr17:35878741:T:C	3.21145e-18	-2.95827e-10	-0.389281	0.000140625	-2.95827e-10	-0.715257	0.000149017	-2.95827e-10	-0.726714
35879594	chr17:35879594:C:T	1.04538e-18	-2.95827e-10	-1.51163	6.15609e-05	-2.95827e-10	-1.54132	6.61508e-05	-2.95827e-10	-1.53884
35879645	chr17:35879645:A:G	1.33234e-18	-2.95827e-10	-1.26907	6.11579e-05	-2.95827e-10	-1.54789	6.52931e-05	-2.95827e-10	-1.55189
35879693	chr17:35879693:A:G	2.66327e-18	-2.95827e-10	-0.57645	0.00012774	-2.95827e-10	-0.811352	0.000134587	-2.95827e-10	-0.828564
35879999	chr17:35879999:A:G	1.29251e-19	-2.00027	-1.60173	1.11188e-05	-1.81122	-1.44149	1.0606e-05	-1.94419	-1.42517
35880131	chr17:35880131:T:C	1.02929e-18	-2.95827e-10	-1.52714	7.02697e-05	-2.95827e-10	-1.40901	7.46061e-05	-2.95827e-10	-1.41855
35880401	chr17:35880401:G:C	1.55284e-18	-1.11592	-5.92657e-10	3.7744e-05	-2.03052	-5.92657e-10	4.052e-05	-2.02898	-5.92657e-10
35880482	chr17:35880482:A:G	1.02907e-18	-1.52735	-5.92657e-10	9.96265e-05	-1.05992	-5.92657e-10	0.000106953	-1.05839	-5.92657e-10
35880776	chr17:35880776:C:T	3.16845e-19	-2.03435	-0.670996	4.4131e-05	-1.47721	-0.396978	3.66818e-05	-1.70736	-0.421139
35881186	chr17:35881186:C:T	1.17943e-18	-1.39098	-5.92657e-10	4.76506e-05	-1.79746	-5.92657e-10	5.20765e-05	-1.77806	-5.92657e-10
35881194	chr17:35881194:T:A	1.05955e-18	-2.95827e-10	-1.49816	5.83548e-05	-2.95827e-10	-1.59481	6.27203e-05	-2.95827e-10	-1.59209
35881963	chr17:35881963:G:T	4.35365e-19	-2.02368	-0.363896	2.13983e-05	-1.73309	-0.86495	2.07742e-05	-1.7785	-0.918564
35881967	chr17:35881967:G:A	1.28363e-19	-2.02	-1.5889	9.21467e-06	-1.89419	-1.54636	8.94488e-06	-2.00108	-1.53862
35882089	chr17:35882089:T:C	9.56163e-19	-1.60083	-5.92657e-10	4.16492e-05	-1.93207	-5.92657e-10	4.54563e-05	-1.91402	-5.92657e-10
35883342	chr17:35883342:CTCAA:C	1.57514e-18	-1.10166	-5.92657e-10	3.76788e-05	-2.03225	-5.92657e-10	4.04473e-05	-2.03078	-5.92657e-10
35883883	chr17:35883883:T:A	9.80217e-19	-2.95827e-10	-1.57599	5.9514e-05	-2.95827e-10	-1.57514	6.40137e-05	-2.95827e-10	-1.57168
35884029	chr17:35884029:G:A	1.03036e-18	-2.95827e-10	-1.5261	5.79014e-05	-2.95827e-10	-1.60261	6.20603e-05	-2.95827e-10	-1.60267
35884282	chr17:35884282:T:C	1.32088e-18	-2.95827e-10	-1.27771	0.000100479	-2.95827e-10	-1.0514	0.000114943	-2.95827e-10	-0.986335
35884681	chr17:35884681:C:A	1.56049e-18	-2.95827e-10	-1.111	9.029e-05	-2.95827e-10	-1.15832	9.72369e-05	-2.95827e-10	-1.15363
35885074	chr17:35885074:G:C	9.54957e-19	-2.95827e-10	-1.60209	6.66866e-05	-2.95827e-10	-1.46135	7.1969e-05	-2.95827e-10	-1.45454
35885231	chr17:35885231:G:A	4.71558e-18	-2.95827e-10	-0.00513301	0.000158244	-2.95827e-10	-0.597216	0.000173233	-2.95827e-10	-0.576137
35885334	chr17:35885334:A:G	1.53255e-18	-1.12907	-5.92657e-10	3.77754e-05	-2.02969	-5.92657e-10	4.05632e-05	-2.02792	-5.92657e-10
35886178	chr17:35886178:G:T	1.6421e-18	-2.95827e-10	-1.06003	8.35591e-05	-2.95827e-10	-1.2358	8.95823e-05	-2.95827e-10	-1.23562
35886301	chr17:35886301:G:A	8.17918e-19	-1.757	-5.92657e-10	4.57504e-05	-1.83815	-5.92657e-10	4.96871e-05	-1.82503	-5.92657e-10
35886523	chr17:35886523:G:A	7.01178e-19	-1.911	-5.92657e-10	5.00343e-05	-1.74864	-5.92657e-10	5.27701e-05	-1.76483	-5.92657e-10
35886607	chr17:35886607:C:G	6.78554e-19	-1.99506	0.051263	2.68175e-05	-1.99791	-0.374384	2.55059e-05	-2.00137	-0.490493
35886810	chr17:35886810:C:T	1.52307e-18	-1.13528	-5.92657e-10	3.77978e-05	-2.0291	-5.92657e-10	4.05887e-05	-2.02729	-5.92657e-10
35886930	chr17:35886930:C:T	1.66527e-18	-2.95827e-10	-1.04601	9.33576e-05	-2.95827e-10	-1.12491	0.000101008	-2.95827e-10	-1.11558
35887036	chr17:35887036:C:A	1.56185e-18	-2.95827e-10	-1.11013	7.40451e-05	-2.95827e-10	-1.35668	8.06332e-05	-2.95827e-10	-1.34086
35887129	chr17:35887129:T:C	2.04715e-19	-1.90652	-1.23562	1.43306e-05	-1.71524	-1.28372	1.32142e-05	-1.88177	-1.26772
35887642	chr17:35887642:C:T	7.23576e-19	-1.87955	-5.92657e-10	5.23192e-05	-1.70399	-5.92657e-10	5.51102e-05	-1.72144	-5.92657e-10
35887883	chr17:35887883:C:G	1.54162e-18	-2.95827e-10	-1.12317	7.34183e-05	-2.95827e-10	-1.36518	7.9725e-05	-2.95827e-10	-1.35219
35888063	chr17:35888063:C:T	1.37202e-19	-1.96081	-1.5815	1.02239e-05	-1.79584	-1.54078	9.56234e-06	-1.93848	-1.53447
35888098	chr17:35888098:G:A	1.99055e-19	-1.92926	-1.24092	1.37394e-05	-1.75348	-1.28761	1.28208e-05	-1.90808	-1.27162
35888237	chr17:35888237:C:A	7.27178e-18	-2.95827e-10	0.427996	0.000248321	-2.95827e-10	-0.14663	0.000229639	-2.95827e-10	-0.294266
35888271	chr17:35888271:C:T	2.13823e-18	-2.95827e-10	-0.796025	9.92748e-05	-2.95827e-10	-1.06346	0.000101466	-2.95827e-10	-1.11105
35888821	chr17:35888821:T:C	1.34097e-19	-1.99994	-1.56526	1.00078e-05	-1.81049	-1.5475	9.46175e-06	-1.94408	-1.53944
35889620	chr17:35889620:G:C	1.49712e-18	-1.15246	-5.92657e-10	3.78787e-05	-2.02696	-5.92657e-10	4.06814e-05	-2.025	-5.92657e-10
35889969	chr17:35889969:G:A	1.11584e-18	-2.95827e-10	-1.4464	6.7661e-05	-2.95827e-10	-1.44684	7.30932e-05	-2.95827e-10	-1.43904
35890154	chr17:35890154:C:G	9.55044e-19	-2.95827e-10	-1.602	5.88808e-05	-2.95827e-10	-1.58584	6.3208e-05	-2.95827e-10	-1.58434
35890643	chr17:35890643:G:A	1.82423e-18	-2.95827e-10	-0.954847	9.12911e-05	-2.95827e-10	-1.1473	9.78797e-05	-2.95827e-10	-1.14704
35891043	chr17:35891043:C:T	1.4108e-19	-1.9585	-1.55594	1.02709e-05	-1.76004	-1.57199	9.41026e-06	-1.92265	-1.56633
35891428	chr17:35891428:A:G	1.71443e-18	-2.95827e-10	-1.01692	8.68871e-05	-2.95827e-10	-1.19674	9.31103e-05	-2.95827e-10	-1.19699
35891863	chr17:35891863:C:T	5.93892e-18	-2.95827e-10	0.225523	0.000198086	-2.95827e-10	-0.37265	0.000217927	-2.95827e-10	-0.346617
35891896	chr17:35891896:A:G	1.13404e-18	-2.95827e-10	-1.43022	5.81792e-05	-2.95827e-10	-1.59782	6.22898e-05	-2.95827e-10	-1.59898
35892484	chr17:35892484:T:G	1.40142e-19	-1.96331	-1.55779	1.00866e-05	-1.7785	-1.57165	9.30761e-06	-1.93403	-1.56591
35892820	chr17:35892820:A:T	1.65212e-18	-1.05394	-5.92657e-10	3.75048e-05	-2.03688	-5.92657e-10	4.0245e-05	-2.03579	-5.92657e-10
35893280	chr17:35893280:T:C	1.38762e-19	-1.98128	-1.54972	9.7685e-06	-1.80463	-1.57756	9.09293e-06	-1.95091	-1.57237
35893332	chr17:35893332:A:G	2.18158e-17	-2.95827e-10	1.52663	0.000344572	-2.95827e-10	0.180953	0.000360798	-2.95827e-10	0.157544
35893688	chr17:35893688:A:G	1.5456e-18	-2.95827e-10	-1.12059	8.95662e-05	-2.95827e-10	-1.16637	9.64585e-05	-2.95827e-10	-1.16166
35894090	chr17:35894090:C:T	1.37886e-19	-1.97938	-1.55795	9.87062e-06	-1.80089	-1.5709	9.18031e-06	-1.94859	-1.56513
35894157	chr17:35894157:C:G	6.37261e-19	-2.00658	-5.92657e-10	3.98019e-05	-1.97744	-5.92657e-10	4.3123e-05	-1.96672	-5.92657e-10
35894355	chr17:35894355:T:C	1.65313e-18	-1.05334	-5.92657e-10	3.74953e-05	-2.03714	-5.92657e-10	4.02332e-05	-2.03608	-5.92657e-10
35894430	chr17:35894430:T:C	9.77296e-19	-2.95827e-10	-1.57897	6.08747e-05	-2.95827e-10	-1.55253	6.49851e-05	-2.95827e-10	-1.55662
35894538	chr17:35894538:T:C	1.40025e-19	-1.96647	-1.55547	1.00536e-05	-1.77763	-1.57579	9.25499e-06	-1.93467	-1.57095
35894633	chr17:35894633:G:A	1.63787e-18	-1.06261	-5.92657e-10	3.75156e-05	-2.0366	-5.92657e-10	4.02605e-05	-2.03541	-5.92657e-10
35894847	chr17:35894847:T:C	1.34171e-19	-1.99349	-1.57115	9.68882e-06	-1.82973	-1.56065	9.11056e-06	-1.96673	-1.55461
35894925	chr17:35894925:G:A	6.42454e-19	-1.99846	-5.92657e-10	4.72729e-05	-1.80541	-5.92657e-10	4.35102e-05	-1.95778	-5.92657e-10
35895157	chr17:35895157:C:T	1.57125e-18	-2.95827e-10	-1.10414	9.06908e-05	-2.95827e-10	-1.1539	9.76701e-05	-2.95827e-10	-1.14918
35895159	chr17:35895159:T:C	1.38452e-19	-1.98409	-1.54915	9.6696e-06	-1.81195	-1.58042	9.01372e-06	-1.95604	-1.57599
35895608	chr17:35895608:G:A	3.0344e-19	-2.02603	-0.722545	1.61726e-05	-1.74548	-1.13256	1.60365e-05	-1.78443	-1.17148
35895812	chr17:35895812:A:G	1.99379e-19	-1.85862	-1.30993	1.39817e-05	-1.65483	-1.36877	1.25863e-05	-1.84058	-1.35759
35895939	chr17:35895939:A:G	1.42897e-19	-1.94765	-1.55398	1.04223e-05	-1.74053	-1.57688	9.46128e-06	-1.91144	-1.57213
35896279	chr17:35896279:C:T	1.30527e-18	-1.2896	-5.92657e-10	0.00254853	2.18192	-5.92657e-10	0.000184391	-0.513718	-5.92657e-10
35896877	chr17:35896877:A:G	1.40042e-19	-1.92211	-1.59971	1.12575e-05	-1.70237	-1.53795	1.00737e-05	-1.88608	-1.53477
35898844	chr17:35898844:T:TA	1.15563e-18	-2.95827e-10	-1.41136	5.83976e-05	-2.95827e-10	-1.59408	6.24986e-05	-2.95827e-10	-1.59563
35898845	chr17:35898845:C:CTGG	1.15489e-18	-2.95827e-10	-1.412	5.83883e-05	-2.95827e-10	-1.59424	6.24896e-05	-2.95827e-10	-1.59578
35899205	chr17:35899205:T:C	1.48257e-18	-2.95827e-10	-1.16223	0.000114394	-2.95827e-10	-0.921699	0.000127256	-2.95827e-10	-0.884578
35899675	chr17:35899675:A:G	1.35098e-18	-1.25517	-5.92657e-10	8.78791e-05	-1.18539	-5.92657e-10	9.34217e-05	-1.19365	-5.92657e-10
35899777	chr17:35899777:A:G	9.61442e-19	-2.95827e-10	-1.59533	5.94605e-05	-2.95827e-10	-1.57604	6.4694e-05	-2.95827e-10	-1.56111
35900047	chr17:35900047:A:G	1.49082e-19	-1.95784	-1.50142	9.98918e-06	-1.7619	-1.59795	9.11998e-06	-1.92457	-1.59574
35900114	chr17:35900114:C:T	2.25365e-18	-2.95827e-10	-0.743453	0.000168971	-2.95827e-10	-0.531627	0.000181514	-2.95827e-10	-0.529443
35900852	chr17:35900852:AAC:A	1.81452e-18	-0.960186	-5.92657e-10	3.73308e-05	-2.04153	-5.92657e-10	4.00338e-05	-2.04105	-5.92657e-10
35901470	chr17:35901470:C:T	2.18264e-19	-1.8183	-1.25976	1.55751e-05	-1.59761	-1.31807	1.38086e-05	-1.7995	-1.30598
35901499	chr17:35901499:T:G	3.74249e-18	-2.95827e-10	-0.236255	8.74605e-05	-2.95827e-10	-1.19016	9.24183e-05	-2.95827e-10	-1.20445
35901670	chr17:35901670:A:C	1.44376e-19	-1.97482	-1.51652	9.71687e-06	-1.79341	-1.59408	8.9789e-06	-1.94474	-1.59115
35901672	chr17:35901672:C:T	1.39548e-18	-2.95827e-10	-1.22277	6.14163e-05	-2.95827e-10	-1.54368	6.55951e-05	-2.95827e-10	-1.54727
35901941	chr17:35901941:A:G	2.13468e-19	-1.58578	-1.51449	1.85662e-05	-1.22531	-1.5147	1.95677e-05	-1.23401	-1.52289
35902115	chr17:35902115:G:A	2.21711e-18	-2.95827e-10	-0.759799	9.45433e-05	-2.95827e-10	-1.11229	0.000102876	-2.95827e-10	-1.09725
35902356	chr17:35902356:G:A	8.23729e-19	-1.74992	-5.92657e-10	5.32723e-05	-1.68593	-5.92657e-10	0.000111067	-1.02064	-5.92657e-10
35902374	chr17:35902374:C:T	1.3602e-18	-2.95827e-10	-1.24837	7.93183e-05	-2.95827e-10	-1.28788	8.5323e-05	-2.95827e-10	-1.28433
35903195	chr17:35903195:C:T	9.68868e-19	-2.95827e-10	-1.58763	5.80192e-05	-2.95827e-10	-1.60058	6.22116e-05	-2.95827e-10	-1.60023
35903521	chr17:35903521:G:A	2.28226e-19	-1.85796	-1.17546	1.58936e-05	-1.65294	-1.2425	1.43341e-05	-1.83929	-1.22885
35903754	chr17:35903754:G:C	1.75755e-18	-0.992084	-5.92657e-10	3.73681e-05	-2.04053	-5.92657e-10	4.00833e-05	-2.03981	-5.92657e-10
35903948	chr17:35903948:T:C	1.28101e-19	-2.0156	-1.59534	1.2044e-05	-1.77835	-1.39443	1.12997e-05	-1.92506	-1.38094
35903959	chr17:35903959:C:CAAT	1.36881e-19	-1.96105	-1.5836	1.04138e-05	-1.76834	-1.54988	9.56167e-06	-1.929	-1.54401
35904264	chr17:35904264:G:A	1.32933e-19	-1.98306	-1.59085	1.01296e-05	-1.8106	-1.53529	9.45514e-06	-1.95551	-1.5287
35904692	chr17:35904692:A:C	1.20901e-18	-2.95827e-10	-1.3662	5.90947e-05	-2.95827e-10	-1.58221	6.31886e-05	-2.95827e-10	-1.58465
35905595	chr17:35905595:T:TTTC	2.45928e-19	-2.03494	-0.923782	9.17653e-05	-1.07643	-0.0656862	5.45506e-05	-1.56727	-0.164373
35905856	chr17:35905856:C:T	9.58582e-19	-2.95827e-10	-1.59831	5.80201e-05	-2.95827e-10	-1.60056	6.22505e-05	-2.95827e-10	-1.59961
35905953	chr17:35905953:C:T	1.15618e-18	-1.41088	-5.92657e-10	0.00184178	1.85714	-5.92657e-10	0.000154517	-0.690469	-5.92657e-10
35905999	chr17:35905999:A:G	1.69597e-19	-1.72769	-1.60265	1.79751e-05	-1.35087	-1.42149	1.46906e-05	-1.63384	-1.40973
35906308	chr17:35906308:A:G	1.19206e-18	-2.95827e-10	-1.38032	5.80744e-05	-2.95827e-10	-1.59963	6.21952e-05	-2.95827e-10	-1.6005
35906447	chr17:35906447:C:T	1.68473e-19	-1.73756	-1.59943	1.81302e-05	-1.3691	-1.39467	1.48757e-05	-1.64797	-1.38308
35906638	chr17:35906638:G:A	1.69974e-19	-1.72905	-1.59906	1.84192e-05	-1.35661	-1.39135	1.50708e-05	-1.63834	-1.37968
35906782	chr17:35906782:G:A	1.66662e-19	-1.74695	-1.60084	1.76506e-05	-1.38336	-1.40722	1.45268e-05	-1.6588	-1.39598
35906867	chr17:35906867:G:A	1.67135e-19	-1.74763	-1.59733	1.81372e-05	-1.38402	-1.37937	1.49407e-05	-1.65932	-1.36737
35907079	chr17:35907079:C:T	1.22027e-18	-2.95827e-10	-1.35694	5.92466e-05	-2.95827e-10	-1.57964	6.33403e-05	-2.95827e-10	-1.58225
35907949	chr17:35907949:G:A	1.68101e-19	-1.73769	-1.6015	1.77534e-05	-1.37005	-1.41472	1.45624e-05	-1.64863	-1.4037
35908033	chr17:35908033:C:T	1.67997e-19	-2.04206	-1.29775	1.29117e-05	-1.50163	-1.60159	1.09489e-05	-1.73501	-1.60253
35908371	chr17:35908371:T:C	2.2143e-19	-1.69935	-1.3643	1.56904e-05	-1.31476	-1.59354	1.25811e-05	-1.60215	-1.59643
35908404	chr17:35908404:C:T	6.38989e-19	-2.00387	-5.92657e-10	3.96922e-05	-1.9802	-5.92657e-10	4.30113e-05	-1.96931	-5.92657e-10
35908466	chr17:35908466:G:A	2.21656e-19	-1.54941	-1.51322	2.11487e-05	-1.17905	-1.43072	1.69908e-05	-1.47628	-1.42182
35908809	chr17:35908809:AGTTCTGGAACTATGG:A	1.41164e-18	-2.95827e-10	-1.21125	9.945e-05	-2.95827e-10	-1.0617	0.000107718	-2.95827e-10	-1.05126
35908993	chr17:35908993:T:C	1.84672e-19	-1.68614	-1.55904	2.20292e-05	-1.29437	-1.27461	1.78091e-05	-1.59022	-1.26085
35909164	chr17:35909164:G:C	1.36557e-18	-2.95827e-10	-1.24443	8.20769e-05	-2.95827e-10	-1.25369	8.90392e-05	-2.95827e-10	-1.2417
35909546	chr17:35909546:G:A	9.77677e-19	-2.95827e-10	-1.57858	6.018e-05	-2.95827e-10	-1.56401	6.46742e-05	-2.95827e-10	-1.56141
35909742	chr17:35909742:C:T	1.53785e-19	-2.02107	-1.40714	2.9952e-05	-1.31511	-0.946649	2.50878e-05	-1.58467	-0.923727
35909756	chr17:35909756:G:A	1.90832e-19	-1.64835	-1.56401	2.29964e-05	-1.24008	-1.28594	1.83682e-05	-1.54778	-1.27238
35909932	chr17:35909932:C:T	1.92876e-18	-0.89913	-5.92657e-10	3.73102e-05	-2.04209	-5.92657e-10	3.99911e-05	-2.04212	-5.92657e-10
35910397	chr17:35910397:C:T	4.29663e-19	-1.58411	-0.816646	4.13531e-05	-1.22746	-0.711743	3.39156e-05	-1.51815	-0.688752
35910574	chr17:35910574:C:T	7.65653e-19	-1.82303	-5.92657e-10	6.27067e-05	-1.52288	-5.92657e-10	6.41428e-05	-1.56966	-5.92657e-10
35910650	chr17:35910650:A:G	1.27121e-18	-2.95827e-10	-1.31603	6.83615e-05	-2.95827e-10	-1.43654	7.32521e-05	-2.95827e-10	-1.43687
35910691	chr17:35910691:C:T	1.89956e-19	-1.65683	-1.56014	2.29407e-05	-1.2531	-1.27534	1.8391e-05	-1.55738	-1.26154
35911085	chr17:35911085:G:A	1.87877e-19	-1.6636	-1.56437	2.24795e-05	-1.26167	-1.28707	1.80409e-05	-1.56462	-1.27351
35911404	chr17:35911404:C:T	1.04579e-18	-2.95827e-10	-1.51123	5.82185e-05	-2.95827e-10	-1.59715	6.24637e-05	-2.95827e-10	-1.59619
35911595	chr17:35911595:C:A	1.88752e-19	-1.64474	-1.57858	2.20967e-05	-1.23488	-1.33104	1.76146e-05	-1.54361	-1.31843
35911681	chr17:35911681:G:A	9.82636e-19	-2.95827e-10	-1.57352	6.11524e-05	-2.95827e-10	-1.54798	6.55572e-05	-2.95827e-10	-1.54785
35911860	chr17:35911860:T:G	9.5492e-19	-2.95827e-10	-1.60213	6.67216e-05	-2.95827e-10	-1.46082	7.20078e-05	-2.95827e-10	-1.454
35911988	chr17:35911988:T:C	1.71675e-18	-2.95827e-10	-1.01558	8.71852e-05	-2.95827e-10	-1.19332	9.34062e-05	-2.95827e-10	-1.19382
35912171	chr17:35912171:G:C	2.02685e-18	-0.849524	-5.92657e-10	3.7339e-05	-2.04131	-5.92657e-10	4.00078e-05	-2.0417	-5.92657e-10
35912174	chr17:35912174:T:C	1.53265e-19	-2.03787	-1.39372	1.25637e-05	-1.86941	-1.26113	1.10113e-05	-2.00947	-1.32238
35912530	chr17:35912530:T:C	1.92104e-19	-1.63935	-1.56637	2.31014e-05	-1.22776	-1.2937	1.83958e-05	-1.53838	-1.28028
35912733	chr17:35912733:C:T	9.7452e-19	-2.95827e-10	-1.58181	6.04663e-05	-2.95827e-10	-1.55926	6.49922e-05	-2.95827e-10	-1.55651
35913045	chr17:35913045:T:C	4.23363e-19	-1.52416	-0.891371	4.13213e-05	-1.14877	-0.7912	3.33536e-05	-1.45439	-0.76922
35913114	chr17:35913114:G:A	1.34483e-18	-2.95827e-10	-1.25974	8.08487e-05	-2.95827e-10	-1.26877	8.76809e-05	-2.95827e-10	-1.25707
35913349	chr17:35913349:G:C	2.00815e-19	-1.59178	-1.5696	2.44674e-05	-1.16196	-1.30205	1.92228e-05	-1.4859	-1.28877
35913452	chr17:35913452:C:T	1.92723e-19	-1.63526	-1.56724	2.32035e-05	-1.22092	-1.29613	1.84547e-05	-1.53272	-1.28274
35913595	chr17:35913595:T:C	1.97029e-19	-1.61891	-1.5615	2.41072e-05	-1.19872	-1.28012	1.90935e-05	-1.51505	-1.26638
35913727	chr17:35913727:A:G	1.91577e-19	-1.63768	-1.57079	2.28786e-05	-1.2246	-1.30655	1.82041e-05	-1.53566	-1.29347
35914215	chr17:35914215:T:C	1.94469e-19	-1.62706	-1.56642	2.3512e-05	-1.21029	-1.29355	1.8661e-05	-1.5242	-1.28014
35914333	chr17:35914333:G:T	1.23811e-18	-2.95827e-10	-1.34242	6.4213e-05	-2.95827e-10	-1.49915	6.89043e-05	-2.95827e-10	-1.49806
35914438	chr17:35914438:T:C	4.33295e-19	-1.52685	-0.86549	4.23489e-05	-1.15179	-0.76362	3.41988e-05	-1.45728	-0.741301
35914855	chr17:35914855:A:G	1.14395e-18	-2.95827e-10	-1.42151	7.50477e-05	-2.95827e-10	-1.34323	8.09631e-05	-2.95827e-10	-1.33678
35914931	chr17:35914931:G:T	9.71739e-19	-2.95827e-10	-1.58467	6.06983e-05	-2.95827e-10	-1.55544	6.52492e-05	-2.95827e-10	-1.55256
35915193	chr17:35915193:A:G	1.28955e-19	-2.03774	-1.56656	9.98388e-06	-2.02508	-1.3353	1.09921e-05	-1.95324	-1.38036
35915237	chr17:35915237:T:C	1.95632e-19	-1.62723	-1.5603	2.39112e-05	-1.21039	-1.27662	1.89846e-05	-1.52433	-1.26282
35915238	chr17:35915238:T:A	1.7069e-18	-2.95827e-10	-1.02132	8.67586e-05	-2.95827e-10	-1.19822	9.29499e-05	-2.95827e-10	-1.19871
35915576	chr17:35915576:C:T	1.93189e-19	-1.63993	-1.56016	2.35079e-05	-1.22789	-1.27613	1.87281e-05	-1.53837	-1.26238
35915752	chr17:35915752:T:C	2.11555e-19	-2.03546	-1.07382	1.60503e-05	-1.88943	-0.996189	1.40317e-05	-2.01617	-1.07328
35916127	chr17:35916127:G:A	1.25852e-19	-2.03485	-1.59381	8.7669e-06	-2.03411	-1.45626	1.00922e-05	-1.92409	-1.49492
35916184	chr17:35916184:C:T	1.91387e-19	-1.64884	-1.56063	2.31832e-05	-1.24103	-1.27689	1.85266e-05	-1.54844	-1.26313
35916224	chr17:35916224:A:G	2.02774e-19	-1.59496	-1.5567	2.52762e-05	-1.16478	-1.26671	1.98882e-05	-1.48794	-1.25271
35916339	chr17:35916339:T:C	1.55047e-19	-2.01791	-1.40212	3.05782e-05	-1.30075	-0.940315	2.55371e-05	-1.57327	-0.917371
35916492	chr17:35916492:G:A	3.88801e-19	-1.53781	-0.96288	3.82599e-05	-1.16578	-0.851167	3.09064e-05	-1.4684	-0.83141
35916630	chr17:35916630:G:T	1.89702e-19	-1.65435	-1.56396	2.27821e-05	-1.24829	-1.28708	1.82299e-05	-1.55422	-1.27349
35916758	chr17:35916758:A:C	2.20228e-19	-1.58051	-1.48858	2.63022e-05	-1.15973	-1.23197	2.06367e-05	-1.48358	-1.22013
35916784	chr17:35916784:G:A	1.59162e-18	-2.95827e-10	-1.09125	9.18527e-05	-2.95827e-10	-1.14117	9.89151e-05	-2.95827e-10	-1.13651
35916807	chr17:35916807:T:C	9.6925e-19	-2.95827e-10	-1.58724	6.09544e-05	-2.95827e-10	-1.55122	6.55333e-05	-2.95827e-10	-1.54822
35916822	chr17:35916822:G:A	1.9103e-19	-1.64884	-1.56249	2.30644e-05	-1.24022	-1.28284	1.84266e-05	-1.54782	-1.26916
35916834	chr17:35916834:T:C	1.2908e-18	-2.95827e-10	-1.30074	6.54409e-05	-2.95827e-10	-1.4802	7.09163e-05	-2.95827e-10	-1.46928
35916928	chr17:35916928:A:G	2.01611e-19	-1.59291	-1.56451	2.48405e-05	-1.16033	-1.28854	1.9496e-05	-1.48559	-1.27498
35916930	chr17:35916930:C:T	2.0173e-19	-1.59241	-1.56442	2.48547e-05	-1.16023	-1.28808	1.95067e-05	-1.4855	-1.27452
35917207	chr17:35917207:G:A	1.0872e-18	-2.95827e-10	-1.4724	7.82392e-05	-2.95827e-10	-1.30158	8.41835e-05	-2.95827e-10	-1.29778
35917470	chr17:35917470:A:G	1.82879e-19	-1.69532	-1.55961	2.17084e-05	-1.30848	-1.27517	1.76171e-05	-1.60058	-1.26132
35917529	chr17:35917529:C:T	1.02418e-18	-2.95827e-10	-1.53211	6.08412e-05	-2.95827e-10	-1.55308	6.53071e-05	-2.95827e-10	-1.55168
35917645	chr17:35917645:A:C	1.30068e-18	-2.95827e-10	-1.29312	7.6097e-05	-2.95827e-10	-1.32934	8.18875e-05	-2.95827e-10	-1.32543
35917727	chr17:35917727:T:C	1.63231e-18	-2.95827e-10	-1.06601	9.39978e-05	-2.95827e-10	-1.11808	0.000101215	-2.95827e-10	-1.11353
35917788	chr17:35917788:A:G	1.26246e-18	-2.95827e-10	-1.32294	6.07975e-05	-2.95827e-10	-1.5538	6.49256e-05	-2.95827e-10	-1.55753
35917790	chr17:35917790:C:T	9.58192e-19	-2.95827e-10	-1.59871	5.96679e-05	-2.95827e-10	-1.57256	6.41303e-05	-2.95827e-10	-1.56986
35917817	chr17:35917817:G:A	1.8114e-18	-2.95827e-10	-0.961907	8.13061e-05	-2.95827e-10	-1.26313	8.83964e-05	-2.95827e-10	-1.24894
35918625	chr17:35918625:T:G	3.03625e-19	-1.29265	-1.45532	8.48706e-06	-2.01665	-1.50616	8.78894e-06	-2.0358	-1.52148
35918711	chr17:35918711:A:G	1.02301e-18	-2.95827e-10	-1.53326	6.08488e-05	-2.95827e-10	-1.55296	6.40993e-05	-2.95827e-10	-1.57034
35918722	chr17:35918722:T:A	3.1505e-19	-1.22636	-1.48467	1.07533e-05	-2.02979	-1.25634	1.15788e-05	-2.03509	-1.24651
35918723	chr17:35918723:C:A	3.09005e-19	-1.24572	-1.48469	1.07794e-05	-2.02724	-1.25648	1.15998e-05	-2.03314	-1.24665
35918802	chr17:35918802:G:A	1.59262e-18	-2.95827e-10	-1.09062	8.12757e-05	-2.95827e-10	-1.2635	8.68321e-05	-2.95827e-10	-1.2668
35919254	chr17:35919254:G:A	1.51886e-18	-2.95827e-10	-1.13804	7.2286e-05	-2.95827e-10	-1.38072	7.83472e-05	-2.95827e-10	-1.36962
35919366	chr17:35919366:ATATG:A	5.88564e-19	-1.46752	-0.618559	6.22146e-05	-1.0459	-0.484857	4.97763e-05	-1.36939	-0.453847
35919370	chr17:35919370:G:A	1.22131e-18	-2.95827e-10	-1.35608	0.000111896	-2.95827e-10	-0.943786	0.000121201	-2.95827e-10	-0.933324
35919389	chr17:35919389:C:A	6.82641e-18	-1.64093	2.00572	0.000365096	-0.894141	1.13295	0.000264403	-1.21843	1.06513
35919538	chr17:35919538:C:T	1.33188e-18	-1.26941	-5.92657e-10	3.80918e-05	-2.02135	-5.92657e-10	4.09056e-05	-2.01951	-5.92657e-10
35919753	chr17:35919753:G:A	9.64098e-19	-2.95827e-10	-1.59257	6.19745e-05	-2.95827e-10	-1.53463	6.5356e-05	-2.95827e-10	-1.55093
35919865	chr17:35919865:T:C	4.68549e-18	-1.61617	1.60463	0.000255097	-0.853377	0.733669	0.000184267	-1.18606	0.67167
35920214	chr17:35920214:G:A	9.76629e-19	-2.95827e-10	-1.57965	6.27964e-05	-2.95827e-10	-1.52145	6.59904e-05	-2.95827e-10	-1.54127
35920450	chr17:35920450:TTCTTTC:T	1.25092e-18	-2.95827e-10	-1.33212	6.60864e-05	-2.95827e-10	-1.47039	7.12728e-05	-2.95827e-10	-1.46426
35920501	chr17:35920501:C:T	9.55634e-19	-2.95827e-10	-1.60139	7.01688e-05	-2.95827e-10	-1.41045	7.58082e-05	-2.95827e-10	-1.40257
35920505	chr17:35920505:A:G	3.53402e-18	-1.62166	1.32809	0.000202718	-0.860164	0.510627	0.000146728	-1.19259	0.450399
35920560	chr17:35920560:A:T	9.93908e-19	-2.95827e-10	-1.56212	6.16048e-05	-2.95827e-10	-1.54061	6.4936e-05	-2.95827e-10	-1.55737
35920643	chr17:35920643:C:T	9.5535e-19	-2.95827e-10	-1.60168	6.60586e-05	-2.95827e-10	-1.47081	7.12672e-05	-2.95827e-10	-1.46434
35920664	chr17:35920664:A:G	1.79795e-18	-2.95827e-10	-0.969359	0.000103335	-2.95827e-10	-1.02338	0.000111334	-2.95827e-10	-1.01824
35920800	chr17:35920800:G:A	9.96978e-19	-2.95827e-10	-1.55903	5.79468e-05	-2.95827e-10	-1.60183	6.20748e-05	-2.95827e-10	-1.60244
35920944	chr17:35920944:G:C	4.5509e-18	-1.57857	1.53789	0.000257099	-0.791365	0.679476	0.000184041	-1.13329	0.617675
35920983	chr17:35920983:G:A	6.15309e-19	-2.04164	-5.92657e-10	4.39573e-05	-1.87813	-5.92657e-10	4.79249e-05	-1.86114	-5.92657e-10
35921980	chr17:35921980:G:A	1.75517e-18	-2.95827e-10	-0.993442	0.000101009	-2.95827e-10	-1.04614	0.000108819	-2.95827e-10	-1.04109
35922795	chr17:35922795:T:C	4.53644e-18	-1.53261	1.48875	0.000266371	-0.712998	0.636536	0.000188629	-1.06644	0.575454
35922993	chr17:35922993:G:C	1.4786e-18	-2.95827e-10	-1.16491	7.09386e-05	-2.95827e-10	-1.39954	7.68515e-05	-2.95827e-10	-1.3889
35923208	chr17:35923208:G:A	1.80357e-19	-2.04087	-1.22796	1.1566e-05	-1.83879	-1.37449	1.26868e-05	-1.82889	-1.36132
35923571	chr17:35923571:G:A	9.65724e-19	-2.95827e-10	-1.59088	6.16787e-05	-2.95827e-10	-1.53941	6.50802e-05	-2.95827e-10	-1.55516
35924124	chr17:35924124:G:A	2.67054e-19	-1.29905	-1.57726	8.55368e-06	-2.00485	-1.51014	9.25025e-06	-2.00342	-1.50271
35924236	chr17:35924236:A:T	5.6129e-19	-1.54086	-0.592664	6.20906e-05	-0.713513	-0.819244	4.98411e-05	-1.0355	-0.786437
35924397	chr17:35924397:C:T	5.36312e-19	-1.55503	-0.624011	5.91551e-05	-0.735478	-0.845711	4.76102e-05	-1.05433	-0.813394
35924448	chr17:35924448:G:A	4.99699e-19	-1.54037	-0.709383	5.63867e-05	-0.708495	-0.920623	4.5119e-05	-1.0315	-0.889975
35925104	chr17:35925104:A:C	9.78365e-19	-2.95827e-10	-1.57788	7.65248e-05	-2.95827e-10	-1.32374	7.75794e-05	-2.95827e-10	-1.37947
35925153	chr17:35925153:C:T	1.08174e-18	-2.95827e-10	-1.47743	8.82749e-05	-2.95827e-10	-1.1809	9.51838e-05	-2.95827e-10	-1.17497
35925467	chr17:35925467:A:G	9.54711e-19	-2.95827e-10	-1.60235	6.70136e-05	-2.95827e-10	-1.45646	7.23243e-05	-2.95827e-10	-1.44961
35925533	chr17:35925533:A:C	5.35335e-19	-1.3157	-0.865172	0.000153718	-0.226653	-0.399581	9.30456e-05	-0.713298	-0.484388
35926104	chr17:35926104:C:G	9.54529e-19	-2.95827e-10	-1.60254	5.79714e-05	-2.95827e-10	-1.6014	6.21887e-05	-2.95827e-10	-1.6006
35926184	chr17:35926184:A:AAAC	5.07607e-19	-1.57218	-0.661873	5.38843e-05	-0.759779	-0.914732	4.30886e-05	-1.0798	-0.887715
35926303	chr17:35926303:TATTTC:T	1.97209e-18	-2.95827e-10	-0.87691	9.47104e-05	-2.95827e-10	-1.11053	0.000103206	-2.95827e-10	-1.09405
35926565	chr17:35926565:G:A	1.15239e-18	-2.95827e-10	-1.41417	8.62137e-05	-2.95827e-10	-1.20452	9.2821e-05	-2.95827e-10	-1.2001
35926605	chr17:35926605:C:T	9.54407e-19	-2.95827e-10	-1.60267	5.85353e-05	-2.95827e-10	-1.59172	6.35132e-05	-2.95827e-10	-1.57953
35926767	chr17:35926767:A:C	9.54706e-19	-2.95827e-10	-1.60236	6.87802e-05	-2.95827e-10	-1.43043	7.42684e-05	-2.95827e-10	-1.42309
35926975	chr17:35926975:G:A	1.59552e-17	1.21378	-5.92657e-10	0.00125766	1.47566	-5.92657e-10	0.00111187	1.28302	-5.92657e-10
35927191	chr17:35927191:G:A	1.5608e-18	-2.95827e-10	-1.11081	7.66044e-05	-2.95827e-10	-1.3227	7.80535e-05	-2.95827e-10	-1.37338
35927684	chr17:35927684:T:C	9.55351e-19	-2.95827e-10	-1.60168	6.95812e-05	-2.95827e-10	-1.41886	7.51513e-05	-2.95827e-10	-1.41127
35928093	chr17:35928093:A:T	1.08597e-18	-2.95827e-10	-1.47353	7.31401e-05	-2.95827e-10	-1.36898	7.75524e-05	-2.95827e-10	-1.37982
35928159	chr17:35928159:A:G	1.0593e-18	-2.95827e-10	-1.49839	7.26544e-05	-2.95827e-10	-1.37564	7.72229e-05	-2.95827e-10	-1.38408
35928540	chr17:35928540:A:C	9.5911e-19	-2.95827e-10	-1.59775	5.79881e-05	-2.95827e-10	-1.60111	6.25307e-05	-2.95827e-10	-1.59512
35928977	chr17:35928977:A:G	9.12076e-19	-1.64804	-5.92657e-10	5.21179e-05	-1.70784	-5.92657e-10	5.43122e-05	-1.73603	-5.92657e-10
35929094	chr17:35929094:T:C	1.01162e-18	-2.95827e-10	-1.54445	6.15465e-05	-2.95827e-10	-1.54156	6.5783e-05	-2.95827e-10	-1.54441
35929587	chr17:35929587:G:A	1.41254e-18	-2.95827e-10	-1.21062	6.88156e-05	-2.95827e-10	-1.42992	7.44849e-05	-2.95827e-10	-1.42018
35929724	chr17:35929724:G:A	9.88675e-19	-2.95827e-10	-1.56739	6.20144e-05	-2.95827e-10	-1.53398	6.53046e-05	-2.95827e-10	-1.55171
35929870	chr17:35929870:C:T	3.90144e-18	-0.194659	-5.92657e-10	0.000149899	-0.651387	-5.92657e-10	0.000163264	-0.635406	-5.92657e-10
35929902	chr17:35929902:G:A	4.96887e-19	-1.3418	-0.913598	0.000137435	-0.267756	-0.470443	8.39678e-05	-0.748449	-0.551893
35929926	chr17:35929926:T:G	1.47643e-18	-2.95827e-10	-1.16638	0.000112347	-2.95827e-10	-0.939756	0.000124738	-2.95827e-10	-0.904563
35930046	chr17:35930046:C:A	4.31766e-19	-1.57094	-0.824937	4.87243e-05	-0.759081	-1.01609	3.91632e-05	-1.07546	-0.98758
35930061	chr17:35930061:C:T	2.79596e-18	-0.52783	-5.92657e-10	9.53695e-05	-1.10359	-5.92657e-10	0.000107297	-1.05517	-5.92657e-10
35930065	chr17:35930065:T:A	4.82221e-19	-1.56369	-0.721671	5.40438e-05	-0.74722	-0.924336	4.34635e-05	-1.0653	-0.893557
35930309	chr17:35930309:C:T	4.1933e-19	-1.48929	-0.935812	4.33836e-05	-1.07274	-0.818527	3.48956e-05	-1.3837	-0.794717
35930555	chr17:35930555:G:T	2.55178e-18	-0.619213	-5.92657e-10	8.8918e-05	-1.17364	-5.92657e-10	9.97855e-05	-1.12775	-5.92657e-10
35930633	chr17:35930633:T:C	2.21511e-18	-0.760704	-5.92657e-10	3.75621e-05	-2.03536	-5.92657e-10	4.02094e-05	-2.03667	-5.92657e-10
35930965	chr17:35930965:T:C	2.09629e-18	-2.95827e-10	-0.815834	0.000122296	-2.95827e-10	-0.85491	0.000131907	-2.95827e-10	-0.848677
35931003	chr17:35931003:A:C	6.60276e-19	-1.44699	-0.524113	0.000168995	-0.429189	-0.102293	0.000106594	-0.876471	-0.185277
35931635	chr17:35931635:T:C	6.32642e-19	-2.01386	-5.92657e-10	4.36126e-05	-1.886	-5.92657e-10	4.61676e-05	-1.8985	-5.92657e-10
35931739	chr17:35931739:G:C	9.55799e-19	-2.95827e-10	-1.60121	6.99877e-05	-2.95827e-10	-1.41303	7.55991e-05	-2.95827e-10	-1.40533
35932290	chr17:35932290:G:A	3.71169e-18	-2.95827e-10	-0.244517	0.000146648	-2.95827e-10	-0.673317	0.00016001	-2.95827e-10	-0.655542
35932348	chr17:35932348:T:G	5.2153e-19	-1.44182	-0.765178	0.000132629	-0.449302	-0.324493	9.32686e-05	-0.849113	-0.346179
35932456	chr17:35932456:C:A	1.34707e-18	-2.95827e-10	-1.25807	0.000100087	-2.95827e-10	-1.05531	0.000110749	-2.95827e-10	-1.02351
35932562	chr17:35932562:A:G	1.03666e-18	-2.95827e-10	-1.52	5.8415e-05	-2.95827e-10	-1.59378	6.27513e-05	-2.95827e-10	-1.5916
35932714	chr17:35932714:C:T	9.55054e-19	-2.95827e-10	-1.60199	5.87255e-05	-2.95827e-10	-1.58848	6.28239e-05	-2.95827e-10	-1.59044
35932791	chr17:35932791:G:A	3.84254e-19	-1.60201	-0.910447	4.29987e-05	-0.813433	-1.08675	3.4623e-05	-1.12606	-1.0602
35932838	chr17:35932838:A:C	2.18421e-18	-2.95827e-10	-0.774753	0.000127753	-2.95827e-10	-0.81125	0.000137759	-2.95827e-10	-0.80527
35932989	chr17:35932989:A:G	2.50863e-19	-1.54367	-1.39518	3.5009e-05	-0.700294	-1.40545	2.70659e-05	-1.03651	-1.39599
35933317	chr17:35933317:G:A	1.57757e-18	-2.95827e-10	-1.10012	8.10917e-05	-2.95827e-10	-1.26577	8.68767e-05	-2.95827e-10	-1.26629
35933429	chr17:35933429:G:A	1.48413e-18	-2.95827e-10	-1.16118	7.21752e-05	-2.95827e-10	-1.38225	7.83225e-05	-2.95827e-10	-1.36994
35933608	chr17:35933608:G:T	1.47933e-18	-2.95827e-10	-1.16442	7.19079e-05	-2.95827e-10	-1.38597	7.80441e-05	-2.95827e-10	-1.3735
35933860	chr17:35933860:A:C	1.12205e-18	-2.95827e-10	-1.44084	9.39182e-05	-2.95827e-10	-1.11893	0.000101116	-2.95827e-10	-1.11451
35933947	chr17:35933947:C:T	1.46428e-18	-2.95827e-10	-1.17464	7.14941e-05	-2.95827e-10	-1.39174	7.75628e-05	-2.95827e-10	-1.37969
35933994	chr17:35933994:A:T	1.48269e-18	-2.95827e-10	-1.16215	7.21238e-05	-2.95827e-10	-1.38297	7.82653e-05	-2.95827e-10	-1.37067
35934122	chr17:35934122:C:A	1.47738e-18	-2.95827e-10	-1.16573	7.19406e-05	-2.95827e-10	-1.38551	7.80612e-05	-2.95827e-10	-1.37328
35934137	chr17:35934137:T:A	1.48847e-18	-2.95827e-10	-1.15825	7.23186e-05	-2.95827e-10	-1.38027	7.84823e-05	-2.95827e-10	-1.3679
35934155	chr17:35934155:C:A	1.46797e-18	-2.95827e-10	-1.17212	7.16186e-05	-2.95827e-10	-1.39	7.77019e-05	-2.95827e-10	-1.3779
35934557	chr17:35934557:G:T	1.08995e-18	-2.95827e-10	-1.46988	6.29707e-05	-2.95827e-10	-1.51868	6.80086e-05	-2.95827e-10	-1.51114
35934743	chr17:35934743:C:T	1.45779e-18	-1.17909	-5.92657e-10	3.80236e-05	-2.02314	-5.92657e-10	4.08555e-05	-2.02073	-5.92657e-10
35934827	chr17:35934827:A:G	2.37769e-19	-1.57879	-1.41367	3.23801e-05	-0.76106	-1.42275	2.52215e-05	-1.08942	-1.41366
35934907	chr17:35934907:A:C	1.49417e-18	-2.95827e-10	-1.15443	7.2527e-05	-2.95827e-10	-1.37739	7.87145e-05	-2.95827e-10	-1.36495
35934977	chr17:35934977:TGCTA:T	3.81251e-19	-1.27772	-1.24258	0.000105045	-0.13454	-0.872425	6.416e-05	-0.634871	-0.934524
35935041	chr17:35935041:T:A	2.21303e-18	-2.95827e-10	-0.761643	0.000129394	-2.95827e-10	-0.798486	0.000139536	-2.95827e-10	-0.792454
35935250	chr17:35935250:G:A	3.92532e-18	-0.101781	-0.0867772	0.000162369	-0.790586	0.219106	0.000184347	-0.695273	0.18132
35935971	chr17:35935971:G:A	2.24038e-18	-2.95827e-10	-0.74936	0.000131126	-2.95827e-10	-0.785195	0.000141419	-2.95827e-10	-0.779049
35936103	chr17:35936103:C:A	2.58625e-17	-2.95827e-10	1.69679	0.000975293	-2.95827e-10	1.22139	0.00102241	-2.95827e-10	1.19914
35936426	chr17:35936426:G:C	9.5587e-19	-2.95827e-10	-1.60114	6.08072e-05	-2.95827e-10	-1.55364	6.65928e-05	-2.95827e-10	-1.53218
35936877	chr17:35936877:C:T	1.0987e-18	-2.95827e-10	-1.46187	5.78995e-05	-2.95827e-10	-1.60264	6.20609e-05	-2.95827e-10	-1.60266
35936950	chr17:35936950:A:T	1.22392e-17	-2.95827e-10	0.948641	0.000484818	-2.95827e-10	0.522422	0.000503536	-2.95827e-10	0.49088
35936989	chr17:35936989:T:C	1.30273e-18	-2.95827e-10	-1.29154	6.4789e-05	-2.95827e-10	-1.49022	7.02794e-05	-2.95827e-10	-1.4783
35937042	chr17:35937042:C:T	6.15327e-19	-2.04161	-5.92657e-10	3.88933e-05	-2.00053	-5.92657e-10	4.15292e-05	-2.00438	-5.92657e-10
35937093	chr17:35937093:G:T	2.93612e-18	-2.95827e-10	-0.478917	0.000269696	-2.95827e-10	-0.0640555	0.000281001	-2.95827e-10	-0.0924184
35937120	chr17:35937120:C:T	1.2933e-19	-1.99974	-1.60165	1.53733e-05	-1.33091	-1.59781	1.26511e-05	-1.59409	-1.59894
35937542	chr17:35937542:C:T	5.78513e-19	-0.909295	-1.194	0.000138827	0.343402	-1.07153	9.70848e-05	-0.0651794	-1.09001
35937714	chr17:35937714:T:C	1.66247e-18	-1.0477	-5.92657e-10	3.74023e-05	-2.03962	-5.92657e-10	4.01343e-05	-2.03854	-5.92657e-10
35937825	chr17:35937825:G:A	9.69875e-19	-2.95827e-10	-1.58659	5.86384e-05	-2.95827e-10	-1.58996	6.31338e-05	-2.95827e-10	-1.58552
35937855	chr17:35937855:G:A	3.11596e-19	-1.37619	-1.34586	3.03848e-05	-0.891513	-1.35589	3.34736e-05	-0.847379	-1.37264
35937858	chr17:35937858:T:C	1.60332e-19	-1.81066	-1.57586	1.52963e-05	-1.35617	-1.57757	1.23547e-05	-1.63665	-1.58009
35937928	chr17:35937928:GAGA:G	1.11561e-18	-2.95827e-10	-1.44661	7.08905e-05	-2.95827e-10	-1.40022	7.59159e-05	-2.95827e-10	-1.40115
35938396	chr17:35938396:G:T	2.01124e-19	-1.55932	-1.60052	7.97897e-06	-2.03557	-1.54897	8.58336e-06	-2.036	-1.54495
35938573	chr17:35938573:G:A	8.06289e-18	-2.95827e-10	0.531267	0.00033773	-2.95827e-10	0.160896	0.000351243	-2.95827e-10	0.130703
35938580	chr17:35938580:T:G	1.04078e-18	-2.95827e-10	-1.51603	7.40747e-05	-2.95827e-10	-1.35628	7.89797e-05	-2.95827e-10	-1.36158
35938679	chr17:35938679:C:T	1.00159e-18	-2.95827e-10	-1.55442	6.92659e-05	-2.95827e-10	-1.4234	7.46792e-05	-2.95827e-10	-1.41757
35938887	chr17:35938887:C:T	1.21446e-18	-2.95827e-10	-1.36171	7.55672e-05	-2.95827e-10	-1.33633	8.15021e-05	-2.95827e-10	-1.33015
35939024	chr17:35939024:C:T	1.46623e-18	0.233136	-1.40645	4.29029e-05	-0.458296	-1.44412	4.74762e-05	-0.410774	-1.45977
35939097	chr17:35939097:T:G	1.10485e-18	-1.4563	-5.92657e-10	3.82305e-05	-2.01772	-5.92657e-10	4.09582e-05	-2.01822	-5.92657e-10
35939140	chr17:35939140:A:G	1.23394e-18	-2.95827e-10	-1.34579	7.68757e-05	-2.95827e-10	-1.31916	8.29283e-05	-2.95827e-10	-1.3128
35939768	chr17:35939768:G:A	1.312e-18	-2.95827e-10	-1.28446	8.98281e-05	-2.95827e-10	-1.16345	9.4521e-05	-2.95827e-10	-1.18195
35940593	chr17:35940593:A:G	3.79858e-19	-0.962968	-1.56099	6.94883e-05	0.157681	-1.57787	5.32197e-05	-0.173958	-1.58239
35940800	chr17:35940800:G:A	1.30459e-18	-2.95827e-10	-1.29012	9.75664e-05	-2.95827e-10	-1.08082	0.000108055	-2.95827e-10	-1.04813
35940862	chr17:35940862:G:A	6.7863e-19	-1.34982	-0.593865	0.000730926	0.430816	0.502144	0.000434251	-0.0392371	0.382084
35941456	chr17:35941456:G:T	1.24568e-19	-2.03803	-1.60088	1.29677e-05	-1.49896	-1.59993	1.10688e-05	-1.72641	-1.60023
35941496	chr17:35941496:T:A	1.52932e-19	-1.83287	-1.6009	1.47848e-05	-1.37325	-1.59451	1.19694e-05	-1.65365	-1.59477
35941550	chr17:35941550:A:G	6.32702e-19	-1.32172	-0.692038	0.00068122	0.496651	0.365883	0.000404235	0.0207602	0.250461
35941701	chr17:35941701:A:G	9.59033e-19	-2.95827e-10	-1.59783	5.91374e-05	-2.95827e-10	-1.58149	6.33871e-05	-2.95827e-10	-1.58152
35941807	chr17:35941807:A:G	4.64068e-18	-2.95827e-10	-0.0211437	0.000194885	-2.95827e-10	-0.38894	0.000205647	-2.95827e-10	-0.404613
35942027	chr17:35942027:CCAAGGAGGACA:C	2.37515e-19	-2.00604	-0.987492	1.70457e-05	-1.67811	-1.14734	1.51066e-05	-1.86525	-1.15039
35942041	chr17:35942041:TCG:T	2.38346e-19	-2.00388	-0.986161	1.69542e-05	-1.68486	-1.14597	1.50564e-05	-1.86995	-1.14902
35942215	chr17:35942215:C:T	2.34962e-19	-2.00612	-0.998218	1.68894e-05	-1.67811	-1.15656	1.49672e-05	-1.86534	-1.15958
35942706	chr17:35942706:A:G	6.34643e-19	-0.997667	-1.01303	0.000102875	0.108671	-1.13651	7.38911e-05	-0.270275	-1.15791
35942828	chr17:35942828:G:C	2.14061e-19	-2.011	-1.0865	1.59622e-05	-1.66211	-1.22901	1.40847e-05	-1.85421	-1.23147
35943016	chr17:35943016:A:G	1.59642e-19	-1.81591	-1.57492	1.51792e-05	-1.36466	-1.57676	1.22656e-05	-1.64476	-1.57922
35943046	chr17:35943046:G:GC	2.04236e-19	-2.01273	-1.13176	1.54577e-05	-1.65582	-1.26743	1.36148e-05	-1.84981	-1.26981
35943194	chr17:35943194:G:A	9.58977e-19	-2.95827e-10	-1.59789	5.93367e-05	-2.95827e-10	-1.57812	6.44827e-05	-2.95827e-10	-1.56438
35943401	chr17:35943401:A:C	3.50168e-19	-1.45541	-1.14994	0.000143027	-0.286615	-0.411702	0.0001025	-0.597948	-0.502961
35943413	chr17:35943413:C:T	1.62478e-19	-1.79761	-1.57561	1.55216e-05	-1.34169	-1.57744	1.24833e-05	-1.62653	-1.57986
35943462	chr17:35943462:C:T	1.24839e-19	-2.04003	-1.5967	1.34716e-05	-1.47687	-1.5839	1.11025e-05	-1.7383	-1.5853
35943578	chr17:35943578:C:T	7.78278e-19	-1.80668	-5.92657e-10	4.33606e-05	-1.8918	-5.92657e-10	4.5717e-05	-1.9083	-5.92657e-10
35943673	chr17:35943673:A:G	1.24663e-19	-2.04116	-1.59699	1.37757e-05	-1.45428	-1.58417	1.12838e-05	-1.72184	-1.58557
35943677	chr17:35943677:A:G	1.24719e-19	-2.04209	-1.5956	1.43188e-05	-1.41818	-1.5816	1.16199e-05	-1.69495	-1.5831
35943920	chr17:35943920:G:C	1.61206e-18	-1.07849	-5.92657e-10	3.74735e-05	-2.03772	-5.92657e-10	4.02152e-05	-2.03653	-5.92657e-10
35943923	chr17:35943923:G:T	7.72381e-19	-1.02525	-0.789027	0.000574301	0.604962	0.0868413	0.000353212	0.153813	-0.017519
35943937	chr17:35943937:A:G	1.25397e-19	-2.03955	-1.59273	1.34657e-05	-1.4842	-1.577	1.11168e-05	-1.74367	-1.57864
35944269	chr17:35944269:G:A	6.74886e-19	-1.94922	-5.92657e-10	3.75087e-05	-2.03678	-5.92657e-10	4.00533e-05	-2.04056	-5.92657e-10
35944494	chr17:35944494:A:C	1.25559e-19	-2.04082	-1.59016	1.39578e-05	-1.45998	-1.56533	1.14465e-05	-1.72547	-1.56762
35944518	chr17:35944518:G:A	3.43184e-18	1.27399	-1.5969	5.7386e-05	-0.00987807	-1.60167	7.05402e-05	0.126638	-1.60123
35944679	chr17:35944679:C:G	1.27108e-19	-2.04182	-1.57691	1.46721e-05	-1.43123	-1.54417	1.19366e-05	-1.70412	-1.54704
35945015	chr17:35945015:C:T	1.25223e-19	-2.03131	-1.60236	1.23326e-05	-1.55657	-1.59254	1.04162e-05	-1.7938	-1.59362
35945088	chr17:35945088:A:G	1.24591e-19	-2.04211	-1.59662	1.44945e-05	-1.40983	-1.57775	1.17455e-05	-1.68768	-1.57962
35945350	chr17:35945350:A:G	1.25906e-19	-2.03708	-1.59115	1.32377e-05	-1.51146	-1.56683	1.09934e-05	-1.76442	-1.56906
35945551	chr17:35945551:C:A	1.10334e-18	-2.95827e-10	-1.45767	6.9307e-05	-2.95827e-10	-1.42281	7.42479e-05	-2.95827e-10	-1.42337
35945636	chr17:35945636:A:T	1.20291e-17	-2.95827e-10	0.931321	0.000258747	-2.95827e-10	-0.105502	0.00027233	-2.95827e-10	-0.123762
35945714	chr17:35945714:T:A	2.31376e-19	-1.44549	-1.57423	2.4087e-05	-0.908108	-1.57157	1.78707e-05	-1.27298	-1.57464
35945848	chr17:35945848:A:G	1.6302e-19	-1.98605	-1.38384	2.62908e-05	-1.07563	-1.3165	1.97411e-05	-1.42748	-1.32059
35945938	chr17:35945938:C:A	1.63769e-19	-1.99469	-1.37061	2.57641e-05	-1.11165	-1.30072	1.94822e-05	-1.45622	-1.30506
35946097	chr17:35946097:A:ACCTCATTG	1.55547e-19	-2.0224	-1.39442	2.15746e-05	-1.26075	-1.32908	1.68683e-05	-1.57227	-1.33308
35946135	chr17:35946135:C:A	2.14485e-19	-1.57241	-1.52312	2.12207e-05	-1.08963	-1.51674	1.62556e-05	-1.4204	-1.52194
35946208	chr17:35946208:T:C	1.36227e-18	-2.95827e-10	-1.24685	9.61887e-05	-2.95827e-10	-1.09504	0.000101397	-2.95827e-10	-1.11174
35946244	chr17:35946244:C:T	2.14112e-19	-1.57454	-1.52272	2.11244e-05	-1.09453	-1.51639	1.61928e-05	-1.42462	-1.52159
35946460	chr17:35946460:A:T	2.3917e-19	-1.99694	-0.989651	3.64696e-05	-1.13184	-0.933029	2.76057e-05	-1.47659	-0.936165
35946590	chr17:35946590:A:G	2.84258e-19	-1.9915	-0.822382	2.11883e-05	-1.75711	-0.85079	1.94046e-05	-1.88312	-0.882142
35946762	chr17:35946762:T:C	2.75177e-18	-2.95827e-10	-0.543761	0.000109244	-2.95827e-10	-0.967764	0.000119189	-2.95827e-10	-0.950063
35946880	chr17:35946880:AAT:A	9.61189e-19	-2.95827e-10	-1.59559	5.9282e-05	-2.95827e-10	-1.57905	6.35453e-05	-2.95827e-10	-1.57902
35946982	chr17:35946982:A:G	4.86925e-19	-1.98508	-0.290569	1.90328e-05	-2.04199	-0.673194	2.08155e-05	-2.0382	-0.656877
35947209	chr17:35947209:A:G	5.80194e-19	-1.85836	-0.242034	5.85211e-05	-1.78433	0.192363	4.76382e-05	-1.99435	0.12721
35947437	chr17:35947437:T:G	1.16493e-18	-2.95827e-10	-1.40335	5.82753e-05	-2.95827e-10	-1.59617	6.25541e-05	-2.95827e-10	-1.59474
35947450	chr17:35947450:T:C	3.07947e-19	-1.55337	-1.18047	1.35655e-05	-1.9746	-1.07923	1.43432e-05	-1.98291	-1.08459
35947592	chr17:35947592:T:C	1.43941e-19	-1.89761	-1.59675	1.00694e-05	-1.75701	-1.59484	1.04261e-05	-1.79152	-1.59495
35947670	chr17:35947670:T:C	3.39002e-19	-1.40049	-1.23726	1.23315e-05	-2.01681	-1.13238	1.3081e-05	-2.02029	-1.13932
35947712	chr17:35947712:G:T	9.55094e-19	-2.95827e-10	-1.60195	5.80292e-05	-2.95827e-10	-1.60041	6.22043e-05	-2.95827e-10	-1.60035
35947866	chr17:35947866:T:C	1.49783e-19	-1.86117	-1.5934	1.27544e-05	-1.52832	-1.58715	1.07874e-05	-1.76319	-1.58921
35947958	chr17:35947958:C:T	5.07858e-19	-2.03022	-0.203338	6.46675e-05	-1.95928	0.467188	6.2745e-05	-2.01688	0.425186
35948244	chr17:35948244:G:A	3.42659e-19	-1.42771	-1.19932	1.29429e-05	-2.0109	-1.0899	1.37209e-05	-2.01471	-1.09714
35948367	chr17:35948367:A:C	3.5435e-19	-1.37568	-1.21779	1.25313e-05	-2.02171	-1.11141	1.3296e-05	-2.02477	-1.11853
35948532	chr17:35948532:G:A	4.82483e-19	-1.95943	-0.325386	6.37862e-05	-1.82655	0.320732	5.93218e-05	-1.92814	0.280338
35948616	chr17:35948616:A:C	3.45542e-19	-1.40108	-1.21757	1.25948e-05	-2.01686	-1.11121	1.33578e-05	-2.02028	-1.1184
35948712	chr17:35948712:C:G	3.82358e-19	-1.34683	-1.17058	1.31597e-05	-2.02507	-1.05912	1.39602e-05	-2.02782	-1.06674
35948716	chr17:35948716:T:G	3.91461e-19	-1.35139	-1.14248	1.35843e-05	-2.02556	-1.02687	1.44084e-05	-2.02832	-1.03464
35948721	chr17:35948721:C:T	1.03379e-18	-1.52278	-5.92657e-10	5.31606e-05	-1.68803	-5.92657e-10	5.79304e-05	-1.67153	-5.92657e-10
35948845	chr17:35948845:A:G	3.50371e-19	-1.37701	-1.22776	1.23885e-05	-2.02143	-1.12315	1.31453e-05	-2.02451	-1.1302
35948996	chr17:35948996:G:A	1.25043e-18	-2.95827e-10	-1.33252	8.8502e-05	-2.95827e-10	-1.17833	9.41065e-05	-2.95827e-10	-1.18635
35949023	chr17:35949023:C:A	1.25125e-18	-1.33186	-5.92657e-10	5.23299e-05	-1.70378	-5.92657e-10	5.46371e-05	-1.73006	-5.92657e-10
35949100	chr17:35949100:G:A	6.20875e-19	-2.03263	-5.92657e-10	3.7861e-05	-2.02743	-5.92657e-10	4.06765e-05	-2.02513	-5.92657e-10
35949519	chr17:35949519:AAAAAAAAAAAG:A	7.46987e-19	-1.84771	-5.92657e-10	3.99657e-05	-1.97333	-5.92657e-10	4.31429e-05	-1.96626	-5.92657e-10
35949683	chr17:35949683:G:A	9.42896e-19	-1.6148	-5.92657e-10	4.16046e-05	-1.93314	-5.92657e-10	4.48357e-05	-1.92777	-5.92657e-10
35949767	chr17:35949767:G:C	4.85272e-19	-1.14337	-1.13569	1.35239e-05	-2.04207	-1.01483	1.43792e-05	-2.0421	-1.02289
35949892	chr17:35949892:C:T	4.87228e-19	-1.14531	-1.12972	1.36139e-05	-2.04205	-1.00821	1.44735e-05	-2.04211	-1.01635
35949908	chr17:35949908:A:G	4.66442e-19	-1.57011	-0.748517	2.46131e-05	-2.00142	-0.456656	2.51993e-05	-2.02783	-0.476135
35949958	chr17:35949958:T:C	4.67321e-19	-1.58574	-0.731002	2.52775e-05	-1.99669	-0.434742	2.58206e-05	-2.0251	-0.454503
35950023	chr17:35950023:C:T	4.5652e-19	-1.25022	-1.0899	1.12597e-05	-1.98795	-1.25217	1.42071e-05	-1.85744	-1.21959
35950276	chr17:35950276:C:T	2.95078e-19	-1.48244	-1.29408	1.12133e-05	-1.99154	-1.25271	1.19508e-05	-1.9923	-1.25767
35950423	chr17:35950423:T:A	4.94501e-19	-1.11777	-1.14244	1.34204e-05	-2.04209	-1.02248	1.42743e-05	-2.0418	-1.03052
35950588	chr17:35950588:T:C	4.73807e-19	-1.19468	-1.10828	1.39619e-05	-2.04089	-0.984124	1.48315e-05	-2.0416	-0.992425
35950714	chr17:35950714:C:T	5.08339e-19	-1.09938	-1.13323	1.35626e-05	-2.04188	-1.01215	1.44278e-05	-2.04136	-1.02026
35950801	chr17:35950801:T:C	2.00231e-18	-2.95827e-10	-0.861701	0.000147964	-2.95827e-10	-0.664384	0.000160538	-2.95827e-10	-0.652243
35950955	chr17:35950955:C:A	5.063e-19	-1.57742	-0.659208	2.73199e-05	-1.99921	-0.354528	2.79161e-05	-2.02649	-0.375081
35951007	chr17:35951007:C:T	5.81196e-19	-0.992846	-1.10583	1.40517e-05	-2.03714	-0.981464	1.49649e-05	-2.03529	-0.989779
35951191	chr17:35951191:A:G	9.54636e-19	-2.95827e-10	-1.60243	5.83622e-05	-2.95827e-10	-1.59468	6.25634e-05	-2.95827e-10	-1.5946
35951533	chr17:35951533:G:A	2.48847e-18	-2.95827e-10	-0.644336	0.00015374	-2.95827e-10	-0.626087	0.000161763	-2.95827e-10	-0.644644
35951814	chr17:35951814:G:A	4.48941e-19	-1.3109	-1.04597	1.15129e-05	-2.00335	-1.21454	1.43476e-05	-1.88681	-1.18039
35951950	chr17:35951950:G:A	2.56547e-19	-1.69633	-1.22011	2.7542e-05	-1.85321	-0.492426	2.36494e-05	-2.02346	-0.543983
35952088	chr17:35952088:G:T	5.70802e-19	-1.07011	-1.04661	1.49453e-05	-2.04126	-0.915695	1.58928e-05	-2.04038	-0.92453
35952198	chr17:35952198:C:T	4.71633e-19	-1.13395	-1.17361	1.29525e-05	-2.04206	-1.058	1.37787e-05	-2.04209	-1.06555
35952305	chr17:35952305:G:A	9.75399e-19	-2.95827e-10	-1.58091	6.08129e-05	-2.95827e-10	-1.55355	6.52046e-05	-2.95827e-10	-1.55325
35952391	chr17:35952391:T:C	4.93687e-19	-1.14279	-1.11906	1.37823e-05	-2.04207	-0.995891	1.46517e-05	-2.04209	-1.00413
35952482	chr17:35952482:A:G	4.94428e-19	-1.13418	-1.12618	1.36671e-05	-2.04212	-1.00424	1.45321e-05	-2.04202	-1.0124
35952690	chr17:35952690:T:C	9.54655e-19	-2.95827e-10	-1.60241	5.8368e-05	-2.95827e-10	-1.59458	6.25696e-05	-2.95827e-10	-1.5945
35952822	chr17:35952822:T:G	3.03308e-19	-1.45846	-1.29055	1.11749e-05	-1.99854	-1.24914	1.19089e-05	-1.99935	-1.25414
35953007	chr17:35953007:T:C	2.03202e-19	-1.73029	-1.41927	9.289e-06	-2.0002	-1.43232	1.26404e-05	-1.75756	-1.43632
35953163	chr17:35953163:T:C	2.5731e-18	-2.95827e-10	-0.610895	9.20907e-05	-2.95827e-10	-1.13858	9.85769e-05	-2.95827e-10	-1.13994
35953251	chr17:35953251:G:A	1.6121e-19	-1.78934	-1.59171	1.95126e-05	-1.09943	-1.59086	1.31381e-05	-1.55871	-1.59655
35953293	chr17:35953293:C:T	2.19507e-19	-1.53966	-1.53271	8.51944e-06	-1.96892	-1.55008	9.14761e-06	-1.96602	-1.55127
35953476	chr17:35953476:A:G	9.90606e-19	-1.56544	-5.92657e-10	4.07049e-05	-1.955	-5.92657e-10	4.3854e-05	-1.94991	-5.92657e-10
35953570	chr17:35953570:A:G	3.21339e-19	-1.85385	-0.837411	3.33863e-05	-1.71486	-0.438347	2.63313e-05	-1.96762	-0.492394
35953939	chr17:35953939:A:T	1.78338e-19	-1.67743	-1.60265	7.98247e-06	-1.98221	-1.60189	1.1366e-05	-1.69749	-1.60266
35953946	chr17:35953946:T:C	1.00589e-18	-2.95827e-10	-1.55014	6.3274e-05	-2.95827e-10	-1.51388	6.78456e-05	-2.95827e-10	-1.51354
35954459	chr17:35954459:C:T	7.75625e-19	-1.81009	-5.92657e-10	6.04055e-05	-1.56027	-5.92657e-10	6.3287e-05	-1.58309	-5.92657e-10
35954626	chr17:35954626:G:A	5.48392e-18	-2.95827e-10	0.145816	0.000901081	-2.95827e-10	1.14224	0.000930044	-2.95827e-10	1.10446
35954724	chr17:35954724:C:T	5.62234e-19	-0.537053	-1.59479	2.34103e-05	-0.906471	-1.6017	2.45516e-05	-0.929302	-1.6007
35954879	chr17:35954879:C:T	1.17037e-18	-1.39868	-5.92657e-10	3.78004e-05	-2.02903	-5.92657e-10	4.09815e-05	-2.01766	-5.92657e-10
35954930	chr17:35954930:T:C	9.56066e-19	-2.95827e-10	-1.60093	5.93074e-05	-2.95827e-10	-1.57862	6.34993e-05	-2.95827e-10	-1.57975
35955284	chr17:35955284:T:C	5.67613e-18	-2.95827e-10	0.180264	0.000938807	-2.95827e-10	1.18326	0.000968417	-2.95827e-10	1.14489
35955315	chr17:35955315:A:G	5.59567e-18	-2.95827e-10	0.165988	0.000922561	-2.95827e-10	1.1658	0.000951833	-2.95827e-10	1.12761
35955460	chr17:35955460:G:A	6.76546e-18	-2.95827e-10	0.355826	0.00117815	-2.95827e-10	1.41035	0.0012196	-2.95827e-10	1.3755
35955677	chr17:35955677:A:G	8.347e-19	-1.73669	-5.92657e-10	0.000407508	0.34871	-5.92657e-10	8.92048e-05	-1.23984	-5.92657e-10
35955751	chr17:35955751:A:G	1.11598e-18	-2.95827e-10	-1.44628	6.61473e-05	-2.95827e-10	-1.46947	7.04888e-05	-2.95827e-10	-1.47532
35955945	chr17:35955945:A:T	9.73436e-19	-2.95827e-10	-1.58293	6.16948e-05	-2.95827e-10	-1.53915	6.61121e-05	-2.95827e-10	-1.53942
35956033	chr17:35956033:T:C	1.98011e-18	-2.95827e-10	-0.872855	0.000318638	-2.95827e-10	0.102703	0.000319257	-2.95827e-10	0.035222
35956070	chr17:35956070:A:G	5.72357e-18	-2.95827e-10	0.188587	0.000956536	-2.95827e-10	1.20197	0.000991557	-2.95827e-10	1.1685
35956460	chr17:35956460:G:A	9.95954e-19	-2.95827e-10	-1.56006	5.88354e-05	-2.95827e-10	-1.58661	6.31356e-05	-2.95827e-10	-1.58549
35956496	chr17:35956496:C:T	1.21653e-18	-2.95827e-10	-1.36	8.28367e-05	-2.95827e-10	-1.24448	8.80295e-05	-2.95827e-10	-1.2531
35956868	chr17:35956868:A:G	1.84137e-19	-1.79788	-1.4502	1.64185e-05	-1.42969	-1.43325	1.35203e-05	-1.686	-1.44058
35957010	chr17:35957010:G:T	9.69325e-19	-2.95827e-10	-1.58716	5.85062e-05	-2.95827e-10	-1.59222	6.26044e-05	-2.95827e-10	-1.59394
35957086	chr17:35957086:T:C	1.3854e-18	-2.95827e-10	-1.23002	9.327e-05	-2.95827e-10	-1.12585	0.000102088	-2.95827e-10	-1.10494
35957132	chr17:35957132:C:G	1.93549e-18	-2.95827e-10	-0.895645	0.000307562	-2.95827e-10	0.0673246	0.000308387	-2.95827e-10	0.000581501
35957513	chr17:35957513:TTTTC:T	1.70997e-18	-2.95827e-10	-1.01953	9.77534e-05	-2.95827e-10	-1.0789	0.000103642	-2.95827e-10	-1.08983
35958223	chr17:35958223:A:G	2.57523e-18	-2.95827e-10	-0.610068	0.000132964	-2.95827e-10	-0.771273	0.000144923	-2.95827e-10	-0.754571
35958389	chr17:35958389:G:A	1.51164e-19	-1.84282	-1.60257	1.63741e-05	-1.26322	-1.60243	1.30001e-05	-1.5637	-1.60212
35958878	chr17:35958878:G:C	1.29089e-18	-2.95827e-10	-1.30067	8.14173e-05	-2.95827e-10	-1.26176	8.75683e-05	-2.95827e-10	-1.25836
35959024	chr17:35959024:T:C	7.22502e-19	-0.77471	-1.10633	2.72794e-05	-1.05759	-1.29763	3.073e-05	-0.985762	-1.31978
35959048	chr17:35959048:C:T	4.53327e-19	-0.779334	-1.56781	2.19538e-05	-1.00857	-1.56385	2.44049e-05	-0.97698	-1.55901
35959100	chr17:35959100:A:G	1.89066e-18	-2.95827e-10	-0.919078	0.000106553	-2.95827e-10	-0.992706	0.000112195	-2.95827e-10	-1.01054
35959448	chr17:35959448:T:C	2.11089e-19	-1.50885	-1.60263	8.39044e-06	-1.93247	-1.60179	8.806e-06	-1.95365	-1.60169
35959500	chr17:35959500:G:T	1.75516e-18	-2.95827e-10	-0.993448	0.000115656	-2.95827e-10	-0.910732	0.000119382	-2.95827e-10	-0.948446
35959517	chr17:35959517:T:C	5.24896e-19	-0.685146	-1.51541	2.35427e-05	-1.14502	-1.35751	4.37275e-05	-0.592944	-1.35985
35959550	chr17:35959550:A:T	1.00503e-18	-2.95827e-10	-1.55098	6.09317e-05	-2.95827e-10	-1.5516	6.51957e-05	-2.95827e-10	-1.55338
35959615	chr17:35959615:T:C	1.21179e-18	-2.95827e-10	-1.3639	6.26027e-05	-2.95827e-10	-1.52454	6.71998e-05	-2.95827e-10	-1.5231
35959741	chr17:35959741:C:T	2.9188e-19	-1.97098	-0.816436	1.89884e-05	-1.81812	-0.899406	1.84562e-05	-1.90659	-0.908784
35959843	chr17:35959843:C:T	1.2594e-18	-2.95827e-10	-1.32537	6.39678e-05	-2.95827e-10	-1.50297	6.90163e-05	-2.95827e-10	-1.49643
35959845	chr17:35959845:T:C	1.04461e-18	-1.51236	-5.92657e-10	6.16983e-05	-1.5391	-5.92657e-10	6.81231e-05	-1.50946	-5.92657e-10
35960055	chr17:35960055:G:A	8.49744e-18	0.58376	-5.92657e-10	0.000713648	0.909039	-5.92657e-10	0.000803568	0.958286	-5.92657e-10
35960077	chr17:35960077:G:A	1.72251e-19	-1.84008	-1.47473	9.09061e-06	-1.89107	-1.56304	9.99281e-06	-1.87178	-1.55713
35960614	chr17:35960614:G:A	8.1e-18	-2.95827e-10	0.535859	0.000292155	-2.95827e-10	0.0159339	0.000314136	-2.95827e-10	0.0190497
35960639	chr17:35960639:A:T	1.27223e-19	-2.01573	-1.60209	8.3302e-06	-1.94121	-1.60025	8.52714e-06	-1.98677	-1.60076
35960685	chr17:35960685:AT:A	9.57102e-19	-2.95827e-10	-1.59985	6.16324e-05	-2.95827e-10	-1.54016	6.59615e-05	-2.95827e-10	-1.5417
35960688	chr17:35960688:T:A	9.55062e-19	-2.95827e-10	-1.60198	6.09275e-05	-2.95827e-10	-1.55167	6.52065e-05	-2.95827e-10	-1.55322
35960747	chr17:35960747:A:T	1.25941e-19	-2.03203	-1.59591	7.5786e-06	-2.03743	-1.59859	8.09642e-06	-2.04149	-1.59786
35961002	chr17:35961002:A:C	2.2221e-19	-1.53769	-1.52245	1.32256e-05	-1.57413	-1.50506	1.47958e-05	-1.53096	-1.50547
35961042	chr17:35961042:T:C	2.4119e-19	-1.4877	-1.49048	1.43665e-05	-1.5262	-1.47025	1.61056e-05	-1.48087	-1.47074
35961486	chr17:35961486:A:G	2.29711e-19	-1.50325	-1.52369	1.3659e-05	-1.5404	-1.50656	1.53036e-05	-1.4957	-1.50699
35961551	chr17:35961551:A:G	2.52773e-19	-1.40654	-1.52473	1.4971e-05	-1.44751	-1.50773	1.68379e-05	-1.39899	-1.50815
35961726	chr17:35961726:A:G	2.33301e-19	-1.44809	-1.56334	1.37679e-05	-1.48716	-1.55185	1.546e-05	-1.44028	-1.55224
35962307	chr17:35962307:A:T	1.27325e-19	-2.01444	-1.60258	8.34709e-06	-1.94151	-1.59793	8.55107e-06	-1.98588	-1.59884
35962331	chr17:35962331:A:G	2.48671e-19	-1.45678	-1.49085	1.48054e-05	-1.49747	-1.46889	1.66106e-05	-1.45139	-1.46935
35962332	chr17:35962332:A:G	1.05725e-18	-2.95827e-10	-1.50034	5.89831e-05	-2.95827e-10	-1.5841	6.32928e-05	-2.95827e-10	-1.583
35962590	chr17:35962590:T:C	1.11873e-18	-2.95827e-10	-1.44381	6.68917e-05	-2.95827e-10	-1.45828	7.21146e-05	-2.95827e-10	-1.45252
35962871	chr17:35962871:G:A	2.39133e-19	-1.50624	-1.4805	1.42771e-05	-1.54521	-1.45748	1.59849e-05	-1.50117	-1.45796
35962946	chr17:35962946:A:G	1.40437e-19	-2.02956	-1.48944	8.14719e-06	-1.98069	-1.58299	8.46483e-06	-2.01302	-1.58184
35962985	chr17:35962985:A:G	2.4368e-19	-1.48807	-1.47983	1.45203e-05	-1.52911	-1.45669	1.62695e-05	-1.48431	-1.45717
35963028	chr17:35963028:G:A	1.07737e-18	-2.95827e-10	-1.48148	5.94085e-05	-2.95827e-10	-1.57691	6.37614e-05	-2.95827e-10	-1.57563
35963141	chr17:35963141:T:C	2.43882e-19	-1.49044	-1.47664	1.45353e-05	-1.53155	-1.45322	1.62825e-05	-1.48699	-1.45369
35963741	chr17:35963741:C:T	1.99462e-18	-2.95827e-10	-0.865554	0.000121547	-2.95827e-10	-0.861049	0.000133064	-2.95827e-10	-0.839945
35963789	chr17:35963789:A:G	2.46587e-19	-1.47654	-1.4795	1.46811e-05	-1.51836	-1.45642	1.64556e-05	-1.47321	-1.4569
35964159	chr17:35964159:T:G	2.3875e-19	-1.47212	-1.51622	1.41387e-05	-1.51385	-1.49859	1.58506e-05	-1.46852	-1.49905
35964180	chr17:35964180:A:T	2.34049e-19	-1.49085	-1.51738	1.38653e-05	-1.53213	-1.49983	1.55324e-05	-1.48756	-1.50029
35964347	chr17:35964347:A:T	2.34417e-19	-1.48928	-1.51738	1.38859e-05	-1.53064	-1.49983	1.55568e-05	-1.48599	-1.50029
35964373	chr17:35964373:G:A	9.70524e-19	-2.95827e-10	-1.58592	6.17161e-05	-2.95827e-10	-1.53881	6.57429e-05	-2.95827e-10	-1.54502
35964455	chr17:35964455:C:T	6.15022e-19	-2.0421	-5.92657e-10	3.76163e-05	-2.03391	-5.92657e-10	4.03888e-05	-2.03222	-5.92657e-10
35964477	chr17:35964477:G:A	8.76281e-18	-2.95827e-10	0.614512	0.000313046	-2.95827e-10	0.0849978	0.000336765	-2.95827e-10	0.0886108
35964570	chr17:35964570:C:A	1.27594e-19	-2.01258	-1.60233	8.37765e-06	-1.9365	-1.59928	8.57196e-06	-1.98223	-1.60005
35964747	chr17:35964747:T:C	2.41923e-19	-1.4367	-1.53844	1.42624e-05	-1.48073	-1.52299	1.60106e-05	-1.43413	-1.52339
35964759	chr17:35964759:C:T	2.46424e-19	-1.43251	-1.5242	1.45512e-05	-1.47634	-1.50734	1.63365e-05	-1.42959	-1.50778
35964787	chr17:35964787:T:C	1.42894e-19	-2.01527	-1.48638	1.09673e-05	-1.95679	-1.30964	1.1593e-05	-1.93616	-1.34421
35964814	chr17:35964814:G:A	9.73607e-19	-2.95827e-10	-1.58275	6.05813e-05	-2.95827e-10	-1.55736	6.47745e-05	-2.95827e-10	-1.55986
35964898	chr17:35964898:G:A	2.43321e-19	-1.43633	-1.53305	1.43471e-05	-1.48068	-1.51712	1.6106e-05	-1.43404	-1.51754
35964981	chr17:35964981:C:T	2.18502e-19	-1.53487	-1.54209	1.29686e-05	-1.57382	-1.525	1.46274e-05	-1.52258	-1.52529
35965114	chr17:35965114:T:C	1.07746e-18	-2.95827e-10	-1.4814	5.94128e-05	-2.95827e-10	-1.57684	6.37669e-05	-2.95827e-10	-1.57554
35965118	chr17:35965118:T:C	3.2732e-18	-2.95827e-10	-0.370237	0.000146842	-2.95827e-10	-0.671991	0.000160167	-2.95827e-10	-0.654559
35965202	chr17:35965202:C:T	2.45342e-19	-1.44985	-1.51126	1.45073e-05	-1.49312	-1.49358	1.62764e-05	-1.44698	-1.49408
35965587	chr17:35965587:T:C	1.39038e-18	-2.95827e-10	-1.22643	6.16684e-05	-2.95827e-10	-1.53958	6.58768e-05	-2.95827e-10	-1.54299
35965750	chr17:35965750:T:C	5.81114e-18	0.203772	-5.92657e-10	0.000335536	0.154377	-5.92657e-10	0.000428434	0.329361	-5.92657e-10
35965836	chr17:35965836:G:A	1.00226e-18	-1.55374	-5.92657e-10	4.50074e-05	-1.85452	-5.92657e-10	4.93474e-05	-1.83189	-5.92657e-10
35965931	chr17:35965931:C:T	2.87788e-19	-1.28904	-1.5125	1.68953e-05	-1.33939	-1.49492	1.90504e-05	-1.28827	-1.49542
35965973	chr17:35965973:A:C	9.6322e-19	-2.95827e-10	-1.59348	5.82263e-05	-2.95827e-10	-1.59701	6.23057e-05	-2.95827e-10	-1.59872
35965995	chr17:35965995:G:A	3.05592e-19	-1.60457	-1.13694	1.76689e-05	-1.59059	-1.19896	1.69119e-05	-1.71855	-1.18421
35966241	chr17:35966241:T:C	1.67648e-19	-2.00117	-1.34073	1.17875e-05	-1.86265	-1.33167	1.16752e-05	-1.93451	-1.33879
35966303	chr17:35966303:C:T	1.46955e-19	-2.04134	-1.4323	9.3106e-06	-1.99855	-1.43165	9.59928e-06	-2.03189	-1.43719
35966330	chr17:35966330:T:C	2.32856e-19	-2.04138	-0.971957	1.37727e-05	-1.99316	-1.0455	1.41151e-05	-2.03009	-1.05344
35966390	chr17:35966390:T:A	4.06011e-18	-2.95827e-10	-0.154796	0.000349732	-2.95827e-10	0.195815	0.000365366	-2.95827e-10	0.170124
35966583	chr17:35966583:G:A	9.00164e-19	-1.66118	-5.92657e-10	3.96439e-05	-1.98141	-5.92657e-10	4.12669e-05	-2.01072	-5.92657e-10
35966661	chr17:35966661:A:C	2.54218e-19	-1.41272	-1.51285	1.49725e-05	-1.45983	-1.49531	1.68273e-05	-1.41197	-1.4958
35966783	chr17:35966783:A:G	1.25622e-19	-2.02876	-1.60172	8.28714e-06	-1.94645	-1.60019	8.45355e-06	-1.99539	-1.6008
35966785	chr17:35966785:G:A	1.22357e-18	-2.95827e-10	-1.35423	7.0157e-05	-2.95827e-10	-1.41062	7.6077e-05	-2.95827e-10	-1.39903
35966800	chr17:35966800:G:C	7.99376e-18	-2.95827e-10	0.522657	0.000287808	-2.95827e-10	0.000941519	0.000309555	-2.95827e-10	0.00436162
35966801	chr17:35966801:C:T	1.40874e-19	-2.04206	-1.47383	8.99672e-06	-1.98944	-1.47505	9.24199e-06	-2.02718	-1.47984
35966858	chr17:35966858:C:A	1.26255e-19	-2.02303	-1.60243	8.41434e-06	-1.93217	-1.59925	8.55165e-06	-1.9846	-1.60005
35967049	chr17:35967049:G:A	5.59736e-18	-2.95827e-10	0.16629	0.000187905	-2.95827e-10	-0.425417	0.000203303	-2.95827e-10	-0.416079
35967353	chr17:35967353:T:C	3.09881e-18	-2.95827e-10	-0.424987	0.000172673	-2.95827e-10	-0.509949	0.000188891	-2.95827e-10	-0.489607
35967605	chr17:35967605:C:T	3.87109e-18	-2.95827e-10	-0.202468	0.000208995	-2.95827e-10	-0.319042	0.000228407	-2.95827e-10	-0.299646
35967686	chr17:35967686:T:C	1.50779e-19	-1.96102	-1.48692	1.19917e-05	-1.87125	-1.30589	1.27711e-05	-1.84155	-1.34204
35967740	chr17:35967740:G:A	8.6989e-18	-2.95827e-10	0.607192	0.000311047	-2.95827e-10	0.0785938	0.000334612	-2.95827e-10	0.0821951
35967839	chr17:35967839:T:A	2.69984e-19	-1.32196	-1.54344	9.06393e-06	-1.85548	-1.60157	1.04647e-05	-1.78021	-1.60256
35967842	chr17:35967842:T:A	5.63085e-19	-0.529261	-1.60107	1.34953e-05	-1.46621	-1.5928	1.47481e-05	-1.44726	-1.5924
35968017	chr17:35968017:C:A	8.77224e-18	-2.95827e-10	0.615588	0.000313373	-2.95827e-10	0.0860438	0.000337111	-2.95827e-10	0.089636
35968207	chr17:35968207:A:G	1.61928e-19	-2.01115	-1.36545	1.12589e-05	-1.88358	-1.35661	1.1211e-05	-1.95047	-1.36341
35968227	chr17:35968227:T:C	1.66342e-19	-2.0026	-1.34711	1.16817e-05	-1.86485	-1.33848	1.1579e-05	-1.93613	-1.34545
35968241	chr17:35968241:C:T	2.17623e-19	-1.7411	-1.3399	1.29832e-05	-1.72484	-1.37286	1.26675e-05	-1.83059	-1.36114
35968303	chr17:35968303:T:C	1.64443e-19	-1.99472	-1.36648	1.16395e-05	-1.8491	-1.35785	1.15014e-05	-1.92376	-1.36455
35968308	chr17:35968308:A:G	1.29446e-19	-2.00602	-1.59447	7.70554e-06	-2.04141	-1.57801	8.26001e-06	-2.03995	-1.5794
35968325	chr17:35968325:A:AT	1.63046e-19	-1.99715	-1.37258	1.15083e-05	-1.85387	-1.36441	1.13853e-05	-1.92738	-1.37108
35968427	chr17:35968427:A:G	4.74076e-18	-2.95827e-10	0.000191522	0.000200882	-2.95827e-10	-0.358632	0.000218655	-2.95827e-10	-0.34328
35968459	chr17:35968459:G:A	1.62958e-19	-2.00327	-1.367	1.14306e-05	-1.86614	-1.35891	1.13366e-05	-1.93714	-1.3656
35968542	chr17:35968542:T:G	3.50627e-19	-2.03349	-0.570546	2.23342e-05	-1.93703	-0.618196	2.22786e-05	-1.99452	-0.632626
35968695	chr17:35968695:G:A	1.0406e-18	-1.5162	-5.92657e-10	6.19294e-05	-1.53536	-5.92657e-10	6.84588e-05	-1.50454	-5.92657e-10
35968769	chr17:35968769:G:A	9.61519e-19	-2.95827e-10	-1.59525	6.14518e-05	-2.95827e-10	-1.5431	6.5738e-05	-2.95827e-10	-1.5451
35968998	chr17:35968998:C:T	1.01917e-18	-1.53702	-5.92657e-10	6.0688e-05	-1.5556	-5.92657e-10	6.70651e-05	-1.52511	-5.92657e-10
35968999	chr17:35968999:G:A	1.6224e-19	-2.0419	-1.33278	1.05696e-05	-1.981	-1.32236	1.07966e-05	-2.02164	-1.3299
35969046	chr17:35969046:A:G	1.66904e-19	-2.04208	-1.30426	1.08991e-05	-1.9916	-1.28107	1.11907e-05	-2.02758	-1.28811
35969160	chr17:35969160:T:C	1.63117e-19	-2.00649	-1.3628	1.15239e-05	-1.87343	-1.3435	1.1457e-05	-1.94262	-1.34955
35969451	chr17:35969451:ATGATGTGTATGT:A	1.66879e-19	-2.04089	-1.30561	1.10373e-05	-1.96992	-1.29015	1.12321e-05	-2.01471	-1.29729
35969504	chr17:35969504:G:A	9.07172e-18	-2.95827e-10	0.649157	0.000324634	-2.95827e-10	0.121347	0.000349302	-2.95827e-10	0.125162
35969710	chr17:35969710:T:G	9.77193e-19	-2.95827e-10	-1.57908	6.05831e-05	-2.95827e-10	-1.55734	6.53896e-05	-2.95827e-10	-1.55041
35969923	chr17:35969923:C:T	2.39944e-19	-2.00858	-0.974772	1.696e-05	-1.87487	-0.955627	1.6813e-05	-1.94383	-0.964797
35970000	chr17:35970000:G:A	9.84188e-19	-1.57194	-5.92657e-10	5.90619e-05	-1.58277	-5.92657e-10	6.51322e-05	-1.55436	-5.92657e-10
35970057	chr17:35970057:C:T	1.00199e-18	-1.55401	-5.92657e-10	6.01181e-05	-1.56504	-5.92657e-10	6.63333e-05	-1.53608	-5.92657e-10
35970606	chr17:35970606:G:A	2.50301e-19	-2.03838	-0.90272	1.54184e-05	-2.01362	-0.912167	1.63442e-05	-2.02138	-0.915526
35970703	chr17:35970703:T:C	2.35094e-19	-2.03319	-0.970582	1.43754e-05	-2.02397	-0.971858	1.52668e-05	-2.03031	-0.974786
35970838	chr17:35970838:G:A	9.2165e-19	-1.63759	-5.92657e-10	5.61462e-05	-1.63339	-5.92657e-10	6.15412e-05	-1.61107	-5.92657e-10
35971218	chr17:35971218:T:C	2.71109e-19	-2.04042	-0.820814	1.75779e-05	-1.96976	-0.824948	1.8541e-05	-1.98251	-0.828282
35971283	chr17:35971283:G:C	2.26299e-19	-2.0364	-1.00551	1.39028e-05	-2.0191	-1.01015	1.47459e-05	-2.0262	-1.01362
35971453	chr17:35971453:C:T	9.20766e-19	-1.63855	-5.92657e-10	5.61573e-05	-1.63319	-5.92657e-10	6.15014e-05	-1.61172	-5.92657e-10
35971575	chr17:35971575:C:T	2.93112e-18	-2.95827e-10	-0.480622	0.000125668	-2.95827e-10	-0.827706	0.000136231	-2.95827e-10	-0.81642
35971598	chr17:35971598:T:A	1.43504e-19	-1.95898	-1.53842	9.08898e-06	-1.99605	-1.45824	9.74772e-06	-2.00414	-1.4496
35971976	chr17:35971976:G:A	1.04862e-18	-2.95827e-10	-1.50853	6.59866e-05	-2.95827e-10	-1.4719	7.15671e-05	-2.95827e-10	-1.46014
35972691	chr17:35972691:G:A	6.86563e-19	-1.93206	-5.92657e-10	5.20831e-05	-1.70851	-5.92657e-10	5.38893e-05	-1.74384	-5.92657e-10
35972836	chr17:35972836:G:A	3.27143e-19	-2.00971	-0.663651	2.22209e-05	-1.84094	-0.719379	2.16814e-05	-1.92777	-0.726552
35972844	chr17:35972844:C:T	2.08847e-19	-2.03199	-1.09017	1.27183e-05	-2.0239	-1.09441	1.35007e-05	-2.03051	-1.09753
35972997	chr17:35972997:G:C	2.58358e-19	-2.03209	-0.877319	1.56112e-05	-2.02403	-0.88933	1.65623e-05	-2.0305	-0.893142
35973048	chr17:35973048:C:T	9.60455e-19	-2.95827e-10	-1.59635	6.20177e-05	-2.95827e-10	-1.53393	6.63808e-05	-2.95827e-10	-1.53537
35973333	chr17:35973333:TG:T	1.72671e-19	-2.01079	-1.30158	8.96983e-06	-2.03214	-1.43535	9.53235e-06	-2.03541	-1.44067
35973636	chr17:35973636:A:G	9.87539e-19	-1.56854	-5.92657e-10	6.02491e-05	-1.56286	-5.92657e-10	6.61047e-05	-1.53953	-5.92657e-10
35973711	chr17:35973711:C:A	1.06531e-18	-2.95827e-10	-1.49274	7.32325e-05	-2.95827e-10	-1.36771	7.81383e-05	-2.95827e-10	-1.3723
35973946	chr17:35973946:G:A	1.49939e-19	-2.00682	-1.44671	9.10852e-06	-2.04099	-1.41115	9.71134e-06	-2.04203	-1.41545
35974398	chr17:35974398:A:C	6.38708e-19	-2.00431	-5.92657e-10	3.73116e-05	-2.04205	-5.92657e-10	3.99979e-05	-2.04195	-5.92657e-10
35974404	chr17:35974404:A:C	1.36183e-19	-2.01567	-1.5341	1.2042e-05	-1.79798	-1.37497	1.19644e-05	-1.86583	-1.38301
35974750	chr17:35974750:T:C	1.91023e-19	-2.02605	-1.18532	1.24105e-05	-2.03325	-1.10956	1.31553e-05	-2.03702	-1.11693
35974815	chr17:35974815:CACACACACAT:C	8.13101e-19	-1.76291	-5.92657e-10	4.82578e-05	-1.78479	-5.92657e-10	4.69175e-05	-1.88238	-5.92657e-10
35974826	chr17:35974826:G:GT	3.21288e-19	-2.03327	-0.658156	1.95387e-05	-2.02396	-0.664987	2.06762e-05	-2.03056	-0.671235
35975092	chr17:35975092:C:T	8.26745e-18	1.08393	-0.527611	0.000493988	1.0463	-0.505136	0.000688356	1.31353	-0.509996
35975141	chr17:35975141:A:G	3.52631e-19	-2.02526	-0.573077	2.10616e-05	-2.03263	-0.581269	2.23291e-05	-2.03692	-0.587964
35975155	chr17:35975155:G:A	3.71519e-19	-2.02299	-0.523164	2.20434e-05	-2.03426	-0.534081	2.33726e-05	-2.03818	-0.541035
35975176	chr17:35975176:A:G	3.49474e-19	-2.02551	-0.581822	2.08321e-05	-2.03257	-0.59229	2.20836e-05	-2.03687	-0.599068
35975233	chr17:35975233:A:T	6.38897e-19	-2.00402	-5.92657e-10	3.81809e-05	-2.01902	-5.92657e-10	4.06048e-05	-2.02689	-5.92657e-10
35975661	chr17:35975661:G:A	3.13601e-18	-2.95827e-10	-0.413054	0.00012678	-2.95827e-10	-0.8189	0.000137389	-2.95827e-10	-0.807959
35976247	chr17:35976247:C:T	9.08603e-19	-1.65185	-5.92657e-10	5.51871e-05	-1.65062	-5.92657e-10	6.05293e-05	-1.62765	-5.92657e-10
35976276	chr17:35976276:T:C	1.2924e-19	-2.01789	-1.5842	7.86652e-06	-2.01021	-1.58852	8.17862e-06	-2.03828	-1.59097
35976530	chr17:35976530:T:C	2.78093e-19	-2.03687	-0.798936	2.37342e-05	-2.02711	-0.46733	2.41828e-05	-2.01801	-0.527123
35976653	chr17:35976653:TC:T	1.16085e-18	-1.40685	-5.92657e-10	9.25615e-05	-1.13348	-5.92657e-10	9.77739e-05	-1.14812	-5.92657e-10
35976655	chr17:35976655:T:TC	1.14951e-18	-2.95827e-10	-1.41667	5.81295e-05	-2.95827e-10	-1.59868	6.2243e-05	-2.95827e-10	-1.59973
35976735	chr17:35976735:T:C	1.26282e-19	-2.02379	-1.60146	7.98728e-06	-2.03215	-1.55135	8.43615e-06	-2.0421	-1.55615
35977228	chr17:35977228:G:A	1.72751e-19	-1.70924	-1.60267	1.11139e-05	-1.68931	-1.56385	1.04843e-05	-1.81255	-1.56835
35977258	chr17:35977258:CAGTGAGCCAAGATCA:C	1.30531e-19	-1.98994	-1.60221	8.13772e-06	-2.00783	-1.55701	8.44394e-06	-2.03578	-1.56155
35977644	chr17:35977644:C:T	1.86614e-19	-1.68537	-1.54935	1.10555e-05	-1.71795	-1.54048	1.15085e-05	-1.75185	-1.53583
35978035	chr17:35978035:C:A	1.3321e-19	-1.97172	-1.60011	8.25964e-06	-2.00631	-1.54366	8.57228e-06	-2.03319	-1.54905
35978128	chr17:35978128:A:C	1.33165e-19	-1.97291	-1.59926	8.28406e-06	-2.00708	-1.53993	8.59956e-06	-2.03357	-1.5455
35978326	chr17:35978326:C:T	1.79087e-19	-1.73037	-1.54552	1.06512e-05	-1.75994	-1.53574	1.11175e-05	-1.79155	-1.53071
35978489	chr17:35978489:A:G	3.22233e-19	-2.01136	-0.677125	2.82266e-05	-2.04189	-0.2792	2.83685e-05	-2.04163	-0.343865
35978564	chr17:35978564:CAT:C	3.41147e-19	-1.02928	-1.60217	1.3162e-05	-1.4942	-1.58981	1.63732e-05	-1.34514	-1.58999
35979059	chr17:35979059:C:T	1.0425e-18	-2.95827e-10	-1.51438	5.9757e-05	-2.95827e-10	-1.57107	6.4826e-05	-2.95827e-10	-1.55907
35979070	chr17:35979070:A:G	2.22658e-19	-1.70371	-1.35442	1.09454e-05	-1.74903	-1.5194	1.06109e-05	-1.85864	-1.51026
35979140	chr17:35979140:AAAG:A	1.79966e-19	-1.69057	-1.58043	1.06955e-05	-1.70564	-1.58589	1.10413e-05	-1.74481	-1.58433
35979434	chr17:35979434:G:C	4.05825e-19	-1.59251	-0.865332	2.02527e-05	-1.64411	-1.00895	1.94966e-05	-1.75144	-1.0091
35979600	chr17:35979600:G:A	1.00617e-18	-2.95827e-10	-1.54986	6.32332e-05	-2.95827e-10	-1.51452	6.81261e-05	-2.95827e-10	-1.50942
35980026	chr17:35980026:T:C	6.26232e-19	-2.02404	-5.92657e-10	3.76034e-05	-2.03426	-5.92657e-10	4.01467e-05	-2.03824	-5.92657e-10
35980136	chr17:35980136:A:G	1.16274e-18	-2.95827e-10	-1.40523	8.48889e-05	-2.95827e-10	-1.22001	8.94303e-05	-2.95827e-10	-1.23732
35980385	chr17:35980385:G:A	7.9657e-19	-1.78345	-5.92657e-10	4.91184e-05	-1.76712	-5.92657e-10	5.40056e-05	-1.74169	-5.92657e-10
35980421	chr17:35980421:T:C	2.14685e-19	-1.79891	-1.29568	1.05814e-05	-1.82425	-1.478	1.04323e-05	-1.91659	-1.46927
35980444	chr17:35980444:T:C	1.04405e-18	-2.95827e-10	-1.5129	7.09491e-05	-2.95827e-10	-1.39939	7.52074e-05	-2.95827e-10	-1.41053
35980628	chr17:35980628:AC:A	9.98983e-19	-2.95827e-10	-1.55702	5.87386e-05	-2.95827e-10	-1.58825	6.30537e-05	-2.95827e-10	-1.58679
35980748	chr17:35980748:C:T	1.07461e-18	-2.95827e-10	-1.48404	6.63227e-05	-2.95827e-10	-1.46682	7.16886e-05	-2.95827e-10	-1.45844
35980880	chr17:35980880:A:G	6.39066e-19	-2.00375	-5.92657e-10	3.87216e-05	-2.00495	-5.92657e-10	4.18806e-05	-1.99595	-5.92657e-10
35981065	chr17:35981065:TG:T	6.17223e-19	-2.03853	-5.92657e-10	3.73335e-05	-2.04146	-5.92657e-10	3.99941e-05	-2.04204	-5.92657e-10
35981535	chr17:35981535:AGAG:A	1.59616e-18	-2.95827e-10	-1.08841	9.24688e-05	-2.95827e-10	-1.13448	9.8702e-05	-2.95827e-10	-1.13867
35981646	chr17:35981646:C:T	1.83827e-19	-1.70197	-1.5478	1.12361e-05	-1.66724	-1.57498	1.06257e-05	-1.79229	-1.57522
35981849	chr17:35981849:G:A	1.62821e-18	-2.95827e-10	-1.06852	7.77828e-05	-2.95827e-10	-1.30743	8.23922e-05	-2.95827e-10	-1.31928
35982014	chr17:35982014:C:A	6.40846e-19	-1.79464	-0.206335	2.79849e-05	-1.72634	-0.60334	2.50564e-05	-1.90551	-0.60414
35982230	chr17:35982230:CTG:C	4.9953e-18	-2.95827e-10	0.0524924	0.000273513	-2.95827e-10	-0.0500019	0.000288419	-2.95827e-10	-0.0663604
35982244	chr17:35982244:A:G	1.44026e-18	-2.95827e-10	-1.19118	7.94757e-05	-2.95827e-10	-1.2859	8.54459e-05	-2.95827e-10	-1.28289
35982256	chr17:35982256:G:C	1.16082e-18	-2.95827e-10	-1.40688	6.3297e-05	-2.95827e-10	-1.51351	6.75306e-05	-2.95827e-10	-1.51819
35982404	chr17:35982404:T:G	1.67713e-18	-2.95827e-10	-1.03892	8.63963e-05	-2.95827e-10	-1.20241	9.07475e-05	-2.95827e-10	-1.22269
35982667	chr17:35982667:G:A	1.23453e-18	-2.95827e-10	-1.34532	9.79344e-05	-2.95827e-10	-1.07705	0.00010425	-2.95827e-10	-1.08399
35982733	chr17:35982733:CCCTT:C	3.27707e-19	-1.07371	-1.59793	1.78839e-05	-1.19573	-1.58173	1.88628e-05	-1.21325	-1.58033
35983220	chr17:35983220:C:A	7.39277e-19	-0.257959	-1.60013	4.6614e-05	-0.217836	-1.60161	4.72653e-05	-0.273274	-1.60173
35983339	chr17:35983339:A:G	9.9708e-19	-2.95827e-10	-1.55893	5.78988e-05	-2.95827e-10	-1.60265	6.20654e-05	-2.95827e-10	-1.60259
35983454	chr17:35983454:T:C	1.46115e-19	-1.95396	-1.52541	7.76334e-06	-2.04039	-1.57155	8.59852e-06	-2.01418	-1.56501
35983598	chr17:35983598:C:A	1.53196e-18	-2.95827e-10	-1.12946	0.00010525	-2.95827e-10	-1.00501	0.000113358	-2.95827e-10	-1.00022
35983666	chr17:35983666:A:G	2.75861e-19	-1.24425	-1.59962	1.99803e-05	-1.09388	-1.57273	2.1393e-05	-1.0968	-1.57091
35985179	chr17:35985179:T:C	3.33308e-19	-1.10705	-1.54764	1.75525e-05	-1.39071	-1.40544	2.76277e-05	-0.987494	-1.42446
35985545	chr17:35985545:G:A	3.52836e-19	-1.36833	-1.22943	2.53797e-05	-1.17758	-1.24982	2.68558e-05	-1.18806	-1.25223
35985589	chr17:35985589:T:A	9.70207e-19	-2.95827e-10	-1.58625	6.08295e-05	-2.95827e-10	-1.55328	6.49969e-05	-2.95827e-10	-1.55644
35985642	chr17:35985642:G:C	1.34381e-18	-2.95827e-10	-1.2605	6.90733e-05	-2.95827e-10	-1.42618	7.35783e-05	-2.95827e-10	-1.43242
35986236	chr17:35986236:T:C	2.93744e-19	-1.29906	-1.48199	1.61994e-05	-1.43227	-1.4441	1.68056e-05	-1.47835	-1.43071
35986576	chr17:35986576:G:A	3.02145e-19	-1.27134	-1.48152	1.66212e-05	-1.40708	-1.44359	1.72264e-05	-1.45415	-1.43018
35986879	chr17:35986879:A:G	2.62893e-19	-1.29227	-1.59974	1.90039e-05	-1.14382	-1.57289	2.03776e-05	-1.14524	-1.5711
35987298	chr17:35987298:T:A	1.50359e-19	-1.97339	-1.47735	1.19392e-05	-1.88559	-1.29594	1.10129e-05	-1.999	-1.33271
35987887	chr17:35987887:C:T	1.12569e-18	-2.95827e-10	-1.4376	7.32215e-05	-2.95827e-10	-1.36786	7.77156e-05	-2.95827e-10	-1.37772
35987943	chr17:35987943:T:G	1.02282e-18	-2.95827e-10	-1.53344	5.84896e-05	-2.95827e-10	-1.5925	6.28193e-05	-2.95827e-10	-1.59051
35988039	chr17:35988039:G:A	9.5856e-19	-2.95827e-10	-1.59833	6.01403e-05	-2.95827e-10	-1.56467	6.46197e-05	-2.95827e-10	-1.56226
35988597	chr17:35988597:A:G	4.62087e-19	-0.788103	-1.5399	2.68311e-05	-0.787685	-1.5841	2.77819e-05	-0.824022	-1.58237
35989087	chr17:35989087:C:T	2.33343e-19	-1.51594	-1.49531	1.21742e-05	-1.66469	-1.49734	1.26071e-05	-1.68857	-1.50795
35989294	chr17:35989294:T:C	1.15478e-18	-1.41209	-5.92657e-10	6.20209e-05	-1.53388	-5.92657e-10	6.28388e-05	-1.5902	-5.92657e-10
35989685	chr17:35989685:C:T	9.5634e-19	-2.95827e-10	-1.60065	5.79693e-05	-2.95827e-10	-1.60144	6.21135e-05	-2.95827e-10	-1.60181
35990201	chr17:35990201:G:A	1.12894e-18	-1.43472	-5.92657e-10	6.07782e-05	-1.55412	-5.92657e-10	6.16502e-05	-1.6093	-5.92657e-10
35990482	chr17:35990482:T:C	1.02647e-18	-2.95827e-10	-1.52988	6.10233e-05	-2.95827e-10	-1.5501	6.59537e-05	-2.95827e-10	-1.54182
35990559	chr17:35990559:G:A	5.00577e-19	-0.712409	-1.53559	3.13016e-05	-0.665348	-1.55233	2.99521e-05	-0.777454	-1.55372
35990807	chr17:35990807:C:T	2.28361e-19	-1.59693	-1.43591	1.18359e-05	-1.72957	-1.46065	1.24882e-05	-1.75754	-1.44845
35990989	chr17:35990989:T:A	1.11837e-18	-2.95827e-10	-1.44413	6.34138e-05	-2.95827e-10	-1.51167	6.82135e-05	-2.95827e-10	-1.50813
35991011	chr17:35991011:G:T	2.26057e-19	-1.52005	-1.52292	1.17671e-05	-1.66904	-1.527	1.22579e-05	-1.6882	-1.5364
35991037	chr17:35991037:C:A	9.96935e-19	-2.95827e-10	-1.55907	5.78978e-05	-2.95827e-10	-1.60267	6.20617e-05	-2.95827e-10	-1.60265
35991046	chr17:35991046:T:G	9.75541e-19	-2.95827e-10	-1.58077	6.12843e-05	-2.95827e-10	-1.54583	6.64526e-05	-2.95827e-10	-1.53429
35991083	chr17:35991083:G:A	5.21712e-19	-0.699359	-1.50729	3.32277e-05	-0.7032	-1.45477	3.45137e-05	-0.727504	-1.46192
35991529	chr17:35991529:A:C	9.70247e-19	-2.95827e-10	-1.58621	5.78985e-05	-2.95827e-10	-1.60266	6.2076e-05	-2.95827e-10	-1.60242
35991723	chr17:35991723:C:G	1.84498e-19	-1.69328	-1.55284	1.26776e-05	-1.61508	-1.50643	1.34805e-05	-1.61782	-1.51171
35991750	chr17:35991750:C:T	1.92406e-18	-2.95827e-10	-0.90157	0.000117928	-2.95827e-10	-0.891274	0.0001263	-2.95827e-10	-0.892118
35991891	chr17:35991891:G:C	2.08186e-19	-1.54512	-1.58021	1.08031e-05	-1.80441	-1.47711	1.16817e-05	-1.78243	-1.49033
35991900	chr17:35991900:A:T	2.93599e-19	-1.46113	-1.32042	1.3832e-05	-1.69114	-1.34323	1.47955e-05	-1.71181	-1.32464
35991914	chr17:35991914:T:C	2.25392e-19	-2.03908	-1.00684	2.24042e-05	-2.04071	-0.511392	2.37099e-05	-2.03899	-0.525894
35991976	chr17:35991976:T:G	1.08923e-18	-2.95827e-10	-1.47053	8.7252e-05	-2.95827e-10	-1.19255	9.33958e-05	-2.95827e-10	-1.19393
35992028	chr17:35992028:C:T	1.52398e-19	-1.88269	-1.55457	1.13141e-05	-1.80974	-1.42556	1.16993e-05	-1.8521	-1.41915
35992090	chr17:35992090:C:T	1.47608e-19	-2.04202	-1.42718	1.26258e-05	-2.04146	-1.08415	1.34305e-05	-2.04201	-1.09124
35992406	chr17:35992406:T:C	2.08057e-19	-1.95336	-1.17259	1.8222e-05	-1.82949	-0.929227	1.59119e-05	-1.97709	-0.986615
35992407	chr17:35992407:G:A	2.84795e-19	-1.24929	-1.5627	1.21975e-05	-1.56828	-1.59184	1.30281e-05	-1.57437	-1.5893
35992449	chr17:35992449:G:A	5.14502e-18	-2.95827e-10	0.0820243	0.00026624	-2.95827e-10	-0.0769528	0.000266147	-2.95827e-10	-0.146728
35992524	chr17:35992524:G:A	2.744e-19	-1.28105	-1.56812	1.18734e-05	-1.59243	-1.59462	1.26791e-05	-1.5984	-1.59242
35992847	chr17:35992847:T:C	2.9121e-19	-1.22595	-1.56377	1.24216e-05	-1.54959	-1.59232	1.32652e-05	-1.5558	-1.58984
35992988	chr17:35992988:G:C	2.83753e-19	-1.25228	-1.56337	1.21678e-05	-1.57043	-1.59212	1.29963e-05	-1.57648	-1.58962
35993142	chr17:35993142:T:C	2.79622e-19	-1.2641	-1.56623	1.20341e-05	-1.57992	-1.59368	1.28554e-05	-1.58567	-1.59134
35993260	chr17:35993260:A:G	1.09445e-18	-2.95827e-10	-1.46576	7.19575e-05	-2.95827e-10	-1.38527	7.88943e-05	-2.95827e-10	-1.36267
35993287	chr17:35993287:C:G	2.66555e-19	-1.32634	-1.55184	1.15555e-05	-1.6285	-1.58568	1.23541e-05	-1.63424	-1.58255
35993329	chr17:35993329:G:A	1.13418e-18	-2.95827e-10	-1.43009	6.14338e-05	-2.95827e-10	-1.54339	6.58276e-05	-2.95827e-10	-1.54374
35993583	chr17:35993583:A:G	2.85856e-19	-1.26188	-1.54639	1.21904e-05	-1.57808	-1.58262	1.30319e-05	-1.58415	-1.57923
35993721	chr17:35993721:A:C	2.78023e-19	-1.27078	-1.56527	1.19775e-05	-1.5854	-1.59292	1.27932e-05	-1.59134	-1.59052
35993767	chr17:35993767:A:G	2.81778e-19	-1.26955	-1.5531	1.20745e-05	-1.58372	-1.58654	1.29054e-05	-1.58965	-1.58347
35993948	chr17:35993948:C:G	3.95141e-19	-0.942046	-1.54247	1.58797e-05	-1.31697	-1.57934	1.68183e-05	-1.33267	-1.57565
35994126	chr17:35994126:GT:G	1.45983e-19	-1.95429	-1.52597	1.09562e-05	-1.8982	-1.36924	1.14419e-05	-1.93103	-1.36246
35994427	chr17:35994427:G:A	1.37877e-19	-2.03749	-1.49991	9.43213e-06	-2.01724	-1.39999	1.02988e-05	-1.98453	-1.41422
35994755	chr17:35994755:G:T	6.96706e-19	-1.97532	0.0579262	3.58712e-05	-2.03413	-0.0472896	3.87387e-05	-2.03355	-0.0403849
35994992	chr17:35994992:G:T	1.1516e-18	-2.95827e-10	-1.41485	6.48956e-05	-2.95827e-10	-1.48857	6.98527e-05	-2.95827e-10	-1.48439
35995022	chr17:35995022:G:T	9.59339e-19	-2.95827e-10	-1.59752	5.81927e-05	-2.95827e-10	-1.59759	6.23583e-05	-2.95827e-10	-1.59788
35995074	chr17:35995074:G:A	2.57791e-19	-1.54819	-1.36342	1.83501e-05	-1.37597	-1.37574	1.94353e-05	-1.38361	-1.38007
35995534	chr17:35995534:T:C	2.8079e-19	-1.9792	-0.846956	1.5052e-05	-2.03532	-0.914516	1.61436e-05	-2.03514	-0.914117
35995574	chr17:35995574:C:T	1.82329e-19	-1.68348	-1.57446	9.32644e-06	-1.82945	-1.59905	1.0098e-05	-1.82211	-1.59633
35995694	chr17:35995694:A:G	4.19292e-18	-2.95827e-10	-0.122608	0.000221828	-2.95827e-10	-0.259448	0.000232902	-2.95827e-10	-0.280157
35995951	chr17:35995951:G:A	1.37794e-18	-1.23541	-5.92657e-10	6.60788e-05	-1.4705	-5.92657e-10	6.70312e-05	-1.52562	-5.92657e-10
35995979	chr17:35995979:T:C	6.75671e-19	-1.9719	0.0238443	3.44537e-05	-2.03298	-0.0887526	3.71975e-05	-2.03237	-0.0821616
35995985	chr17:35995985:CT:C	9.62312e-19	-2.95827e-10	-1.59442	5.96785e-05	-2.95827e-10	-1.57238	6.45273e-05	-2.95827e-10	-1.56369
35996181	chr17:35996181:C:T	1.1925e-18	-2.95827e-10	-1.37995	6.5204e-05	-2.95827e-10	-1.48383	6.88506e-05	-2.95827e-10	-1.49884
35996201	chr17:35996201:T:TA	3.65393e-19	-0.971349	-1.59144	5.16694e-05	-0.164125	-1.55236	4.13044e-05	-0.454889	-1.55492
35996263	chr17:35996263:A:G	1.13407e-18	-2.95827e-10	-1.43019	7.48094e-05	-2.95827e-10	-1.34641	8.21736e-05	-2.95827e-10	-1.32194
35996618	chr17:35996618:T:G	1.33006e-19	-1.98623	-1.58713	9.78036e-06	-1.88583	-1.49514	9.18873e-06	-2.00318	-1.50961
35996816	chr17:35996816:T:G	2.06012e-19	-1.59204	-1.54379	1.65188e-05	-1.29046	-1.56639	1.55689e-05	-1.42486	-1.56064
35996856	chr17:35996856:C:T	1.37608e-18	-1.23677	-5.92657e-10	6.59145e-05	-1.47299	-5.92657e-10	6.685e-05	-1.52832	-5.92657e-10
35996908	chr17:35996908:C:T	1.8417e-19	-1.99738	-1.25052	1.57676e-05	-1.90481	-0.998578	1.43585e-05	-2.01478	-1.05165
35997136	chr17:35997136:T:G	9.57816e-19	-2.95827e-10	-1.5991	5.83038e-05	-2.95827e-10	-1.59568	6.26539e-05	-2.95827e-10	-1.59315
35997509	chr17:35997509:C:G	2.20003e-18	-2.95827e-10	-0.767536	0.000118953	-2.95827e-10	-0.88262	0.000126168	-2.95827e-10	-0.893161
35997581	chr17:35997581:C:T	2.23339e-19	-1.74913	-1.30594	1.31183e-05	-1.96523	-1.12212	1.74097e-05	-1.73186	-1.14189
35997892	chr17:35997892:T:C	2.42687e-19	-2.02869	-0.943303	1.58436e-05	-2.04111	-0.857477	1.70589e-05	-2.04088	-0.853224
35998161	chr17:35998161:C:T	4.97824e-18	-2.95827e-10	0.0490705	0.000248255	-2.95827e-10	-0.146894	0.000259903	-2.95827e-10	-0.170468
35998496	chr17:35998496:T:C	7.68813e-19	-1.9348	0.115891	6.26321e-05	-1.97349	0.44942	6.39102e-05	-1.94675	0.37345
35998734	chr17:35998734:C:T	1.41247e-19	-1.99592	-1.51733	1.07379e-05	-1.89993	-1.38764	9.97293e-06	-2.01231	-1.41859
35998773	chr17:35998773:T:C	9.54524e-19	-2.95827e-10	-1.60255	6.17515e-05	-2.95827e-10	-1.53823	6.62847e-05	-2.95827e-10	-1.53682
35999179	chr17:35999179:C:A	1.47026e-19	-1.97708	-1.49607	1.25429e-05	-1.78256	-1.34963	1.07939e-05	-1.96814	-1.38365
35999183	chr17:35999183:C:T	9.55224e-19	-2.95827e-10	-1.60181	5.94835e-05	-2.95827e-10	-1.57565	6.43299e-05	-2.95827e-10	-1.56675
35999295	chr17:35999295:G:A	1.25767e-18	-2.95827e-10	-1.32675	7.88118e-05	-2.95827e-10	-1.29429	8.4137e-05	-2.95827e-10	-1.29833
35999675	chr17:35999675:G:A	1.48238e-17	-2.95827e-10	1.14023	0.00076152	-2.95827e-10	0.973966	0.000797937	-2.95827e-10	0.951255
35999912	chr17:35999912:G:A	1.00653e-18	-2.95827e-10	-1.54949	6.19776e-05	-2.95827e-10	-1.53458	6.70295e-05	-2.95827e-10	-1.52564
36000390	chr17:36000390:T:G	1.32719e-19	-2.03566	-1.53986	8.99615e-06	-2.03323	-1.43133	9.41958e-06	-2.02791	-1.46008
36000820	chr17:36000820:G:A	1.95927e-18	-2.95827e-10	-0.883433	0.000153493	-2.95827e-10	-0.627695	0.00016574	-2.95827e-10	-0.620355
36000884	chr17:36000884:T:G	1.43454e-18	-1.80295	0.607793	0.00024022	-1.51848	1.33868	0.000165921	-1.83835	1.21908
36001183	chr17:36001183:A:G	1.06925e-18	-2.95827e-10	-1.48905	7.94376e-05	-2.95827e-10	-1.28638	8.57509e-05	-2.95827e-10	-1.27933
36001422	chr17:36001422:G:A	4.7665e-19	-2.03642	-0.260555	5.21694e-05	-1.86713	0.160274	4.30945e-05	-2.03197	0.0645909
36001503	chr17:36001503:G:A	9.79942e-19	-2.02843	0.452165	7.9571e-05	-2.04184	0.757138	8.3642e-05	-2.04018	0.735953
36001844	chr17:36001844:C:T	9.99685e-19	-1.55632	-5.92657e-10	5.08572e-05	-1.73233	-5.92657e-10	5.39756e-05	-1.74224	-5.92657e-10
36001998	chr17:36001998:T:G	1.70211e-19	-2.04212	-1.2846	1.17888e-05	-2.02103	-1.17318	1.24768e-05	-2.03597	-1.17093
36002067	chr17:36002067:G:C	1.13184e-18	-2.95827e-10	-1.43216	8.61133e-05	-2.95827e-10	-1.20569	9.3004e-05	-2.95827e-10	-1.19813
36002262	chr17:36002262:T:A	2.01305e-19	-1.98563	-1.17331	1.9954e-05	-2.01515	-0.652774	2.17144e-05	-2.0122	-0.640602
36002489	chr17:36002489:A:C	4.88337e-19	-1.85204	-0.420712	7.10589e-05	-1.60482	0.206982	5.39117e-05	-1.88355	0.14012
36002511	chr17:36002511:C:T	1.45623e-19	-2.03509	-1.44765	1.11065e-05	-1.96043	-1.29339	1.08129e-05	-2.01853	-1.3315
36002519	chr17:36002519:T:A	2.11781e-19	-2.01469	-1.09352	2.30574e-05	-2.0312	-0.492163	2.50187e-05	-2.02971	-0.481447
36002615	chr17:36002615:T:A	2.18431e-19	-2.03685	-1.04044	2.4747e-05	-2.04196	-0.410692	2.68277e-05	-2.04172	-0.399623
36003011	chr17:36003011:G:A	9.95418e-19	-2.95827e-10	-1.5606	5.81088e-05	-2.95827e-10	-1.59903	6.23263e-05	-2.95827e-10	-1.59839
36003366	chr17:36003366:G:A	1.5125e-19	-2.03889	-1.40594	1.31379e-05	-2.03902	-1.04683	1.43115e-05	-2.03923	-1.03049
36003635	chr17:36003635:A:T	2.03218e-19	-2.02808	-1.1214	2.27651e-05	-2.01077	-0.525354	2.46096e-05	-2.0131	-0.51454
36003840	chr17:36003840:A:G	9.66756e-19	-2.95827e-10	-1.58981	5.90923e-05	-2.95827e-10	-1.58225	6.36629e-05	-2.95827e-10	-1.57717
36003958	chr17:36003958:GAGTT:G	2.11864e-19	-2.03881	-1.069	2.36473e-05	-2.04212	-0.455986	2.56274e-05	-2.0421	-0.445017
36004002	chr17:36004002:A:G	2.13416e-19	-2.04056	-1.05995	2.39336e-05	-2.04173	-0.444342	2.59276e-05	-2.04196	-0.43351
36004041	chr17:36004041:C:T	2.1035e-19	-2.03966	-1.07533	2.46349e-05	-2.04197	-0.415215	2.67254e-05	-2.0421	-0.403062
36004400	chr17:36004400:G:T	1.08031e-18	-2.95827e-10	-1.47876	5.83951e-05	-2.95827e-10	-1.59412	6.25058e-05	-2.95827e-10	-1.59552
36004630	chr17:36004630:T:C	2.20858e-18	-0.763654	-5.92657e-10	9.88319e-05	-1.06793	-5.92657e-10	9.89165e-05	-1.1365	-5.92657e-10
36004691	chr17:36004691:A:G	2.15923e-19	-2.03649	-1.05235	2.41658e-05	-2.04188	-0.43453	2.61918e-05	-2.04161	-0.423719
36004964	chr17:36004964:T:C	2.12041e-18	-0.804397	-5.92657e-10	9.54281e-05	-1.10298	-5.92657e-10	9.563e-05	-1.17029	-5.92657e-10
36005023	chr17:36005023:T:C	1.55512e-18	-2.95827e-10	-1.11445	9.89325e-05	-2.95827e-10	-1.06691	0.000105502	-2.95827e-10	-1.07204
36005536	chr17:36005536:C:T	7.08954e-19	-1.89997	-5.92657e-10	7.15839e-05	-1.39048	-5.92657e-10	7.60026e-05	-1.40001	-5.92657e-10
36005851	chr17:36005851:G:T	2.49797e-19	-2.02661	-0.916506	2.86089e-05	-2.03534	-0.27229	3.12582e-05	-2.03455	-0.253942
36005951	chr17:36005951:A:G	2.7232e-18	-2.95827e-10	-0.554197	0.000106831	-2.95827e-10	-0.990105	0.000115657	-2.95827e-10	-0.980145
36006102	chr17:36006102:C:T	6.65499e-19	-1.96322	-5.92657e-10	0.000163322	-0.565627	-5.92657e-10	5.00795e-05	-1.81716	-5.92657e-10
36006103	chr17:36006103:G:A	1.23527e-18	-2.95827e-10	-1.34472	7.4827e-05	-2.95827e-10	-1.34617	7.77679e-05	-2.95827e-10	-1.37705
36006333	chr17:36006333:C:CT	1.85719e-19	-1.95777	-1.28175	1.69696e-05	-1.83947	-0.990456	1.5361e-05	-1.99852	-1.00042
36006617	chr17:36006617:C:T	2.0608e-19	-2.03945	-1.09604	2.28734e-05	-2.04204	-0.489339	2.47615e-05	-2.04212	-0.47937
36006656	chr17:36006656:C:T	9.9644e-19	-2.95827e-10	-1.55957	6.73698e-05	-2.95827e-10	-1.45116	7.36946e-05	-2.95827e-10	-1.43085
36006678	chr17:36006678:C:A	7.09378e-19	-1.89937	-5.92657e-10	4.10859e-05	-1.94569	-5.92657e-10	4.3405e-05	-1.9602	-5.92657e-10
36006765	chr17:36006765:C:T	3.76891e-18	-2.95827e-10	-0.22922	0.000172034	-2.95827e-10	-0.51366	0.000182641	-2.95827e-10	-0.523256
36006825	chr17:36006825:G:A	9.57467e-19	-2.95827e-10	-1.59947	5.95731e-05	-2.95827e-10	-1.57415	6.37192e-05	-2.95827e-10	-1.57629
36006882	chr17:36006882:G:A	2.03387e-19	-2.03519	-1.11346	2.22505e-05	-2.04164	-0.517345	2.40947e-05	-2.04132	-0.50746
36006948	chr17:36006948:T:C	1.09647e-18	-2.95827e-10	-1.46391	5.86577e-05	-2.95827e-10	-1.58963	6.27715e-05	-2.95827e-10	-1.59127
36007062	chr17:36007062:T:C	2.20004e-19	-2.04111	-1.029	2.59317e-05	-2.04116	-0.364723	2.80822e-05	-2.04156	-0.354084
36007212	chr17:36007212:A:G	2.5494e-19	-2.03674	-0.885993	3.14079e-05	-2.04197	-0.172321	3.40803e-05	-2.04175	-0.160308
36007407	chr17:36007407:T:C	2.63709e-19	-2.03751	-0.851402	3.29984e-05	-2.04207	-0.122821	3.58168e-05	-2.04192	-0.110435
36007429	chr17:36007429:G:A	1.40781e-18	-2.95827e-10	-1.21397	9.54772e-05	-2.95827e-10	-1.10246	9.90524e-05	-2.95827e-10	-1.13513
36007697	chr17:36007697:T:C	5.23512e-19	-2.0059	-0.197302	8.77161e-05	-1.93493	0.74768	8.7399e-05	-1.96068	0.700392
36008126	chr17:36008126:C:T	5.48596e-19	-2.01443	-0.14197	9.29316e-05	-1.95	0.820512	9.27023e-05	-1.9738	0.772417
36008303	chr17:36008303:TC:T	1.43017e-18	-2.95827e-10	-1.19821	9.7081e-05	-2.95827e-10	-1.08581	0.000100658	-2.95827e-10	-1.11905
36008516	chr17:36008516:G:C	1.04324e-18	-2.95827e-10	-1.51368	6.47581e-05	-2.95827e-10	-1.49069	6.92585e-05	-2.95827e-10	-1.49293
36008521	chr17:36008521:A:G	9.57507e-19	-2.95827e-10	-1.59943	6.12576e-05	-2.95827e-10	-1.54626	6.64728e-05	-2.95827e-10	-1.53398
36008630	chr17:36008630:G:A	1.38735e-19	-1.933	-1.5982	9.7599e-06	-1.78088	-1.60219	8.1624e-06	-2.02895	-1.60229
36008654	chr17:36008654:C:T	3.29716e-19	-1.69371	-0.971818	2.54761e-05	-1.6915	-0.732116	2.84388e-05	-1.65929	-0.723726
36008792	chr17:36008792:TG:T	1.3726e-18	-2.95827e-10	-1.2393	0.000102107	-2.95827e-10	-1.03533	0.000108518	-2.95827e-10	-1.04386
36008951	chr17:36008951:C:T	1.11931e-18	-2.95827e-10	-1.44329	0.000101972	-2.95827e-10	-1.03665	0.000110694	-2.95827e-10	-1.024
36008982	chr17:36008982:C:T	1.8098e-19	-1.76381	-1.50156	1.34164e-05	-1.49898	-1.5659	9.31366e-06	-1.92646	-1.57283
36009014	chr17:36009014:C:G	3.6022e-19	-1.96875	-0.608293	4.32539e-05	-1.91647	0.0222039	4.38133e-05	-1.93982	-0.0110182
36009308	chr17:36009308:G:A	1.46613e-19	-2.03434	-1.44162	1.2348e-05	-2.00005	-1.1478	1.2854e-05	-2.0119	-1.16522
36009448	chr17:36009448:A:G	2.60638e-17	-2.95827e-10	1.70454	0.00137663	-2.95827e-10	1.56604	0.00142486	-2.95827e-10	1.53105
36009521	chr17:36009521:A:G	2.27862e-19	-2.03994	-0.995074	2.71285e-05	-2.03104	-0.329724	2.80532e-05	-2.03861	-0.358062
36009593	chr17:36009593:T:C	2.15944e-18	-0.786158	-5.92657e-10	9.81856e-05	-1.07449	-5.92657e-10	9.83858e-05	-1.14188	-5.92657e-10
36009697	chr17:36009697:G:A	1.53806e-18	-2.95827e-10	-1.12548	0.000120579	-2.95827e-10	-0.869043	0.000128602	-2.95827e-10	-0.87405
36009796	chr17:36009796:A:G	1.53627e-19	-2.03656	-1.39267	1.70183e-05	-1.99037	-0.836696	1.75316e-05	-2.00862	-0.858157
36009836	chr17:36009836:C:T	1.25039e-19	-2.03514	-1.6	8.33522e-06	-2.01536	-1.5255	8.84233e-06	-2.02197	-1.52926
36010206	chr17:36010206:C:T	2.66709e-19	-1.40085	-1.47675	1.2704e-05	-1.60695	-1.51248	1.35408e-05	-1.61808	-1.50699
36010450	chr17:36010450:C:T	1.25508e-19	-2.02936	-1.60203	8.10047e-06	-2.00558	-1.56385	8.59292e-06	-2.01333	-1.56651
36010675	chr17:36010675:T:C	1.24972e-19	-2.03368	-1.60199	8.03729e-06	-2.01299	-1.56427	8.53339e-06	-2.01989	-1.5669
36010848	chr17:36010848:G:C	1.25602e-19	-2.02894	-1.6017	8.08798e-06	-2.00477	-1.5662	8.57946e-06	-2.01265	-1.56876
36010923	chr17:36010923:T:A	1.25085e-19	-2.03223	-1.60254	8.10457e-06	-2.01053	-1.55839	8.60054e-06	-2.01773	-1.56122
36010957	chr17:36010957:A:G	1.2466e-19	-2.0357	-1.60248	8.04607e-06	-2.01692	-1.55925	8.54562e-06	-2.02331	-1.56204
36011038	chr17:36011038:A:G	1.25124e-19	-2.03257	-1.60189	8.04693e-06	-2.01108	-1.56499	8.54175e-06	-2.01822	-1.56759
36011456	chr17:36011456:C:T	1.00099e-18	-2.95827e-10	-1.55501	5.85799e-05	-2.95827e-10	-1.59096	6.29874e-05	-2.95827e-10	-1.58784
36012465	chr17:36012465:C:T	1.63445e-19	-1.95029	-1.417	1.26787e-05	-1.76588	-1.35554	1.03956e-05	-2.01865	-1.37074
36012898	chr17:36012898:C:T	1.65605e-18	-1.05157	-5.92657e-10	7.78867e-05	-1.3061	-5.92657e-10	7.85168e-05	-1.36746	-5.92657e-10
36012968	chr17:36012968:G:A	1.00677e-18	-2.95827e-10	-1.54926	5.80442e-05	-2.95827e-10	-1.60015	6.22575e-05	-2.95827e-10	-1.5995
36013385	chr17:36013385:C:A	1.26774e-18	-2.95827e-10	-1.31877	6.30786e-05	-2.95827e-10	-1.51697	6.74125e-05	-2.95827e-10	-1.51994
36013388	chr17:36013388:CT:C	1.26774e-18	-2.95827e-10	-1.31877	6.30786e-05	-2.95827e-10	-1.51697	6.74125e-05	-2.95827e-10	-1.51994
36013389	chr17:36013389:T:C	8.34152e-18	-2.95827e-10	0.56524	0.000815051	-2.95827e-10	1.0419	0.00086221	-2.95827e-10	1.02872
36013552	chr17:36013552:C:T	3.98498e-19	-0.937663	-1.53839	2.37663e-05	-0.933905	-1.55918	2.84927e-05	-0.828535	-1.55259
36013602	chr17:36013602:G:T	1.81191e-18	-2.95827e-10	-0.961623	0.000147033	-2.95827e-10	-0.670693	0.000156504	-2.95827e-10	-0.677693
36013794	chr17:36013794:G:A	6.55034e-19	-1.97907	-5.92657e-10	4.01315e-05	-1.96919	-5.92657e-10	4.21293e-05	-1.99003	-5.92657e-10
36014042	chr17:36014042:G:C	2.10089e-19	-2.03404	-1.08219	1.71671e-05	-1.97747	-0.840884	1.6278e-05	-2.03864	-0.902319
36014155	chr17:36014155:A:G	1.79044e-19	-1.90373	-1.37239	1.55098e-05	-1.94575	-0.97413	1.67427e-05	-1.969	-0.943816
36014180	chr17:36014180:TTCCCATAGCCCG:T	1.79715e-19	-1.88784	-1.38455	1.53969e-05	-1.93198	-0.995205	1.65826e-05	-1.95702	-0.965404
36014211	chr17:36014211:A:T	1.10386e-18	-2.95827e-10	-1.45719	6.98562e-05	-2.95827e-10	-1.41491	7.53558e-05	-2.95827e-10	-1.40855
36014518	chr17:36014518:A:G	1.4525e-18	-1.18272	-5.92657e-10	8.87579e-05	-1.17544	-5.92657e-10	9.75165e-05	-1.15075	-5.92657e-10
36014961	chr17:36014961:T:C	1.6477e-18	-1.05663	-5.92657e-10	7.64735e-05	-1.32441	-5.92657e-10	7.71902e-05	-1.3845	-5.92657e-10
36015201	chr17:36015201:A:G	2.68574e-18	-2.95827e-10	-0.568048	0.000236102	-2.95827e-10	-0.197086	0.000246219	-2.95827e-10	-0.224555
36015329	chr17:36015329:A:C	1.33119e-18	-2.95827e-10	-1.26993	0.000103459	-2.95827e-10	-1.02217	0.000110075	-2.95827e-10	-1.02961
36015771	chr17:36015771:T:C	1.31961e-18	-2.95827e-10	-1.27867	0.000102226	-2.95827e-10	-1.03417	0.000108791	-2.95827e-10	-1.04135
36015982	chr17:36015982:T:G	1.53581e-19	-2.03238	-1.39716	1.6402e-05	-1.88955	-0.974396	1.49464e-05	-2.04147	-0.984834
36015995	chr17:36015995:G:A	9.62197e-19	-2.95827e-10	-1.59454	5.79692e-05	-2.95827e-10	-1.60144	6.21455e-05	-2.95827e-10	-1.6013
36016040	chr17:36016040:A:T	2.79862e-19	-2.04177	-0.787691	2.39232e-05	-2.00609	-0.480419	2.29628e-05	-2.04211	-0.554795
36016605	chr17:36016605:G:A	1.3503e-19	-2.03134	-1.52693	7.57536e-06	-2.03839	-1.59806	8.13963e-06	-2.03343	-1.6006
36017171	chr17:36017171:G:A	1.38557e-18	-2.95827e-10	-1.2299	0.000108477	-2.95827e-10	-0.974811	0.000115395	-2.95827e-10	-0.982416
36017185	chr17:36017185:T:C	2.03343e-18	-0.84628	-5.92657e-10	9.19141e-05	-1.1405	-5.92657e-10	9.22844e-05	-1.2059	-5.92657e-10
36017204	chr17:36017204:G:A	2.51948e-19	-2.04064	-0.893897	2.075e-05	-2.02416	-0.604649	2.0442e-05	-2.03855	-0.674633
36017282	chr17:36017282:A:G	2.0948e-18	-0.816547	-5.92657e-10	9.42697e-05	-1.11519	-5.92657e-10	9.45635e-05	-1.1815	-5.92657e-10
36018624	chr17:36018624:A:C	2.37725e-19	-2.03918	-0.953467	2.00276e-05	-1.98874	-0.675498	1.90487e-05	-2.04081	-0.742963
36018750	chr17:36018750:G:C	2.06659e-18	-0.830105	-5.92657e-10	9.31833e-05	-1.12678	-5.92657e-10	9.3513e-05	-1.19268	-5.92657e-10
36018997	chr17:36018997:G:A	1.6646e-19	-1.9518	-1.39721	2.02579e-05	-1.68287	-0.969939	1.58587e-05	-1.98742	-0.979638
36019161	chr17:36019161:A:G	2.464e-19	-2.04012	-0.916687	2.08676e-05	-1.99311	-0.630044	1.98896e-05	-2.04141	-0.69917
36019230	chr17:36019230:T:C	2.49902e-19	-2.0382	-0.904493	2.13482e-05	-1.98485	-0.615535	2.01953e-05	-2.04014	-0.685184
36019746	chr17:36019746:C:A	2.03333e-19	-1.90457	-1.24435	1.95409e-05	-1.94398	-0.744861	2.12216e-05	-1.96521	-0.710546
36020201	chr17:36020201:T:C	1.24013e-19	-2.04176	-1.60161	7.60873e-06	-2.02944	-1.60262	8.09166e-06	-2.03803	-1.60191
36020502	chr17:36020502:A:G	1.98947e-19	-1.69851	-1.47222	1.40903e-05	-1.59666	-1.4192	1.47923e-05	-1.59994	-1.43673
36020694	chr17:36020694:A:G	1.23861e-19	-2.04208	-1.60252	7.63652e-06	-2.02648	-1.60193	8.09207e-06	-2.03946	-1.60043
36020781	chr17:36020781:A:G	2.13285e-19	-1.9032	-1.19793	2.09952e-05	-1.94139	-0.675665	2.28199e-05	-1.96296	-0.640184
36021014	chr17:36021014:A:G	2.3518e-19	-1.67792	-1.32549	1.19466e-05	-1.70266	-1.47825	1.3604e-05	-1.62771	-1.4927
36021421	chr17:36021421:C:T	1.24718e-19	-2.03924	-1.59847	7.55825e-06	-2.03665	-1.60206	8.1361e-06	-2.03182	-1.60265
36021693	chr17:36021693:C:T	1.34329e-18	-2.95827e-10	-1.26088	9.23762e-05	-2.95827e-10	-1.13548	9.92914e-05	-2.95827e-10	-1.13272
36022325	chr17:36022325:G:A	8.51426e-19	-1.71685	-5.92657e-10	3.90874e-05	-1.99555	-5.92657e-10	4.17213e-05	-1.99976	-5.92657e-10
36022536	chr17:36022536:G:A	1.26828e-17	-2.95827e-10	0.984244	0.000720267	-2.95827e-10	0.918271	0.000752031	-2.95827e-10	0.892002
36022598	chr17:36022598:TGGA:T	1.2474e-19	-2.04048	-1.59705	7.76073e-06	-2.02521	-1.58707	8.649e-06	-1.98686	-1.58647
36023228	chr17:36023228:C:T	1.36792e-19	-2.04202	-1.50328	8.78303e-06	-2.01625	-1.47228	9.57846e-06	-2.00076	-1.4705
36023272	chr17:36023272:C:T	3.06246e-18	-0.436787	-5.92657e-10	0.000303121	0.0527793	-5.92657e-10	0.000303928	-0.0139847	-5.92657e-10
36023273	chr17:36023273:G:A	1.24727e-19	-2.04201	-1.59562	7.84275e-06	-2.01652	-1.58524	8.55144e-06	-2.00004	-1.58463
36023304	chr17:36023304:C:T	1.31682e-18	-2.95827e-10	-1.28078	0.00010164	-2.95827e-10	-1.03992	0.000108149	-2.95827e-10	-1.04727
36023374	chr17:36023374:G:A	1.37679e-18	-1.23625	-5.92657e-10	6.5929e-05	-1.47277	-5.92657e-10	6.98332e-05	-1.48467	-5.92657e-10
36023622	chr17:36023622:A:G	5.80932e-19	-1.84282	-0.256306	5.30063e-05	-1.72556	0.034616	5.75794e-05	-1.73299	0.0553748
36023674	chr17:36023674:C:T	9.63056e-19	-2.95827e-10	-1.59365	5.81623e-05	-2.95827e-10	-1.59811	6.23764e-05	-2.95827e-10	-1.59759
36023739	chr17:36023739:G:A	9.5562e-19	-1.81618	0.214784	9.27514e-05	-1.6915	0.560066	0.000101105	-1.69862	0.584011
36023760	chr17:36023760:T:C	1.34288e-19	-2.0354	-1.52837	7.56997e-06	-2.04085	-1.59631	8.11674e-06	-2.03748	-1.59936
36023896	chr17:36023896:G:T	1.67233e-18	-1.04179	-5.92657e-10	7.77404e-05	-1.30798	-5.92657e-10	7.83746e-05	-1.36928	-5.92657e-10
36023997	chr17:36023997:C:T	1.34016e-19	-2.02741	-1.53839	7.58447e-06	-2.03638	-1.59887	8.15972e-06	-2.03045	-1.60112
36024131	chr17:36024131:C:A	1.00313e-18	-2.95827e-10	-1.55288	5.79356e-05	-2.95827e-10	-1.60202	6.21128e-05	-2.95827e-10	-1.60182
36025123	chr17:36025123:G:T	1.03951e-18	-2.95827e-10	-1.51726	6.02339e-05	-2.95827e-10	-1.56312	6.49339e-05	-2.95827e-10	-1.5574
36025300	chr17:36025300:C:T	1.37084e-19	-1.9676	-1.57557	8.42493e-06	-1.92762	-1.60253	8.70975e-06	-1.96366	-1.60267
36025629	chr17:36025629:G:A	3.36752e-19	-1.04177	-1.60264	1.58471e-05	-1.31249	-1.58588	1.84286e-05	-1.22872	-1.58815
36025799	chr17:36025799:A:T	1.64131e-18	-0.143077	-0.917437	0.000105906	-0.00562909	-0.99317	0.00011543	0.00575384	-0.987869
36026330	chr17:36026330:G:A	5.95089e-18	-2.95827e-10	0.227535	0.000349924	-2.95827e-10	0.196366	0.000374941	-2.95827e-10	0.195993
36026342	chr17:36026342:C:T	9.68134e-19	-2.95827e-10	-1.58839	5.93865e-05	-2.95827e-10	-1.57728	6.39289e-05	-2.95827e-10	-1.573
36026545	chr17:36026545:G:A	9.58064e-19	-2.95827e-10	-1.59885	5.78997e-05	-2.95827e-10	-1.60264	6.20679e-05	-2.95827e-10	-1.60255
36026659	chr17:36026659:T:A	1.77531e-19	-1.73079	-1.55382	8.69163e-06	-1.93625	-1.56274	1.06984e-05	-1.79748	-1.5632
36026955	chr17:36026955:A:G	1.4773e-19	-1.894	-1.57437	1.3374e-05	-1.53629	-1.53175	1.15829e-05	-1.75801	-1.52323
36027150	chr17:36027150:C:T	9.54464e-19	-2.95827e-10	-1.60261	5.82681e-05	-2.95827e-10	-1.5963	6.24228e-05	-2.95827e-10	-1.59684
36027717	chr17:36027717:A:G	1.06873e-18	-2.95827e-10	-1.48954	6.9802e-05	-2.95827e-10	-1.41569	7.43631e-05	-2.95827e-10	-1.42182
36027766	chr17:36027766:G:A	2.49511e-19	-1.91761	-1.02664	1.71367e-05	-1.90518	-0.914953	1.81175e-05	-1.9007	-0.933201
36027846	chr17:36027846:T:C	2.74558e-19	-1.97775	-0.87085	1.92134e-05	-1.96435	-0.741389	2.02432e-05	-1.96184	-0.76112
36027906	chr17:36027906:A:G	1.06364e-18	-2.95827e-10	-1.49431	7.63572e-05	-2.95827e-10	-1.32593	8.22099e-05	-2.95827e-10	-1.3215
36028278	chr17:36028278:C:T	9.78436e-19	-2.95827e-10	-1.57781	5.83945e-05	-2.95827e-10	-1.59413	6.25102e-05	-2.95827e-10	-1.59545
36028391	chr17:36028391:C:G	1.19781e-18	-2.95827e-10	-1.37551	7.70317e-05	-2.95827e-10	-1.31713	8.22001e-05	-2.95827e-10	-1.32162
36028405	chr17:36028405:G:A	1.89472e-19	-1.67516	-1.54436	9.08029e-06	-1.92466	-1.53058	1.11677e-05	-1.78464	-1.53311
36028531	chr17:36028531:A:G	2.15506e-19	-1.52303	-1.56774	9.4803e-06	-1.83543	-1.57671	1.21284e-05	-1.65657	-1.57865
36028741	chr17:36028741:G:A	2.39039e-19	-1.43256	-1.55457	9.15007e-06	-1.8699	-1.57769	1.18942e-05	-1.67829	-1.57644
36029196	chr17:36029196:G:A	2.42439e-19	-1.42329	-1.54972	1.06204e-05	-1.76216	-1.53641	1.38818e-05	-1.56133	-1.53887
36029492	chr17:36029492:T:C	9.96462e-19	-2.95827e-10	-1.55955	6.82767e-05	-2.95827e-10	-1.43778	7.34362e-05	-2.95827e-10	-1.43436
36029826	chr17:36029826:C:G	1.00437e-18	-2.95827e-10	-1.55164	5.98316e-05	-2.95827e-10	-1.56982	6.42187e-05	-2.95827e-10	-1.56848
36029902	chr17:36029902:C:T	9.58214e-19	-2.95827e-10	-1.59869	5.93317e-05	-2.95827e-10	-1.57821	6.3476e-05	-2.95827e-10	-1.58011
36030108	chr17:36030108:A:G	2.03418e-19	-1.65855	-1.48994	9.51548e-06	-1.89178	-1.51665	1.18395e-05	-1.7437	-1.51564
36030157	chr17:36030157:A:G	9.61169e-19	-1.59561	-5.92657e-10	7.63916e-05	-1.32548	-5.92657e-10	8.06245e-05	-1.34097	-5.92657e-10
36030581	chr17:36030581:C:T	1.48675e-19	-1.85985	-1.60215	7.96482e-06	-1.98569	-1.60062	8.45796e-06	-1.9946	-1.60107
36030674	chr17:36030674:T:C	9.86442e-19	-2.95827e-10	-1.56966	6.34168e-05	-2.95827e-10	-1.51162	6.76526e-05	-2.95827e-10	-1.51639
36030783	chr17:36030783:A:G	1.64527e-19	-1.77602	-1.58467	1.09122e-05	-1.66906	-1.6024	1.16163e-05	-1.67573	-1.60264
36031119	chr17:36031119:C:T	3.97892e-18	-2.95827e-10	-0.174994	0.00029118	-2.95827e-10	0.0125916	0.000298273	-2.95827e-10	-0.0327656
36031260	chr17:36031260:C:T	2.92694e-19	-1.7322	-1.05243	1.44454e-05	-2.03677	-0.954213	1.6052e-05	-1.99401	-0.960937
36031415	chr17:36031415:T:C	2.512e-19	-1.90696	-1.03055	1.383e-05	-2.02457	-1.00994	1.4587e-05	-2.04096	-1.00968
36031666	chr17:36031666:C:T	3.08796e-19	-2.02153	-0.709554	1.82285e-05	-1.94887	-0.809492	1.91014e-05	-1.97746	-0.803553
36031850	chr17:36031850:T:C	1.8117e-19	-1.85763	-1.40669	9.4237e-06	-2.03645	-1.38167	1.01333e-05	-2.03382	-1.38113
36031997	chr17:36031997:A:G	9.61742e-19	-2.95827e-10	-1.59501	5.79399e-05	-2.95827e-10	-1.60195	6.21133e-05	-2.95827e-10	-1.60181
36032207	chr17:36032207:C:T	2.14636e-19	-1.68987	-1.40495	1.04641e-05	-2.03166	-1.28174	1.18092e-05	-1.97723	-1.28467
36032377	chr17:36032377:A:C	9.95267e-19	-2.95827e-10	-1.56075	5.99107e-05	-2.95827e-10	-1.5685	6.42507e-05	-2.95827e-10	-1.56798
36032415	chr17:36032415:C:G	2.89513e-19	-1.70397	-1.09159	1.46992e-05	-2.035	-0.938557	1.65239e-05	-1.98582	-0.94015
36032689	chr17:36032689:C:T	2.369e-19	-1.99836	-0.997765	1.39038e-05	-2.03887	-0.990318	1.46957e-05	-2.03969	-1.00353
36032735	chr17:36032735:G:A	2.31279e-19	-2.00606	-1.01407	1.36513e-05	-2.0407	-1.00681	1.44359e-05	-2.04122	-1.01984
36032820	chr17:36032820:A:C	1.87783e-18	-2.95827e-10	-0.925891	0.000101604	-2.95827e-10	-1.04027	0.000109737	-2.95827e-10	-1.03269
36032864	chr17:36032864:C:T	3.37108e-19	-1.10275	-1.5406	1.20606e-05	-1.58703	-1.58437	1.71314e-05	-1.30804	-1.58183
36032905	chr17:36032905:GT:G	9.78601e-18	-2.95827e-10	0.724949	0.000517844	-2.95827e-10	0.588324	0.000528452	-2.95827e-10	0.539177
36032936	chr17:36032936:T:C	2.9122e-19	-1.72199	-1.06769	1.50274e-05	-2.03755	-0.913929	1.68116e-05	-1.99343	-0.915282
36033440	chr17:36033440:C:T	6.70457e-18	-2.95827e-10	0.346785	0.000427256	-2.95827e-10	0.396033	0.000454976	-2.95827e-10	0.38947
36033453	chr17:36033453:C:T	1.82803e-18	-2.95827e-10	-0.952769	9.9166e-05	-2.95827e-10	-1.06456	0.000107088	-2.95827e-10	-1.05712
36033620	chr17:36033620:G:A	3.14669e-19	-1.62762	-1.08462	1.49908e-05	-2.02063	-0.933283	1.71787e-05	-1.95253	-0.934575
36033802	chr17:36033802:C:T	3.3141e-19	-1.61188	-1.04853	1.57444e-05	-2.01711	-0.887759	1.81105e-05	-1.94544	-0.888838
36033824	chr17:36033824:A:G	1.77084e-18	-2.95827e-10	-0.984549	9.63474e-05	-2.95827e-10	-1.09339	0.000104024	-2.95827e-10	-1.08616
36034179	chr17:36034179:T:A	1.40802e-18	-2.95827e-10	-1.21382	8.31383e-05	-2.95827e-10	-1.24085	8.95172e-05	-2.95827e-10	-1.23634
36034264	chr17:36034264:C:T	3.2041e-19	-1.68855	-1.00561	1.45761e-05	-2.03514	-0.946821	1.63936e-05	-1.97983	-0.954059
36034380	chr17:36034380:A:G	3.05374e-19	-1.14607	-1.59616	1.14776e-05	-1.61918	-1.60177	1.61372e-05	-1.34746	-1.60219
36034439	chr17:36034439:A:T	1.201e-18	-2.95827e-10	-1.37285	7.799e-05	-2.95827e-10	-1.30477	8.35975e-05	-2.95827e-10	-1.30476
36034770	chr17:36034770:G:A	2.83662e-19	-1.67294	-1.14304	1.39203e-05	-2.02995	-0.998046	1.57695e-05	-1.97318	-0.999523
36034834	chr17:36034834:C:T	2.32626e-19	-1.61303	-1.4013	1.07237e-05	-2.01555	-1.27335	1.23294e-05	-1.94268	-1.27611
36034937	chr17:36034937:T:C	1.39284e-18	-2.95827e-10	-1.22466	8.22411e-05	-2.95827e-10	-1.2517	8.85338e-05	-2.95827e-10	-1.24739
36035204	chr17:36035204:C:T	1.05497e-18	-2.95827e-10	-1.5025	5.94473e-05	-2.95827e-10	-1.57626	6.3683e-05	-2.95827e-10	-1.57686
36035420	chr17:36035420:A:G	6.17013e-19	-2.03887	-5.92657e-10	3.77145e-05	-2.03131	-5.92657e-10	4.0247e-05	-2.03574	-5.92657e-10
36035459	chr17:36035459:T:C	9.82833e-19	-2.95827e-10	-1.57332	5.91252e-05	-2.95827e-10	-1.58169	6.31909e-05	-2.95827e-10	-1.58462
36035530	chr17:36035530:A:G	1.09627e-18	-2.95827e-10	-1.46409	6.16581e-05	-2.95827e-10	-1.53975	6.60568e-05	-2.95827e-10	-1.54026
36036057	chr17:36036057:T:C	3.10243e-19	-1.77042	-0.955985	1.5267e-05	-2.04178	-0.893877	1.69189e-05	-2.00885	-0.893494
36036108	chr17:36036108:A:T	1.99601e-19	-2.0341	-1.13334	1.15054e-05	-2.03768	-1.18086	1.23367e-05	-2.04181	-1.17639
36036557	chr17:36036557:T:G	2.02189e-19	-1.95542	-1.19913	1.26038e-05	-2.01636	-1.111	1.3291e-05	-2.01609	-1.1276
36036671	chr17:36036671:C:T	6.60237e-19	-1.97116	-5.92657e-10	4.35577e-05	-1.88726	-5.92657e-10	4.63156e-05	-1.8953	-5.92657e-10
36036780	chr17:36036780:TTA:T	2.08646e-18	-2.95827e-10	-0.820537	0.000129671	-2.95827e-10	-0.796352	0.00014268	-2.95827e-10	-0.77017
36036824	chr17:36036824:T:C	1.68426e-19	-1.74809	-1.58917	1.07471e-05	-1.74917	-1.53754	1.14347e-05	-1.75286	-1.54127
36036951	chr17:36036951:A:C	9.94468e-19	-2.95827e-10	-1.56155	6.23491e-05	-2.95827e-10	-1.5286	6.69149e-05	-2.95827e-10	-1.52735
36037024	chr17:36037024:T:C	1.69639e-18	-2.95827e-10	-1.0275	0.000111763	-2.95827e-10	-0.944966	0.000122766	-2.95827e-10	-0.920493
36037318	chr17:36037318:C:A	2.02863e-17	-2.95827e-10	1.45394	0.00139357	-2.95827e-10	1.57827	0.00147445	-2.95827e-10	1.56526
36037320	chr17:36037320:G:A	1.13065e-18	-2.95827e-10	-1.43321	6.97491e-05	-2.95827e-10	-1.41645	7.57813e-05	-2.95827e-10	-1.40292
36037522	chr17:36037522:C:T	4.4168e-18	-2.95827e-10	-0.0705898	0.000290959	-2.95827e-10	0.0118325	0.000309524	-2.95827e-10	0.00426177
36037705	chr17:36037705:T:C	9.56719e-19	-2.95827e-10	-1.60025	5.79888e-05	-2.95827e-10	-1.6011	6.20913e-05	-2.95827e-10	-1.60217
36037728	chr17:36037728:G:T	1.84214e-19	-1.86286	-1.3848	1.05462e-05	-2.0267	-1.27889	1.09562e-05	-2.04173	-1.29513
36037866	chr17:36037866:T:C	9.55886e-19	-2.95827e-10	-1.60112	5.79583e-05	-2.95827e-10	-1.60163	6.20743e-05	-2.95827e-10	-1.60244
36037934	chr17:36037934:T:C	9.55521e-19	-2.95827e-10	-1.6015	5.79406e-05	-2.95827e-10	-1.60193	6.20663e-05	-2.95827e-10	-1.60257
36037981	chr17:36037981:T:C	1.89655e-18	-2.95827e-10	-0.915967	0.000102757	-2.95827e-10	-1.02898	0.000111732	-2.95827e-10	-1.01467
36037991	chr17:36037991:A:ACTCTTTATT	9.7284e-19	-2.95827e-10	-1.58354	6.34682e-05	-2.95827e-10	-1.51081	6.74979e-05	-2.95827e-10	-1.51868
36038087	chr17:36038087:T:C	1.01479e-18	-2.95827e-10	-1.54132	6.11207e-05	-2.95827e-10	-1.5485	6.54011e-05	-2.95827e-10	-1.55024
36038199	chr17:36038199:A:G	2.08086e-19	-2.02466	-1.10114	1.45747e-05	-2.01717	-0.964892	1.47774e-05	-2.04205	-0.995623
36038512	chr17:36038512:G:T	1.18242e-18	-2.95827e-10	-1.38844	7.23649e-05	-2.95827e-10	-1.37963	7.81425e-05	-2.95827e-10	-1.37224
36038580	chr17:36038580:T:C	1.58385e-18	-2.95827e-10	-1.09614	9.78094e-05	-2.95827e-10	-1.07833	0.000106043	-2.95827e-10	-1.06693
36038605	chr17:36038605:A:G	3.09069e-18	-2.95827e-10	-0.42761	0.000172332	-2.95827e-10	-0.511931	0.000185675	-2.95827e-10	-0.50678
36039130	chr17:36039130:A:G	1.04757e-18	-2.95827e-10	-1.50953	6.36701e-05	-2.95827e-10	-1.50764	6.79508e-05	-2.95827e-10	-1.51199
36039392	chr17:36039392:TATA:T	1.63788e-18	-2.95827e-10	-1.0626	0.000100766	-2.95827e-10	-1.04855	0.000109266	-2.95827e-10	-1.03699
36039458	chr17:36039458:A:G	1.55844e-18	-2.95827e-10	-1.11232	8.8765e-05	-2.95827e-10	-1.17536	9.64392e-05	-2.95827e-10	-1.16186
36039507	chr17:36039507:A:G	9.67129e-19	-2.95827e-10	-1.58943	5.92266e-05	-2.95827e-10	-1.57998	6.33849e-05	-2.95827e-10	-1.58155
36039510	chr17:36039510:C:T	2.14176e-19	-2.04148	-1.05549	1.4156e-05	-1.98771	-1.0235	1.47229e-05	-2.02308	-1.01829
36039710	chr17:36039710:G:T	1.03115e-18	-2.95827e-10	-1.52533	6.27015e-05	-2.95827e-10	-1.52297	6.69895e-05	-2.95827e-10	-1.52624
36039955	chr17:36039955:T:C	1.93548e-18	-2.95827e-10	-0.895648	9.52386e-05	-2.95827e-10	-1.10497	0.000100953	-2.95827e-10	-1.11612
36040847	chr17:36040847:T:G	2.53776e-18	-2.95827e-10	-0.624725	0.000172096	-2.95827e-10	-0.513301	0.000190441	-2.95827e-10	-0.481435
36040996	chr17:36040996:A:G	1.76949e-18	-2.95827e-10	-0.985316	0.000115689	-2.95827e-10	-0.910445	0.0001266	-2.95827e-10	-0.889739
36041037	chr17:36041037:C:T	2.17518e-18	-2.95827e-10	-0.778892	0.000104819	-2.95827e-10	-1.00911	0.000111216	-2.95827e-10	-1.0193
36041147	chr17:36041147:ATGATAT:A	9.49479e-19	-1.60785	-5.92657e-10	7.8626e-05	-1.29665	-5.92657e-10	7.99341e-05	-1.34957	-5.92657e-10
36041462	chr17:36041462:A:T	4.90395e-18	-2.95827e-10	0.0340353	0.000304263	-2.95827e-10	0.0565424	0.0003215	-2.95827e-10	0.0422218
36041611	chr17:36041611:C:T	1.65324e-18	-2.95827e-10	-1.05327	8.99638e-05	-2.95827e-10	-1.16194	9.57238e-05	-2.95827e-10	-1.16931
36041683	chr17:36041683:T:C	1.15127e-18	-0.46164	-0.953498	7.77648e-05	-0.219355	-1.08831	7.32899e-05	-0.335932	-1.10042
36041790	chr17:36041790:T:C	9.64243e-19	-2.95827e-10	-1.59242	5.90602e-05	-2.95827e-10	-1.58279	6.3215e-05	-2.95827e-10	-1.58423
36042137	chr17:36042137:C:T	1.58e-18	-2.95827e-10	-1.09858	8.54059e-05	-2.95827e-10	-1.21394	9.18343e-05	-2.95827e-10	-1.21079
36042194	chr17:36042194:A:G	1.56311e-18	-2.95827e-10	-1.10933	9.24005e-05	-2.95827e-10	-1.13522	0.000100048	-2.95827e-10	-1.12512
36042208	chr17:36042208:G:A	1.58093e-18	-2.95827e-10	-1.09799	9.32627e-05	-2.95827e-10	-1.12593	0.00010099	-2.95827e-10	-1.11575
36042340	chr17:36042340:A:G	1.41241e-18	-2.95827e-10	-1.21071	6.6229e-05	-2.95827e-10	-1.46823	7.0689e-05	-2.95827e-10	-1.47249
36042363	chr17:36042363:A:G	2.63499e-18	-2.95827e-10	-0.587124	0.000125939	-2.95827e-10	-0.825552	0.000136618	-2.95827e-10	-0.813588
36042486	chr17:36042486:A:T	1.56153e-18	-2.95827e-10	-1.11034	7.94295e-05	-2.95827e-10	-1.28648	8.44861e-05	-2.95827e-10	-1.29419
36042563	chr17:36042563:A:G	1.06563e-18	-2.95827e-10	-1.49244	5.93869e-05	-2.95827e-10	-1.57728	6.38133e-05	-2.95827e-10	-1.57481
36043085	chr17:36043085:G:A	6.66565e-19	-1.96162	-5.92657e-10	4.42464e-05	-1.87158	-5.92657e-10	4.66245e-05	-1.88865	-5.92657e-10
36043229	chr17:36043229:G:A	1.69319e-19	-2.0405	-1.29147	1.2335e-05	-1.98163	-1.16728	1.28949e-05	-2.0178	-1.15614
36043425	chr17:36043425:G:A	2.64498e-18	-2.95827e-10	-0.58334	0.000126126	-2.95827e-10	-0.824066	0.000136786	-2.95827e-10	-0.812358
36043495	chr17:36043495:C:A	9.56727e-19	-2.95827e-10	-1.60024	5.83356e-05	-2.95827e-10	-1.59514	6.24032e-05	-2.95827e-10	-1.59716
36043864	chr17:36043864:T:C	1.45658e-19	-2.03811	-1.44439	1.13332e-05	-1.99739	-1.23622	1.15215e-05	-2.03612	-1.25044
36043942	chr17:36043942:C:T	2.23941e-18	-2.95827e-10	-0.749793	0.000109613	-2.95827e-10	-0.964394	0.000118798	-2.95827e-10	-0.95335
36044217	chr17:36044217:T:C	2.08614e-18	-2.95827e-10	-0.820688	0.000104677	-2.95827e-10	-1.01048	0.000111407	-2.95827e-10	-1.01758
36044598	chr17:36044598:C:T	6.87982e-17	-2.95827e-10	2.67517	0.00432247	-2.95827e-10	2.71023	0.00464843	-2.95827e-10	2.71351
36044622	chr17:36044622:T:G	1.66832e-19	-2.04211	-1.30466	1.19511e-05	-1.99799	-1.18253	1.2572e-05	-2.02774	-1.17157
36044745	chr17:36044745:C:T	9.54832e-19	-2.95827e-10	-1.60222	5.83167e-05	-2.95827e-10	-1.59546	6.25277e-05	-2.95827e-10	-1.59517
36044885	chr17:36044885:C:T	1.37976e-18	-2.95827e-10	-1.23409	7.10125e-05	-2.95827e-10	-1.3985	7.59449e-05	-2.95827e-10	-1.40077
36045223	chr17:36045223:A:G	1.49369e-19	-2.03992	-1.41741	1.06472e-05	-1.97865	-1.3174	1.10952e-05	-2.0159	-1.30836
36045331	chr17:36045331:A:C	1.70411e-19	-2.03012	-1.29543	1.37996e-05	-2.01468	-1.02204	1.41519e-05	-2.04112	-1.03981
36045352	chr17:36045352:A:T	2.01706e-18	-2.95827e-10	-0.854365	0.000114635	-2.95827e-10	-0.919595	0.000123353	-2.95827e-10	-0.915722
36045399	chr17:36045399:T:C	9.60031e-19	-2.95827e-10	-1.59679	5.84835e-05	-2.95827e-10	-1.59261	6.2557e-05	-2.95827e-10	-1.5947
36045458	chr17:36045458:C:T	2.17606e-18	-2.95827e-10	-0.778488	0.000119163	-2.95827e-10	-0.880859	0.000127456	-2.95827e-10	-0.883001
36045781	chr17:36045781:T:G	1.58709e-19	-2.0392	-1.35749	1.33772e-05	-1.94511	-1.12269	1.32058e-05	-2.01009	-1.14003
36045888	chr17:36045888:G:A	9.6679e-19	-2.95827e-10	-1.58978	5.91762e-05	-2.95827e-10	-1.58083	6.32048e-05	-2.95827e-10	-1.5844
36046117	chr17:36046117:T:C	2.79294e-18	-2.95827e-10	-0.52891	0.000132101	-2.95827e-10	-0.777787	0.0001433	-2.95827e-10	-0.765834
36046285	chr17:36046285:T:G	1.0023e-18	-2.95827e-10	-1.55371	5.80871e-05	-2.95827e-10	-1.59941	6.23442e-05	-2.95827e-10	-1.5981
36046321	chr17:36046321:T:C	2.73056e-18	-2.95827e-10	-0.551497	0.00012992	-2.95827e-10	-0.794432	0.000141002	-2.95827e-10	-0.781998
36046322	chr17:36046322:G:A	2.68546e-18	-2.95827e-10	-0.568154	0.000128028	-2.95827e-10	-0.809103	0.000138934	-2.95827e-10	-0.796777
36046541	chr17:36046541:C:T	1.00383e-18	-2.95827e-10	-1.55218	5.81028e-05	-2.95827e-10	-1.59914	6.23609e-05	-2.95827e-10	-1.59784
36046574	chr17:36046574:G:A	1.41461e-18	-2.95827e-10	-1.20915	0.00010103	-2.95827e-10	-1.04594	0.000106474	-2.95827e-10	-1.06288
36046665	chr17:36046665:C:T	9.97608e-19	-2.95827e-10	-1.5584	6.16388e-05	-2.95827e-10	-1.54006	6.55326e-05	-2.95827e-10	-1.54823
36046956	chr17:36046956:A:T	1.04406e-18	-2.95827e-10	-1.51289	6.70739e-05	-2.95827e-10	-1.45556	7.20674e-05	-2.95827e-10	-1.45317
36047098	chr17:36047098:G:A	2.98245e-18	-2.95827e-10	-0.463261	0.000138838	-2.95827e-10	-0.728043	0.000150843	-2.95827e-10	-0.714534
36047222	chr17:36047222:A:G	3.08194e-18	-2.95827e-10	-0.430446	0.000143429	-2.95827e-10	-0.695509	0.000155944	-2.95827e-10	-0.681276
36047327	chr17:36047327:G:T	1.41724e-18	-2.95827e-10	-1.2073	0.000101257	-2.95827e-10	-1.04369	0.000106709	-2.95827e-10	-1.06067
36047429	chr17:36047429:C:T	1.85322e-19	-1.72317	-1.51849	2.39932e-05	-0.990468	-1.49311	2.1505e-05	-1.16244	-1.50005
36047674	chr17:36047674:C:A	2.90642e-18	-2.95827e-10	-0.489083	0.000136092	-2.95827e-10	-0.748023	0.000147956	-2.95827e-10	-0.733858
36047746	chr17:36047746:C:T	1.37455e-19	-1.97647	-1.56399	1.20063e-05	-1.75046	-1.42545	1.1282e-05	-1.87343	-1.43413
36047965	chr17:36047965:A:C	2.77451e-18	-2.95827e-10	-0.535533	0.000130578	-2.95827e-10	-0.789379	0.000141922	-2.95827e-10	-0.775495
36047989	chr17:36047989:C:T	9.96526e-19	-2.95827e-10	-1.55948	5.80049e-05	-2.95827e-10	-1.60082	6.22357e-05	-2.95827e-10	-1.59985
36048099	chr17:36048099:T:C	1.84402e-19	-1.72073	-1.52591	2.38912e-05	-0.985991	-1.50185	2.14093e-05	-1.15838	-1.50857
36048103	chr17:36048103:T:C	2.2678e-19	-1.82291	-1.21687	1.99971e-05	-1.53851	-1.12726	2.16694e-05	-1.50556	-1.14931
36048214	chr17:36048214:T:A	9.61913e-19	-2.95827e-10	-1.59484	5.83445e-05	-2.95827e-10	-1.59499	6.24285e-05	-2.95827e-10	-1.59675
36048412	chr17:36048412:CA:C	1.8631e-18	-2.95827e-10	-0.933765	0.000116822	-2.95827e-10	-0.900704	0.000127449	-2.95827e-10	-0.883062
36048491	chr17:36048491:G:A	1.1548e-18	-2.95827e-10	-1.41208	7.28674e-05	-2.95827e-10	-1.37271	7.78551e-05	-2.95827e-10	-1.37593
36048528	chr17:36048528:A:G	2.996e-18	-2.95827e-10	-0.458728	0.000139919	-2.95827e-10	-0.720289	0.000152097	-2.95827e-10	-0.706256
36048554	chr17:36048554:C:A	1.26257e-19	-2.02324	-1.6022	8.69771e-06	-1.90626	-1.59203	8.74179e-06	-1.97211	-1.59055
36048799	chr17:36048799:C:T	2.41243e-19	-1.81644	-1.16151	2.14986e-05	-1.52664	-1.06672	2.32734e-05	-1.49331	-1.09016
36049237	chr17:36049237:T:A	1.15787e-18	-2.95827e-10	-1.40942	7.17062e-05	-2.95827e-10	-1.38877	7.68925e-05	-2.95827e-10	-1.38837
36049239	chr17:36049239:C:A	1.17057e-18	-2.95827e-10	-1.39851	7.2532e-05	-2.95827e-10	-1.37732	7.77739e-05	-2.95827e-10	-1.37697
36049428	chr17:36049428:C:T	3.94488e-18	-2.95827e-10	-0.183586	0.000179546	-2.95827e-10	-0.470922	0.00019559	-2.95827e-10	-0.454755
36049554	chr17:36049554:C:T	2.0557e-18	-2.03759	1.2022	0.000112322	-2.01611	1.07613	0.000122729	-2.03758	1.11679
36049881	chr17:36049881:TACTC:T	1.4704e-18	-2.95827e-10	-1.17047	8.66242e-05	-2.95827e-10	-1.19977	9.3699e-05	-2.95827e-10	-1.19069
36049928	chr17:36049928:C:T	9.55183e-19	-2.95827e-10	-1.60186	5.8098e-05	-2.95827e-10	-1.59922	6.22801e-05	-2.95827e-10	-1.59913
36049933	chr17:36049933:A:T	2.45759e-18	-2.95827e-10	-0.656826	0.000153502	-2.95827e-10	-0.627637	0.000163664	-2.95827e-10	-0.632957
36050050	chr17:36050050:G:GCCTTAATGGTCCA	2.98414e-18	-2.95827e-10	-0.462692	0.000139549	-2.95827e-10	-0.722936	0.000151732	-2.95827e-10	-0.708658
36050362	chr17:36050362:A:T	3.84704e-19	-1.98621	-0.52508	2.85631e-05	-1.84783	-0.461405	2.92683e-05	-1.91334	-0.440933
36050512	chr17:36050512:C:A	1.41724e-18	-2.95827e-10	-1.2073	0.000101257	-2.95827e-10	-1.04369	0.000106709	-2.95827e-10	-1.06067
36050617	chr17:36050617:A:G	1.53193e-18	-2.95827e-10	-1.12948	7.51024e-05	-2.95827e-10	-1.3425	8.05389e-05	-2.95827e-10	-1.34203
36050712	chr17:36050712:G:A	9.56933e-19	-2.95827e-10	-1.60003	5.79327e-05	-2.95827e-10	-1.60207	6.21444e-05	-2.95827e-10	-1.60132
36050714	chr17:36050714:G:A	6.27896e-19	-2.02139	-5.92657e-10	3.79114e-05	-2.0261	-5.92657e-10	4.06975e-05	-2.02461	-5.92657e-10
36051257	chr17:36051257:T:C	1.4571e-18	-2.95827e-10	-1.17956	8.58867e-05	-2.95827e-10	-1.20832	9.28959e-05	-2.95827e-10	-1.1993
36051270	chr17:36051270:A:G	3.00017e-18	-2.95827e-10	-0.457336	0.000139966	-2.95827e-10	-0.719954	0.000152203	-2.95827e-10	-0.705561
36051572	chr17:36051572:T:C	3.10758e-18	-2.95827e-10	-0.422162	0.000144621	-2.95827e-10	-0.687233	0.000157292	-2.95827e-10	-0.672669
36052534	chr17:36052534:G:A	9.64362e-19	-2.95827e-10	-1.59229	5.91975e-05	-2.95827e-10	-1.58047	6.35606e-05	-2.95827e-10	-1.57878
36052779	chr17:36052779:T:C	1.87271e-19	-1.70302	-1.52819	2.45693e-05	-0.955682	-1.50417	2.19351e-05	-1.13201	-1.51068
36053135	chr17:36053135:C:T	1.84919e-19	-1.74451	-1.49933	2.28374e-05	-1.06022	-1.47273	2.05413e-05	-1.22794	-1.4804
36053586	chr17:36053586:G:A	3.01032e-18	-2.95827e-10	-0.453959	0.000139937	-2.95827e-10	-0.720162	0.000152096	-2.95827e-10	-0.706264
36053901	chr17:36053901:A:G	1.48306e-18	-2.95827e-10	-1.1619	8.67582e-05	-2.95827e-10	-1.19823	9.32669e-05	-2.95827e-10	-1.19531
36054219	chr17:36054219:A:T	2.83898e-18	-2.95827e-10	-0.512561	0.000133182	-2.95827e-10	-0.769633	0.000144715	-2.95827e-10	-0.756006
36054388	chr17:36054388:G:C	2.31173e-18	-2.95827e-10	-0.718007	0.00015659	-2.95827e-10	-0.607718	0.000173044	-2.95827e-10	-0.577231
36054604	chr17:36054604:G:A	1.15129e-18	-2.95827e-10	-1.41512	6.696e-05	-2.95827e-10	-1.45726	7.16448e-05	-2.95827e-10	-1.45905
36054822	chr17:36054822:A:AAAAC	9.83711e-19	-2.95827e-10	-1.57243	5.96624e-05	-2.95827e-10	-1.57265	6.42647e-05	-2.95827e-10	-1.56776
36055123	chr17:36055123:G:T	2.90166e-19	-2.0421	-0.75121	1.90757e-05	-1.98583	-0.72711	2.00612e-05	-2.02196	-0.710029
36055145	chr17:36055145:G:A	1.53829e-18	-2.95827e-10	-1.12533	8.9857e-05	-2.95827e-10	-1.16313	9.66102e-05	-2.95827e-10	-1.16009
36055211	chr17:36055211:A:C	2.85998e-18	-2.95827e-10	-0.505192	0.000132533	-2.95827e-10	-0.774517	0.000143931	-2.95827e-10	-0.761445
36055219	chr17:36055219:T:C	1.76942e-18	-2.95827e-10	-0.985353	8.80953e-05	-2.95827e-10	-1.18293	9.39298e-05	-2.95827e-10	-1.18823
36055639	chr17:36055639:T:C	9.58286e-19	-2.95827e-10	-1.59861	5.78978e-05	-2.95827e-10	-1.60267	6.20602e-05	-2.95827e-10	-1.60267
36055743	chr17:36055743:C:T	1.77504e-19	-1.82642	-1.45834	1.10883e-05	-1.83767	-1.41779	1.19906e-05	-1.83072	-1.41593
36055928	chr17:36055928:T:C	2.01411e-19	-1.74235	-1.41607	2.59828e-05	-1.02554	-1.37837	2.32605e-05	-1.1959	-1.38812
36056249	chr17:36056249:G:A	1.522e-18	-2.95827e-10	-1.13598	9.63929e-05	-2.95827e-10	-1.09292	0.000102447	-2.95827e-10	-1.10143
36056303	chr17:36056303:C:G	1.81841e-18	-2.95827e-10	-0.958044	9.00263e-05	-2.95827e-10	-1.16125	9.56119e-05	-2.95827e-10	-1.17048
36056347	chr17:36056347:C:A	1.45098e-18	-2.95827e-10	-1.18377	7.21716e-05	-2.95827e-10	-1.38231	7.73928e-05	-2.95827e-10	-1.38188
36056501	chr17:36056501:G:A	9.68351e-19	-2.95827e-10	-1.58817	5.85645e-05	-2.95827e-10	-1.59122	6.27967e-05	-2.95827e-10	-1.59087
36057257	chr17:36057257:C:T	9.64936e-19	-2.95827e-10	-1.5917	5.81219e-05	-2.95827e-10	-1.59881	6.22249e-05	-2.95827e-10	-1.60002
36057460	chr17:36057460:C:T	2.23943e-18	-2.95827e-10	-0.749783	0.000107026	-2.95827e-10	-0.988282	0.000113952	-2.95827e-10	-0.995
36057796	chr17:36057796:C:G	1.01884e-18	-1.53734	-5.92657e-10	6.57298e-05	-1.4758	-5.92657e-10	7.25352e-05	-1.4467	-5.92657e-10
36057850	chr17:36057850:T:C	4.5755e-19	-1.99207	-0.345804	3.48216e-05	-1.78997	-0.321143	3.31209e-05	-1.89915	-0.33146
36058203	chr17:36058203:G:A	3.451e-19	-2.01596	-0.603969	2.19753e-05	-1.87906	-0.692376	2.28785e-05	-1.92795	-0.67263
36058228	chr17:36058228:T:C	7.93718e-19	-1.95492	0.16789	5.66059e-05	-1.70427	0.0790269	5.22296e-05	-1.84042	0.0652954
36058301	chr17:36058301:C:G	1.56718e-18	-2.95827e-10	-1.10673	0.000115723	-2.95827e-10	-0.910149	0.000121683	-2.95827e-10	-0.929352
36058726	chr17:36058726:A:G	6.86297e-19	-2.02574	0.0932944	3.71645e-05	-2.02292	-0.0230759	3.86003e-05	-2.04204	-0.0354722
36059035	chr17:36059035:G:A	2.97802e-19	-2.0112	-0.756136	1.51e-05	-1.98206	-0.9646	1.56919e-05	-2.0081	-0.969532
36059516	chr17:36059516:G:A	9.09933e-19	-2.04192	0.391529	4.95375e-05	-1.98208	0.223462	5.0727e-05	-2.0278	0.223478
36059556	chr17:36059556:A:G	2.61727e-19	-1.87391	-1.02254	1.61533e-05	-1.75927	-1.11996	1.57062e-05	-1.84226	-1.13446
36059804	chr17:36059804:A:G	9.82895e-19	-2.95827e-10	-1.57326	5.9796e-05	-2.95827e-10	-1.57041	6.44633e-05	-2.95827e-10	-1.56468
36060165	chr17:36060165:G:A	1.57691e-18	-1.90682	0.806279	0.000102364	-2.02271	0.989896	0.000119204	-1.9874	1.03746
36060174	chr17:36060174:G:A	3.64944e-19	-1.88101	-0.683004	1.85936e-05	-2.01149	-0.727042	2.12517e-05	-1.96953	-0.704808
36060489	chr17:36060489:G:A	6.37188e-19	-2.0067	-5.92657e-10	5.04237e-05	-1.74089	-5.92657e-10	4.00232e-05	-2.04132	-5.92657e-10
36060559	chr17:36060559:A:G	1.12718e-18	-2.95827e-10	-1.43629	6.37536e-05	-2.95827e-10	-1.50632	6.88594e-05	-2.95827e-10	-1.49871
36060673	chr17:36060673:T:C	1.82381e-18	-2.95827e-10	-0.955078	0.000118502	-2.95827e-10	-0.886419	0.000130091	-2.95827e-10	-0.862539
36060806	chr17:36060806:G:A	1.52389e-18	-1.90559	0.770846	9.86903e-05	-2.02225	0.95289	0.000114918	-1.98667	1.00012
36061358	chr17:36061358:A:G	1.4167e-18	-2.95827e-10	-1.20767	7.55748e-05	-2.95827e-10	-1.33623	8.14577e-05	-2.95827e-10	-1.33069
36061378	chr17:36061378:CT:C	1.47698e-18	-2.95827e-10	-1.16601	7.49649e-05	-2.95827e-10	-1.34433	8.04014e-05	-2.95827e-10	-1.34374
36061591	chr17:36061591:T:C	1.42773e-18	-2.95827e-10	-1.19992	7.59813e-05	-2.95827e-10	-1.33086	8.19032e-05	-2.95827e-10	-1.32524
36061758	chr17:36061758:A:G	1.42171e-18	-2.95827e-10	-1.20415	7.57281e-05	-2.95827e-10	-1.3342	8.16274e-05	-2.95827e-10	-1.32861
36062001	chr17:36062001:A:G	2.30038e-19	-2.03619	-0.989325	1.48716e-05	-1.993	-0.9689	1.51126e-05	-2.03362	-0.981627
36062057	chr17:36062057:C:T	1.37859e-18	-2.95827e-10	-1.23494	7.36193e-05	-2.95827e-10	-1.36244	7.9308e-05	-2.95827e-10	-1.35744
36062466	chr17:36062466:T:C	1.81698e-18	-2.95827e-10	-0.958829	8.97352e-05	-2.95827e-10	-1.16449	9.56583e-05	-2.95827e-10	-1.16999
36062609	chr17:36062609:T:C	1.0484e-18	-2.95827e-10	-1.50874	6.22264e-05	-2.95827e-10	-1.53057	6.67719e-05	-2.95827e-10	-1.52949
36062643	chr17:36062643:T:C	2.2879e-18	-2.95827e-10	-0.72837	0.000141211	-2.95827e-10	-0.711094	0.00015445	-2.95827e-10	-0.690907
36062757	chr17:36062757:C:T	1.09504e-18	-2.95827e-10	-1.46521	6.78116e-05	-2.95827e-10	-1.44462	7.27756e-05	-2.95827e-10	-1.44339
```
