## Supplementary material for "Characterization of shared and ancestry-specific signals driving complex traits using multi-ancestry fine-mapping": susiex_nc3.cs80.summary

```
# chr17:35058884-36062904
CS_ID	CS_LENGTH	CS_PURITY	MAX_PIP_SNP	BP	REF_ALLELE	ALT_ALLELE	REF_FRQ	BETA	SE	-LOG10P	MAX_PIP	POST-HOC_PROB_POP1	POST-HOC_PROB_POP2
1	3	0.994301	chr17:35562904:G:A	35562904	A,A	G,G	1,1	-inf,-inf	inf,inf	13.6642,5.93898	0.501223	1	0.999958
2	691	0	chr17:35559745:C:T	35559745	T,NA	C,NA	1,NA	-inf,NA	inf,NA	3.87817,NA	0.299767	0.555718	0.375882
3	800	0	chr17:35641083:A:G	35641083	G,NA	A,NA	1,NA	-inf,NA	inf,NA	3.20124,NA	0.11738	0.614877	0.312833
```
