## Supplementary material for "Characterization of shared and ancestry-specific signals driving complex traits using multi-ancestry fine-mapping": susiex_nc3.cs80.snp

```
BP	SNP
36975105	chr17:36975105:A:G
36975441	chr17:36975441:T:A
36975530	chr17:36975530:A:G
36975932	chr17:36975932:A:G
36976507	chr17:36976507:G:A
36977545	chr17:36977545:T:G
36977638	chr17:36977638:A:G
36977677	chr17:36977677:A:G
36977828	chr17:36977828:A:G
36978252	chr17:36978252:A:G
36978332	chr17:36978332:G:A
36978448	chr17:36978448:G:A
36978723	chr17:36978723:A:G
36979554	chr17:36979554:T:C
36979643	chr17:36979643:G:A
36980246	chr17:36980246:A:G
36980611	chr17:36980611:A:G
36980992	chr17:36980992:C:G
36981067	chr17:36981067:G:C
36981233	chr17:36981233:C:A
36981618	chr17:36981618:T:C
36982239	chr17:36982239:T:G
36982710	chr17:36982710:A:C
36983616	chr17:36983616:GC:G
36983621	chr17:36983621:G:A
36984661	chr17:36984661:C:T
36984975	chr17:36984975:C:T
36985260	chr17:36985260:C:G
36985356	chr17:36985356:C:G
36985380	chr17:36985380:C:G
36985582	chr17:36985582:C:T
36985642	chr17:36985642:T:C
36985662	chr17:36985662:G:A
36985770	chr17:36985770:CA:C
36985844	chr17:36985844:C:T
36985877	chr17:36985877:C:G
36986290	chr17:36986290:T:C
36986300	chr17:36986300:G:C
36986443	chr17:36986443:C:T
36986872	chr17:36986872:A:G
36987225	chr17:36987225:G:A
36987500	chr17:36987500:C:T
36987543	chr17:36987543:T:C
36987846	chr17:36987846:G:A
36988823	chr17:36988823:G:A
36989008	chr17:36989008:A:G
36989342	chr17:36989342:T:C
36989421	chr17:36989421:C:T
36989595	chr17:36989595:G:A
36989818	chr17:36989818:A:C
36990251	chr17:36990251:C:A
36990373	chr17:36990373:G:A
36991219	chr17:36991219:G:A
36991250	chr17:36991250:C:T
36991596	chr17:36991596:T:TG
36991880	chr17:36991880:C:T
36992039	chr17:36992039:A:G
36992142	chr17:36992142:A:G
36992376	chr17:36992376:A:G
36992439	chr17:36992439:G:T
36992479	chr17:36992479:A:G
36992797	chr17:36992797:T:A
36993186	chr17:36993186:A:G
36993429	chr17:36993429:C:T
36994380	chr17:36994380:T:G
36994474	chr17:36994474:T:C
36995107	chr17:36995107:G:A
36995538	chr17:36995538:A:G
36995603	chr17:36995603:T:G
36996496	chr17:36996496:G:A
36997632	chr17:36997632:T:C
36998023	chr17:36998023:T:C
36998208	chr17:36998208:C:T
36999412	chr17:36999412:A:G
36999819	chr17:36999819:G:C
36999821	chr17:36999821:G:A
36999919	chr17:36999919:G:C
37000232	chr17:37000232:T:C
37000432	chr17:37000432:C:T
37000617	chr17:37000617:T:C
37001253	chr17:37001253:G:A
37001311	chr17:37001311:C:T
37001718	chr17:37001718:G:A
37001762	chr17:37001762:G:A
37002062	chr17:37002062:C:T
37002484	chr17:37002484:G:A
37002655	chr17:37002655:G:A
37002949	chr17:37002949:A:G
37004099	chr17:37004099:G:A
37004991	chr17:37004991:G:A
37005064	chr17:37005064:A:G
37005103	chr17:37005103:T:C
37005113	chr17:37005113:C:T
37005673	chr17:37005673:T:C
37006198	chr17:37006198:G:A
37006900	chr17:37006900:A:C
37008961	chr17:37008961:T:G
37009192	chr17:37009192:C:T
37009365	chr17:37009365:A:G
37009411	chr17:37009411:C:G
37009521	chr17:37009521:G:A
37009556	chr17:37009556:G:A
37009673	chr17:37009673:C:T
37009697	chr17:37009697:G:C
37009739	chr17:37009739:T:C
37009862	chr17:37009862:T:G
37010110	chr17:37010110:T:C
37010118	chr17:37010118:G:A
37010182	chr17:37010182:C:T
37010226	chr17:37010226:G:A
37010309	chr17:37010309:T:G
37010319	chr17:37010319:G:A
37010413	chr17:37010413:G:A
37010529	chr17:37010529:G:T
37010820	chr17:37010820:A:G
37010841	chr17:37010841:A:G
37011141	chr17:37011141:C:T
37011272	chr17:37011272:G:A
37011479	chr17:37011479:G:A
37011689	chr17:37011689:C:T
37012126	chr17:37012126:C:T
37012245	chr17:37012245:G:A
37013012	chr17:37013012:A:G
37013438	chr17:37013438:A:G
37013596	chr17:37013596:G:A
37013679	chr17:37013679:C:T
37013830	chr17:37013830:G:A
37014136	chr17:37014136:C:T
37014213	chr17:37014213:C:T
37014245	chr17:37014245:G:T
37014566	chr17:37014566:T:G
37014895	chr17:37014895:T:A
37015294	chr17:37015294:T:C
37015707	chr17:37015707:C:A
37016728	chr17:37016728:A:G
37017167	chr17:37017167:G:A
37017357	chr17:37017357:C:T
37017975	chr17:37017975:G:A
37018057	chr17:37018057:C:T
37018199	chr17:37018199:G:A
37018764	chr17:37018764:C:T
37018798	chr17:37018798:T:C
37019052	chr17:37019052:C:T
37019655	chr17:37019655:G:A
37019940	chr17:37019940:C:T
37020196	chr17:37020196:GT:G
37020386	chr17:37020386:T:C
37020629	chr17:37020629:T:C
37020918	chr17:37020918:C:A
37021105	chr17:37021105:C:A
37021367	chr17:37021367:G:A
37022372	chr17:37022372:T:C
37022744	chr17:37022744:G:A
37022830	chr17:37022830:T:C
37022990	chr17:37022990:G:C
37023043	chr17:37023043:G:A
37024026	chr17:37024026:A:G
37024113	chr17:37024113:A:C
37024254	chr17:37024254:G:A
37024320	chr17:37024320:G:A
37024382	chr17:37024382:T:G
37024456	chr17:37024456:T:C
37024664	chr17:37024664:C:T
37024753	chr17:37024753:G:A
37025144	chr17:37025144:C:G
37025168	chr17:37025168:G:A
37025215	chr17:37025215:TTTG:T
37025256	chr17:37025256:G:A
37025284	chr17:37025284:A:G
37025313	chr17:37025313:G:A
37025600	chr17:37025600:G:A
37026258	chr17:37026258:A:G
37026836	chr17:37026836:T:G
37028277	chr17:37028277:G:A
37028286	chr17:37028286:C:T
37029042	chr17:37029042:T:C
37029069	chr17:37029069:G:A
37029168	chr17:37029168:TC:T
37029479	chr17:37029479:C:T
37029538	chr17:37029538:G:A
37029707	chr17:37029707:A:AG
37030095	chr17:37030095:T:C
37030755	chr17:37030755:A:C
37031702	chr17:37031702:T:C
37032212	chr17:37032212:A:G
37032368	chr17:37032368:G:A
37032782	chr17:37032782:G:A
37033019	chr17:37033019:G:T
37033193	chr17:37033193:T:C
37033882	chr17:37033882:G:A
37034799	chr17:37034799:A:T
37034814	chr17:37034814:C:G
37034896	chr17:37034896:C:T
37034922	chr17:37034922:A:G
37035102	chr17:37035102:C:T
37035123	chr17:37035123:A:T
37037034	chr17:37037034:A:G
37037077	chr17:37037077:C:T
37038277	chr17:37038277:T:C
37038810	chr17:37038810:G:A
37038917	chr17:37038917:T:C
37039548	chr17:37039548:T:C
37039659	chr17:37039659:C:T
37040133	chr17:37040133:C:CT
37040136	chr17:37040136:A:ATTG
37040137	chr17:37040137:CAG:C
37040908	chr17:37040908:T:A
37040994	chr17:37040994:C:T
37041062	chr17:37041062:G:A
37041693	chr17:37041693:C:T
37041805	chr17:37041805:G:A
37042083	chr17:37042083:A:T
37042139	chr17:37042139:G:A
37042572	chr17:37042572:A:G
37043032	chr17:37043032:C:T
37043140	chr17:37043140:T:C
37043174	chr17:37043174:G:A
37043707	chr17:37043707:T:C
37043727	chr17:37043727:A:G
37043894	chr17:37043894:GAGA:G
37044262	chr17:37044262:G:C
37044313	chr17:37044313:C:T
37044812	chr17:37044812:G:A
37045144	chr17:37045144:G:A
37045338	chr17:37045338:A:G
37046607	chr17:37046607:C:A
37046782	chr17:37046782:C:T
37046986	chr17:37046986:C:G
37048668	chr17:37048668:G:C
37049035	chr17:37049035:G:A
37049411	chr17:37049411:G:A
37049419	chr17:37049419:A:G
37049939	chr17:37049939:C:G
37049959	chr17:37049959:T:C
37050031	chr17:37050031:G:A
37050155	chr17:37050155:G:C
37050530	chr17:37050530:A:G
37050640	chr17:37050640:G:T
37050734	chr17:37050734:A:G
37050752	chr17:37050752:G:A
37050885	chr17:37050885:C:G
37050915	chr17:37050915:G:A
37051137	chr17:37051137:A:G
37051790	chr17:37051790:AG:A
37052463	chr17:37052463:G:A
37053202	chr17:37053202:A:G
37053570	chr17:37053570:T:C
37053616	chr17:37053616:C:T
37053761	chr17:37053761:A:G
37053933	chr17:37053933:A:T
37054811	chr17:37054811:G:A
37054816	chr17:37054816:T:C
37055157	chr17:37055157:G:A
37055221	chr17:37055221:C:G
37055300	chr17:37055300:C:T
37055442	chr17:37055442:G:GT
37055522	chr17:37055522:C:T
37055767	chr17:37055767:G:A
37055816	chr17:37055816:G:A
37055967	chr17:37055967:T:C
37056104	chr17:37056104:G:A
37056122	chr17:37056122:T:C
37056338	chr17:37056338:T:G
37056563	chr17:37056563:A:AC
37056706	chr17:37056706:C:T
37056822	chr17:37056822:C:T
37056906	chr17:37056906:A:G
37056963	chr17:37056963:G:T
37057025	chr17:37057025:T:C
37057250	chr17:37057250:G:A
37057673	chr17:37057673:T:C
37057679	chr17:37057679:G:A
37057745	chr17:37057745:G:A
37058005	chr17:37058005:G:A
37058120	chr17:37058120:C:T
37058151	chr17:37058151:T:G
37058155	chr17:37058155:T:G
37058197	chr17:37058197:C:G
37058217	chr17:37058217:G:A
37058219	chr17:37058219:C:T
37058704	chr17:37058704:G:A
37058879	chr17:37058879:G:A
37058955	chr17:37058955:A:G
37059336	chr17:37059336:T:C
37059891	chr17:37059891:G:A
37059936	chr17:37059936:C:T
37060158	chr17:37060158:T:C
37060285	chr17:37060285:A:T
37060382	chr17:37060382:A:AG
37060383	chr17:37060383:TCAC:T
37060471	chr17:37060471:C:T
37060556	chr17:37060556:T:C
37060621	chr17:37060621:C:T
37060928	chr17:37060928:G:A
37061250	chr17:37061250:T:C
37061399	chr17:37061399:C:T
37061643	chr17:37061643:G:C
37062175	chr17:37062175:A:G
37062427	chr17:37062427:C:T
37062626	chr17:37062626:G:A
37062944	chr17:37062944:G:A
37063271	chr17:37063271:C:T
37063743	chr17:37063743:G:A
37063863	chr17:37063863:A:C
37064230	chr17:37064230:T:G
37064473	chr17:37064473:G:T
37064616	chr17:37064616:G:A
37065961	chr17:37065961:A:G
37066180	chr17:37066180:C:T
37066681	chr17:37066681:C:T
37066801	chr17:37066801:C:G
37067303	chr17:37067303:T:C
37067626	chr17:37067626:A:G
37068298	chr17:37068298:G:A
37069105	chr17:37069105:CCTT:C
37069321	chr17:37069321:G:A
37069504	chr17:37069504:G:A
37069525	chr17:37069525:C:T
37069752	chr17:37069752:G:A
37069970	chr17:37069970:A:G
37070131	chr17:37070131:C:T
37070190	chr17:37070190:T:A
37070241	chr17:37070241:T:C
37070662	chr17:37070662:G:A
37070665	chr17:37070665:G:A
37070705	chr17:37070705:G:A
37070709	chr17:37070709:A:G
37070717	chr17:37070717:T:C
37071099	chr17:37071099:C:A
37071370	chr17:37071370:A:G
37071407	chr17:37071407:T:C
37071494	chr17:37071494:A:G
37072170	chr17:37072170:C:T
37072577	chr17:37072577:C:CA
37072741	chr17:37072741:G:A
37074333	chr17:37074333:A:G
37074562	chr17:37074562:T:C
37074827	chr17:37074827:G:T
37074867	chr17:37074867:G:T
37075099	chr17:37075099:CTGGA:C
37075720	chr17:37075720:A:G
37075971	chr17:37075971:T:C
37075985	chr17:37075985:A:T
37076167	chr17:37076167:C:G
37076483	chr17:37076483:C:T
37076657	chr17:37076657:A:AAT
37076856	chr17:37076856:G:A
37077043	chr17:37077043:T:C
37077449	chr17:37077449:C:A
37077787	chr17:37077787:C:T
37078090	chr17:37078090:A:G
37078100	chr17:37078100:C:T
37078260	chr17:37078260:G:A
37078844	chr17:37078844:G:A
37078892	chr17:37078892:A:G
37080020	chr17:37080020:T:C
37080194	chr17:37080194:G:A
37080304	chr17:37080304:G:A
37080388	chr17:37080388:T:C
37080946	chr17:37080946:G:T
37081051	chr17:37081051:C:G
37081138	chr17:37081138:C:T
37081285	chr17:37081285:C:A
37081352	chr17:37081352:G:A
37082435	chr17:37082435:T:C
37082483	chr17:37082483:T:G
37082686	chr17:37082686:G:A
37082831	chr17:37082831:G:A
37082835	chr17:37082835:C:A
37083171	chr17:37083171:C:G
37083265	chr17:37083265:TGAAG:T
37083702	chr17:37083702:G:A
37084065	chr17:37084065:T:C
37084145	chr17:37084145:C:T
37084425	chr17:37084425:A:T
37084509	chr17:37084509:ACT:A
37084824	chr17:37084824:G:A
37085026	chr17:37085026:T:G
37085124	chr17:37085124:A:G
37085687	chr17:37085687:C:T
37085980	chr17:37085980:G:GTTCTT
37086088	chr17:37086088:ATGAC:A
37086301	chr17:37086301:T:C
37086603	chr17:37086603:C:T
37087049	chr17:37087049:C:T
37087237	chr17:37087237:A:T
37087808	chr17:37087808:G:A
37087829	chr17:37087829:G:A
37087843	chr17:37087843:T:C
37089830	chr17:37089830:G:C
37090192	chr17:37090192:G:C
37090378	chr17:37090378:A:G
37090450	chr17:37090450:T:C
37090936	chr17:37090936:C:A
37091276	chr17:37091276:G:T
37091759	chr17:37091759:A:T
37092022	chr17:37092022:T:C
37092402	chr17:37092402:C:T
37092606	chr17:37092606:A:C
37093450	chr17:37093450:AG:A
37094432	chr17:37094432:T:A
37094922	chr17:37094922:G:A
37095363	chr17:37095363:C:T
37095863	chr17:37095863:C:T
37096350	chr17:37096350:G:C
37097722	chr17:37097722:G:C
37098342	chr17:37098342:T:G
37098365	chr17:37098365:C:T
37099344	chr17:37099344:T:C
37099884	chr17:37099884:A:C
37100550	chr17:37100550:A:C
37100619	chr17:37100619:A:C
37101241	chr17:37101241:T:C
37101445	chr17:37101445:G:GTATTCTTAT
37101631	chr17:37101631:A:G
37101922	chr17:37101922:C:A
37101974	chr17:37101974:A:ATC
37102453	chr17:37102453:C:T
37103475	chr17:37103475:A:T
37103603	chr17:37103603:C:T
37103882	chr17:37103882:G:GC
37104485	chr17:37104485:C:T
37105133	chr17:37105133:G:T
37105391	chr17:37105391:C:T
37105619	chr17:37105619:C:G
37106540	chr17:37106540:G:T
37108279	chr17:37108279:C:T
37108576	chr17:37108576:C:T
37108683	chr17:37108683:C:T
37109761	chr17:37109761:T:C
37112157	chr17:37112157:G:A
37112177	chr17:37112177:G:A
37112482	chr17:37112482:G:C
37112670	chr17:37112670:T:C
37112990	chr17:37112990:T:C
37113096	chr17:37113096:T:G
37113295	chr17:37113295:A:T
37113716	chr17:37113716:C:G
37113985	chr17:37113985:C:G
37114251	chr17:37114251:C:T
37114994	chr17:37114994:A:G
37115189	chr17:37115189:AC:A
37115437	chr17:37115437:A:C
37115792	chr17:37115792:A:G
37116096	chr17:37116096:G:A
37116421	chr17:37116421:G:A
37116653	chr17:37116653:G:T
37117252	chr17:37117252:C:A
37117452	chr17:37117452:T:A
37119434	chr17:37119434:C:T
37119704	chr17:37119704:A:G
37119715	chr17:37119715:GTCGGCAAAAATT:G
37120065	chr17:37120065:G:A
37120490	chr17:37120490:C:T
37120843	chr17:37120843:T:C
37120861	chr17:37120861:G:A
37122154	chr17:37122154:C:T
37122256	chr17:37122256:T:C
37122460	chr17:37122460:GATGT:G
37122868	chr17:37122868:A:T
37123442	chr17:37123442:G:A
37123851	chr17:37123851:T:C
37124127	chr17:37124127:C:T
37124245	chr17:37124245:C:T
37124250	chr17:37124250:G:A
37124335	chr17:37124335:G:A
37124523	chr17:37124523:C:T
37124782	chr17:37124782:T:C
37124783	chr17:37124783:G:A
37124878	chr17:37124878:A:T
37125084	chr17:37125084:T:C
37125098	chr17:37125098:C:A
37125319	chr17:37125319:T:C
37125433	chr17:37125433:C:T
37125486	chr17:37125486:C:T
37125996	chr17:37125996:C:T
37126230	chr17:37126230:A:G
37126869	chr17:37126869:G:A
37127174	chr17:37127174:T:C
37127838	chr17:37127838:G:A
37128215	chr17:37128215:G:A
37128422	chr17:37128422:CTCTT:C
37129569	chr17:37129569:A:G
37130271	chr17:37130271:G:A
37130689	chr17:37130689:A:G
37131219	chr17:37131219:T:C
37131354	chr17:37131354:C:T
37131968	chr17:37131968:C:T
37132408	chr17:37132408:A:G
37132437	chr17:37132437:C:T
37132758	chr17:37132758:G:A
37132850	chr17:37132850:C:T
37132910	chr17:37132910:A:G
37132945	chr17:37132945:C:T
37133290	chr17:37133290:G:C
37133652	chr17:37133652:T:C
37134058	chr17:37134058:C:T
37134628	chr17:37134628:T:C
37135006	chr17:37135006:A:G
37135562	chr17:37135562:A:G
37135617	chr17:37135617:T:C
37136124	chr17:37136124:T:C
37136138	chr17:37136138:T:A
37136314	chr17:37136314:G:C
37136364	chr17:37136364:T:C
37136388	chr17:37136388:T:C
37136768	chr17:37136768:C:T
37137456	chr17:37137456:TA:T
37137761	chr17:37137761:G:A
37138012	chr17:37138012:C:T
37138265	chr17:37138265:T:C
37138715	chr17:37138715:C:T
37138817	chr17:37138817:T:C
37138938	chr17:37138938:CAAG:C
37140072	chr17:37140072:G:A
37140287	chr17:37140287:A:T
37141154	chr17:37141154:A:G
37141478	chr17:37141478:G:A
37141520	chr17:37141520:G:T
37141813	chr17:37141813:T:C
37142873	chr17:37142873:T:G
37143459	chr17:37143459:T:A
37143460	chr17:37143460:C:T
37143525	chr17:37143525:TGGTA:T
37143534	chr17:37143534:G:C
37143536	chr17:37143536:T:TTAG
37143537	chr17:37143537:AAC:A
37143635	chr17:37143635:G:C
37144163	chr17:37144163:C:A
37144566	chr17:37144566:G:A
37144875	chr17:37144875:T:C
37145575	chr17:37145575:G:A
37146025	chr17:37146025:G:A
37146323	chr17:37146323:A:G
37147171	chr17:37147171:A:G
37147239	chr17:37147239:A:G
37149072	chr17:37149072:T:C
37149198	chr17:37149198:G:A
37149482	chr17:37149482:T:C
37149521	chr17:37149521:C:A
37150306	chr17:37150306:T:C
37150950	chr17:37150950:G:C
37151137	chr17:37151137:T:C
37151212	chr17:37151212:T:A
37151218	chr17:37151218:A:G
37152021	chr17:37152021:T:C
37152377	chr17:37152377:G:A
37152392	chr17:37152392:G:A
37152867	chr17:37152867:C:T
37152909	chr17:37152909:C:T
37153453	chr17:37153453:G:A
37153692	chr17:37153692:C:T
37154788	chr17:37154788:C:T
37154899	chr17:37154899:A:G
37155036	chr17:37155036:T:C
37155331	chr17:37155331:A:C
37155791	chr17:37155791:C:T
37156000	chr17:37156000:TTA:T
37156036	chr17:37156036:A:G
37156305	chr17:37156305:C:T
37156306	chr17:37156306:G:A
37156417	chr17:37156417:CTA:C
37156852	chr17:37156852:C:T
37157052	chr17:37157052:G:A
37157384	chr17:37157384:G:A
37157624	chr17:37157624:C:T
37158129	chr17:37158129:G:A
37158191	chr17:37158191:A:C
37158917	chr17:37158917:C:T
37158989	chr17:37158989:G:A
37160123	chr17:37160123:A:G
37160239	chr17:37160239:A:G
37160560	chr17:37160560:A:G
37160879	chr17:37160879:A:G
37161547	chr17:37161547:A:G
37161637	chr17:37161637:A:T
37162308	chr17:37162308:T:C
37162485	chr17:37162485:A:G
37162513	chr17:37162513:C:T
37162622	chr17:37162622:G:A
37162688	chr17:37162688:C:A
37163549	chr17:37163549:C:T
37163610	chr17:37163610:T:C
37163739	chr17:37163739:G:A
37163899	chr17:37163899:A:G
37164051	chr17:37164051:T:C
37164903	chr17:37164903:T:C
37166497	chr17:37166497:C:G
37166705	chr17:37166705:C:T
37167038	chr17:37167038:G:A
37167202	chr17:37167202:C:T
37167403	chr17:37167403:C:T
37168163	chr17:37168163:C:T
37169551	chr17:37169551:G:A
37169665	chr17:37169665:G:A
37171920	chr17:37171920:T:C
37172048	chr17:37172048:G:A
37172328	chr17:37172328:T:A
37172620	chr17:37172620:A:G
37172847	chr17:37172847:T:C
37172876	chr17:37172876:T:C
37173675	chr17:37173675:A:T
37173811	chr17:37173811:G:C
37174275	chr17:37174275:G:A
37174803	chr17:37174803:T:C
37174813	chr17:37174813:A:G
37174923	chr17:37174923:T:C
37175051	chr17:37175051:G:A
37175371	chr17:37175371:G:A
37175488	chr17:37175488:C:T
37175543	chr17:37175543:A:T
37175963	chr17:37175963:G:T
37176295	chr17:37176295:A:G
37176759	chr17:37176759:C:G
37177031	chr17:37177031:CTG:C
37178432	chr17:37178432:G:A
37178811	chr17:37178811:A:C
37179592	chr17:37179592:C:G
37179901	chr17:37179901:C:T
37180328	chr17:37180328:A:G
37180397	chr17:37180397:G:A
37181773	chr17:37181773:G:A
37181879	chr17:37181879:A:G
37182245	chr17:37182245:TCATC:T
37182286	chr17:37182286:G:C
37182601	chr17:37182601:T:C
37182750	chr17:37182750:T:C
37183582	chr17:37183582:G:A
37183709	chr17:37183709:G:A
37184001	chr17:37184001:C:T
37184019	chr17:37184019:A:G
37184306	chr17:37184306:A:G
37184386	chr17:37184386:T:C
37184971	chr17:37184971:C:A
37185324	chr17:37185324:C:T
37185765	chr17:37185765:C:T
37185914	chr17:37185914:C:T
37185999	chr17:37185999:T:C
37186173	chr17:37186173:GTA:G
37186506	chr17:37186506:A:G
37186738	chr17:37186738:T:C
37187193	chr17:37187193:T:C
37187468	chr17:37187468:C:A
37187754	chr17:37187754:T:C
37187925	chr17:37187925:G:A
37187943	chr17:37187943:C:T
37188218	chr17:37188218:C:T
37188526	chr17:37188526:C:T
37188726	chr17:37188726:T:C
37189243	chr17:37189243:G:A
37189293	chr17:37189293:C:T
37189525	chr17:37189525:C:T
37189642	chr17:37189642:A:G
37189923	chr17:37189923:C:A
37190396	chr17:37190396:T:C
37190415	chr17:37190415:G:A
37190807	chr17:37190807:G:C
37192321	chr17:37192321:A:G
37192334	chr17:37192334:C:T
37192353	chr17:37192353:A:G
37193129	chr17:37193129:G:A
37193149	chr17:37193149:G:C
37193217	chr17:37193217:T:C
37193238	chr17:37193238:T:C
37193475	chr17:37193475:A:G
37193507	chr17:37193507:A:C
37194008	chr17:37194008:C:T
37194360	chr17:37194360:G:A
37194545	chr17:37194545:C:A
37195726	chr17:37195726:A:C
37195886	chr17:37195886:A:G
37196212	chr17:37196212:T:A
37196439	chr17:37196439:C:T
37196501	chr17:37196501:A:G
37196717	chr17:37196717:C:T
37197118	chr17:37197118:G:A
37197960	chr17:37197960:A:T
37198507	chr17:37198507:G:T
37199112	chr17:37199112:T:C
37199295	chr17:37199295:CTTAG:C
37199883	chr17:37199883:T:A
37200346	chr17:37200346:T:C
37200378	chr17:37200378:T:TAGC
37201286	chr17:37201286:A:C
37201383	chr17:37201383:G:A
37201435	chr17:37201435:A:G
37201513	chr17:37201513:CTTCCTCTTCCCTA:C
37202118	chr17:37202118:G:T
37203049	chr17:37203049:G:A
37203214	chr17:37203214:C:A
37203518	chr17:37203518:C:T
37203974	chr17:37203974:G:A
37204142	chr17:37204142:G:A
37204225	chr17:37204225:T:C
37204297	chr17:37204297:C:T
37205632	chr17:37205632:T:C
37206084	chr17:37206084:G:A
37207181	chr17:37207181:C:T
37207331	chr17:37207331:T:A
37207845	chr17:37207845:G:T
37208098	chr17:37208098:A:G
37208229	chr17:37208229:T:C
37210221	chr17:37210221:C:T
37210347	chr17:37210347:G:A
37210651	chr17:37210651:A:G
37211049	chr17:37211049:T:C
37211529	chr17:37211529:G:A
37211788	chr17:37211788:C:T
37212417	chr17:37212417:A:G
37214750	chr17:37214750:A:G
37215329	chr17:37215329:C:CA
37215418	chr17:37215418:C:T
37215522	chr17:37215522:T:TA
37215677	chr17:37215677:TACAG:T
37216316	chr17:37216316:A:C
37216770	chr17:37216770:A:C
37216958	chr17:37216958:A:G
37216959	chr17:37216959:T:C
37217371	chr17:37217371:G:A
37217507	chr17:37217507:G:A
37217809	chr17:37217809:G:T
37217983	chr17:37217983:G:A
37218075	chr17:37218075:A:G
37219244	chr17:37219244:A:G
37219335	chr17:37219335:G:C
37219449	chr17:37219449:C:T
37219470	chr17:37219470:G:A
37219570	chr17:37219570:T:C
37219726	chr17:37219726:A:T
37220433	chr17:37220433:T:C
37221125	chr17:37221125:C:T
37221981	chr17:37221981:G:A
37222310	chr17:37222310:C:T
37222832	chr17:37222832:T:C
37223284	chr17:37223284:G:A
37223859	chr17:37223859:A:G
37223940	chr17:37223940:A:G
37224139	chr17:37224139:T:C
37224459	chr17:37224459:C:T
37224598	chr17:37224598:T:C
37224619	chr17:37224619:C:A
37224638	chr17:37224638:G:C
37225161	chr17:37225161:CCT:C
37225418	chr17:37225418:C:T
37225601	chr17:37225601:T:A
37226216	chr17:37226216:G:A
37226726	chr17:37226726:T:C
37226807	chr17:37226807:T:C
37226974	chr17:37226974:CACTA:C
37227143	chr17:37227143:C:T
37227714	chr17:37227714:G:T
37228153	chr17:37228153:G:GTAAATACTTTTGAAA
37229364	chr17:37229364:C:T
37229731	chr17:37229731:A:G
37230035	chr17:37230035:T:C
37230202	chr17:37230202:T:C
37230344	chr17:37230344:G:A
37230500	chr17:37230500:T:G
37230947	chr17:37230947:G:A
37231686	chr17:37231686:C:T
37231774	chr17:37231774:A:G
37232001	chr17:37232001:C:T
37232010	chr17:37232010:C:T
37232299	chr17:37232299:G:A
37232351	chr17:37232351:G:A
37232521	chr17:37232521:A:G
37232607	chr17:37232607:T:G
37232632	chr17:37232632:C:T
37234070	chr17:37234070:T:A
37234478	chr17:37234478:C:T
37234492	chr17:37234492:A:G
37234730	chr17:37234730:G:A
37234822	chr17:37234822:T:C
37234921	chr17:37234921:A:G
37235105	chr17:37235105:C:T
37235492	chr17:37235492:C:T
37235702	chr17:37235702:T:A
37235780	chr17:37235780:C:T
37235843	chr17:37235843:C:T
37236131	chr17:37236131:T:A
37236228	chr17:37236228:T:C
37236557	chr17:37236557:G:C
37236886	chr17:37236886:T:C
37237342	chr17:37237342:T:C
37237424	chr17:37237424:T:C
37237766	chr17:37237766:G:GTC
37237930	chr17:37237930:T:G
37238006	chr17:37238006:C:T
37238231	chr17:37238231:G:A
37238283	chr17:37238283:CCT:C
37238452	chr17:37238452:T:C
37238689	chr17:37238689:T:C
37239181	chr17:37239181:T:C
37239367	chr17:37239367:C:A
37239817	chr17:37239817:G:C
37239882	chr17:37239882:A:G
37240940	chr17:37240940:C:G
37241338	chr17:37241338:C:T
37241588	chr17:37241588:C:T
37241901	chr17:37241901:AG:A
37242367	chr17:37242367:A:C
37242401	chr17:37242401:G:A
37242461	chr17:37242461:C:T
37242710	chr17:37242710:G:A
37242766	chr17:37242766:C:T
37242879	chr17:37242879:T:C
37242925	chr17:37242925:C:T
37242960	chr17:37242960:G:A
37242969	chr17:37242969:G:A
37243241	chr17:37243241:G:T
37243602	chr17:37243602:A:C
37244024	chr17:37244024:T:C
37244073	chr17:37244073:C:T
37244084	chr17:37244084:C:T
37244388	chr17:37244388:T:C
37244495	chr17:37244495:C:T
37245566	chr17:37245566:T:A
37245660	chr17:37245660:A:T
37246076	chr17:37246076:ACTAT:A
37246594	chr17:37246594:C:T
37246690	chr17:37246690:C:G
37247596	chr17:37247596:G:A
37248681	chr17:37248681:G:GAAC
37248909	chr17:37248909:GCACAGTTC:G
37248920	chr17:37248920:T:C
37249032	chr17:37249032:C:T
37249090	chr17:37249090:T:C
37249108	chr17:37249108:G:A
37249974	chr17:37249974:T:C
37250339	chr17:37250339:T:C
37250378	chr17:37250378:G:A
37250495	chr17:37250495:G:A
37250976	chr17:37250976:G:A
37251126	chr17:37251126:T:C
37251634	chr17:37251634:G:A
37251857	chr17:37251857:C:CCT
37251963	chr17:37251963:A:G
37252605	chr17:37252605:A:G
37252820	chr17:37252820:A:G
37252940	chr17:37252940:C:T
37253394	chr17:37253394:C:A
37253458	chr17:37253458:G:A
37253672	chr17:37253672:A:G
37254055	chr17:37254055:C:T
37254810	chr17:37254810:C:A
37255047	chr17:37255047:G:A
37255236	chr17:37255236:T:C
37257088	chr17:37257088:C:T
37259848	chr17:37259848:C:T
37260431	chr17:37260431:G:A
37260673	chr17:37260673:C:T
37260817	chr17:37260817:T:G
37262332	chr17:37262332:A:G
37262399	chr17:37262399:C:T
37263213	chr17:37263213:C:T
37263265	chr17:37263265:A:T
37263307	chr17:37263307:A:G
37265011	chr17:37265011:T:C
37265128	chr17:37265128:C:T
37265364	chr17:37265364:T:C
37268341	chr17:37268341:T:C
37268683	chr17:37268683:A:G
37269273	chr17:37269273:C:G
37269853	chr17:37269853:G:A
37269943	chr17:37269943:A:C
37270439	chr17:37270439:C:T
37271003	chr17:37271003:T:C
37271626	chr17:37271626:C:A
37272440	chr17:37272440:C:T
37272694	chr17:37272694:T:C
37272941	chr17:37272941:T:C
37273041	chr17:37273041:T:C
37273083	chr17:37273083:CAAAAT:C
37273282	chr17:37273282:G:T
37273531	chr17:37273531:A:G
37273928	chr17:37273928:G:C
37274023	chr17:37274023:T:C
37274106	chr17:37274106:T:C
37274361	chr17:37274361:C:T
37275691	chr17:37275691:C:T
37275732	chr17:37275732:C:A
37276522	chr17:37276522:C:A
37276883	chr17:37276883:G:T
37277130	chr17:37277130:A:G
37278112	chr17:37278112:G:A
37278379	chr17:37278379:C:T
37278644	chr17:37278644:A:C
37279491	chr17:37279491:G:A
37279838	chr17:37279838:T:G
37280301	chr17:37280301:C:T
37280886	chr17:37280886:T:C
37281200	chr17:37281200:C:T
37281224	chr17:37281224:A:C
37281512	chr17:37281512:A:G
37281634	chr17:37281634:A:G
37281699	chr17:37281699:C:G
37281955	chr17:37281955:A:T
37282344	chr17:37282344:C:T
37282488	chr17:37282488:A:G
37284011	chr17:37284011:G:A
37284065	chr17:37284065:G:A
37285691	chr17:37285691:C:T
37285891	chr17:37285891:C:T
37286106	chr17:37286106:T:G
37286165	chr17:37286165:C:T
37286609	chr17:37286609:G:A
37286615	chr17:37286615:A:G
37286836	chr17:37286836:C:T
37287175	chr17:37287175:T:C
37287506	chr17:37287506:C:T
37287828	chr17:37287828:A:G
37289265	chr17:37289265:AAAAAAAC:A
37289402	chr17:37289402:A:G
37290576	chr17:37290576:CA:C
37290793	chr17:37290793:C:T
37294501	chr17:37294501:A:T
37296485	chr17:37296485:T:C
37296538	chr17:37296538:C:T
37296763	chr17:37296763:C:T
37297356	chr17:37297356:G:A
37297505	chr17:37297505:G:A
37297573	chr17:37297573:G:A
37298460	chr17:37298460:T:C
37298513	chr17:37298513:C:T
37298636	chr17:37298636:A:G
37298974	chr17:37298974:A:G
37299884	chr17:37299884:G:C
37300456	chr17:37300456:A:C
37302430	chr17:37302430:G:A
37302585	chr17:37302585:C:A
37303520	chr17:37303520:G:A
37303579	chr17:37303579:C:T
37303662	chr17:37303662:G:A
37303852	chr17:37303852:C:T
37304499	chr17:37304499:A:C
37304521	chr17:37304521:G:A
37304523	chr17:37304523:G:A
37304559	chr17:37304559:T:C
37305229	chr17:37305229:C:T
37305518	chr17:37305518:T:C
37306450	chr17:37306450:C:T
37307605	chr17:37307605:T:A
37308025	chr17:37308025:A:G
37308098	chr17:37308098:T:A
37308270	chr17:37308270:G:A
37308808	chr17:37308808:A:G
37309099	chr17:37309099:G:A
37309249	chr17:37309249:T:C
37310220	chr17:37310220:T:C
37310755	chr17:37310755:T:C
37310867	chr17:37310867:G:A
37311235	chr17:37311235:G:C
37311479	chr17:37311479:ATACAGATAAAAG:A
37312387	chr17:37312387:T:A
37312843	chr17:37312843:A:G
37313307	chr17:37313307:A:G
37313846	chr17:37313846:T:C
37314098	chr17:37314098:T:C
37314395	chr17:37314395:G:A
37314563	chr17:37314563:A:G
37315027	chr17:37315027:C:T
37315115	chr17:37315115:C:T
37315371	chr17:37315371:C:T
37315466	chr17:37315466:T:C
37315750	chr17:37315750:C:CA
37316490	chr17:37316490:CAAT:C
37316909	chr17:37316909:C:CA
37317078	chr17:37317078:AAAAAAAAG:A
37317480	chr17:37317480:C:T
37318076	chr17:37318076:G:A
37319149	chr17:37319149:G:A
37319358	chr17:37319358:A:T
37320272	chr17:37320272:G:A
37320583	chr17:37320583:T:C
37320613	chr17:37320613:G:T
37320657	chr17:37320657:G:A
37320841	chr17:37320841:G:A
37320895	chr17:37320895:C:T
37320910	chr17:37320910:G:A
37321451	chr17:37321451:C:A
37321772	chr17:37321772:A:T
37321893	chr17:37321893:G:A
37322659	chr17:37322659:T:C
37322805	chr17:37322805:G:A
37323115	chr17:37323115:G:A
37323180	chr17:37323180:C:T
37323287	chr17:37323287:C:T
37323334	chr17:37323334:C:T
37323842	chr17:37323842:C:T
37324242	chr17:37324242:T:C
37324594	chr17:37324594:C:T
37324595	chr17:37324595:G:A
37324704	chr17:37324704:G:A
37324712	chr17:37324712:G:A
37324831	chr17:37324831:G:A
37325019	chr17:37325019:G:A
37325982	chr17:37325982:T:C
37326900	chr17:37326900:A:G
37327273	chr17:37327273:C:CAT
37327347	chr17:37327347:G:A
37327521	chr17:37327521:A:T
37328308	chr17:37328308:T:C
37329240	chr17:37329240:A:C
37329936	chr17:37329936:G:A
37331433	chr17:37331433:G:T
37332035	chr17:37332035:T:G
37332187	chr17:37332187:T:G
37332916	chr17:37332916:A:G
37333149	chr17:37333149:C:A
37333369	chr17:37333369:T:C
37333546	chr17:37333546:C:G
37334482	chr17:37334482:T:C
37335045	chr17:37335045:C:T
37335260	chr17:37335260:T:C
37335407	chr17:37335407:G:A
37335662	chr17:37335662:G:A
37336144	chr17:37336144:G:T
37336787	chr17:37336787:T:C
37337106	chr17:37337106:A:C
37337274	chr17:37337274:C:T
37337836	chr17:37337836:G:A
37337981	chr17:37337981:C:T
37338155	chr17:37338155:TAA:T
37338742	chr17:37338742:C:G
37338783	chr17:37338783:A:G
37339335	chr17:37339335:G:A
37339773	chr17:37339773:T:C
37339844	chr17:37339844:A:G
37340988	chr17:37340988:A:G
37341018	chr17:37341018:C:T
37341183	chr17:37341183:A:G
37341621	chr17:37341621:T:C
37342715	chr17:37342715:C:T
37342823	chr17:37342823:C:T
37342919	chr17:37342919:T:C
37343198	chr17:37343198:A:C
37343633	chr17:37343633:C:T
37344186	chr17:37344186:T:C
37344473	chr17:37344473:G:A
37345139	chr17:37345139:T:C
37345179	chr17:37345179:G:A
37345273	chr17:37345273:C:T
37345342	chr17:37345342:G:A
37346384	chr17:37346384:GGGA:G
37346427	chr17:37346427:T:C
37346776	chr17:37346776:G:A
37347639	chr17:37347639:G:A
37347755	chr17:37347755:AAAAAGAAAGAAAG:A
37347760	chr17:37347760:G:A
37348644	chr17:37348644:G:A
37348822	chr17:37348822:G:A
37349535	chr17:37349535:G:A
37349538	chr17:37349538:T:C
37350090	chr17:37350090:G:A
37350240	chr17:37350240:C:T
37350347	chr17:37350347:C:A
37350509	chr17:37350509:G:C
37351036	chr17:37351036:A:T
37351277	chr17:37351277:T:C
37352037	chr17:37352037:T:TCTC
37352640	chr17:37352640:GC:G
37352883	chr17:37352883:C:T
37353267	chr17:37353267:C:T
37353834	chr17:37353834:A:G
37354023	chr17:37354023:G:A
37354205	chr17:37354205:G:T
37354621	chr17:37354621:G:A
37354918	chr17:37354918:G:A
37355034	chr17:37355034:G:A
37355144	chr17:37355144:G:A
37355168	chr17:37355168:G:A
37355212	chr17:37355212:C:T
37355363	chr17:37355363:C:A
37356038	chr17:37356038:C:T
37356151	chr17:37356151:G:C
37356701	chr17:37356701:A:G
37357882	chr17:37357882:A:G
37359861	chr17:37359861:T:C
37360018	chr17:37360018:C:T
37360061	chr17:37360061:C:T
37360112	chr17:37360112:T:C
37360190	chr17:37360190:T:C
37360278	chr17:37360278:G:A
37360326	chr17:37360326:C:T
37360750	chr17:37360750:G:A
37361301	chr17:37361301:T:A
37361689	chr17:37361689:T:C
37361902	chr17:37361902:A:G
37362098	chr17:37362098:T:C
37362278	chr17:37362278:T:C
37362660	chr17:37362660:A:G
37363161	chr17:37363161:TTTTCTC:T
37363270	chr17:37363270:C:T
37363635	chr17:37363635:G:T
37363687	chr17:37363687:T:C
37363840	chr17:37363840:C:T
37364331	chr17:37364331:T:C
37364424	chr17:37364424:T:C
37364472	chr17:37364472:T:A
37364752	chr17:37364752:C:T
37364989	chr17:37364989:C:T
37365876	chr17:37365876:G:A
37366035	chr17:37366035:G:A
37366747	chr17:37366747:G:A
37367000	chr17:37367000:A:C
37367097	chr17:37367097:T:A
37367099	chr17:37367099:T:A
37367805	chr17:37367805:T:C
37368015	chr17:37368015:C:T
37368245	chr17:37368245:C:T
37368347	chr17:37368347:A:G
37368441	chr17:37368441:C:T
37368442	chr17:37368442:A:G
37368796	chr17:37368796:T:C
37369054	chr17:37369054:G:C
37369636	chr17:37369636:C:A
37370141	chr17:37370141:C:G
37370521	chr17:37370521:G:A
37371173	chr17:37371173:G:A
37371832	chr17:37371832:G:A
37372027	chr17:37372027:G:A
37372129	chr17:37372129:A:G
37372439	chr17:37372439:T:C
37372870	chr17:37372870:A:G
37373213	chr17:37373213:G:A
37373443	chr17:37373443:A:C
37373447	chr17:37373447:T:A
37373587	chr17:37373587:A:G
37374139	chr17:37374139:A:G
37374390	chr17:37374390:G:A
37376524	chr17:37376524:T:C
37376682	chr17:37376682:C:T
37376752	chr17:37376752:C:T
37376768	chr17:37376768:A:G
37376882	chr17:37376882:G:C
37377607	chr17:37377607:C:T
37377871	chr17:37377871:A:G
37378505	chr17:37378505:G:A
37378649	chr17:37378649:G:T
37379899	chr17:37379899:A:G
37379951	chr17:37379951:T:C
37380159	chr17:37380159:G:C
37380363	chr17:37380363:C:G
37380372	chr17:37380372:A:C
37380477	chr17:37380477:C:T
37380587	chr17:37380587:A:T
37380673	chr17:37380673:C:T
37380815	chr17:37380815:T:C
37381312	chr17:37381312:A:G
37381425	chr17:37381425:T:A
37381782	chr17:37381782:C:T
37381791	chr17:37381791:T:C
37381890	chr17:37381890:G:C
37382061	chr17:37382061:C:A
37383062	chr17:37383062:C:G
37383212	chr17:37383212:G:A
37383257	chr17:37383257:T:C
37383297	chr17:37383297:G:A
37383917	chr17:37383917:C:T
37384076	chr17:37384076:C:T
37385131	chr17:37385131:T:C
37386072	chr17:37386072:C:G
37386358	chr17:37386358:G:A
37386373	chr17:37386373:C:T
37386449	chr17:37386449:G:A
37386670	chr17:37386670:T:C
37387113	chr17:37387113:G:A
37387215	chr17:37387215:G:C
37387234	chr17:37387234:C:T
37387280	chr17:37387280:T:C
37387314	chr17:37387314:T:A
37387471	chr17:37387471:G:A
37387686	chr17:37387686:T:C
37387964	chr17:37387964:A:G
37388007	chr17:37388007:T:A
37388189	chr17:37388189:T:C
37388208	chr17:37388208:G:A
37389433	chr17:37389433:A:T
37390638	chr17:37390638:A:G
37390967	chr17:37390967:G:A
37391924	chr17:37391924:T:A
37392277	chr17:37392277:C:A
37392762	chr17:37392762:C:T
37393092	chr17:37393092:C:T
37393220	chr17:37393220:G:C
37393422	chr17:37393422:A:G
37393500	chr17:37393500:G:A
37394377	chr17:37394377:A:G
37394745	chr17:37394745:C:T
37394909	chr17:37394909:A:G
37394916	chr17:37394916:A:G
37395098	chr17:37395098:G:T
37395335	chr17:37395335:C:A
37395545	chr17:37395545:T:C
37395621	chr17:37395621:C:T
37395771	chr17:37395771:G:A
37396232	chr17:37396232:C:T
37396950	chr17:37396950:C:A
37396966	chr17:37396966:C:T
37397076	chr17:37397076:C:T
37397548	chr17:37397548:C:T
37398030	chr17:37398030:A:C
37398103	chr17:37398103:G:A
37398242	chr17:37398242:AAAAC:A
37399701	chr17:37399701:G:C
37399772	chr17:37399772:G:A
37399875	chr17:37399875:T:A
37399967	chr17:37399967:G:A
37400041	chr17:37400041:T:C
37400440	chr17:37400440:A:G
37400477	chr17:37400477:T:C
37400649	chr17:37400649:A:T
37400850	chr17:37400850:A:G
37400872	chr17:37400872:C:T
37401326	chr17:37401326:G:GA
37401341	chr17:37401341:C:T
37401384	chr17:37401384:G:C
37401412	chr17:37401412:C:T
37402406	chr17:37402406:T:C
37402428	chr17:37402428:T:C
37402468	chr17:37402468:G:A
37402501	chr17:37402501:T:C
37402714	chr17:37402714:C:T
37402839	chr17:37402839:A:C
37402963	chr17:37402963:C:A
37403002	chr17:37403002:T:A
37403104	chr17:37403104:T:G
37403521	chr17:37403521:G:A
37403775	chr17:37403775:T:C
37403918	chr17:37403918:A:C
37404372	chr17:37404372:A:G
37404421	chr17:37404421:C:T
37404821	chr17:37404821:G:A
37405074	chr17:37405074:T:C
37405483	chr17:37405483:A:G
37405487	chr17:37405487:T:C
37405930	chr17:37405930:C:T
37406660	chr17:37406660:G:A
37406745	chr17:37406745:G:A
37407006	chr17:37407006:C:T
37407231	chr17:37407231:G:C
37407384	chr17:37407384:G:T
37407415	chr17:37407415:G:A
37407884	chr17:37407884:C:T
37408168	chr17:37408168:T:C
37408246	chr17:37408246:C:T
37408295	chr17:37408295:C:T
37408740	chr17:37408740:A:T
37409124	chr17:37409124:C:T
37409639	chr17:37409639:C:T
37409785	chr17:37409785:AAAAC:A
37409940	chr17:37409940:C:T
37410092	chr17:37410092:C:A
37410562	chr17:37410562:A:G
37410591	chr17:37410591:A:C
37411111	chr17:37411111:T:C
37411381	chr17:37411381:T:C
37411473	chr17:37411473:G:A
37411739	chr17:37411739:C:T
37411798	chr17:37411798:G:A
37412622	chr17:37412622:A:G
37413654	chr17:37413654:C:T
37413714	chr17:37413714:A:G
37413971	chr17:37413971:G:T
37414064	chr17:37414064:C:T
37415067	chr17:37415067:A:G
37415101	chr17:37415101:T:C
37415177	chr17:37415177:T:C
37415708	chr17:37415708:A:G
37415890	chr17:37415890:A:G
37415909	chr17:37415909:A:G
37415941	chr17:37415941:CTT:C
37416584	chr17:37416584:C:T
37416632	chr17:37416632:C:T
37416633	chr17:37416633:G:A
37416819	chr17:37416819:C:T
37417055	chr17:37417055:A:C
37418267	chr17:37418267:A:G
37418289	chr17:37418289:A:G
37418382	chr17:37418382:G:A
37418543	chr17:37418543:C:T
37418573	chr17:37418573:A:G
37418614	chr17:37418614:G:A
37418677	chr17:37418677:C:T
37418743	chr17:37418743:C:T
37418796	chr17:37418796:C:G
37418814	chr17:37418814:C:T
37418881	chr17:37418881:G:GC
37419130	chr17:37419130:T:G
37419464	chr17:37419464:G:A
37419543	chr17:37419543:C:T
37419918	chr17:37419918:G:A
37419960	chr17:37419960:AG:A
37420323	chr17:37420323:G:A
37420422	chr17:37420422:C:T
37420589	chr17:37420589:C:T
37420698	chr17:37420698:A:G
37420871	chr17:37420871:T:G
37421068	chr17:37421068:A:G
37421101	chr17:37421101:A:G
37421188	chr17:37421188:G:A
37421223	chr17:37421223:G:T
37421433	chr17:37421433:T:C
37421925	chr17:37421925:C:G
37422001	chr17:37422001:C:T
37422429	chr17:37422429:C:T
37422460	chr17:37422460:C:T
37423122	chr17:37423122:T:G
37423316	chr17:37423316:G:A
37423712	chr17:37423712:G:A
37424298	chr17:37424298:G:T
37424633	chr17:37424633:C:T
37424929	chr17:37424929:T:G
37426496	chr17:37426496:C:T
37426697	chr17:37426697:A:G
37426896	chr17:37426896:C:T
37427567	chr17:37427567:C:T
37427715	chr17:37427715:C:CA
37428156	chr17:37428156:G:A
37428562	chr17:37428562:T:C
37428712	chr17:37428712:G:A
37429228	chr17:37429228:C:T
37429394	chr17:37429394:C:T
37429868	chr17:37429868:T:A
37429923	chr17:37429923:G:T
37430464	chr17:37430464:A:G
37430509	chr17:37430509:T:C
37430623	chr17:37430623:G:A
37431050	chr17:37431050:T:C
37431100	chr17:37431100:A:G
37431406	chr17:37431406:A:C
37431609	chr17:37431609:C:T
37431614	chr17:37431614:G:A
37431735	chr17:37431735:C:T
37432082	chr17:37432082:A:G
37433186	chr17:37433186:G:C
37433374	chr17:37433374:T:C
37433386	chr17:37433386:G:A
37433705	chr17:37433705:C:T
37433706	chr17:37433706:A:T
37433718	chr17:37433718:C:T
37433894	chr17:37433894:C:T
37434004	chr17:37434004:G:C
37434207	chr17:37434207:GAT:G
37434439	chr17:37434439:C:T
37434859	chr17:37434859:A:C
37435183	chr17:37435183:G:A
37435211	chr17:37435211:A:G
37435329	chr17:37435329:C:T
37435391	chr17:37435391:C:T
37435497	chr17:37435497:C:T
37435973	chr17:37435973:C:T
37436188	chr17:37436188:T:A
37436277	chr17:37436277:A:G
37436428	chr17:37436428:C:T
37436503	chr17:37436503:T:C
37436505	chr17:37436505:C:T
37436517	chr17:37436517:T:C
37436519	chr17:37436519:C:T
37436575	chr17:37436575:T:G
37437182	chr17:37437182:C:T
37437386	chr17:37437386:C:T
37437428	chr17:37437428:C:T
37438065	chr17:37438065:A:G
37438378	chr17:37438378:T:C
37438518	chr17:37438518:A:G
37438728	chr17:37438728:A:G
37439139	chr17:37439139:A:G
37439641	chr17:37439641:A:C
37439788	chr17:37439788:G:T
37439841	chr17:37439841:A:C
37440199	chr17:37440199:C:T
37440653	chr17:37440653:C:T
37440818	chr17:37440818:A:G
37441409	chr17:37441409:C:T
37442277	chr17:37442277:C:T
37442960	chr17:37442960:C:T
37443151	chr17:37443151:G:A
37443341	chr17:37443341:C:T
37443714	chr17:37443714:G:A
37443766	chr17:37443766:A:T
37443964	chr17:37443964:C:G
37444013	chr17:37444013:G:A
37444182	chr17:37444182:C:T
37444819	chr17:37444819:A:G
37445289	chr17:37445289:G:A
37445321	chr17:37445321:A:G
37445678	chr17:37445678:T:TG
37445894	chr17:37445894:A:G
37445896	chr17:37445896:A:G
37446316	chr17:37446316:C:T
37446889	chr17:37446889:G:A
37447095	chr17:37447095:C:T
37447460	chr17:37447460:T:A
37447522	chr17:37447522:CCTAACA:C
37447753	chr17:37447753:C:T
37448020	chr17:37448020:G:C
37448255	chr17:37448255:C:T
37448375	chr17:37448375:A:G
37448376	chr17:37448376:T:C
37448456	chr17:37448456:T:G
37448463	chr17:37448463:A:C
37449060	chr17:37449060:G:A
37449083	chr17:37449083:C:T
37449765	chr17:37449765:G:A
37450121	chr17:37450121:A:G
37450627	chr17:37450627:T:C
37451857	chr17:37451857:A:T
37452130	chr17:37452130:G:A
37452228	chr17:37452228:C:T
37452435	chr17:37452435:C:T
37452469	chr17:37452469:C:A
37452499	chr17:37452499:ATCCT:A
37452599	chr17:37452599:C:G
37452654	chr17:37452654:C:A
37452905	chr17:37452905:G:A
37453278	chr17:37453278:G:A
37454052	chr17:37454052:G:T
37454064	chr17:37454064:G:A
37454277	chr17:37454277:G:A
37454376	chr17:37454376:A:G
37455340	chr17:37455340:G:GT
37455356	chr17:37455356:GTTTGTTTT:G
37455591	chr17:37455591:C:T
37455604	chr17:37455604:A:G
37456024	chr17:37456024:C:T
37456066	chr17:37456066:TG:T
37456074	chr17:37456074:C:A
37456216	chr17:37456216:C:G
37456228	chr17:37456228:G:A
37456514	chr17:37456514:C:T
37456705	chr17:37456705:C:T
37456739	chr17:37456739:T:C
37456821	chr17:37456821:T:C
37457003	chr17:37457003:A:G
37457318	chr17:37457318:C:T
37457954	chr17:37457954:T:C
37458360	chr17:37458360:T:A
37458446	chr17:37458446:A:T
37458490	chr17:37458490:T:C
37459133	chr17:37459133:C:T
37459168	chr17:37459168:A:G
37459997	chr17:37459997:C:T
37459998	chr17:37459998:G:A
37460168	chr17:37460168:C:T
37460233	chr17:37460233:AT:A
37460341	chr17:37460341:G:C
37460525	chr17:37460525:A:G
37461827	chr17:37461827:G:C
37462266	chr17:37462266:G:T
37462403	chr17:37462403:C:T
37462490	chr17:37462490:G:T
37462602	chr17:37462602:AGCCTGGGCG:A
37463009	chr17:37463009:G:A
37463332	chr17:37463332:A:G
37463884	chr17:37463884:C:T
37463891	chr17:37463891:C:T
37463909	chr17:37463909:T:C
37464123	chr17:37464123:T:G
37464292	chr17:37464292:C:T
37464513	chr17:37464513:C:T
37464692	chr17:37464692:T:C
37465093	chr17:37465093:C:T
37465263	chr17:37465263:T:C
37466078	chr17:37466078:G:A
37466157	chr17:37466157:A:G
37466250	chr17:37466250:A:G
37466886	chr17:37466886:T:C
37467006	chr17:37467006:A:C
37467173	chr17:37467173:G:T
37467882	chr17:37467882:G:C
37467979	chr17:37467979:G:A
37468060	chr17:37468060:T:C
37468613	chr17:37468613:C:T
37468868	chr17:37468868:T:C
37469548	chr17:37469548:G:T
37469564	chr17:37469564:T:C
37469581	chr17:37469581:C:T
37469628	chr17:37469628:C:T
37470450	chr17:37470450:A:C
37471118	chr17:37471118:T:G
37471276	chr17:37471276:A:G
37471429	chr17:37471429:C:G
37471663	chr17:37471663:A:T
37471799	chr17:37471799:C:G
37471905	chr17:37471905:G:A
37472060	chr17:37472060:C:T
37472270	chr17:37472270:T:C
37472396	chr17:37472396:A:T
37472554	chr17:37472554:C:G
37472763	chr17:37472763:G:A
37472920	chr17:37472920:AT:A
37473221	chr17:37473221:C:CTGA
37473234	chr17:37473234:A:G
37473486	chr17:37473486:G:A
37473645	chr17:37473645:A:G
37473753	chr17:37473753:C:T
37473818	chr17:37473818:T:C
37473986	chr17:37473986:C:G
37474096	chr17:37474096:G:A
37474926	chr17:37474926:G:A
37474975	chr17:37474975:C:T
37475101	chr17:37475101:G:A
37475169	chr17:37475169:T:A
37475328	chr17:37475328:C:T
37475810	chr17:37475810:A:C
37476048	chr17:37476048:T:C
37476263	chr17:37476263:C:T
37476412	chr17:37476412:G:T
37477373	chr17:37477373:C:T
37477502	chr17:37477502:T:G
37477760	chr17:37477760:G:A
37477792	chr17:37477792:G:A
37477986	chr17:37477986:C:T
37478012	chr17:37478012:GGAGGCT:G
37478388	chr17:37478388:GT:G
37478455	chr17:37478455:G:T
37478543	chr17:37478543:C:T
37478848	chr17:37478848:C:G
37478916	chr17:37478916:C:T
37479141	chr17:37479141:A:G
37479672	chr17:37479672:T:C
37479899	chr17:37479899:A:C
37479950	chr17:37479950:TAACAACAA:T
37479962	chr17:37479962:C:G
37481076	chr17:37481076:G:A
37481962	chr17:37481962:T:C
37482392	chr17:37482392:T:A
37482412	chr17:37482412:A:G
37482600	chr17:37482600:G:C
37482791	chr17:37482791:TTTATTTCAGTTTCTAATC:T
37482798	chr17:37482798:C:T
37482819	chr17:37482819:T:C
37482849	chr17:37482849:T:G
37483101	chr17:37483101:C:T
37484141	chr17:37484141:T:C
37484796	chr17:37484796:AGTGCT:A
37485246	chr17:37485246:T:C
37485263	chr17:37485263:G:A
37485474	chr17:37485474:A:G
37485493	chr17:37485493:C:T
37486437	chr17:37486437:C:T
37486614	chr17:37486614:T:C
37486615	chr17:37486615:C:A
37487182	chr17:37487182:T:C
37487249	chr17:37487249:A:T
37487939	chr17:37487939:A:C
37488028	chr17:37488028:G:A
37488105	chr17:37488105:C:G
37488121	chr17:37488121:G:A
37488149	chr17:37488149:C:A
37488171	chr17:37488171:C:CTTAA
37488553	chr17:37488553:A:T
37489236	chr17:37489236:A:C
37489348	chr17:37489348:T:C
37489616	chr17:37489616:C:G
37490119	chr17:37490119:T:C
37490447	chr17:37490447:C:T
37491071	chr17:37491071:A:C
37491479	chr17:37491479:T:C
37491884	chr17:37491884:A:G
37492137	chr17:37492137:C:T
37492520	chr17:37492520:A:G
37492617	chr17:37492617:A:G
37492721	chr17:37492721:C:G
37493178	chr17:37493178:G:A
37493183	chr17:37493183:G:A
37493214	chr17:37493214:G:C
37493518	chr17:37493518:A:G
37495256	chr17:37495256:G:A
37495449	chr17:37495449:A:G
37495508	chr17:37495508:G:A
37495586	chr17:37495586:G:A
37495828	chr17:37495828:T:C
37496247	chr17:37496247:G:A
37496419	chr17:37496419:A:AC
37496487	chr17:37496487:A:G
37496718	chr17:37496718:A:G
37496879	chr17:37496879:G:A
37496937	chr17:37496937:AAAG:A
37496971	chr17:37496971:A:G
37496975	chr17:37496975:C:T
37497045	chr17:37497045:G:A
37497684	chr17:37497684:C:T
37497933	chr17:37497933:C:T
37498015	chr17:37498015:C:T
37498286	chr17:37498286:A:G
37498427	chr17:37498427:C:T
37499142	chr17:37499142:G:A
37499298	chr17:37499298:G:A
37499539	chr17:37499539:T:G
37499622	chr17:37499622:C:T
37499654	chr17:37499654:C:T
37500858	chr17:37500858:T:C
37500885	chr17:37500885:A:G
37501494	chr17:37501494:A:G
37501703	chr17:37501703:G:A
37501865	chr17:37501865:C:T
37502172	chr17:37502172:CTTG:C
37502408	chr17:37502408:T:C
37502811	chr17:37502811:G:A
37502902	chr17:37502902:G:A
37502985	chr17:37502985:C:G
37503433	chr17:37503433:AAAC:A
37503638	chr17:37503638:A:G
37504019	chr17:37504019:C:G
37504022	chr17:37504022:T:C
37505023	chr17:37505023:C:T
37505248	chr17:37505248:C:T
37505345	chr17:37505345:G:T
37506157	chr17:37506157:C:T
37506177	chr17:37506177:G:A
37506214	chr17:37506214:G:A
37506220	chr17:37506220:G:A
37506879	chr17:37506879:T:C
37506991	chr17:37506991:G:A
37507098	chr17:37507098:A:T
37507685	chr17:37507685:C:T
37507991	chr17:37507991:A:G
37508198	chr17:37508198:T:C
37508315	chr17:37508315:C:G
37508514	chr17:37508514:A:C
37509606	chr17:37509606:T:G
37509613	chr17:37509613:C:T
37509679	chr17:37509679:G:T
37510390	chr17:37510390:T:C
37510731	chr17:37510731:G:A
37510990	chr17:37510990:TATATATA:T
37511338	chr17:37511338:T:C
37511906	chr17:37511906:C:T
37513222	chr17:37513222:T:C
37513297	chr17:37513297:TA:T
37513512	chr17:37513512:T:TAATA
37513972	chr17:37513972:C:G
37514090	chr17:37514090:A:G
37514123	chr17:37514123:G:A
37514228	chr17:37514228:T:A
37514476	chr17:37514476:A:AT
37514481	chr17:37514481:A:AT
37514583	chr17:37514583:C:T
37514726	chr17:37514726:C:T
37514833	chr17:37514833:A:G
37515526	chr17:37515526:T:C
37516299	chr17:37516299:C:T
37516605	chr17:37516605:G:C
37516711	chr17:37516711:C:T
37516994	chr17:37516994:C:T
37517041	chr17:37517041:C:T
37517075	chr17:37517075:G:A
37517531	chr17:37517531:C:T
37517559	chr17:37517559:T:A
37517905	chr17:37517905:C:G
37518185	chr17:37518185:T:C
37518816	chr17:37518816:T:C
37519867	chr17:37519867:T:C
37520846	chr17:37520846:C:G
37521091	chr17:37521091:G:A
37521179	chr17:37521179:C:T
37521180	chr17:37521180:G:A
37521273	chr17:37521273:A:G
37521389	chr17:37521389:G:A
37521754	chr17:37521754:T:C
37522022	chr17:37522022:C:T
37522051	chr17:37522051:A:G
37522204	chr17:37522204:CTG:C
37522469	chr17:37522469:T:C
37522673	chr17:37522673:C:T
37522701	chr17:37522701:C:T
37522752	chr17:37522752:T:C
37522989	chr17:37522989:T:C
37523244	chr17:37523244:C:T
37523656	chr17:37523656:T:A
37523800	chr17:37523800:A:G
37524623	chr17:37524623:TCTGG:T
37524872	chr17:37524872:C:T
37525166	chr17:37525166:T:C
37525307	chr17:37525307:C:CT
37525546	chr17:37525546:G:A
37525757	chr17:37525757:G:GAA
37525776	chr17:37525776:G:A
37525795	chr17:37525795:G:A
37525823	chr17:37525823:A:G
37525849	chr17:37525849:C:T
37525986	chr17:37525986:G:A
37526466	chr17:37526466:T:C
37526725	chr17:37526725:C:T
37527267	chr17:37527267:TTC:T
37527289	chr17:37527289:C:T
37528527	chr17:37528527:C:T
37529428	chr17:37529428:G:A
37529714	chr17:37529714:A:T
37529811	chr17:37529811:G:C
37530195	chr17:37530195:T:C
37530862	chr17:37530862:T:C
37531234	chr17:37531234:A:G
37531282	chr17:37531282:C:G
37531442	chr17:37531442:A:G
37531851	chr17:37531851:T:G
37532399	chr17:37532399:G:A
37532605	chr17:37532605:G:A
37532996	chr17:37532996:A:G
37533410	chr17:37533410:AAAAAC:CAAAAC
37533543	chr17:37533543:T:A
37534051	chr17:37534051:C:T
37534251	chr17:37534251:T:C
37534709	chr17:37534709:T:C
37535136	chr17:37535136:T:C
37535304	chr17:37535304:A:G
37536021	chr17:37536021:T:C
37536300	chr17:37536300:C:T
37536447	chr17:37536447:G:A
37537230	chr17:37537230:C:T
37537665	chr17:37537665:A:G
37537979	chr17:37537979:G:A
37538204	chr17:37538204:C:G
37538240	chr17:37538240:G:T
37538554	chr17:37538554:C:T
37538680	chr17:37538680:T:C
37538768	chr17:37538768:C:T
37538808	chr17:37538808:T:C
37538829	chr17:37538829:G:A
37539039	chr17:37539039:T:A
37539061	chr17:37539061:T:A
37539322	chr17:37539322:T:C
37539585	chr17:37539585:T:G
37539832	chr17:37539832:G:A
37539944	chr17:37539944:A:G
37540188	chr17:37540188:G:A
37540776	chr17:37540776:A:G
37540787	chr17:37540787:AT:A
37540815	chr17:37540815:AGTAGAT:A
37541272	chr17:37541272:T:C
37541298	chr17:37541298:G:A
37541694	chr17:37541694:CT:C
37542288	chr17:37542288:T:G
37542360	chr17:37542360:G:A
37542744	chr17:37542744:C:T
37542996	chr17:37542996:A:G
37543054	chr17:37543054:T:A
37543474	chr17:37543474:T:C
37543656	chr17:37543656:A:T
37543662	chr17:37543662:T:C
37544495	chr17:37544495:A:G
37545047	chr17:37545047:C:T
37545127	chr17:37545127:G:A
37545231	chr17:37545231:AT:A
37545232	chr17:37545232:T:A
37545991	chr17:37545991:G:A
37546407	chr17:37546407:T:C
37546555	chr17:37546555:A:G
37546816	chr17:37546816:T:C
37547543	chr17:37547543:A:C
37547680	chr17:37547680:C:A
37547698	chr17:37547698:G:T
37548552	chr17:37548552:T:C
37548608	chr17:37548608:A:G
37548766	chr17:37548766:C:T
37548779	chr17:37548779:T:C
37548782	chr17:37548782:G:A
37548933	chr17:37548933:G:A
37549304	chr17:37549304:A:C
37549515	chr17:37549515:A:C
37549737	chr17:37549737:C:G
37550194	chr17:37550194:T:C
37550906	chr17:37550906:G:A
37550912	chr17:37550912:A:G
37551973	chr17:37551973:G:C
37552326	chr17:37552326:A:G
37553487	chr17:37553487:C:T
37555229	chr17:37555229:C:T
37555897	chr17:37555897:T:G
37556210	chr17:37556210:A:G
37557015	chr17:37557015:G:A
37557068	chr17:37557068:G:A
37557362	chr17:37557362:T:C
37557563	chr17:37557563:A:C
37557880	chr17:37557880:T:C
37558208	chr17:37558208:C:T
37558409	chr17:37558409:G:A
37558752	chr17:37558752:C:T
37559152	chr17:37559152:T:C
37559173	chr17:37559173:G:A
37559409	chr17:37559409:G:A
37559455	chr17:37559455:C:T
37559796	chr17:37559796:A:G
37560470	chr17:37560470:G:C
37560724	chr17:37560724:G:A
37560737	chr17:37560737:A:G
37560916	chr17:37560916:T:C
37561400	chr17:37561400:T:C
37561622	chr17:37561622:T:C
37562341	chr17:37562341:T:G
37562737	chr17:37562737:A:T
37562919	chr17:37562919:C:T
37563288	chr17:37563288:A:C
37563357	chr17:37563357:T:G
37564304	chr17:37564304:T:G
37564641	chr17:37564641:A:C
37564796	chr17:37564796:C:T
37565363	chr17:37565363:T:C
37566607	chr17:37566607:T:C
37566687	chr17:37566687:GA:G
37566935	chr17:37566935:A:G
37567089	chr17:37567089:G:A
37567683	chr17:37567683:T:C
37568015	chr17:37568015:C:A
37569167	chr17:37569167:T:C
37569181	chr17:37569181:A:G
37569364	chr17:37569364:T:C
37569524	chr17:37569524:G:A
37570058	chr17:37570058:A:G
37570370	chr17:37570370:AC:A
37572218	chr17:37572218:G:A
37572303	chr17:37572303:T:C
37572423	chr17:37572423:T:C
37572796	chr17:37572796:G:C
37572818	chr17:37572818:T:C
37573220	chr17:37573220:G:A
37573360	chr17:37573360:G:A
37573488	chr17:37573488:G:A
37574130	chr17:37574130:T:C
37574178	chr17:37574178:C:T
37574208	chr17:37574208:A:G
37574340	chr17:37574340:T:C
37574528	chr17:37574528:A:G
37575457	chr17:37575457:TA:T
37575475	chr17:37575475:A:G
37575661	chr17:37575661:C:T
37575755	chr17:37575755:T:C
37576190	chr17:37576190:T:G
37576496	chr17:37576496:C:T
37577089	chr17:37577089:A:G
37577539	chr17:37577539:T:C
37579590	chr17:37579590:G:T
37579773	chr17:37579773:T:C
37580191	chr17:37580191:C:T
37580553	chr17:37580553:C:T
37580633	chr17:37580633:C:T
37581293	chr17:37581293:T:G
37581397	chr17:37581397:C:G
37581428	chr17:37581428:T:C
37581434	chr17:37581434:C:T
37581856	chr17:37581856:C:T
37582510	chr17:37582510:A:G
37582756	chr17:37582756:G:A
37582836	chr17:37582836:T:C
37583112	chr17:37583112:T:C
37583309	chr17:37583309:A:G
37583678	chr17:37583678:T:G
37584126	chr17:37584126:C:T
37584170	chr17:37584170:A:G
37584279	chr17:37584279:A:G
37584431	chr17:37584431:A:C
37585467	chr17:37585467:G:A
37585551	chr17:37585551:C:T
37586369	chr17:37586369:T:C
37586706	chr17:37586706:T:A
37587118	chr17:37587118:T:G
37587768	chr17:37587768:C:A
37588186	chr17:37588186:G:A
37588555	chr17:37588555:G:A
37589473	chr17:37589473:G:A
37589617	chr17:37589617:C:T
37589897	chr17:37589897:G:A
37589941	chr17:37589941:C:T
37590140	chr17:37590140:C:G
37590356	chr17:37590356:C:T
37590573	chr17:37590573:C:T
37591213	chr17:37591213:C:T
37591370	chr17:37591370:A:G
37591398	chr17:37591398:A:C
37592483	chr17:37592483:C:A
37592876	chr17:37592876:A:G
37593102	chr17:37593102:T:C
37593525	chr17:37593525:A:G
37593701	chr17:37593701:A:G
37594366	chr17:37594366:GTTA:G
37594586	chr17:37594586:T:C
37594875	chr17:37594875:A:C
37594978	chr17:37594978:G:A
37595794	chr17:37595794:G:C
37595971	chr17:37595971:T:C
37596107	chr17:37596107:C:T
37596216	chr17:37596216:C:T
37596344	chr17:37596344:G:C
37596571	chr17:37596571:C:T
37596845	chr17:37596845:C:A
37597220	chr17:37597220:C:A
37597863	chr17:37597863:A:G
37598158	chr17:37598158:T:C
37598384	chr17:37598384:G:A
37598445	chr17:37598445:C:T
37598709	chr17:37598709:G:GT
37599297	chr17:37599297:C:T
37599502	chr17:37599502:C:T
37599699	chr17:37599699:A:G
37600100	chr17:37600100:C:T
37601065	chr17:37601065:A:T
37601359	chr17:37601359:G:A
37601415	chr17:37601415:T:C
37601871	chr17:37601871:G:A
37602298	chr17:37602298:T:C
37602499	chr17:37602499:C:T
37602513	chr17:37602513:C:T
37602904	chr17:37602904:A:G
37603098	chr17:37603098:T:C
37603312	chr17:37603312:T:C
37604196	chr17:37604196:C:T
37604274	chr17:37604274:C:T
37604613	chr17:37604613:G:C
37604617	chr17:37604617:T:C
37604804	chr17:37604804:G:A
37605459	chr17:37605459:A:C
37605747	chr17:37605747:T:C
37606444	chr17:37606444:G:A
37607034	chr17:37607034:C:T
37607256	chr17:37607256:T:G
37608184	chr17:37608184:TG:T
37608340	chr17:37608340:A:G
37608482	chr17:37608482:T:C
37608796	chr17:37608796:A:G
37608814	chr17:37608814:A:C
37609104	chr17:37609104:C:T
37609488	chr17:37609488:C:A
37610267	chr17:37610267:G:A
37610551	chr17:37610551:CTT:C
37610648	chr17:37610648:A:C
37610704	chr17:37610704:T:C
37610818	chr17:37610818:TTA:T
37610983	chr17:37610983:A:G
37611503	chr17:37611503:G:A
37611696	chr17:37611696:T:C
37612209	chr17:37612209:C:T
37612301	chr17:37612301:T:C
37612515	chr17:37612515:T:C
37612622	chr17:37612622:T:C
37613153	chr17:37613153:C:G
37613986	chr17:37613986:G:C
37614624	chr17:37614624:T:C
37614837	chr17:37614837:G:GA
37614922	chr17:37614922:C:G
37615131	chr17:37615131:A:G
37615253	chr17:37615253:G:A
37615797	chr17:37615797:C:T
37615984	chr17:37615984:C:T
37616633	chr17:37616633:C:T
37616724	chr17:37616724:A:G
37616791	chr17:37616791:A:G
37616858	chr17:37616858:T:C
37617469	chr17:37617469:A:G
37617809	chr17:37617809:G:A
37618045	chr17:37618045:G:C
37618149	chr17:37618149:C:G
37618727	chr17:37618727:C:T
37618799	chr17:37618799:T:A
37619044	chr17:37619044:A:G
37619135	chr17:37619135:T:C
37619332	chr17:37619332:C:T
37620545	chr17:37620545:A:T
37621240	chr17:37621240:A:G
37621882	chr17:37621882:C:T
37622268	chr17:37622268:C:T
37622369	chr17:37622369:C:T
37622468	chr17:37622468:G:A
37622983	chr17:37622983:C:T
37623342	chr17:37623342:G:A
37623352	chr17:37623352:G:A
37623375	chr17:37623375:AGAT:A
37623901	chr17:37623901:T:C
37625074	chr17:37625074:C:T
37625250	chr17:37625250:C:T
37626356	chr17:37626356:G:A
37626613	chr17:37626613:C:T
37627057	chr17:37627057:C:G
37627097	chr17:37627097:C:T
37627175	chr17:37627175:A:T
37627371	chr17:37627371:A:G
37627437	chr17:37627437:G:T
37628380	chr17:37628380:C:T
37628498	chr17:37628498:G:A
37628628	chr17:37628628:T:C
37629134	chr17:37629134:T:A
37629184	chr17:37629184:G:A
37629584	chr17:37629584:T:A
37630649	chr17:37630649:T:G
37631116	chr17:37631116:T:C
37631232	chr17:37631232:C:T
37631929	chr17:37631929:C:T
37633595	chr17:37633595:G:A
37634264	chr17:37634264:A:G
37634402	chr17:37634402:TG:T
37634565	chr17:37634565:G:A
37634779	chr17:37634779:G:A
37635041	chr17:37635041:C:T
37635167	chr17:37635167:C:A
37635453	chr17:37635453:C:T
37635608	chr17:37635608:A:T
37635610	chr17:37635610:GA:G
37636165	chr17:37636165:C:T
37636552	chr17:37636552:A:G
37637200	chr17:37637200:C:T
37637265	chr17:37637265:G:A
37638319	chr17:37638319:T:C
37638653	chr17:37638653:T:A
37639089	chr17:37639089:G:A
37639272	chr17:37639272:C:T
37639389	chr17:37639389:T:C
37639430	chr17:37639430:T:A
37640266	chr17:37640266:A:G
37640460	chr17:37640460:T:C
37640545	chr17:37640545:CAG:C
37640578	chr17:37640578:T:C
37640611	chr17:37640611:C:T
37640926	chr17:37640926:G:A
37640965	chr17:37640965:C:A
37641156	chr17:37641156:G:A
37641554	chr17:37641554:T:C
37641607	chr17:37641607:C:T
37641792	chr17:37641792:A:G
37642474	chr17:37642474:A:G
37642570	chr17:37642570:C:T
37642583	chr17:37642583:A:G
37642931	chr17:37642931:C:G
37643034	chr17:37643034:C:T
37643246	chr17:37643246:A:T
37643522	chr17:37643522:G:A
37643651	chr17:37643651:C:T
37643806	chr17:37643806:T:C
37643979	chr17:37643979:A:T
37645431	chr17:37645431:G:A
37645505	chr17:37645505:C:T
37646677	chr17:37646677:A:G
37647016	chr17:37647016:G:A
37647387	chr17:37647387:A:G
37647715	chr17:37647715:C:T
37647976	chr17:37647976:G:T
37648146	chr17:37648146:A:C
37648952	chr17:37648952:G:A
37649418	chr17:37649418:CG:TG
37649948	chr17:37649948:G:A
37651260	chr17:37651260:T:A
37651750	chr17:37651750:G:A
37652575	chr17:37652575:A:G
37652891	chr17:37652891:A:G
37652947	chr17:37652947:A:G
37653110	chr17:37653110:G:T
37653487	chr17:37653487:A:G
37653621	chr17:37653621:G:A
37653720	chr17:37653720:C:A
37653802	chr17:37653802:A:G
37654025	chr17:37654025:A:C
37654779	chr17:37654779:C:G
37654915	chr17:37654915:G:A
37656066	chr17:37656066:G:C
37656288	chr17:37656288:A:G
37657322	chr17:37657322:G:A
37657650	chr17:37657650:G:A
37657936	chr17:37657936:A:G
37657988	chr17:37657988:T:C
37658019	chr17:37658019:T:C
37658297	chr17:37658297:T:C
37658596	chr17:37658596:T:C
37658728	chr17:37658728:A:T
37659018	chr17:37659018:A:T
37659026	chr17:37659026:C:T
37659084	chr17:37659084:T:G
37659298	chr17:37659298:T:A
37659513	chr17:37659513:C:T
37659922	chr17:37659922:A:T
37660168	chr17:37660168:A:G
37660693	chr17:37660693:A:G
37660950	chr17:37660950:C:G
37661165	chr17:37661165:G:A
37661400	chr17:37661400:G:T
37661405	chr17:37661405:C:T
37662247	chr17:37662247:G:A
37662574	chr17:37662574:A:G
37662786	chr17:37662786:A:G
37662803	chr17:37662803:G:A
37662902	chr17:37662902:A:G
37662907	chr17:37662907:G:A
37663373	chr17:37663373:T:C
37664025	chr17:37664025:T:C
37664589	chr17:37664589:C:T
37664739	chr17:37664739:T:C
37665420	chr17:37665420:C:T
37665883	chr17:37665883:G:A
37665992	chr17:37665992:T:A
37666305	chr17:37666305:T:C
37666371	chr17:37666371:A:C
37666496	chr17:37666496:G:A
37666642	chr17:37666642:G:A
37666777	chr17:37666777:C:T
37666841	chr17:37666841:A:G
37666907	chr17:37666907:G:A
37667807	chr17:37667807:A:G
37668050	chr17:37668050:G:A
37668528	chr17:37668528:A:G
37668886	chr17:37668886:T:C
37669236	chr17:37669236:A:G
37669392	chr17:37669392:G:A
37669546	chr17:37669546:G:A
37669660	chr17:37669660:G:A
37670021	chr17:37670021:T:C
37670218	chr17:37670218:G:A
37670298	chr17:37670298:C:CA
37670390	chr17:37670390:T:A
37670407	chr17:37670407:A:C
37670531	chr17:37670531:C:T
37670560	chr17:37670560:C:T
37670791	chr17:37670791:C:T
37671849	chr17:37671849:C:T
37672451	chr17:37672451:T:C
37672569	chr17:37672569:A:G
37672843	chr17:37672843:A:G
37673108	chr17:37673108:C:A
37673382	chr17:37673382:C:T
37673745	chr17:37673745:C:G
37674355	chr17:37674355:A:G
37674421	chr17:37674421:A:G
37674524	chr17:37674524:C:T
37675299	chr17:37675299:T:C
37675328	chr17:37675328:G:A
37675476	chr17:37675476:C:G
37675721	chr17:37675721:G:A
37675784	chr17:37675784:G:A
37676085	chr17:37676085:T:TG
37676424	chr17:37676424:C:T
37677119	chr17:37677119:C:G
37677538	chr17:37677538:G:A
37678362	chr17:37678362:CATCCATGTTTCCTGGACAAGACAACCTATTTTATGAAAATAATGATGAATT:C
37678784	chr17:37678784:G:A
37678913	chr17:37678913:C:T
37681151	chr17:37681151:A:G
37681309	chr17:37681309:A:G
37681429	chr17:37681429:G:T
37681787	chr17:37681787:A:T
37682108	chr17:37682108:G:C
37682142	chr17:37682142:T:C
37682229	chr17:37682229:T:C
37682870	chr17:37682870:A:C
37682932	chr17:37682932:C:T
37683175	chr17:37683175:A:G
37683821	chr17:37683821:G:C
37684151	chr17:37684151:T:C
37684274	chr17:37684274:A:T
37684692	chr17:37684692:T:C
37684698	chr17:37684698:C:T
37684797	chr17:37684797:C:T
37685327	chr17:37685327:T:C
37685396	chr17:37685396:T:C
37685456	chr17:37685456:G:A
37685518	chr17:37685518:A:G
37685795	chr17:37685795:A:G
37685804	chr17:37685804:C:T
37685845	chr17:37685845:G:A
37686133	chr17:37686133:C:G
37686266	chr17:37686266:G:C
37686374	chr17:37686374:G:C
37686392	chr17:37686392:G:C
37686448	chr17:37686448:G:C
37686568	chr17:37686568:A:G
37686595	chr17:37686595:C:T
37686988	chr17:37686988:T:C
37687098	chr17:37687098:A:T
37687272	chr17:37687272:T:C
37687414	chr17:37687414:G:A
37687498	chr17:37687498:G:A
37688173	chr17:37688173:G:A
37688234	chr17:37688234:T:G
37688518	chr17:37688518:A:G
37688553	chr17:37688553:T:C
37689547	chr17:37689547:T:C
37689758	chr17:37689758:C:T
37689781	chr17:37689781:A:G
37689815	chr17:37689815:G:A
37690302	chr17:37690302:G:GAGGA
37690326	chr17:37690326:A:G
37690346	chr17:37690346:A:G
37690579	chr17:37690579:T:C
37690777	chr17:37690777:G:A
37690827	chr17:37690827:C:T
37691234	chr17:37691234:G:C
37691354	chr17:37691354:C:T
37691435	chr17:37691435:C:G
37691552	chr17:37691552:G:A
37691774	chr17:37691774:C:T
37691815	chr17:37691815:C:T
37692071	chr17:37692071:G:T
37692090	chr17:37692090:A:T
37692169	chr17:37692169:G:A
37692339	chr17:37692339:A:G
37692487	chr17:37692487:G:A
37692610	chr17:37692610:G:A
37692682	chr17:37692682:G:A
37692771	chr17:37692771:G:C
37693350	chr17:37693350:G:A
37693494	chr17:37693494:T:C
37693760	chr17:37693760:G:A
37693769	chr17:37693769:G:A
37693782	chr17:37693782:A:C
37693881	chr17:37693881:C:G
37693987	chr17:37693987:T:A
37694647	chr17:37694647:A:G
37694921	chr17:37694921:G:A
37695034	chr17:37695034:T:C
37695225	chr17:37695225:A:G
37695227	chr17:37695227:C:A
37695366	chr17:37695366:T:G
37695552	chr17:37695552:A:G
37695576	chr17:37695576:T:G
37695608	chr17:37695608:G:C
37695694	chr17:37695694:A:G
37695748	chr17:37695748:T:C
37695845	chr17:37695845:C:T
37695864	chr17:37695864:A:T
37696468	chr17:37696468:G:A
37696550	chr17:37696550:T:C
37696893	chr17:37696893:A:G
37697654	chr17:37697654:A:C
37697968	chr17:37697968:G:A
37698027	chr17:37698027:G:C
37698195	chr17:37698195:T:C
37698309	chr17:37698309:T:C
37698808	chr17:37698808:G:A
37698974	chr17:37698974:C:T
37698987	chr17:37698987:C:T
37699296	chr17:37699296:T:C
37699371	chr17:37699371:A:G
37699379	chr17:37699379:C:G
37699382	chr17:37699382:G:A
37699418	chr17:37699418:A:AG
37699689	chr17:37699689:A:G
37699741	chr17:37699741:G:C
37699872	chr17:37699872:C:A
37700210	chr17:37700210:C:T
37700217	chr17:37700217:TC:T
37700510	chr17:37700510:C:T
37700579	chr17:37700579:A:G
37700731	chr17:37700731:C:G
37700878	chr17:37700878:T:C
37701274	chr17:37701274:C:T
37701292	chr17:37701292:T:C
37701480	chr17:37701480:A:T
37701537	chr17:37701537:T:C
37701938	chr17:37701938:A:G
37702294	chr17:37702294:G:A
37702336	chr17:37702336:G:A
37702423	chr17:37702423:G:C
37702453	chr17:37702453:A:G
37702652	chr17:37702652:A:G
37702768	chr17:37702768:C:A
37702930	chr17:37702930:T:C
37703085	chr17:37703085:G:GC
37703138	chr17:37703138:C:A
37703295	chr17:37703295:C:T
37703507	chr17:37703507:A:G
37703678	chr17:37703678:G:A
37704890	chr17:37704890:A:G
37705103	chr17:37705103:C:T
37705115	chr17:37705115:C:T
37705488	chr17:37705488:C:T
37705626	chr17:37705626:T:G
37707161	chr17:37707161:G:A
37707301	chr17:37707301:G:A
37707686	chr17:37707686:G:A
37707771	chr17:37707771:T:C
37707860	chr17:37707860:C:T
37708720	chr17:37708720:C:T
37708821	chr17:37708821:C:T
37709356	chr17:37709356:C:T
37709801	chr17:37709801:C:T
37711000	chr17:37711000:G:A
37711026	chr17:37711026:T:G
37711644	chr17:37711644:A:G
37711911	chr17:37711911:G:A
37712725	chr17:37712725:C:T
37712966	chr17:37712966:G:A
37713188	chr17:37713188:T:G
37713484	chr17:37713484:T:C
37713511	chr17:37713511:T:C
37713612	chr17:37713612:T:C
37713821	chr17:37713821:A:T
37714505	chr17:37714505:T:C
37714839	chr17:37714839:G:T
37714897	chr17:37714897:C:T
37714971	chr17:37714971:A:G
37715188	chr17:37715188:A:G
37715322	chr17:37715322:G:A
37715466	chr17:37715466:T:C
37715643	chr17:37715643:G:A
37715665	chr17:37715665:A:G
37715711	chr17:37715711:G:A
37715807	chr17:37715807:C:G
37716221	chr17:37716221:A:G
37717101	chr17:37717101:A:G
37717109	chr17:37717109:G:A
37717189	chr17:37717189:C:G
37717281	chr17:37717281:T:C
37717464	chr17:37717464:G:A
37717568	chr17:37717568:A:G
37717775	chr17:37717775:C:T
37717865	chr17:37717865:C:A
37717904	chr17:37717904:T:C
37718406	chr17:37718406:T:C
37718425	chr17:37718425:C:A
37718504	chr17:37718504:T:C
37718929	chr17:37718929:A:C
37719118	chr17:37719118:AT:A
37719458	chr17:37719458:A:C
37719570	chr17:37719570:A:G
37719911	chr17:37719911:AG:A
37720374	chr17:37720374:A:G
37720433	chr17:37720433:T:C
37720480	chr17:37720480:G:A
37720815	chr17:37720815:A:G
37721213	chr17:37721213:T:C
37721724	chr17:37721724:T:C
37722217	chr17:37722217:T:C
37722426	chr17:37722426:C:T
37722478	chr17:37722478:G:T
37722776	chr17:37722776:G:A
37722812	chr17:37722812:A:C
37722971	chr17:37722971:C:G
37723113	chr17:37723113:G:A
37723215	chr17:37723215:T:C
37723218	chr17:37723218:A:G
37723718	chr17:37723718:A:T
37724008	chr17:37724008:T:C
37724053	chr17:37724053:G:A
37724207	chr17:37724207:T:C
37724232	chr17:37724232:C:T
37724249	chr17:37724249:C:T
37724266	chr17:37724266:A:G
37724297	chr17:37724297:CTGGTTCTCAAATTTAGCTACACAT:C
37724830	chr17:37724830:C:T
37724923	chr17:37724923:T:C
37725150	chr17:37725150:C:T
37725359	chr17:37725359:A:G
37725600	chr17:37725600:G:A
37725856	chr17:37725856:A:G
37725943	chr17:37725943:G:T
37726002	chr17:37726002:T:A
37726377	chr17:37726377:T:G
37726698	chr17:37726698:G:A
37727280	chr17:37727280:A:G
37727362	chr17:37727362:A:G
37727751	chr17:37727751:A:G
37728294	chr17:37728294:A:C
37728330	chr17:37728330:G:A
37728467	chr17:37728467:C:T
37728539	chr17:37728539:T:C
37728943	chr17:37728943:T:G
37729021	chr17:37729021:T:C
37729193	chr17:37729193:C:A
37729291	chr17:37729291:T:C
37729320	chr17:37729320:C:A
37729597	chr17:37729597:G:A
37730543	chr17:37730543:C:G
37730554	chr17:37730554:T:C
37730573	chr17:37730573:G:C
37730711	chr17:37730711:G:A
37730894	chr17:37730894:A:G
37731152	chr17:37731152:G:A
37732447	chr17:37732447:G:A
37733029	chr17:37733029:G:A
37733448	chr17:37733448:T:C
37733492	chr17:37733492:C:T
37733494	chr17:37733494:A:G
37734245	chr17:37734245:G:T
37734419	chr17:37734419:A:G
37736240	chr17:37736240:G:C
37736409	chr17:37736409:C:T
37736488	chr17:37736488:T:C
37737210	chr17:37737210:A:G
37737321	chr17:37737321:C:T
37737602	chr17:37737602:G:A
37737639	chr17:37737639:A:G
37737678	chr17:37737678:A:G
37737784	chr17:37737784:A:G
37737875	chr17:37737875:A:G
37737957	chr17:37737957:T:C
37737992	chr17:37737992:C:T
37738049	chr17:37738049:A:G
37738057	chr17:37738057:A:ACC
37738059	chr17:37738059:A:T
37738996	chr17:37738996:A:G
37739073	chr17:37739073:TTGAC:T
37739658	chr17:37739658:G:A
37739849	chr17:37739849:T:C
37739965	chr17:37739965:T:A
37740105	chr17:37740105:A:G
37740539	chr17:37740539:A:G
37740699	chr17:37740699:A:G
37740776	chr17:37740776:G:A
37740862	chr17:37740862:G:A
37741165	chr17:37741165:C:T
37741642	chr17:37741642:T:G
37741700	chr17:37741700:T:C
37741822	chr17:37741822:A:C
37742390	chr17:37742390:G:A
37742980	chr17:37742980:CA:C
37743158	chr17:37743158:A:G
37743176	chr17:37743176:C:T
37743331	chr17:37743331:T:C
37743574	chr17:37743574:A:G
37743723	chr17:37743723:G:T
37743736	chr17:37743736:G:A
37743881	chr17:37743881:G:C
37744130	chr17:37744130:G:C
37744285	chr17:37744285:C:G
37744343	chr17:37744343:A:C
37744345	chr17:37744345:G:T
37745062	chr17:37745062:C:T
37745441	chr17:37745441:C:T
37745521	chr17:37745521:G:A
37745598	chr17:37745598:T:C
37745867	chr17:37745867:C:T
37747878	chr17:37747878:T:C
37748030	chr17:37748030:AG:A
37748042	chr17:37748042:T:G
37748179	chr17:37748179:A:G
37748198	chr17:37748198:T:C
37748240	chr17:37748240:C:T
37748376	chr17:37748376:T:C
37749096	chr17:37749096:CT:C
37749434	chr17:37749434:G:T
37749945	chr17:37749945:C:T
37750996	chr17:37750996:G:C
37751164	chr17:37751164:G:C
37751420	chr17:37751420:A:C
37751534	chr17:37751534:T:C
37751726	chr17:37751726:G:A
37751765	chr17:37751765:A:C
37751784	chr17:37751784:C:T
37751795	chr17:37751795:G:A
37752166	chr17:37752166:C:A
37752278	chr17:37752278:G:A
37752381	chr17:37752381:G:T
37752430	chr17:37752430:T:C
37752936	chr17:37752936:T:C
37753071	chr17:37753071:G:T
37753168	chr17:37753168:T:C
37753310	chr17:37753310:A:G
37753401	chr17:37753401:C:T
37753540	chr17:37753540:A:G
37753610	chr17:37753610:C:T
37754016	chr17:37754016:A:G
37754462	chr17:37754462:C:T
37755098	chr17:37755098:G:A
37755113	chr17:37755113:A:G
37755167	chr17:37755167:G:A
37755311	chr17:37755311:G:T
37755556	chr17:37755556:A:C
37755787	chr17:37755787:G:A
37755838	chr17:37755838:G:C
37755990	chr17:37755990:G:A
37756316	chr17:37756316:G:A
37756811	chr17:37756811:AC:A
37757069	chr17:37757069:G:A
37757524	chr17:37757524:A:G
37757611	chr17:37757611:G:A
37757622	chr17:37757622:G:A
37757822	chr17:37757822:G:GC
37758202	chr17:37758202:GC:G
37758297	chr17:37758297:A:G
37758620	chr17:37758620:A:G
37758712	chr17:37758712:A:C
37759144	chr17:37759144:AAAG:A
37759239	chr17:37759239:A:G
37759460	chr17:37759460:G:A
37759461	chr17:37759461:A:G
37759548	chr17:37759548:A:C
37759655	chr17:37759655:A:G
37759822	chr17:37759822:T:C
37759906	chr17:37759906:T:A
37760062	chr17:37760062:C:T
37760237	chr17:37760237:A:G
37760883	chr17:37760883:C:T
37761054	chr17:37761054:C:A
37761651	chr17:37761651:GTTTA:G
37761681	chr17:37761681:T:C
37761682	chr17:37761682:G:T
37761694	chr17:37761694:A:G
37761746	chr17:37761746:G:A
37761968	chr17:37761968:C:G
37762243	chr17:37762243:C:T
37762545	chr17:37762545:T:C
37763437	chr17:37763437:TCA:T
37763542	chr17:37763542:A:T
37763878	chr17:37763878:G:A
37764158	chr17:37764158:G:A
37764215	chr17:37764215:AT:A
37765333	chr17:37765333:G:A
37765458	chr17:37765458:G:A
37766030	chr17:37766030:A:G
37766753	chr17:37766753:C:T
37767940	chr17:37767940:A:T
37768231	chr17:37768231:A:C
37768261	chr17:37768261:T:C
37768290	chr17:37768290:C:T
37768380	chr17:37768380:T:G
37768492	chr17:37768492:C:T
37768614	chr17:37768614:C:T
37768800	chr17:37768800:G:T
37769134	chr17:37769134:C:T
37769167	chr17:37769167:G:A
37769184	chr17:37769184:C:T
37769195	chr17:37769195:A:G
37769335	chr17:37769335:G:A
37769470	chr17:37769470:G:T
37769525	chr17:37769525:T:G
37769586	chr17:37769586:G:A
37769660	chr17:37769660:A:G
37770358	chr17:37770358:A:G
37770365	chr17:37770365:C:A
37771324	chr17:37771324:G:C
37771326	chr17:37771326:C:T
37771361	chr17:37771361:C:T
37771708	chr17:37771708:G:C
37771862	chr17:37771862:G:A
37771890	chr17:37771890:T:G
37772160	chr17:37772160:T:C
37772271	chr17:37772271:G:T
37772326	chr17:37772326:T:C
37772461	chr17:37772461:T:G
37772479	chr17:37772479:G:A
37772721	chr17:37772721:TC:T
37773013	chr17:37773013:C:T
37773032	chr17:37773032:C:G
37773101	chr17:37773101:G:A
37773252	chr17:37773252:A:G
37773685	chr17:37773685:G:A
37774641	chr17:37774641:C:T
37775016	chr17:37775016:C:T
37775051	chr17:37775051:A:G
37775173	chr17:37775173:T:G
37775573	chr17:37775573:C:T
37775609	chr17:37775609:G:C
37776210	chr17:37776210:T:C
37776505	chr17:37776505:C:T
37776664	chr17:37776664:T:G
37776772	chr17:37776772:C:T
37776862	chr17:37776862:T:C
37777297	chr17:37777297:G:A
37777340	chr17:37777340:C:T
37777451	chr17:37777451:A:G
37777483	chr17:37777483:G:A
37777823	chr17:37777823:A:G
37777870	chr17:37777870:T:C
37777944	chr17:37777944:T:A
37778164	chr17:37778164:T:TTC
37778268	chr17:37778268:C:T
37778364	chr17:37778364:G:A
37779099	chr17:37779099:A:G
37779342	chr17:37779342:T:C
37779350	chr17:37779350:A:G
37779442	chr17:37779442:G:A
37779452	chr17:37779452:A:G
37779592	chr17:37779592:T:C
37780100	chr17:37780100:A:G
37780548	chr17:37780548:A:C
37780930	chr17:37780930:G:A
37780937	chr17:37780937:C:T
37781013	chr17:37781013:C:A
37781027	chr17:37781027:C:T
37781350	chr17:37781350:C:T
37781591	chr17:37781591:C:T
37782012	chr17:37782012:T:C
37782196	chr17:37782196:T:G
37782324	chr17:37782324:G:A
37782381	chr17:37782381:C:T
37782388	chr17:37782388:AG:A
37782414	chr17:37782414:C:T
37782646	chr17:37782646:C:T
37782730	chr17:37782730:G:GT
37782853	chr17:37782853:C:T
37782902	chr17:37782902:A:C
37783333	chr17:37783333:T:G
37783606	chr17:37783606:TTTC:T
37783659	chr17:37783659:T:A
37784073	chr17:37784073:G:T
37784138	chr17:37784138:A:T
37784166	chr17:37784166:A:G
37784406	chr17:37784406:A:C
37784536	chr17:37784536:C:A
37785104	chr17:37785104:A:G
37786096	chr17:37786096:T:G
37786325	chr17:37786325:G:C
37786330	chr17:37786330:A:G
37786452	chr17:37786452:T:C
37786474	chr17:37786474:G:A
37786657	chr17:37786657:C:T
37787391	chr17:37787391:G:A
37787574	chr17:37787574:C:T
37787576	chr17:37787576:T:G
37787580	chr17:37787580:T:C
37787633	chr17:37787633:A:G
37787817	chr17:37787817:A:T
37788082	chr17:37788082:T:G
37788615	chr17:37788615:C:T
37788758	chr17:37788758:C:G
37789477	chr17:37789477:A:T
37789719	chr17:37789719:C:CT
37790780	chr17:37790780:TC:T
37791041	chr17:37791041:C:T
37791138	chr17:37791138:T:C
37791174	chr17:37791174:G:A
37791226	chr17:37791226:G:C
37791319	chr17:37791319:A:C
37791508	chr17:37791508:C:T
37791712	chr17:37791712:A:G
37792127	chr17:37792127:G:A
37792143	chr17:37792143:G:A
37792582	chr17:37792582:A:T
37793281	chr17:37793281:G:T
37793522	chr17:37793522:T:C
37793542	chr17:37793542:G:A
37793689	chr17:37793689:A:G
37793856	chr17:37793856:G:A
37794364	chr17:37794364:G:A
37794515	chr17:37794515:A:G
37794532	chr17:37794532:C:T
37794576	chr17:37794576:T:C
37794614	chr17:37794614:A:C
37794767	chr17:37794767:T:TG
37795102	chr17:37795102:A:T
37795190	chr17:37795190:T:G
37795366	chr17:37795366:G:A
37795370	chr17:37795370:C:G
37795459	chr17:37795459:G:C
37795655	chr17:37795655:T:G
37795767	chr17:37795767:G:A
37795924	chr17:37795924:C:A
37796274	chr17:37796274:C:T
37796298	chr17:37796298:C:T
37796406	chr17:37796406:C:A
37796453	chr17:37796453:A:G
37796545	chr17:37796545:T:C
37796731	chr17:37796731:T:C
37796833	chr17:37796833:T:C
37796844	chr17:37796844:G:A
37797552	chr17:37797552:C:T
37797696	chr17:37797696:A:T
37797874	chr17:37797874:C:A
37798092	chr17:37798092:G:C
37798176	chr17:37798176:C:T
37798681	chr17:37798681:T:C
37798819	chr17:37798819:A:C
37799207	chr17:37799207:T:C
37799248	chr17:37799248:G:A
37799290	chr17:37799290:C:T
37799340	chr17:37799340:T:C
37799393	chr17:37799393:C:T
37799519	chr17:37799519:C:T
37799691	chr17:37799691:C:T
37799928	chr17:37799928:C:T
37800059	chr17:37800059:C:T
37800126	chr17:37800126:A:G
37800154	chr17:37800154:C:T
37800183	chr17:37800183:C:T
37800277	chr17:37800277:G:A
37800329	chr17:37800329:G:C
37800477	chr17:37800477:T:C
37800629	chr17:37800629:A:T
37800863	chr17:37800863:C:T
37801310	chr17:37801310:C:T
37801554	chr17:37801554:T:C
37801799	chr17:37801799:T:G
37802011	chr17:37802011:T:C
37802040	chr17:37802040:A:G
37802153	chr17:37802153:A:G
37803179	chr17:37803179:A:G
37803265	chr17:37803265:T:C
37803857	chr17:37803857:T:C
37804023	chr17:37804023:G:A
37804384	chr17:37804384:A:C
37804431	chr17:37804431:A:G
37804722	chr17:37804722:G:A
37805658	chr17:37805658:T:C
37806112	chr17:37806112:A:G
37806308	chr17:37806308:T:C
37806335	chr17:37806335:T:C
37806369	chr17:37806369:G:A
37806744	chr17:37806744:G:A
37807048	chr17:37807048:A:G
37807439	chr17:37807439:A:G
37807465	chr17:37807465:G:T
37807543	chr17:37807543:G:A
37807650	chr17:37807650:A:G
37807653	chr17:37807653:C:T
37807675	chr17:37807675:G:A
37807681	chr17:37807681:A:G
37808029	chr17:37808029:T:A
37808471	chr17:37808471:C:T
37808539	chr17:37808539:T:C
37808551	chr17:37808551:C:T
37808570	chr17:37808570:G:A
37808885	chr17:37808885:G:A
37808927	chr17:37808927:C:A
37808995	chr17:37808995:C:T
37809014	chr17:37809014:A:G
37809027	chr17:37809027:G:A
37809089	chr17:37809089:C:T
37809276	chr17:37809276:C:T
37809699	chr17:37809699:A:T
37809734	chr17:37809734:T:C
37809741	chr17:37809741:C:T
37810123	chr17:37810123:C:A
37810600	chr17:37810600:G:A
37810887	chr17:37810887:T:C
37811025	chr17:37811025:T:C
37811196	chr17:37811196:C:A
37811200	chr17:37811200:A:T
37811362	chr17:37811362:C:A
37811368	chr17:37811368:T:C
37811380	chr17:37811380:TTAATTA:T
37811466	chr17:37811466:C:T
37811522	chr17:37811522:C:T
37811852	chr17:37811852:G:A
37811856	chr17:37811856:C:T
37811923	chr17:37811923:A:T
37811952	chr17:37811952:GCCAGTTTT:G
37812037	chr17:37812037:A:G
37812065	chr17:37812065:T:A
37813051	chr17:37813051:C:T
37813248	chr17:37813248:T:C
37813390	chr17:37813390:A:G
37813410	chr17:37813410:C:T
37813486	chr17:37813486:C:T
37813507	chr17:37813507:G:A
37813574	chr17:37813574:G:A
37813658	chr17:37813658:G:A
37813767	chr17:37813767:A:G
37813961	chr17:37813961:T:C
37814095	chr17:37814095:G:A
37814152	chr17:37814152:G:A
37814232	chr17:37814232:C:T
37814360	chr17:37814360:C:T
37814448	chr17:37814448:A:G
37814475	chr17:37814475:CT:C
37814477	chr17:37814477:CTGCCTCCGGGTTCATGTGATCTCGGCTCACTGCAACCT:C
37814552	chr17:37814552:T:C
37814622	chr17:37814622:T:C
37814623	chr17:37814623:G:A
37814646	chr17:37814646:C:CT
37814662	chr17:37814662:A:G
37815033	chr17:37815033:T:A
37815181	chr17:37815181:A:C
37815365	chr17:37815365:C:T
37815394	chr17:37815394:G:A
37815440	chr17:37815440:A:G
37815628	chr17:37815628:G:A
37815865	chr17:37815865:G:A
37816200	chr17:37816200:G:A
37816446	chr17:37816446:T:C
37816579	chr17:37816579:T:C
37816582	chr17:37816582:C:T
37817088	chr17:37817088:A:G
37817092	chr17:37817092:T:C
37817441	chr17:37817441:TTTA:T
37817442	chr17:37817442:TTA:T
37817493	chr17:37817493:C:T
37817519	chr17:37817519:A:G
37817770	chr17:37817770:A:G
37818245	chr17:37818245:A:G
37818248	chr17:37818248:C:T
37818862	chr17:37818862:G:A
37819032	chr17:37819032:T:A
37819219	chr17:37819219:A:G
37820023	chr17:37820023:A:C
37820461	chr17:37820461:A:T
37820492	chr17:37820492:C:T
37820558	chr17:37820558:A:T
37820590	chr17:37820590:G:A
37820676	chr17:37820676:A:C
37820779	chr17:37820779:G:A
37820986	chr17:37820986:C:T
37821070	chr17:37821070:A:G
37821095	chr17:37821095:C:A
37821411	chr17:37821411:G:A
37821576	chr17:37821576:A:G
37821782	chr17:37821782:G:A
37821850	chr17:37821850:A:G
37821997	chr17:37821997:C:T
37822125	chr17:37822125:T:C
37822175	chr17:37822175:A:G
37822326	chr17:37822326:G:A
37822361	chr17:37822361:A:C
37822397	chr17:37822397:T:C
37822403	chr17:37822403:T:C
37822717	chr17:37822717:C:A
37822778	chr17:37822778:A:G
37822826	chr17:37822826:T:C
37822990	chr17:37822990:C:T
37823226	chr17:37823226:T:C
37823363	chr17:37823363:G:A
37823895	chr17:37823895:G:A
37824161	chr17:37824161:TC:T
37824271	chr17:37824271:A:G
37824398	chr17:37824398:G:A
37824453	chr17:37824453:A:C
37824777	chr17:37824777:A:G
37824874	chr17:37824874:G:C
37824880	chr17:37824880:A:C
37825024	chr17:37825024:G:A
37825138	chr17:37825138:A:AGCTCAGGCAGG
37825273	chr17:37825273:A:T
37825329	chr17:37825329:G:A
37825418	chr17:37825418:T:C
37825847	chr17:37825847:G:C
37825965	chr17:37825965:C:T
37826045	chr17:37826045:C:T
37826203	chr17:37826203:G:T
37826370	chr17:37826370:C:T
37826378	chr17:37826378:C:T
37826486	chr17:37826486:G:C
37826843	chr17:37826843:CAT:C
37826951	chr17:37826951:G:A
37827223	chr17:37827223:G:C
37827245	chr17:37827245:C:T
37827337	chr17:37827337:C:T
37827751	chr17:37827751:T:A
37827861	chr17:37827861:C:T
37828014	chr17:37828014:A:G
37828135	chr17:37828135:T:C
37828147	chr17:37828147:T:C
37828386	chr17:37828386:C:T
37828643	chr17:37828643:A:G
37828835	chr17:37828835:C:G
37828851	chr17:37828851:C:T
37829262	chr17:37829262:T:C
37829922	chr17:37829922:G:A
37830052	chr17:37830052:A:G
37830137	chr17:37830137:T:C
37830678	chr17:37830678:A:T
37830712	chr17:37830712:A:G
37831010	chr17:37831010:C:T
37831112	chr17:37831112:C:T
37831400	chr17:37831400:T:C
37832359	chr17:37832359:C:T
37832925	chr17:37832925:TTTTG:T
37833109	chr17:37833109:G:A
37833121	chr17:37833121:A:G
37833166	chr17:37833166:A:G
37833201	chr17:37833201:T:C
37833221	chr17:37833221:T:A
37833229	chr17:37833229:A:G
37833548	chr17:37833548:G:A
37833659	chr17:37833659:A:T
37833717	chr17:37833717:A:G
37833755	chr17:37833755:C:T
37834041	chr17:37834041:G:T
37834170	chr17:37834170:A:G
37834347	chr17:37834347:G:A
37834385	chr17:37834385:CACAT:C
37834613	chr17:37834613:C:T
37834764	chr17:37834764:A:G
37835112	chr17:37835112:C:T
37835267	chr17:37835267:T:C
37835359	chr17:37835359:T:C
37835478	chr17:37835478:G:A
37835614	chr17:37835614:C:G
37836317	chr17:37836317:G:A
37836332	chr17:37836332:A:G
37836359	chr17:37836359:A:C
37836395	chr17:37836395:C:G
37836795	chr17:37836795:AG:A
37837340	chr17:37837340:C:T
37837864	chr17:37837864:G:A
37838316	chr17:37838316:T:C
37838330	chr17:37838330:A:T
37838444	chr17:37838444:C:T
37838530	chr17:37838530:G:C
37838711	chr17:37838711:C:T
37839265	chr17:37839265:T:C
37839536	chr17:37839536:G:A
37839661	chr17:37839661:T:C
37839968	chr17:37839968:G:C
37840028	chr17:37840028:A:G
37840086	chr17:37840086:C:T
37840163	chr17:37840163:A:C
37840236	chr17:37840236:C:T
37840302	chr17:37840302:T:C
37840496	chr17:37840496:T:C
37840747	chr17:37840747:C:T
37841240	chr17:37841240:G:A
37841415	chr17:37841415:A:T
37842117	chr17:37842117:T:C
37842757	chr17:37842757:G:A
37842772	chr17:37842772:C:CATCA
37843440	chr17:37843440:C:T
37843447	chr17:37843447:T:C
37843451	chr17:37843451:C:T
37843460	chr17:37843460:A:G
37844237	chr17:37844237:G:C
37844521	chr17:37844521:A:G
37844612	chr17:37844612:T:C
37844766	chr17:37844766:CA:C
37844827	chr17:37844827:G:C
37844933	chr17:37844933:C:T
37845057	chr17:37845057:G:A
37845473	chr17:37845473:C:T
37845568	chr17:37845568:C:T
37845878	chr17:37845878:C:T
37845942	chr17:37845942:T:C
37846089	chr17:37846089:G:A
37846119	chr17:37846119:C:G
37846122	chr17:37846122:G:C
37846267	chr17:37846267:G:A
37846361	chr17:37846361:T:C
37846415	chr17:37846415:C:T
37846580	chr17:37846580:G:A
37846682	chr17:37846682:C:T
37846694	chr17:37846694:G:A
37846886	chr17:37846886:CCT:C
37846919	chr17:37846919:C:T
37847064	chr17:37847064:T:A
37847235	chr17:37847235:A:C
37847239	chr17:37847239:C:G
37847327	chr17:37847327:G:A
37847615	chr17:37847615:A:G
37848078	chr17:37848078:C:T
37848768	chr17:37848768:T:G
37848978	chr17:37848978:G:A
37849024	chr17:37849024:A:G
37849414	chr17:37849414:AAAGG:A
37849678	chr17:37849678:G:C
37849817	chr17:37849817:G:A
37850016	chr17:37850016:T:C
37850166	chr17:37850166:T:G
37850528	chr17:37850528:T:C
37850628	chr17:37850628:T:C
37850759	chr17:37850759:C:T
37850970	chr17:37850970:G:A
37851044	chr17:37851044:T:C
37851317	chr17:37851317:G:A
37851333	chr17:37851333:C:T
37851411	chr17:37851411:T:C
37851759	chr17:37851759:G:A
37852426	chr17:37852426:T:G
37852735	chr17:37852735:G:A
37852840	chr17:37852840:C:A
37852905	chr17:37852905:C:CT
37853391	chr17:37853391:T:C
37853806	chr17:37853806:A:G
37854125	chr17:37854125:G:A
37854182	chr17:37854182:C:G
37854210	chr17:37854210:C:G
37854407	chr17:37854407:A:G
37854534	chr17:37854534:T:G
37854581	chr17:37854581:A:G
37854806	chr17:37854806:T:G
37855179	chr17:37855179:G:T
37855261	chr17:37855261:A:G
37855785	chr17:37855785:A:AT
37855846	chr17:37855846:A:G
37856163	chr17:37856163:C:T
37856301	chr17:37856301:G:A
37857818	chr17:37857818:A:G
37858621	chr17:37858621:G:A
37858694	chr17:37858694:CCT:C
37858772	chr17:37858772:G:C
37858824	chr17:37858824:C:T
37859075	chr17:37859075:C:T
37859326	chr17:37859326:T:C
37859561	chr17:37859561:C:T
37859771	chr17:37859771:T:C
37859969	chr17:37859969:G:A
37859988	chr17:37859988:A:T
37860069	chr17:37860069:G:A
37860081	chr17:37860081:T:C
37860149	chr17:37860149:C:G
37860694	chr17:37860694:AAC:A
37860695	chr17:37860695:AC:A
37861084	chr17:37861084:G:A
37861183	chr17:37861183:T:A
37861313	chr17:37861313:C:T
37861552	chr17:37861552:G:A
37861660	chr17:37861660:G:C
37861782	chr17:37861782:G:C
37861990	chr17:37861990:A:T
37862100	chr17:37862100:T:C
37862269	chr17:37862269:CT:C
37862498	chr17:37862498:T:C
37863391	chr17:37863391:A:G
37863709	chr17:37863709:A:G
37864412	chr17:37864412:G:A
37864587	chr17:37864587:C:T
37864663	chr17:37864663:G:A
37864981	chr17:37864981:A:C
37864993	chr17:37864993:G:A
37865361	chr17:37865361:G:T
37865498	chr17:37865498:C:T
37865797	chr17:37865797:C:A
37866387	chr17:37866387:C:T
37866541	chr17:37866541:A:G
37866687	chr17:37866687:C:T
37866932	chr17:37866932:C:T
37867021	chr17:37867021:C:T
37867285	chr17:37867285:T:C
37867910	chr17:37867910:C:T
37867926	chr17:37867926:T:C
37868153	chr17:37868153:C:T
37868577	chr17:37868577:C:T
37868617	chr17:37868617:T:C
37868678	chr17:37868678:T:C
37868736	chr17:37868736:A:G
37868763	chr17:37868763:T:C
37868926	chr17:37868926:A:G
37869163	chr17:37869163:G:C
37869169	chr17:37869169:G:C
37869215	chr17:37869215:C:T
37869395	chr17:37869395:G:A
37869513	chr17:37869513:A:C
37869630	chr17:37869630:G:A
37870305	chr17:37870305:C:T
37870365	chr17:37870365:T:C
37870464	chr17:37870464:G:A
37871089	chr17:37871089:C:T
37871459	chr17:37871459:AAACAT:A
37871601	chr17:37871601:A:G
37871789	chr17:37871789:C:T
37871874	chr17:37871874:G:T
37871889	chr17:37871889:T:A
37872347	chr17:37872347:C:T
37872434	chr17:37872434:A:G
37872911	chr17:37872911:A:G
37873101	chr17:37873101:T:C
37874007	chr17:37874007:CT:C
37874157	chr17:37874157:T:C
37874288	chr17:37874288:C:T
37874312	chr17:37874312:A:G
37874471	chr17:37874471:T:A
37874698	chr17:37874698:T:C
37875262	chr17:37875262:G:A
37875368	chr17:37875368:A:G
37875617	chr17:37875617:C:T
37875761	chr17:37875761:G:A
37876154	chr17:37876154:A:G
37876232	chr17:37876232:G:A
37876245	chr17:37876245:A:C
37876457	chr17:37876457:T:C
37877174	chr17:37877174:C:T
37877175	chr17:37877175:G:A
37877495	chr17:37877495:A:G
37877719	chr17:37877719:ATAAT:A
37877747	chr17:37877747:A:AT
37877811	chr17:37877811:GAGAAATA:G
37878233	chr17:37878233:AAAC:A
37878304	chr17:37878304:AG:A
37878485	chr17:37878485:C:T
37878816	chr17:37878816:C:G
37878893	chr17:37878893:T:C
37879071	chr17:37879071:T:C
37879117	chr17:37879117:G:A
37879165	chr17:37879165:T:C
37879297	chr17:37879297:A:G
37879515	chr17:37879515:C:CT
37879656	chr17:37879656:T:C
37879703	chr17:37879703:C:CTT
37879723	chr17:37879723:G:A
37880064	chr17:37880064:A:G
37880422	chr17:37880422:C:T
37880644	chr17:37880644:G:A
37880754	chr17:37880754:A:G
37880815	chr17:37880815:G:A
37880895	chr17:37880895:C:T
37880897	chr17:37880897:G:C
37881073	chr17:37881073:C:A
37882149	chr17:37882149:G:A
37882381	chr17:37882381:T:C
37882672	chr17:37882672:T:A
37883518	chr17:37883518:C:T
37883559	chr17:37883559:G:A
37884010	chr17:37884010:A:C
37884031	chr17:37884031:G:A
37884229	chr17:37884229:A:C
37884303	chr17:37884303:G:A
37884397	chr17:37884397:G:A
37884738	chr17:37884738:G:A
37884946	chr17:37884946:GTAC:G
37885110	chr17:37885110:C:T
37885617	chr17:37885617:A:G
37885754	chr17:37885754:C:T
37886145	chr17:37886145:A:G
37886242	chr17:37886242:A:G
37886366	chr17:37886366:C:T
37886532	chr17:37886532:T:G
37886688	chr17:37886688:C:T
37886742	chr17:37886742:C:T
37886797	chr17:37886797:G:A
37886811	chr17:37886811:A:T
37886837	chr17:37886837:A:G
37886877	chr17:37886877:C:T
37886881	chr17:37886881:C:G
37886916	chr17:37886916:G:A
37887208	chr17:37887208:G:A
37887329	chr17:37887329:C:T
37887339	chr17:37887339:C:T
37887360	chr17:37887360:C:T
37887623	chr17:37887623:C:G
37887994	chr17:37887994:G:A
37888062	chr17:37888062:G:A
37888075	chr17:37888075:G:A
37888096	chr17:37888096:C:A
37889198	chr17:37889198:G:A
37889397	chr17:37889397:G:T
37889408	chr17:37889408:A:G
37889494	chr17:37889494:G:A
37889503	chr17:37889503:C:T
37889518	chr17:37889518:A:T
37889627	chr17:37889627:G:A
37889808	chr17:37889808:G:A
37889831	chr17:37889831:C:T
37889867	chr17:37889867:T:G
37889943	chr17:37889943:C:T
37890189	chr17:37890189:G:A
37890230	chr17:37890230:G:A
37890234	chr17:37890234:G:A
37902763	chr17:37902763:A:C
37912753	chr17:37912753:A:G
37912758	chr17:37912758:G:T
37915398	chr17:37915398:T:C
37915729	chr17:37915729:T:C
37917089	chr17:37917089:A:G
37918496	chr17:37918496:C:CA
37919908	chr17:37919908:T:C
```
