## Supplementary material for "Characterization of shared and ancestry-specific signals driving complex traits using multi-ancestry fine-mapping": s1.afreq

```
#CHROM	ID	REF	ALT	ALT_FREQS	OBS_CT
17	rs9900708	C	T	0.483101	1006
17	rs60565989	G	A	0.0984095	1006
17	rs62065776	C	T	0.0367793	1006
17	rs74767236	C	T	0.0427435	1006
17	rs12453874	T	C	0.102386	1006
17	rs12453875	T	A	0.102386	1006
17	rs75476713	A	T	0.0884692	1006
17	rs12449738	T	A	0.101392	1006
17	rs35836843	A	G	0.0994036	1006
17	rs12452088	G	A	0.0894632	1006
17	rs34864700	G	A	0.0964215	1006
17	rs12946444	C	T	0.0964215	1006
17	rs77275109	C	A	0.0894632	1006
17	rs117269073	T	C	0.0894632	1006
17	rs56284011	G	C	0.0347913	1006
17	rs112998358	C	G	0.0944334	1006
17	rs11652163	A	G	0.180915	1006
17	rs12603597	C	G	0.0894632	1006
17	rs12936109	G	A	0.314115	1006
17	rs1561968	G	C	0.0884692	1006
17	rs34779614	C	T	0.163022	1006
17	rs74656108	G	A	0.0705765	1006
17	rs7211402	C	T	0.763419	1006
17	rs35103016	G	A	0.313121	1006
17	rs9905098	G	A	0.178926	1006
17	rs12941960	C	T	0.313121	1006
17	rs74716106	G	C	0.0884692	1006
17	rs61314636	T	C	0.171968	1006
17	rs12326005	G	A	0.496024	1006
17	rs76951886	C	T	0.177932	1006
17	rs184152776	G	C	0.00695825	1006
17	rs9893429	G	C	0.177932	1006
17	rs4349189	C	A	0.496024	1006
17	rs12951005	G	T	0.313121	1006
17	rs12937001	C	G	0.312127	1006
17	rs2878973	T	C	0.496024	1006
17	rs12953082	G	C	0.313121	1006
17	rs12946018	T	G	0.312127	1006
17	rs9891298	C	T	0.491054	1006
17	rs9892253	C	G	0.491054	1006
17	rs76664292	C	A	0.0318091	1006
17	rs8072289	T	C	0.496024	1006
17	rs76480684	C	A	0.0218688	1006
17	rs6503410	C	T	0.256461	1006
17	rs79588955	G	C	0.0884692	1006
17	rs139269922	C	T	0.00795229	1006
17	rs150491423	G	A	0.0308151	1006
17	rs78511019	G	A	0.101392	1006
17	rs2077261	G	A	0.191849	1006
17	rs894686	G	A	0.16998	1006
17	rs2337437	G	T	0.170974	1006
17	rs56057160	A	C	0.192843	1006
17	rs62065780	T	C	0.192843	1006
17	rs117860809	C	T	0.0437376	1006
17	rs76220584	C	G	0.210736	1006
17	rs79163785	G	A	0.0864811	1006
17	rs142612546	G	A	0.0874751	1006
17	rs62065781	G	C	0.192843	1006
17	rs62065782	C	T	0.191849	1006
17	rs72828858	C	T	0.0328032	1006
17	rs3744474	T	C	0.196819	1006
17	rs62065783	C	T	0.0238569	1006
17	rs7220212	C	G	0.16998	1006
17	rs12568	A	C	0.16998	1006
17	rs7225735	A	C	0.577535	1006
17	rs7225329	C	T	0.574553	1006
17	rs730953	A	C	0.574553	1006
17	rs708381	C	T	0.576541	1006
17	rs11868071	G	A	0.107356	1006
17	rs55933307	A	G	0.192843	1006
17	rs62065786	A	G	0.574553	1006
17	rs112275462	C	G	0.0864811	1006
17	rs62065787	G	C	0.574553	1006
17	rs7209081	T	A	0.16998	1006
17	rs4413004	T	C	0.576541	1006
17	rs117744326	T	A	0.0119284	1006
17	rs73311379	C	T	0.16998	1006
17	rs79811178	G	A	0.083499	1006
17	rs62065788	G	A	0.192843	1006
17	rs7216522	A	G	0.362823	1006
17	rs12450587	G	C	0.192843	1006
17	rs10451271	A	G	0.362823	1006
17	rs9900173	G	A	0.349901	1006
17	rs7219243	A	G	0.16998	1006
17	rs77243960	C	T	0.128231	1006
17	rs75622696	C	G	0.128231	1006
17	rs59835134	A	T	0.16998	1006
17	rs75648943	C	T	0.0874751	1006
17	rs72830981	C	T	0.192843	1006
17	rs12450063	C	A	0.192843	1006
17	rs6503411	T	G	0.16998	1006
17	rs144535065	G	A	0.0337972	1006
17	rs7220106	T	G	0.361829	1006
17	rs9898793	C	T	0.26839	1006
17	rs143606066	G	A	0.00994036	1006
17	rs76453367	G	A	0.0437376	1006
17	rs12603364	C	T	0.107356	1006
17	rs113644109	C	T	0.252485	1006
17	rs150032562	C	A	0.0457256	1006
17	rs148798765	G	A	0.0437376	1006
17	rs8078303	T	C	0.21173	1006
17	rs9915259	T	C	0.212724	1006
17	rs80120688	C	T	0.0904573	1006
17	rs8070631	C	G	0.16998	1006
17	rs76845539	C	G	0.0715706	1006
17	rs8071302	C	T	0.362823	1006
17	rs4793179	C	T	0.576541	1006
17	rs4793180	C	T	0.197813	1006
17	rs4792966	A	C	0.577535	1006
17	rs4792967	A	G	0.577535	1006
17	rs117347927	G	A	0.00795229	1006
17	rs4793181	T	C	0.576541	1006
17	rs62065821	C	T	0.191849	1006
17	rs11650033	T	C	0.361829	1006
17	rs62065823	C	T	0.191849	1006
17	rs55838522	A	G	0.361829	1006
17	rs59246405	C	T	0.362823	1006
17	rs112178217	G	A	0.082505	1006
17	rs62065826	T	C	0.191849	1006
17	rs12453616	G	C	0.195825	1006
17	rs144482144	T	C	0.0457256	1006
17	rs72830998	G	A	0.0188867	1006
17	rs28497626	A	G	0.0934394	1006
17	rs12950988	G	A	0.322068	1006
17	rs4793173	A	C	0.585487	1006
17	rs4315379	G	C	0.195825	1006
17	rs8071429	T	A	0.583499	1006
17	rs62065828	A	G	0.195825	1006
17	rs4793172	A	T	0.585487	1006
17	rs4793171	A	G	0.0924453	1006
17	rs57499268	G	A	0.171968	1006
17	rs59138429	T	G	0.111332	1006
17	rs12602966	A	C	0.323062	1006
17	rs148725889	A	G	0.0357853	1006
17	rs12603474	T	G	0.111332	1006
17	rs79580688	C	T	0.0884692	1006
17	rs12601574	C	G	0.491054	1006
17	rs12601576	C	T	0.585487	1006
17	rs116953690	C	T	0.111332	1006
17	rs9748204	A	G	0.491054	1006
17	rs9746981	A	G	0.111332	1006
17	rs145610444	T	C	0.16998	1006
17	rs112604052	G	A	0.166998	1006
17	rs62065829	A	G	0.492048	1006
17	rs7222240	G	A	0.170974	1006
17	rs76225419	G	C	0.110338	1006
17	rs55897749	T	C	0.582505	1006
17	rs62065831	G	A	0.195825	1006
17	rs62065832	C	T	0.195825	1006
17	rs12449933	C	T	0.208748	1006
17	rs8066252	G	A	0.110338	1006
17	rs6503412	A	G	0.49006	1006
17	rs62065833	T	G	0.208748	1006
17	rs62065834	C	T	0.195825	1006
17	rs12451399	C	T	0.208748	1006
17	rs4239145	G	A	0.0924453	1006
17	rs113170866	A	G	0.111332	1006
17	rs142758179	C	T	0.0298211	1006
17	rs62065835	C	G	0.208748	1006
17	rs117846333	C	A	0.111332	1006
17	rs6503413	C	T	0.491054	1006
17	rs73313230	G	A	0.111332	1006
17	rs6503415	C	T	0.491054	1006
17	rs4128658	A	G	0.195825	1006
17	rs4525538	A	G	0.585487	1006
17	rs62065836	G	C	0.209742	1006
17	rs8073198	G	T	0.111332	1006
17	rs41484746	A	G	0.0884692	1006
17	rs62065837	C	T	0.195825	1006
17	rs117207382	G	A	0.111332	1006
17	rs77288888	A	G	0.0924453	1006
17	rs116851011	T	C	0.0874751	1006
17	rs1978070	A	G	0.170974	1006
17	rs6503416	C	T	0.491054	1006
17	rs6503417	T	C	0.585487	1006
17	rs11079425	A	G	0.170974	1006
17	rs11868511	G	A	0.111332	1006
17	rs28397098	C	T	0.171968	1006
17	rs9913787	G	A	0.310139	1006
17	rs12951622	C	G	0.0815109	1006
17	rs6503418	A	G	0.503976	1006
17	rs2040558	C	T	0.22167	1006
17	rs56334615	A	G	0.208748	1006
17	rs8066395	A	G	0.170974	1006
17	rs146795286	C	T	0.0238569	1006
17	rs55960502	C	T	0.161034	1006
17	rs41408545	G	A	0.111332	1006
17	rs147426138	C	T	0.0109344	1006
17	rs76060698	C	T	0.0705765	1006
17	rs12601652	G	A	0.115308	1006
17	rs149455674	C	T	0.0447316	1006
17	rs12602256	C	T	0.115308	1006
17	rs7225240	A	G	0.397614	1006
17	rs2157839	T	C	0.626243	1006
17	rs2157840	G	T	0.409543	1006
17	rs7502890	A	G	0.409543	1006
17	rs111598486	C	T	0.116302	1006
17	rs6503420	C	G	0.626243	1006
17	rs4793169	T	C	0.540755	1006
17	rs8074938	A	G	0.626243	1006
17	rs71373532	C	T	0.083499	1006
17	rs12453630	G	A	0.116302	1006
17	rs111439215	A	C	0.116302	1006
17	rs77307957	A	G	0.0119284	1006
17	rs41467648	C	A	0.116302	1006
17	rs72832829	C	T	0.054672	1006
17	rs7213273	G	A	0.615308	1006
17	rs77981506	T	C	0.0318091	1006
17	rs75286509	A	T	0.116302	1006
17	rs59695806	T	C	0.300199	1006
17	rs56360935	A	T	0.300199	1006
17	rs112809819	A	C	0.116302	1006
17	rs6503421	T	C	0.540755	1006
17	rs8067053	C	T	0.175944	1006
17	rs8066411	G	A	0.397614	1006
17	rs7215357	A	G	0.527833	1006
17	rs111885820	G	A	0.116302	1006
17	rs4528619	G	C	0.220676	1006
17	rs7214267	G	A	0.527833	1006
17	rs35590381	G	A	0.0874751	1006
17	rs916660	G	A	0.397614	1006
17	rs916661	G	A	0.220676	1006
17	rs8065098	A	G	0.116302	1006
17	rs9901635	A	G	0.0854871	1006
17	rs35173750	G	T	0.287276	1006
17	rs9899200	G	A	0.0864811	1006
17	rs77184475	A	T	0.149105	1006
17	rs74516356	A	T	0.116302	1006
17	rs2106354	C	T	0.397614	1006
17	rs2027994	A	G	0.539761	1006
17	rs2027995	C	T	0.626243	1006
17	rs2078823	C	T	0.176938	1006
17	rs28493834	C	T	0.084493	1006
17	rs17746351	C	G	0.397614	1006
17	rs16939799	A	G	0.0755467	1006
17	rs73984321	T	C	0.176938	1006
17	rs146430889	G	A	0.0159046	1006
17	rs35341801	G	C	0.0864811	1006
17	rs143348354	A	T	0.0248509	1006
17	rs6416904	A	G	0.614314	1006
17	rs6503422	T	C	0.528827	1006
17	rs1005136	G	T	0.397614	1006
17	rs59710160	G	C	0.0755467	1006
17	rs2239916	T	C	0.528827	1006
17	rs875750	T	A	0.397614	1006
17	rs2239917	T	C	0.528827	1006
17	rs111931312	G	A	0.116302	1006
17	rs113340666	G	A	0.116302	1006
17	rs12601398	C	T	0.116302	1006
17	rs7502512	G	T	0.614314	1006
17	rs12601367	G	T	0.116302	1006
17	rs111630045	T	C	0.116302	1006
17	rs28570440	C	T	0.412525	1006
17	rs10491142	G	C	0.116302	1006
17	rs2269744	A	G	0.116302	1006
17	rs2239918	T	A	0.412525	1006
17	rs2157838	C	G	0.176938	1006
17	rs186079030	G	A	0.00894632	1006
17	rs2239919	A	G	0.61332	1006
17	rs34356918	G	A	0.0765408	1006
17	rs11870728	G	A	0.198807	1006
17	rs2239920	G	A	0.397614	1006
17	rs2239921	C	T	0.913519	1006
17	rs1132898	C	T	0.176938	1006
17	rs4793168	C	G	0.0864811	1006
17	rs12937487	C	T	0.0864811	1006
17	rs11871043	T	C	0.528827	1006
17	rs9899380	C	G	0.511928	1006
17	rs2301597	T	C	0.508946	1006
17	rs8073097	A	G	0.0467197	1006
17	rs11868588	G	A	0.117296	1006
17	rs1468120	G	A	0.39662	1006
17	rs113203503	C	T	0.117296	1006
17	rs2239922	C	T	0.084493	1006
17	rs877599	G	A	0.176938	1006
17	rs877598	A	C	0.39662	1006
17	rs2239923	C	T	0.299205	1006
17	rs147551457	A	G	0.117296	1006
17	rs12936234	T	C	0.614314	1006
17	rs28784121	C	T	0.11829	1006
17	rs9912363	A	G	0.0854871	1006
17	rs12103720	C	T	0.176938	1006
17	rs72832852	G	T	0.0308151	1006
17	rs4793167	A	G	0.962227	1006
17	rs2269745	A	G	0.117296	1006
17	rs2239924	T	G	0.0864811	1006
17	rs1053733	G	A	0.471173	1006
17	rs1053739	G	A	0.385686	1006
17	rs17684744	T	C	0.0715706	1006
17	rs16939858	C	T	0.176938	1006
17	rs143759450	A	G	0.0159046	1006
17	rs2269746	C	A	0.0596421	1006
17	rs1989802	G	C	0.361829	1006
17	rs1989803	C	G	0.421471	1006
17	rs2239925	T	C	0.59841	1006
17	rs16939864	G	A	0.0755467	1006
17	rs17684944	T	C	0.590457	1006
17	rs138144764	G	A	0.117296	1006
17	rs142157644	G	A	0.0526839	1006
17	rs8070831	G	A	0.084493	1006
17	rs34497316	G	A	0.11829	1006
17	rs12948326	T	G	0.38668	1006
17	rs72832858	C	T	0.0109344	1006
17	rs72832859	C	G	0.173956	1006
17	rs1052169	A	C	0.17495	1006
17	rs11870501	T	G	0.131213	1006
17	rs116850743	G	A	0.0119284	1006
17	rs5026009	T	C	0.173956	1006
17	rs72832860	T	C	0.0109344	1006
17	rs2285426	C	T	0.119284	1006
17	rs734921	G	A	0.0497018	1006
17	rs2285427	T	C	0.12326	1006
17	rs2864881	T	C	0.652087	1006
17	rs713102	C	A	0.254473	1006
17	rs713101	A	G	0.588469	1006
17	rs112162280	C	T	0.287276	1006
17	rs739454	C	T	0.0497018	1006
17	rs3744758	A	G	0.0119284	1006
17	rs3744759	G	A	0.00994036	1006
17	rs3744760	T	C	0.296223	1006
17	rs3744761	C	T	0.054672	1006
17	rs78336821	T	C	0.0407555	1006
17	rs4362432	G	A	0.0884692	1006
17	rs12603813	T	C	0.290258	1006
17	rs7217321	A	G	0.819085	1006
17	rs2129732	G	A	0.217694	1006
17	rs7226273	T	C	0.0775348	1006
17	rs34813202	A	G	0.457256	1006
17	rs7207047	G	A	0.398608	1006
17	rs7209028	A	G	0.875746	1006
17	rs11653145	T	C	0.45825	1006
17	rs11652187	A	G	0.456262	1006
17	rs12944434	A	G	0.477137	1006
17	rs9303454	A	G	0.875746	1006
17	rs62066672	G	A	0.181909	1006
17	rs12604082	C	T	0.139165	1006
17	rs72832863	G	A	0.0149105	1006
17	rs55740745	A	C	0.875746	1006
17	rs62066673	C	T	0.181909	1006
17	rs7223320	G	A	0.787276	1006
17	rs7224944	C	T	0.145129	1006
17	rs7214439	T	C	0.234592	1006
17	rs12944415	G	A	0.22167	1006
17	rs4986171	C	A	0.49006	1006
17	rs9906112	A	G	0.88171	1006
17	rs150922040	C	T	0.0367793	1006
17	rs12603905	A	T	0.22167	1006
17	rs117873694	C	T	0.0586481	1006
17	rs117232481	G	A	0.0298211	1006
17	rs66532542	C	T	0.109344	1006
17	rs62066674	G	T	0.109344	1006
17	rs58219619	G	A	0.197813	1006
17	rs4986169	G	A	0.484095	1006
17	rs4986170	G	A	0.83499	1006
17	rs77403959	C	T	0.055666	1006
17	rs12946454	A	T	0.2833	1006
17	rs8069937	G	A	0.483101	1006
17	rs11652386	C	G	0.848907	1006
17	rs1056619	C	T	0.197813	1006
17	rs6503424	T	C	0.848907	1006
17	rs558091458	A	G	0.0119284	1006
17	rs2291447	G	T	0.482107	1006
17	rs2306828	A	C	0.83996	1006
17	rs1542688	C	T	0.0805169	1006
17	rs4986172	C	T	0.379722	1006
17	rs16939879	A	G	0.0805169	1006
17	rs16939884	G	T	0.0785288	1006
17	rs58346971	A	C	0.0974155	1006
17	rs11653796	A	G	0.284294	1006
17	rs76927055	A	G	0.0666004	1006
17	rs60289499	G	A	0.299205	1006
17	rs137989694	G	A	0.284294	1006
17	rs72628318	A	G	0.110338	1006
17	rs1053578	T	C	0.054672	1006
17	rs71373536	G	A	0.27336	1006
17	rs78622741	G	C	0.0337972	1006
17	rs9894577	G	A	0.351889	1006
17	rs9897116	A	G	0.0775348	1006
17	rs3809745	G	C	0.137177	1006
17	rs7216041	C	T	0.441352	1006
17	rs12051846	A	G	0.27336	1006
17	rs1044977	T	C	0.27336	1006
17	rs901753	C	T	0.0765408	1006
17	rs8070447	A	C	0.137177	1006
17	rs149055563	G	A	0.00894632	1006
17	rs7217422	G	C	0.154076	1006
17	rs117597243	C	T	0.028827	1006
17	rs76233987	G	A	0.281312	1006
17	rs77243715	G	T	0.280318	1006
17	rs8067974	A	G	0.365805	1006
17	rs146970756	G	A	0.026839	1006
17	rs144490428	G	T	0.0258449	1006
17	rs151044812	C	T	0.0308151	1006
17	rs8064386	T	C	0.518887	1006
17	rs76887801	T	G	0.111332	1006
17	rs11657325	G	A	0.274354	1006
17	rs151186613	C	T	0.0109344	1006
17	rs4627401	A	T	0.616302	1006
17	rs9709123	A	G	0.526839	1006
17	rs4792858	A	C	0.32008	1006
17	rs71369807	G	C	0.0417495	1006
17	rs147533516	G	A	0.0178926	1006
17	rs8070221	G	C	0.526839	1006
17	rs7208548	A	C	0.524851	1006
17	rs4792819	A	C	0.311133	1006
17	rs7217491	T	C	0.0159046	1006
17	rs12450321	C	T	0.196819	1006
17	rs78420531	G	T	0.0705765	1006
17	rs60742188	G	A	0.196819	1006
17	rs4792867	C	T	0.312127	1006
17	rs66827053	A	G	0.26839	1006
17	rs139981906	C	T	0.0238569	1006
17	rs59542675	G	A	0.0795229	1006
17	rs76679230	G	A	0.11829	1006
17	rs4792868	C	T	0.0159046	1006
17	rs11867300	G	A	0.117296	1006
17	rs79152928	T	C	0.120278	1006
17	rs62066677	G	A	0.109344	1006
17	rs138747984	A	C	0.0218688	1006
17	rs11651809	C	G	0.314115	1006
17	rs8070437	C	T	0.687873	1006
17	rs28510841	G	C	0.196819	1006
17	rs34562831	C	T	0.197813	1006
17	rs62066678	C	G	0.130219	1006
17	rs4632173	A	G	0.488072	1006
17	rs4559944	A	G	0.685885	1006
17	rs35625124	T	A	0.233598	1006
17	rs8068816	T	A	0.141153	1006
17	rs8069272	T	A	0.0536779	1006
17	rs77045387	G	A	0.259443	1006
17	rs34710884	G	A	0.0377734	1006
17	rs76615055	C	T	0.0198807	1006
17	rs8071573	A	G	0.666998	1006
17	rs73319060	T	G	0.116302	1006
17	rs7212802	G	A	0.667992	1006
17	rs62066682	G	A	0.385686	1006
17	rs7219397	T	A	0.667992	1006
17	rs78509373	T	C	0.201789	1006
17	rs6503426	C	T	0.663022	1006
17	rs6503427	C	T	0.680915	1006
17	rs145729014	T	C	0.205765	1006
17	rs67882608	A	T	0.636183	1006
17	rs144647217	G	A	0.135189	1006
17	rs141472305	A	G	0.0119284	1006
17	rs7208466	A	G	0.714712	1006
17	rs117150983	T	G	0.00994036	1006
17	rs12450413	C	T	0.255467	1006
17	rs144701507	C	T	0.0159046	1006
17	rs6503428	T	A	0.713718	1006
17	rs62066707	T	A	0.285288	1006
17	rs62066708	G	A	0.054672	1006
17	rs117972125	G	A	0.0109344	1006
17	rs61160218	G	A	0.362823	1006
17	rs80069680	C	T	0.117296	1006
17	rs112297877	C	G	0.285288	1006
17	rs112023302	G	A	0.0934394	1006
17	rs138262388	C	A	0.0447316	1006
17	rs7207244	C	G	0.418489	1006
17	rs7212192	T	C	0.717694	1006
17	rs11870697	T	C	0.717694	1006
17	rs72832877	C	T	0.287276	1006
17	rs6503430	C	T	0.492048	1006
17	rs79337476	G	C	0.055666	1006
17	rs111863021	C	G	0.0168986	1006
17	rs7218351	A	G	0.640159	1006
17	rs145394967	G	A	0.0427435	1006
17	rs62066710	A	G	0.0516899	1006
17	rs7214310	C	T	0.61829	1006
17	rs72832878	G	A	0.0119284	1006
17	rs111858497	C	A	0.0516899	1006
17	rs79711330	A	G	0.0298211	1006
17	rs117225566	T	C	0.102386	1006
17	rs62066713	T	G	0.0506958	1006
17	rs79592359	T	G	0.0944334	1006
17	rs111360850	G	T	0.0208748	1006
17	rs113847117	C	T	0.102386	1006
17	rs111602534	T	C	0.102386	1006
17	rs4273079	C	T	0.227634	1006
17	rs62066714	G	T	0.38171	1006
17	rs12603585	C	A	0.382704	1006
17	rs12603483	G	A	0.382704	1006
17	rs112416568	G	T	0.0914513	1006
17	rs62066715	G	A	0.0497018	1006
17	rs75104533	T	C	0.0208748	1006
17	rs17630064	A	G	0.0864811	1006
17	rs62066716	C	T	0.0497018	1006
17	rs117884330	C	G	0.12326	1006
17	rs74253615	C	A	0.102386	1006
17	rs16939911	T	C	0.0735586	1006
17	rs117306614	G	T	0.082505	1006
17	rs55706568	C	G	0.415507	1006
17	rs8077692	C	T	0.686879	1006
17	rs113819830	C	T	0.417495	1006
17	rs74441054	T	A	0.0337972	1006
17	rs8068730	G	A	0.0984095	1006
17	rs77023398	G	A	0.0228628	1006
17	rs139098453	T	C	0.0198807	1006
17	rs117920061	G	A	0.0457256	1006
17	rs7217315	G	A	0.0497018	1006
17	rs141249601	T	C	0.0805169	1006
17	rs117687464	G	A	0.0387674	1006
17	rs57825815	G	A	0.0387674	1006
17	rs1552458	A	G	0.688867	1006
17	rs7215363	G	C	0.0974155	1006
17	rs1552457	T	G	0.688867	1006
17	rs62066718	C	G	0.027833	1006
17	rs75468347	C	A	0.0387674	1006
17	rs12449792	C	T	0.419483	1006
17	rs62066719	A	G	0.0497018	1006
17	rs1906342	A	G	0.505964	1006
17	rs58605696	C	T	0.0298211	1006
17	rs79091156	G	A	0.106362	1006
17	rs9916564	G	A	0.23161	1006
17	rs9889614	G	A	0.23161	1006
17	rs62066720	C	G	0.261431	1006
17	rs9891541	C	T	0.0695825	1006
17	rs11869822	T	A	0.259443	1006
17	rs11079492	C	G	0.260437	1006
17	rs11079493	G	C	0.184891	1006
17	rs12453698	C	T	0.141153	1006
17	rs57344356	G	A	0.134195	1006
17	rs9893052	T	C	0.261431	1006
17	rs145972883	G	A	0.00795229	1006
17	rs4792892	G	T	0.190855	1006
17	rs58744688	A	C	0.260437	1006
17	rs75864910	C	T	0.0695825	1006
17	rs9908905	A	G	0.230616	1006
17	rs9908320	C	T	0.0695825	1006
17	rs9907333	G	A	0.0695825	1006
17	rs9913962	G	A	0.0695825	1006
17	rs79181461	G	A	0.0695825	1006
17	rs75239108	T	C	0.0695825	1006
17	rs12103702	C	T	0.0695825	1006
17	rs9898221	A	G	0.0695825	1006
17	rs143814916	A	C	0.028827	1006
17	rs9910393	T	A	0.0695825	1006
17	rs9903656	G	A	0.0695825	1006
17	rs9906359	A	G	0.0695825	1006
17	rs1989230	G	A	0.159046	1006
17	rs1989229	A	G	0.228628	1006
17	rs9891552	T	A	0.0685885	1006
17	rs77766814	A	G	0.0685885	1006
17	rs1133458	G	A	0.171968	1006
17	rs12940312	G	A	0.10835	1006
17	rs1023995	T	C	0.697813	1006
17	rs8182370	G	C	0.247515	1006
17	rs60823899	G	C	0.0298211	1006
17	rs7212404	G	A	0.178926	1006
17	rs1801353	C	T	0.44831	1006
17	rs74894402	A	G	0.0298211	1006
17	rs111999393	T	C	0.167992	1006
17	rs28544002	T	C	0.173956	1006
17	rs74625254	C	T	0.0188867	1006
17	rs77564485	G	A	0.0675944	1006
17	rs62066723	T	C	0.17495	1006
17	rs9916625	G	A	0.242545	1006
17	rs7209805	T	C	0.242545	1006
17	rs62066724	A	G	0.166004	1006
17	rs76397059	C	T	0.0298211	1006
17	rs57431070	G	A	0.170974	1006
17	rs57989921	C	T	0.170974	1006
17	rs60420573	A	G	0.241551	1006
17	rs8065345	A	G	0.173956	1006
17	rs2291448	A	G	0.0785288	1006
17	rs11651968	C	T	0.424453	1006
17	rs111535252	G	A	0.0377734	1006
17	rs9908267	G	C	0.467197	1006
17	rs72832885	T	C	0.0218688	1006
17	rs117103308	T	C	0.0328032	1006
17	rs60163605	C	A	0.464215	1006
17	rs58314091	T	C	0.464215	1006
17	rs4248280	C	G	0.49006	1006
17	rs56276534	T	C	0.487078	1006
17	rs77661889	G	T	0.0178926	1006
17	rs56269837	A	G	0.527833	1006
17	rs62066728	G	A	0.0487078	1006
17	rs4248914	C	T	0.724652	1006
17	rs4986168	C	T	0.523857	1006
17	rs4247364	G	C	0.67992	1006
17	rs4792836	T	C	0.725646	1006
17	rs7210761	T	C	0.67992	1006
17	rs7224548	G	T	0.67992	1006
17	rs7211069	T	C	0.725646	1006
17	rs7225083	G	C	0.67992	1006
17	rs11656414	A	G	0.530815	1006
17	rs7215764	G	C	0.717694	1006
17	rs9909488	C	G	0.0377734	1006
17	rs1047841	C	T	0.0675944	1006
17	rs708563	G	A	0.522863	1006
17	rs11574837	C	T	0.0357853	1006
17	rs11574836	A	G	0.0208748	1006
17	rs3744410	G	T	0.0437376	1006
17	rs1047833	G	C	0.708748	1006
17	rs2285674	C	A	0.510934	1006
17	rs16939926	T	C	0.0447316	1006
17	rs2074293	G	A	0.563618	1006
17	rs11574833	G	A	0.0208748	1006
17	rs4792809	G	T	0.720676	1006
17	rs3178151	T	C	0.0149105	1006
17	rs4792811	C	G	0.719682	1006
17	rs11574831	C	T	0.142147	1006
17	rs4247365	G	A	0.72167	1006
17	rs7213493	G	A	0.148111	1006
17	rs11079501	T	C	0.0149105	1006
17	rs7214657	G	T	0.72167	1006
17	rs11574828	C	T	0.0149105	1006
17	rs9911183	G	A	0.147117	1006
17	rs11079502	A	G	0.513917	1006
17	rs11574826	C	G	0.0149105	1006
17	rs2072090	G	C	0.513917	1006
17	rs17685379	C	T	0.140159	1006
17	rs36107645	T	C	0.207753	1006
17	rs58007130	C	T	0.142147	1006
17	rs9908462	C	T	0.207753	1006
17	rs9972936	G	A	0.511928	1006
17	rs16939943	C	T	0.148111	1006
17	rs113896299	C	T	0.0149105	1006
17	rs58428160	G	A	0.207753	1006
17	rs7222751	G	A	0.148111	1006
17	rs113772413	G	C	0.0149105	1006
17	rs34198001	C	T	0.0447316	1006
17	rs9905609	C	T	0.192843	1006
17	rs16939948	T	C	0.0447316	1006
17	rs1985556	A	G	0.720676	1006
17	rs35971701	T	C	0.208748	1006
17	rs4792842	G	A	0.511928	1006
17	rs7207549	A	G	0.720676	1006
17	rs3785805	G	T	0.0149105	1006
17	rs3785804	G	A	0.142147	1006
17	rs3785803	G	A	0.140159	1006
17	rs11574824	G	A	0.0168986	1006
17	rs3785802	C	G	0.720676	1006
17	rs2074292	G	A	0.512922	1006
17	rs2074291	C	A	0.512922	1006
17	rs11574822	C	T	0.0387674	1006
17	rs17846855	C	A	0.0477137	1006
17	rs2074289	A	G	0.0208748	1006
17	rs34066137	G	A	0.05666	1006
17	rs11079503	C	T	0.138171	1006
17	rs11574817	G	A	0.0666004	1006
17	rs11574815	G	A	0.138171	1006
17	rs35518221	A	G	0.138171	1006
17	rs7210529	G	T	0.0208748	1006
17	rs4792846	G	A	0.493042	1006
17	rs11574814	C	T	0.176938	1006
17	rs7222094	T	C	0.481113	1006
17	rs16939953	C	T	0.0745527	1006
17	rs3760357	G	C	0.138171	1006
17	rs11574812	C	G	0.0745527	1006
17	rs721579	C	T	0.271372	1006
17	rs4792812	T	C	0.0149105	1006
17	rs4792813	C	T	0.0149105	1006
17	rs9908076	C	T	0.0506958	1006
17	rs2867316	C	T	0.316103	1006
17	rs142966231	G	A	0.0178926	1006
17	rs1352312	T	G	0.316103	1006
17	rs111882557	G	A	0.138171	1006
17	rs55913194	T	A	0.0139165	1006
17	rs112969331	G	C	0.138171	1006
17	rs11657021	T	C	0.0745527	1006
17	rs2867317	C	G	0.99006	1006
17	rs79442196	C	T	0.138171	1006
17	rs111244088	T	C	0.138171	1006
17	rs75911690	C	T	0.138171	1006
17	rs79789477	G	A	0.138171	1006
17	rs7221403	A	C	0.476143	1006
17	rs12938138	G	A	0.0437376	1006
17	rs9908330	A	G	0.460239	1006
17	rs4792847	G	A	0.475149	1006
17	rs1476533	C	T	0.138171	1006
17	rs1476532	A	G	0.460239	1006
17	rs74253619	C	T	0.0149105	1006
17	rs7223853	A	T	0.304175	1006
17	rs75184106	C	A	0.138171	1006
17	rs12449740	G	A	0.454274	1006
17	rs79039330	G	T	0.138171	1006
17	rs7214514	T	G	0.685885	1006
17	rs17686001	G	A	0.171968	1006
17	rs11869999	T	A	0.520875	1006
17	rs80000929	G	A	0.0149105	1006
17	rs74996617	G	A	0.0208748	1006
17	rs79760062	A	G	0.0208748	1006
17	rs4792848	G	T	0.0208748	1006
17	rs7216796	G	A	0.518887	1006
17	rs559611761	C	T	0.00298211	1006
17	rs117350379	T	C	0.0198807	1006
17	rs4792849	A	G	0.728628	1006
17	rs117074068	T	G	0.0109344	1006
17	rs75719641	G	A	0.0149105	1006
17	rs74970811	C	T	0.143141	1006
17	rs113414546	A	G	0.0427435	1006
17	rs76147974	C	T	0.0417495	1006
17	rs117626672	G	A	0.027833	1006
17	rs116979783	T	C	0.0139165	1006
17	rs76853696	C	T	0.0149105	1006
17	rs80335384	G	A	0.0427435	1006
17	rs117642368	G	C	0.101392	1006
17	rs78530059	C	G	0.0149105	1006
17	rs16939958	C	T	0.0149105	1006
17	rs150086194	C	T	0.0139165	1006
17	rs4328483	T	G	0.596421	1006
17	rs16939961	C	T	0.0149105	1006
17	rs56049236	G	A	0.0139165	1006
17	rs56059526	G	A	0.0775348	1006
17	rs4792814	T	C	0.596421	1006
17	rs4792850	A	C	0.590457	1006
17	rs34993366	T	C	0.0775348	1006
17	rs60308509	T	C	0.0775348	1006
17	rs57804037	C	T	0.0984095	1006
17	rs35080075	T	C	0.0715706	1006
17	rs57079292	C	T	0.0208748	1006
17	rs35925307	T	G	0.0705765	1006
17	rs59136196	A	G	0.0208748	1006
17	rs77566261	C	G	0.0149105	1006
17	rs180791533	C	A	0.00497018	1006
17	rs35457051	G	T	0.0695825	1006
17	rs36015986	G	A	0.0228628	1006
17	rs59375097	A	G	0.0695825	1006
17	rs67141028	G	A	0.0695825	1006
17	rs1000354	A	G	0.713718	1006
17	rs8079270	C	T	0.0765408	1006
17	rs67170803	A	C	0.102386	1006
17	rs34702068	G	C	0.0685885	1006
17	rs35427715	T	C	0.0695825	1006
17	rs35082152	C	T	0.0695825	1006
17	rs139336056	C	T	0.00894632	1006
17	rs35098769	G	A	0.0695825	1006
17	rs35403192	C	A	0.0685885	1006
17	rs17759537	G	A	0.0208748	1006
17	rs17759555	C	A	0.27833	1006
17	rs79620933	C	T	0.0188867	1006
17	rs116054740	A	G	0.0129225	1006
17	rs35410914	C	T	0.0685885	1006
17	rs117326137	C	T	0.0964215	1006
17	rs4792815	G	T	0.0149105	1006
17	rs9907503	T	C	0.0964215	1006
17	rs62064591	C	T	0.0318091	1006
17	rs12942322	T	C	0.313121	1006
17	rs72832896	A	G	0.119284	1006
17	rs4792851	T	C	0.430417	1006
17	rs117421612	G	A	0.0616302	1006
17	rs16939964	T	C	0.0964215	1006
17	rs79084945	G	A	0.0785288	1006
17	rs12452272	C	A	0.23161	1006
17	rs115302681	T	G	0.00894632	1006
17	rs36057737	G	A	0.0964215	1006
17	rs11079524	T	C	0.428429	1006
17	rs112120661	C	T	0.233598	1006
17	rs7214661	A	G	0.350895	1006
17	rs12453351	G	A	0.0407555	1006
17	rs4792853	A	G	0.966203	1006
17	rs117979895	C	T	0.00894632	1006
17	rs140249258	T	C	0.00894632	1006
17	rs10083848	C	T	0.00894632	1006
17	rs60221345	C	T	0.350895	1006
17	rs59193782	T	G	0.352883	1006
17	rs59113655	T	C	0.246521	1006
17	rs142703808	G	A	0.00894632	1006
17	rs36121378	C	T	0.0964215	1006
17	rs7222377	T	A	0.348907	1006
17	rs12944705	A	G	0.0964215	1006
17	rs12952082	C	T	0.405567	1006
17	rs12949988	G	A	0.385686	1006
17	rs140245332	C	T	0.0924453	1006
17	rs12945838	A	G	0.0944334	1006
17	rs138480559	G	A	0.0248509	1006
17	rs116455572	C	T	0.00894632	1006
17	rs115079799	G	A	0.00894632	1006
17	rs56265946	C	T	0.0944334	1006
17	rs10468562	A	G	0.00894632	1006
17	rs6503435	T	C	0.115308	1006
17	rs79206700	C	A	0.0944334	1006
17	rs10853050	A	G	0.649105	1006
17	rs60295153	T	A	0.00894632	1006
17	rs12943205	A	G	0.0944334	1006
17	rs117574138	C	G	0.115308	1006
17	rs117856128	A	G	0.0109344	1006
17	rs80244613	G	T	0.0139165	1006
17	rs143006871	T	C	0.0397614	1006
17	rs34271337	C	T	0.0944334	1006
17	rs58299347	C	T	0.317097	1006
17	rs67622136	A	G	0.0974155	1006
17	rs28450718	G	A	0.00894632	1006
17	rs117683720	C	G	0.0397614	1006
17	rs115075977	C	T	0.00894632	1006
17	rs147904962	G	A	0.0974155	1006
17	rs867139	C	G	0.110338	1006
17	rs10468514	A	G	0.421471	1006
17	rs9303471	A	C	0.633201	1006
17	rs11650773	T	C	0.574553	1006
17	rs12952708	C	T	0.422465	1006
17	rs12952950	C	T	0.418489	1006
17	rs117806414	A	T	0.05666	1006
17	rs8066287	C	G	0.698807	1006
17	rs9895436	G	A	0.423459	1006
17	rs4792854	C	T	0.699801	1006
17	rs7220051	A	T	0.473161	1006
17	rs4792855	C	T	0.473161	1006
17	rs6503436	C	A	0.692843	1006
17	rs62064594	G	A	0.158052	1006
17	rs62064595	A	G	0.16004	1006
17	rs61572747	A	G	0.289264	1006
17	rs183136195	C	G	0.0149105	1006
17	rs12939168	T	C	0.0646123	1006
17	rs138358307	C	A	0.0427435	1006
17	rs1230064	A	G	0.494036	1006
17	rs1230065	T	G	0.49006	1006
17	rs117311539	C	A	0.0298211	1006
17	rs79724577	A	C	0.191849	1006
17	rs1230066	G	C	0.49006	1006
17	rs1230067	G	A	0.487078	1006
17	rs1230068	T	C	0.488072	1006
17	rs1230069	C	G	0.488072	1006
17	rs1230070	C	T	0.488072	1006
17	rs1230071	C	T	0.488072	1006
17	rs1230072	C	T	0.488072	1006
17	rs1230073	G	T	0.488072	1006
17	rs1234593	T	C	0.486083	1006
17	rs10438778	A	G	0.49006	1006
17	rs1230074	T	A	0.301193	1006
17	rs79470695	C	T	0.0407555	1006
17	rs2905453	A	G	0.300199	1006
17	rs1230089	C	T	0.299205	1006
17	rs1230090	A	G	0.299205	1006
17	rs1230091	G	A	0.297217	1006
17	rs1237651	T	C	0.297217	1006
17	rs1230092	A	C	0.298211	1006
17	rs1230093	G	A	0.297217	1006
17	rs1230094	G	A	0.297217	1006
17	rs732589	C	T	0.293241	1006
17	rs117497016	G	A	0.0109344	1006
17	rs7613	G	A	0.293241	1006
17	rs4763	G	A	0.190855	1006
17	rs1059504	A	G	0.472167	1006
17	rs8327	A	G	0.296223	1006
17	rs117139057	G	C	0.0666004	1006
17	rs62064597	C	G	0.190855	1006
17	rs1230095	C	G	0.310139	1006
17	rs62064598	C	G	0.193837	1006
17	rs2028078	G	A	0.193837	1006
17	rs1230096	A	T	0.308151	1006
17	rs1230097	T	A	0.501988	1006
17	rs56220387	A	G	0.191849	1006
17	rs1230098	C	A	0.308151	1006
17	rs1230099	G	A	0.309145	1006
17	rs184952491	G	A	0.00894632	1006
17	rs55793500	T	C	0.193837	1006
17	rs62064600	G	A	0.193837	1006
17	rs12150247	C	G	0.0705765	1006
17	rs1230100	G	C	0.503976	1006
17	rs142703111	T	A	0.0407555	1006
17	rs188777118	C	G	0.0218688	1006
17	rs77044114	C	T	0.0497018	1006
17	rs56236914	C	T	0.193837	1006
17	rs1230101	G	A	0.308151	1006
17	rs62064603	C	T	0.193837	1006
17	rs73984391	G	T	0.193837	1006
17	rs1230102	G	A	0.303181	1006
17	rs62064637	T	G	0.193837	1006
17	rs1230103	G	A	0.304175	1006
17	rs36078910	G	A	0.196819	1006
17	rs1230105	G	C	0.713718	1006
17	rs35389313	T	C	0.196819	1006
17	rs35327136	C	A	0.192843	1006
17	rs1230106	A	G	0.5	1006
17	rs8071011	C	T	0.196819	1006
17	rs62064641	T	C	0.196819	1006
17	rs11657802	G	C	0.0705765	1006
17	rs62064643	G	A	0.194831	1006
17	rs34063617	G	A	0.196819	1006
17	rs12940792	C	T	0.196819	1006
17	rs2102989	G	A	0.5	1006
17	rs12947718	G	A	0.196819	1006
17	rs71373560	C	T	0.196819	1006
17	rs34915103	C	G	0.196819	1006
17	rs11654226	C	T	0.772366	1006
17	rs12942951	T	C	0.190855	1006
17	rs1230075	A	G	0.702783	1006
17	rs35884427	G	A	0.196819	1006
17	rs551083947	G	A	0.055666	1006
17	rs568701388	A	G	0.055666	1006
17	rs536043800	T	C	0.0526839	1006
17	rs557532485	G	A	0.055666	1006
17	rs34286926	A	G	0.195825	1006
17	rs1230077	G	A	0.521869	1006
17	rs56378631	T	C	0.195825	1006
17	rs12946723	C	T	0.195825	1006
17	rs12952764	G	A	0.195825	1006
17	rs1230078	T	C	0.701789	1006
17	rs1230079	T	C	0.697813	1006
17	rs35420583	C	T	0.195825	1006
17	rs34792542	A	G	0.195825	1006
17	rs2106720	C	T	0.698807	1006
17	rs148406752	C	T	0.00795229	1006
17	rs35519908	T	C	0.195825	1006
17	rs139434415	T	C	0.055666	1006
17	rs12942666	A	G	0.195825	1006
17	rs1230082	G	C	0.696819	1006
17	rs62064645	G	A	0.193837	1006
17	rs62064646	G	A	0.195825	1006
17	rs62064647	G	A	0.195825	1006
17	rs1230083	G	A	0.500994	1006
17	rs1230084	C	T	0.286282	1006
17	rs7222389	T	C	0.195825	1006
17	rs55648326	T	C	0.195825	1006
17	rs1230085	G	A	0.500994	1006
17	rs56212100	G	A	0.196819	1006
17	rs62064649	A	G	0.195825	1006
17	rs35626715	T	C	0.195825	1006
17	rs117905481	G	A	0.054672	1006
17	rs1230086	C	T	0.5	1006
17	rs76344126	G	A	0.193837	1006
17	rs7209501	A	C	0.194831	1006
17	rs1230087	C	T	0.5	1006
17	rs73307518	C	T	0.144135	1006
17	rs117218979	C	T	0.0427435	1006
17	rs2959953	G	C	0.697813	1006
17	rs12949256	C	T	0.193837	1006
17	rs7220206	G	A	0.193837	1006
17	rs7222444	A	G	0.193837	1006
17	rs12939187	G	T	0.193837	1006
17	rs34018943	A	G	0.193837	1006
17	rs34104358	G	T	0.193837	1006
17	rs62064652	A	G	0.192843	1006
17	rs62064653	C	T	0.192843	1006
17	rs56020833	C	T	0.193837	1006
17	rs55642947	G	C	0.193837	1006
17	rs2684631	A	G	0.693837	1006
17	rs72834513	C	T	0.0159046	1006
17	rs34465449	C	A	0.193837	1006
17	rs2959950	T	C	0.700795	1006
17	rs12946900	A	G	0.193837	1006
17	rs56168933	G	A	0.193837	1006
17	rs55790407	G	C	0.193837	1006
17	rs11012	C	T	0.194831	1006
17	rs9730	C	G	0.193837	1006
17	rs62064654	C	T	0.193837	1006
17	rs2521717	G	C	0.249503	1006
17	rs3186976	G	C	0.054672	1006
17	rs62064655	G	A	0.193837	1006
17	rs36114997	A	G	0.193837	1006
17	rs568655892	C	T	0.194831	1006
17	rs535784805	C	A	0.0487078	1006
17	rs146092449	G	A	0.0238569	1006
17	rs117442279	G	A	0.0119284	1006
17	rs116910496	C	T	0.0248509	1006
17	rs17631303	A	G	0.193837	1006
17	rs1317946	A	C	0.701789	1006
17	rs62064657	G	A	0.193837	1006
17	rs35489312	T	C	0.193837	1006
17	rs117755594	C	T	0.0437376	1006
17	rs6503437	A	G	0.701789	1006
17	rs143827834	G	A	0.0218688	1006
17	rs117649063	A	G	0.0397614	1006
17	rs117029704	G	T	0.0437376	1006
17	rs2684641	A	G	0.193837	1006
17	rs62065374	G	A	0.193837	1006
17	rs3845202	G	T	0.249503	1006
17	rs62065376	C	G	0.194831	1006
17	rs62065377	A	G	0.194831	1006
17	rs62065378	T	C	0.193837	1006
17	rs184359167	T	C	0.0119284	1006
17	rs113575082	C	T	0.193837	1006
17	rs71373572	G	A	0.193837	1006
17	rs62065379	C	T	0.193837	1006
17	rs112538459	C	T	0.193837	1006
17	rs2077606	G	A	0.193837	1006
17	rs56278545	G	A	0.500994	1006
17	rs8075717	T	C	0.5	1006
17	rs2960000	T	C	0.197813	1006
17	rs62065385	C	T	0.195825	1006
17	rs151097992	T	C	0.0467197	1006
17	rs4588023	C	T	0.700795	1006
17	rs55703888	C	T	0.193837	1006
17	rs56005713	C	T	0.193837	1006
17	rs2521840	G	C	0.693837	1006
17	rs111423688	G	A	0.193837	1006
17	rs146254617	T	C	0.0159046	1006
17	rs62065389	T	G	0.193837	1006
17	rs55727465	C	A	0.0139165	1006
17	rs77099723	G	A	0.193837	1006
17	rs4792816	C	T	0.702783	1006
17	rs2139890	C	A	0.193837	1006
17	rs3946526	C	T	0.193837	1006
17	rs2078200	C	T	0.700795	1006
17	rs4792857	A	C	0.218688	1006
17	rs2521819	T	C	0.725646	1006
17	rs55663797	G	A	0.195825	1006
17	rs1879581	T	C	0.195825	1006
17	rs62065400	G	A	0.522863	1006
17	rs55671319	A	G	0.195825	1006
17	rs55652155	A	G	0.195825	1006
17	rs9893586	A	C	0.724652	1006
17	rs7224890	G	C	0.521869	1006
17	rs139898403	G	A	0.0347913	1006
17	rs17631676	A	G	0.195825	1006
17	rs149366495	G	A	0.195825	1006
17	rs2090847	A	G	0.195825	1006
17	rs151184436	C	T	0.055666	1006
17	rs55746869	C	T	0.195825	1006
17	rs12950965	C	G	0.195825	1006
17	rs56015792	G	C	0.195825	1006
17	rs62065404	C	T	0.195825	1006
17	rs2037442	C	T	0.526839	1006
17	rs71238846	G	A	0.195825	1006
17	rs147243132	G	C	0.195825	1006
17	rs12452273	C	T	0.195825	1006
17	rs7218394	T	C	0.526839	1006
17	rs4239141	T	A	0.724652	1006
17	rs56192752	A	G	0.195825	1006
17	rs62065436	G	A	0.195825	1006
17	rs111639757	G	A	0.0178926	1006
17	rs147183429	C	T	0.0298211	1006
17	rs4792817	A	T	0.526839	1006
17	rs55925547	T	C	0.197813	1006
17	rs55643511	G	A	0.195825	1006
17	rs62065437	G	A	0.195825	1006
17	rs4792818	C	T	0.724652	1006
17	rs10401005	G	A	0.722664	1006
17	rs62065438	C	T	0.195825	1006
17	rs62065439	C	T	0.0308151	1006
17	rs62065442	T	C	0.195825	1006
17	rs4792866	T	A	0.521869	1006
17	rs144733372	T	G	0.195825	1006
17	rs10432034	T	C	0.206759	1006
17	rs62065445	G	A	0.195825	1006
17	rs142470643	C	T	0.0109344	1006
17	rs141403776	A	T	0.0477137	1006
17	rs150379356	T	C	0.0119284	1006
17	rs1879585	T	G	0.196819	1006
17	rs1879587	A	G	0.812127	1006
17	rs113322852	T	A	0.198807	1006
17	rs62065448	C	T	0.199801	1006
17	rs62065449	T	C	0.198807	1006
17	rs4523963	T	G	0.730616	1006
17	rs62065450	C	T	0.198807	1006
17	rs1879583	C	T	0.198807	1006
17	rs9905348	G	A	0.527833	1006
17	rs56328224	C	T	0.239563	1006
17	rs62065453	C	T	0.239563	1006
17	rs545028447	C	G	0.05666	1006
17	rs541864622	T	C	0.642147	1006
17	rs72834517	C	G	0.0159046	1006
17	rs2696640	G	A	0.5	1006
17	rs2693363	T	C	0.494036	1006
17	rs2693364	C	G	0.497018	1006
17	rs2696649	T	C	0.502982	1006
17	rs1724437	C	T	0.503976	1006
17	rs17642476	G	C	0.0695825	1006
17	rs527989506	G	A	0.198807	1006
17	rs4062006	G	T	0.44831	1006
17	rs79742625	C	T	0.193837	1006
17	rs577070989	G	T	0.0526839	1006
17	rs556130006	C	T	0.194831	1006
17	rs557336560	C	A	0.500994	1006
17	rs543659018	T	C	0.197813	1006
17	rs558887987	A	G	0.195825	1006
17	rs1724390	C	A	0.243539	1006
17	rs57213017	G	C	0.241551	1006
17	rs566002249	T	C	0.243539	1006
17	rs567808911	T	C	0.00894632	1006
17	rs531934295	G	C	0.210736	1006
17	rs539288087	C	A	0.235586	1006
17	rs1724418	T	G	0.0934394	1006
17	rs548021364	G	C	0.00298211	1006
17	rs548602537	G	A	0.0139165	1006
17	rs552422715	T	C	0.00198807	1006
17	rs413519	A	G	0.240557	1006
17	rs440778	A	G	0.240557	1006
17	rs546997548	A	G	0.242545	1006
17	rs184332899	A	G	0.0347913	1006
17	rs382362	T	C	0.241551	1006
17	rs611351	A	G	0.240557	1006
17	rs541886938	G	T	0.239563	1006
17	rs7220056	A	G	0.00198807	1006
17	rs72834527	C	T	0.0149105	1006
17	rs383241	G	A	0.239563	1006
17	rs376120	A	G	0.239563	1006
17	rs365825	A	G	0.241551	1006
17	rs393838	G	C	0.241551	1006
17	rs140587036	C	T	0.0198807	1006
17	rs142822273	A	G	0.0149105	1006
17	rs681485	C	A	0.238569	1006
17	rs594591	G	T	0.239563	1006
17	rs444071	C	T	0.239563	1006
17	rs396593	C	A	0.239563	1006
17	rs436667	C	T	0.239563	1006
17	rs650927	T	G	0.239563	1006
17	rs671740	A	G	0.239563	1006
17	rs81632	T	A	0.239563	1006
17	rs16940633	G	A	0.239563	1006
17	rs17686610	A	C	0.239563	1006
17	rs1635303	C	T	0.188867	1006
17	rs2942170	C	T	0.239563	1006
17	rs2942169	G	C	0.239563	1006
17	rs241045	C	T	0.239563	1006
17	rs241044	G	A	0.239563	1006
17	rs241043	A	T	0.0437376	1006
17	rs7211561	T	A	0.177932	1006
17	rs241042	T	C	0.239563	1006
17	rs241041	A	G	0.239563	1006
17	rs241039	A	T	0.239563	1006
17	rs2942168	G	A	0.239563	1006
17	rs2942167	T	C	0.239563	1006
17	rs2942166	T	C	0.240557	1006
17	rs2942165	G	C	0.239563	1006
17	rs117368197	A	G	0.239563	1006
17	rs372494195	G	T	0.16501	1006
17	rs413778	A	G	0.239563	1006
17	rs389217	C	T	0.239563	1006
17	rs389978	A	G	0.240557	1006
17	rs439558	T	C	0.240557	1006
17	rs434805	T	C	0.241551	1006
17	rs393152	A	G	0.241551	1006
17	rs3108317	G	A	0.239563	1006
17	rs2942164	G	C	0.239563	1006
17	rs1706746	C	T	0.239563	1006
17	rs1706748	C	G	0.240557	1006
17	rs118084908	A	G	0.0258449	1006
17	rs413917	G	A	0.239563	1006
17	rs3418	C	T	0.239563	1006
17	rs393675	T	C	0.239563	1006
17	rs449501	G	A	0.239563	1006
17	rs448830	G	A	0.239563	1006
17	rs434428	G	A	0.239563	1006
17	rs434598	G	A	0.239563	1006
17	rs434971	G	A	0.239563	1006
17	rs385691	A	C	0.239563	1006
17	rs455028	T	C	0.239563	1006
17	rs366858	C	T	0.239563	1006
17	rs439945	A	C	0.723658	1006
17	rs453997	C	T	0.239563	1006
17	rs424243	A	T	0.239563	1006
17	rs422112	G	A	0.239563	1006
17	rs417968	G	A	0.723658	1006
17	rs413844	G	A	0.239563	1006
17	rs647483	C	T	0.239563	1006
17	rs241038	G	A	0.239563	1006
17	rs241037	G	T	0.239563	1006
17	rs148451898	C	T	0.0119284	1006
17	rs241036	A	C	0.239563	1006
17	rs1706720	G	C	0.964215	1006
17	rs1635302	C	T	0.964215	1006
17	rs241035	C	T	0.239563	1006
17	rs241034	A	T	0.239563	1006
17	rs1706719	C	T	0.964215	1006
17	rs241033	G	A	0.239563	1006
17	rs241032	T	C	0.239563	1006
17	rs241031	T	C	0.239563	1006
17	rs241030	A	G	0.239563	1006
17	rs241029	T	C	0.239563	1006
17	rs1635301	T	G	0.965209	1006
17	rs241028	C	T	0.239563	1006
17	rs241027	A	G	0.239563	1006
17	rs241026	G	A	0.239563	1006
17	rs139213410	T	C	0.0168986	1006
17	rs241024	C	T	0.239563	1006
17	rs241023	G	A	0.239563	1006
17	rs241022	T	C	0.239563	1006
17	rs241021	T	G	0.239563	1006
17	rs241020	C	A	0.239563	1006
17	rs3843738	A	G	0.422465	1006
17	rs117094251	G	A	0.0337972	1006
17	rs1724409	G	T	0.723658	1006
17	rs62053939	C	T	0.239563	1006
17	rs111273167	C	T	0.239563	1006
17	rs62053940	A	G	0.239563	1006
17	rs17760577	C	T	0.239563	1006
17	rs62053942	T	A	0.0298211	1006
17	rs17760631	T	C	0.239563	1006
17	rs1635299	C	T	0.15507	1006
17	rs62053943	C	T	0.16998	1006
17	rs1635298	T	A	0.733598	1006
17	rs62053944	G	A	0.0407555	1006
17	rs1724408	G	A	0.974155	1006
17	rs17687462	C	T	0.239563	1006
17	rs17760733	G	T	0.238569	1006
17	rs79675109	T	A	0.239563	1006
17	rs17687504	A	G	0.239563	1006
17	rs62053945	T	C	0.239563	1006
17	rs1724407	C	T	0.733598	1006
17	rs62053946	C	T	0.239563	1006
17	rs62053947	G	A	0.239563	1006
17	rs62053948	C	T	0.239563	1006
17	rs1635296	G	A	0.974155	1006
17	rs62053949	A	G	0.239563	1006
17	rs62053950	A	G	0.239563	1006
17	rs190174223	G	A	0.0119284	1006
17	rs143699161	A	G	0.229622	1006
17	rs62053951	G	C	0.239563	1006
17	rs62053952	T	C	0.239563	1006
17	rs62053953	G	A	0.239563	1006
17	rs17687534	T	C	0.239563	1006
17	rs118190895	T	C	0.0347913	1006
17	rs1631850	A	G	0.733598	1006
17	rs62053954	G	A	0.239563	1006
17	rs1635295	C	A	0.974155	1006
17	rs62053955	T	C	0.239563	1006
17	rs17687571	G	A	0.239563	1006
17	rs17760817	G	C	0.239563	1006
17	rs1630095	G	A	0.733598	1006
17	rs17687625	A	G	0.239563	1006
17	rs62053956	A	G	0.239563	1006
17	rs4792824	C	T	0.733598	1006
17	rs62053957	T	C	0.239563	1006
17	rs1635291	G	A	0.733598	1006
17	rs62055661	C	T	0.239563	1006
17	rs117536416	C	G	0.0238569	1006
17	rs62055662	C	T	0.239563	1006
17	rs62055663	A	G	0.239563	1006
17	rs62055664	A	G	0.239563	1006
17	rs76717812	T	C	0.239563	1006
17	rs17687667	G	A	0.239563	1006
17	rs79073784	G	C	0.239563	1006
17	rs62055665	A	C	0.239563	1006
17	rs62055689	G	A	0.239563	1006
17	rs62055690	C	G	0.239563	1006
17	rs62055691	T	C	0.239563	1006
17	rs1635289	A	G	0.974155	1006
17	rs1724401	C	A	0.733598	1006
17	rs1724400	A	C	0.733598	1006
17	rs74398257	T	C	0.239563	1006
17	rs17687740	G	C	0.239563	1006
17	rs872972	G	A	0.239563	1006
17	rs757503	T	C	0.240557	1006
17	rs757502	C	T	0.239563	1006
17	rs757501	A	G	0.239563	1006
17	rs757500	C	A	0.239563	1006
17	rs62055693	T	C	0.240557	1006
17	rs1635288	A	G	0.734592	1006
17	rs735423	C	G	0.183897	1006
17	rs78487840	C	T	0.239563	1006
17	rs144766143	G	A	0.0109344	1006
17	rs55974014	C	A	0.23161	1006
17	rs34804414	A	C	0.107356	1006
17	rs543716852	T	C	0.239563	1006
17	rs562098568	C	T	0.239563	1006
17	rs17687796	G	A	0.0974155	1006
17	rs55651627	G	C	0.240557	1006
17	rs112155389	G	A	0.239563	1006
17	rs62055697	C	T	0.239563	1006
17	rs62055698	C	T	0.239563	1006
17	rs17761046	T	C	0.239563	1006
17	rs62055700	T	C	0.239563	1006
17	rs62055701	G	A	0.239563	1006
17	rs62055702	C	T	0.239563	1006
17	rs112431991	A	G	0.239563	1006
17	rs57222984	A	G	0.265408	1006
17	rs17687838	T	C	0.239563	1006
17	rs76333921	C	T	0.239563	1006
17	rs76453925	C	T	0.239563	1006
17	rs17687849	A	G	0.239563	1006
17	rs73317496	A	G	0.0248509	1006
17	rs56400821	C	A	0.238569	1006
17	rs112169475	A	G	0.239563	1006
17	rs113728380	C	T	0.239563	1006
17	rs12946298	C	G	0.109344	1006
17	rs17761100	A	G	0.239563	1006
17	rs17761124	A	T	0.239563	1006
17	rs62055704	G	A	0.239563	1006
17	rs62055705	A	C	0.239563	1006
17	rs62055706	T	C	0.239563	1006
17	rs75115093	A	G	0.239563	1006
17	rs62055707	T	C	0.239563	1006
17	rs16941035	T	G	0.265408	1006
17	rs16941038	T	C	0.265408	1006
17	rs2049515	C	T	0.239563	1006
17	rs2158474	G	C	0.239563	1006
17	rs62055708	C	A	0.239563	1006
17	rs17761207	T	C	0.239563	1006
17	rs62055709	C	T	0.239563	1006
17	rs62055711	A	G	0.239563	1006
17	rs17688002	A	T	0.239563	1006
17	rs2040846	A	G	0.239563	1006
17	rs4486953	T	C	0.239563	1006
17	rs17688032	G	A	0.239563	1006
17	rs17688056	C	T	0.239563	1006
17	rs117849721	G	T	0.0129225	1006
17	rs1635287	C	T	0.17992	1006
17	rs17688068	A	G	0.239563	1006
17	rs77220413	G	A	0.239563	1006
17	rs62055712	A	G	0.239563	1006
17	rs62055713	C	T	0.239563	1006
17	rs62055714	G	T	0.240557	1006
17	rs62055715	G	A	0.239563	1006
17	rs17688090	G	A	0.239563	1006
17	rs17688126	A	G	0.239563	1006
17	rs77310586	G	C	0.239563	1006
17	rs17761387	G	A	0.239563	1006
17	rs62055716	C	T	0.239563	1006
17	rs6503443	T	C	0.265408	1006
17	rs17688205	G	C	0.240557	1006
17	rs62055717	A	G	0.238569	1006
17	rs62055718	C	T	0.238569	1006
17	rs17688249	C	T	0.239563	1006
17	rs2040844	A	C	0.239563	1006
17	rs62055751	A	G	0.239563	1006
17	rs62055752	G	A	0.239563	1006
17	rs62055753	G	A	0.239563	1006
17	rs7215239	T	C	0.265408	1006
17	rs117430135	A	G	0.0377734	1006
17	rs17688296	C	T	0.239563	1006
17	rs62055754	C	G	0.239563	1006
17	rs117555997	C	T	0.0149105	1006
17	rs78471340	G	A	0.239563	1006
17	rs78052495	C	T	0.239563	1006
17	rs112782432	C	T	0.0248509	1006
17	rs56100013	C	T	0.239563	1006
17	rs55980621	C	T	0.239563	1006
17	rs55669046	C	T	0.239563	1006
17	rs74371720	G	A	0.121272	1006
17	rs56323832	G	A	0.239563	1006
17	rs55972157	C	T	0.239563	1006
17	rs56110538	G	A	0.239563	1006
17	rs17761581	T	C	0.239563	1006
17	rs78971836	G	A	0.0248509	1006
17	rs55840731	C	G	0.239563	1006
17	rs56283089	A	C	0.239563	1006
17	rs73317502	G	C	0.0248509	1006
17	rs56312737	C	A	0.239563	1006
17	rs116096269	A	T	0.0238569	1006
17	rs74765707	T	C	0.239563	1006
17	rs62056861	T	C	0.239563	1006
17	rs62056862	C	T	0.239563	1006
17	rs62056863	A	G	0.239563	1006
17	rs7207373	C	T	0.264414	1006
17	rs62056864	G	A	0.239563	1006
17	rs62056865	T	C	0.239563	1006
17	rs62056866	G	A	0.239563	1006
17	rs62056867	A	G	0.239563	1006
17	rs56200760	G	T	0.239563	1006
17	rs16941058	A	G	0.055666	1006
17	rs17688391	C	A	0.239563	1006
17	rs17688410	C	T	0.239563	1006
17	rs55927630	C	T	0.239563	1006
17	rs17688434	G	A	0.239563	1006
17	rs17688452	G	A	0.239563	1006
17	rs10491144	A	C	0.239563	1006
17	rs10491143	A	T	0.239563	1006
17	rs62056869	T	C	0.239563	1006
17	rs17688511	T	G	0.240557	1006
17	rs62056870	C	A	0.239563	1006
17	rs17688534	A	T	0.239563	1006
17	rs17688558	A	G	0.239563	1006
17	rs56162163	A	T	0.239563	1006
17	rs56391096	C	T	0.239563	1006
17	rs17761838	T	C	0.239563	1006
17	rs62056872	T	C	0.239563	1006
17	rs12150141	G	A	0.239563	1006
17	rs12150608	T	C	0.239563	1006
17	rs12150610	T	C	0.239563	1006
17	rs12150547	A	G	0.239563	1006
17	rs17688682	C	G	0.239563	1006
17	rs12150454	C	T	0.239563	1006
17	rs12150091	A	G	0.239563	1006
17	rs12150464	C	T	0.239563	1006
17	rs12150435	G	C	0.239563	1006
17	rs1635286	G	A	0.22664	1006
17	rs76761706	T	C	0.239563	1006
17	rs80143279	T	C	0.239563	1006
17	rs17761985	C	T	0.239563	1006
17	rs62056873	T	C	0.239563	1006
17	rs1724422	A	G	0.467197	1006
17	rs17688767	A	G	0.239563	1006
17	rs62056874	C	T	0.239563	1006
17	rs17688773	T	C	0.239563	1006
17	rs62056875	T	A	0.239563	1006
17	rs17688875	A	G	0.239563	1006
17	rs17762165	C	T	0.239563	1006
17	rs17688916	T	A	0.224652	1006
17	rs62056876	C	T	0.240557	1006
17	rs1623865	C	T	0.442346	1006
17	rs62056877	T	G	0.240557	1006
17	rs17688922	G	A	0.239563	1006
17	rs17688944	T	A	0.239563	1006
17	rs1526128	C	T	0.234592	1006
17	rs1526129	T	C	0.239563	1006
17	rs1724424	T	G	0.213718	1006
17	rs79985283	T	C	0.00894632	1006
17	rs62056878	C	T	0.239563	1006
17	rs116897693	G	A	0.0168986	1006
17	rs17762308	T	C	0.239563	1006
17	rs117560908	C	T	0.23161	1006
17	rs968028	A	G	0.239563	1006
17	rs968027	C	T	0.239563	1006
17	rs62056879	T	C	0.239563	1006
17	rs79892630	C	T	0.239563	1006
17	rs1724425	C	T	0.463221	1006
17	rs17762361	A	G	0.239563	1006
17	rs62056880	T	C	0.239563	1006
17	rs62056881	G	T	0.239563	1006
17	rs17689104	A	G	0.239563	1006
17	rs17689116	T	C	0.239563	1006
17	rs62056905	A	G	0.241551	1006
17	rs62056906	T	C	0.239563	1006
17	rs62056907	C	T	0.054672	1006
17	rs1724385	G	T	0.11829	1006
17	rs1526123	T	C	0.500994	1006
17	rs117725182	T	C	0.0337972	1006
17	rs6503444	T	C	0.0864811	1006
17	rs1724386	C	T	0.180915	1006
17	rs62056909	A	G	0.236581	1006
17	rs1635290	A	G	0.156064	1006
17	rs62056910	T	C	0.239563	1006
17	rs9912362	T	C	0.658052	1006
17	rs62056911	T	C	0.239563	1006
17	rs117267254	G	A	0.0497018	1006
17	rs1617406	G	A	0.837972	1006
17	rs78568882	C	G	0.239563	1006
17	rs62056912	G	T	0.239563	1006
17	rs62056913	C	T	0.239563	1006
17	rs61667602	T	C	0.240557	1006
17	rs62056915	A	T	0.239563	1006
17	rs17689218	T	C	0.239563	1006
17	rs62056916	C	T	0.239563	1006
17	rs62056917	G	T	0.239563	1006
17	rs112534868	T	C	0.0139165	1006
17	rs62056918	T	G	0.239563	1006
17	rs76970862	A	G	0.0516899	1006
17	rs62056919	C	T	0.239563	1006
17	rs17762535	T	C	0.239563	1006
17	rs62056920	G	A	0.239563	1006
17	rs62056921	T	C	0.239563	1006
17	rs7406746	A	C	0.406561	1006
17	rs62056922	C	G	0.240557	1006
17	rs10451282	C	T	0.0437376	1006
17	rs56290582	C	T	0.239563	1006
17	rs56397077	C	A	0.239563	1006
17	rs62056925	T	C	0.239563	1006
17	rs62056926	C	G	0.239563	1006
17	rs62056927	G	A	0.239563	1006
17	rs62056928	C	T	0.239563	1006
17	rs1880748	T	C	0.818091	1006
17	rs12936620	T	G	0.0337972	1006
17	rs62056929	G	A	0.239563	1006
17	rs62056930	A	C	0.240557	1006
17	rs62056931	G	A	0.236581	1006
17	rs113100008	C	G	0.0864811	1006
17	rs62056932	G	C	0.238569	1006
17	rs62056933	G	A	0.238569	1006
17	rs62056934	A	G	0.238569	1006
17	rs11871395	G	A	0.178926	1006
17	rs79322350	A	G	0.239563	1006
17	rs62056935	A	G	0.239563	1006
17	rs75076131	C	A	0.239563	1006
17	rs62056936	A	T	0.239563	1006
17	rs62056937	A	C	0.239563	1006
17	rs59950134	G	C	0.185885	1006
17	rs62056939	T	C	0.239563	1006
17	rs62056940	T	A	0.239563	1006
17	rs77387379	G	A	0.239563	1006
17	rs75990322	T	C	0.239563	1006
17	rs72834545	C	T	0.0248509	1006
17	rs113661667	T	C	0.239563	1006
17	rs74579538	G	A	0.239563	1006
17	rs55973918	C	A	0.239563	1006
17	rs56220242	C	T	0.239563	1006
17	rs56160448	A	G	0.239563	1006
17	rs56167560	A	G	0.239563	1006
17	rs55849973	T	C	0.239563	1006
17	rs117288806	G	C	0.0427435	1006
17	rs1880749	A	C	0.239563	1006
17	rs1568951	T	G	0.239563	1006
17	rs1568950	T	C	0.239563	1006
17	rs1568949	G	A	0.240557	1006
17	rs1105571	A	T	0.239563	1006
17	rs1105570	A	G	0.239563	1006
17	rs1105569	C	T	0.239563	1006
17	rs1105568	C	A	0.120278	1006
17	rs7502718	G	A	0.239563	1006
17	rs7502937	A	G	0.239563	1006
17	rs4479288	G	A	0.240557	1006
17	rs4479289	G	A	0.239563	1006
17	rs116843903	G	A	0.0666004	1006
17	rs1969470	T	C	0.956262	1006
17	rs4609898	G	A	0.239563	1006
17	rs4605208	G	C	0.239563	1006
17	rs75310534	C	T	0.239563	1006
17	rs118101817	T	C	0.0427435	1006
17	rs116897057	G	A	0.0427435	1006
17	rs76007856	G	A	0.239563	1006
17	rs11655470	C	T	0.40159	1006
17	rs111415173	C	T	0.239563	1006
17	rs113991678	C	T	0.238569	1006
17	rs112995313	T	C	0.239563	1006
17	rs576234560	G	A	0.0119284	1006
17	rs12942912	G	A	0.120278	1006
17	rs2864088	T	C	0.956262	1006
17	rs74583625	T	C	0.0129225	1006
17	rs1880750	T	A	0.239563	1006
17	rs56167344	A	T	0.239563	1006
17	rs56046792	C	T	0.239563	1006
17	rs9903984	T	C	0.0497018	1006
17	rs9895728	G	A	0.0497018	1006
17	rs117544482	G	A	0.00695825	1006
17	rs56323722	A	C	0.239563	1006
17	rs55989971	G	A	0.239563	1006
17	rs117615688	G	A	0.0705765	1006
17	rs55938136	A	G	0.982107	1006
17	rs62056946	G	A	0.239563	1006
17	rs75403953	A	G	0.239563	1006
17	rs55838058	C	T	0.239563	1006
17	rs56062621	A	G	0.239563	1006
17	rs55962674	C	T	0.239563	1006
17	rs55896111	G	A	0.239563	1006
17	rs55787734	A	G	0.239563	1006
17	rs55653963	A	C	0.239563	1006
17	rs62054378	C	A	0.239563	1006
17	rs77819001	C	A	0.239563	1006
17	rs76667867	G	C	0.239563	1006
17	rs55968221	A	G	0.309145	1006
17	rs17563433	A	C	0.239563	1006
17	rs77370070	T	G	0.239563	1006
17	rs62054380	C	A	0.239563	1006
17	rs112570965	T	C	0.239563	1006
17	rs62054381	A	G	0.240557	1006
17	rs17649019	G	A	0.239563	1006
17	rs17563501	C	T	0.239563	1006
17	rs7218457	A	G	0.308151	1006
17	rs62054382	C	T	0.239563	1006
17	rs62054383	T	C	0.239563	1006
17	rs10514879	C	T	0.239563	1006
17	rs1358071	C	A	0.709742	1006
17	rs35580644	C	T	0.0497018	1006
17	rs56280222	T	C	0.239563	1006
17	rs35116560	T	C	0.40159	1006
17	rs62054384	T	C	0.239563	1006
17	rs9897399	A	G	0.759443	1006
17	rs56205560	T	A	0.239563	1006
17	rs56380663	C	T	0.239563	1006
17	rs9303521	T	G	0.527833	1006
17	rs72834548	G	A	0.11332	1006
17	rs62054387	A	C	0.239563	1006
17	rs62054388	C	T	0.239563	1006
17	rs4401083	G	A	0.239563	1006
17	rs1880752	C	T	0.239563	1006
17	rs4617909	C	T	0.239563	1006
17	rs2902662	G	A	0.239563	1006
17	rs2864087	C	T	0.239563	1006
17	rs2902661	G	A	0.239563	1006
17	rs4609899	C	T	0.239563	1006
17	rs4471726	T	C	0.239563	1006
17	rs79226879	T	C	0.239563	1006
17	rs17563599	A	C	0.239563	1006
17	rs17649138	G	A	0.239563	1006
17	rs62054389	G	A	0.239563	1006
17	rs62054390	A	C	0.239563	1006
17	rs55947210	A	G	0.239563	1006
17	rs62054392	C	T	0.239563	1006
17	rs4390635	C	T	0.239563	1006
17	rs7225384	C	G	0.419483	1006
17	rs62054393	T	G	0.239563	1006
17	rs75986348	A	G	0.239563	1006
17	rs117100342	C	T	0.0258449	1006
17	rs8065157	C	T	0.0497018	1006
17	rs4414533	C	T	0.17992	1006
17	rs4792878	C	T	0.0119284	1006
17	rs11079711	G	A	0.262425	1006
17	rs17649162	G	C	0.239563	1006
17	rs62054394	T	A	0.239563	1006
17	rs113790915	G	C	0.239563	1006
17	rs77807457	G	C	0.239563	1006
17	rs75022332	A	T	0.239563	1006
17	rs77804065	C	T	0.250497	1006
17	rs77301847	A	G	0.239563	1006
17	rs62054395	T	G	0.239563	1006
17	rs17563683	A	G	0.239563	1006
17	rs1880753	G	A	0.521869	1006
17	rs62054396	T	C	0.239563	1006
17	rs17563718	C	T	0.239563	1006
17	rs62054397	C	T	0.239563	1006
17	rs4569335	A	C	0.239563	1006
17	rs1526125	C	T	0.239563	1006
17	rs1526126	C	T	0.239563	1006
17	rs1526127	C	G	0.240557	1006
17	rs62054398	A	G	0.239563	1006
17	rs62054399	G	A	0.239563	1006
17	rs62054400	T	C	0.239563	1006
17	rs62054411	A	G	0.239563	1006
17	rs12938476	T	C	0.426441	1006
17	rs62054412	G	A	0.239563	1006
17	rs8067527	G	A	0.425447	1006
17	rs12944235	G	A	0.521869	1006
17	rs17563787	C	G	0.239563	1006
17	rs62054413	G	C	0.239563	1006
17	rs62054414	G	A	0.239563	1006
17	rs10451283	T	C	0.240557	1006
17	rs76421814	T	C	0.239563	1006
17	rs117558391	T	A	0.028827	1006
17	rs140252688	C	T	0.0198807	1006
17	rs56006248	A	G	0.239563	1006
17	rs7220839	C	T	0.521869	1006
17	rs56298110	A	G	0.239563	1006
17	rs35587712	G	A	0.0616302	1006
17	rs1608955	C	T	0.239563	1006
17	rs1608956	T	A	0.239563	1006
17	rs62054417	A	C	0.239563	1006
17	rs78440279	C	T	0.240557	1006
17	rs75500942	C	A	0.239563	1006
17	rs62054418	G	A	0.239563	1006
17	rs62054419	A	C	0.239563	1006
17	rs62054420	C	G	0.240557	1006
17	rs62054421	G	A	0.240557	1006
17	rs17563800	C	T	0.239563	1006
17	rs56295996	C	T	0.239563	1006
17	rs56384960	G	A	0.239563	1006
17	rs56178230	G	A	0.239563	1006
17	rs80157557	G	A	0.239563	1006
17	rs12940949	G	A	0.0298211	1006
17	rs76728632	A	C	0.239563	1006
17	rs12944445	A	C	0.0497018	1006
17	rs17563827	C	A	0.239563	1006
17	rs80072429	G	A	0.239563	1006
17	rs77114624	T	C	0.239563	1006
17	rs76311426	G	T	0.239563	1006
17	rs17563861	A	G	0.239563	1006
17	rs17563889	A	T	0.239563	1006
17	rs62054424	G	A	0.239563	1006
17	rs17563923	G	A	0.239563	1006
17	rs113369483	G	A	0.0248509	1006
17	rs62054425	C	T	0.239563	1006
17	rs151314932	T	C	0.0119284	1006
17	rs75200513	A	G	0.0347913	1006
17	rs8075654	G	T	0.573559	1006
17	rs62054426	A	T	0.239563	1006
17	rs1989480	G	T	0.821074	1006
17	rs62054427	A	G	0.239563	1006
17	rs8082105	G	A	0.175944	1006
17	rs74464991	C	A	0.239563	1006
17	rs117086879	C	T	0.0487078	1006
17	rs2004260	T	C	0.239563	1006
17	rs62054428	G	A	0.239563	1006
17	rs12947646	G	A	0.0497018	1006
17	rs62054429	G	A	0.239563	1006
17	rs76171147	T	C	0.239563	1006
17	rs75643244	A	G	0.239563	1006
17	rs62054430	A	G	0.227634	1006
17	rs62054431	C	T	0.239563	1006
17	rs62054432	C	A	0.239563	1006
17	rs111497072	G	A	0.239563	1006
17	rs62054433	T	C	0.239563	1006
17	rs7207400	T	C	0.291252	1006
17	rs62054434	T	G	0.239563	1006
17	rs12150683	A	G	0.239563	1006
17	rs12150332	C	T	0.239563	1006
17	rs7212750	T	A	0.0497018	1006
17	rs62054435	C	G	0.239563	1006
17	rs75715199	G	A	0.239563	1006
17	rs62054436	C	T	0.239563	1006
17	rs62054437	T	C	0.240557	1006
17	rs62054438	A	C	0.239563	1006
17	rs62054439	G	T	0.239563	1006
17	rs17334797	A	G	0.239563	1006
17	rs12150658	G	A	0.239563	1006
17	rs12150363	A	G	0.239563	1006
17	rs12150672	G	A	0.239563	1006
17	rs1880756	C	T	0.327038	1006
17	rs17334894	G	A	0.239563	1006
17	rs17334923	C	T	0.239563	1006
17	rs62054440	G	C	0.239563	1006
17	rs12150451	A	G	0.239563	1006
17	rs12150048	G	C	0.238569	1006
17	rs12150455	A	G	0.239563	1006
17	rs11650810	G	A	0.0735586	1006
17	rs12150604	T	A	0.239563	1006
17	rs17334944	G	A	0.240557	1006
17	rs17426064	C	T	0.239563	1006
17	rs62054441	C	T	0.265408	1006
17	rs79172804	G	A	0.213718	1006
17	rs17426106	G	C	0.239563	1006
17	rs77850169	C	T	0.0526839	1006
17	rs62054442	A	G	0.240557	1006
17	rs1880755	C	T	0.520875	1006
17	rs35350903	G	A	0.0497018	1006
17	rs17335035	A	G	0.0457256	1006
17	rs35879086	G	A	0.239563	1006
17	rs62055868	C	T	0.239563	1006
17	rs62055869	G	A	0.239563	1006
17	rs11650571	T	A	0.440358	1006
17	rs17426174	G	C	0.239563	1006
17	rs12940092	T	G	0.0487078	1006
17	rs34094847	C	T	0.0487078	1006
17	rs62055871	G	A	0.239563	1006
17	rs8069449	T	C	0.440358	1006
17	rs35225246	C	T	0.0487078	1006
17	rs55645418	A	G	0.239563	1006
17	rs35631660	A	G	0.239563	1006
17	rs17426195	G	A	0.239563	1006
17	rs35282504	G	A	0.239563	1006
17	rs62055875	T	C	0.239563	1006
17	rs62055876	A	G	0.240557	1006
17	rs72834560	T	C	0.0119284	1006
17	rs36047693	G	C	0.239563	1006
17	rs71375310	C	A	0.0487078	1006
17	rs34195569	G	A	0.239563	1006
17	rs34579278	A	G	0.239563	1006
17	rs34211253	C	G	0.239563	1006
17	rs34008514	A	G	0.239563	1006
17	rs4264434	A	T	0.271372	1006
17	rs12943085	G	A	0.239563	1006
17	rs6503447	A	T	0.270378	1006
17	rs7350923	C	T	0.239563	1006
17	rs115157874	C	T	0.0616302	1006
17	rs11079717	T	C	0.239563	1006
17	rs62055878	C	A	0.239563	1006
17	rs118077335	T	C	0.0477137	1006
17	rs76669427	T	A	0.239563	1006
17	rs74514268	G	A	0.239563	1006
17	rs117465772	C	G	0.00894632	1006
17	rs11655764	G	A	0.270378	1006
17	rs8068589	C	A	0.431412	1006
17	rs12948216	C	T	0.239563	1006
17	rs56013908	T	C	0.239563	1006
17	rs56214516	A	C	0.198807	1006
17	rs56168907	T	C	0.239563	1006
17	rs55747440	A	G	0.239563	1006
17	rs55801356	A	G	0.239563	1006
17	rs62055883	C	G	0.239563	1006
17	rs62055884	C	T	0.239563	1006
17	rs66672743	G	T	0.26839	1006
17	rs67492300	G	A	0.276342	1006
17	rs79882507	A	G	0.239563	1006
17	rs62055885	A	G	0.239563	1006
17	rs28439278	C	T	0.239563	1006
17	rs80095037	G	T	0.255467	1006
17	rs145648014	G	A	0.0616302	1006
17	rs12150621	G	T	0.239563	1006
17	rs62055886	G	A	0.239563	1006
17	rs62055887	T	C	0.239563	1006
17	rs62055888	C	T	0.236581	1006
17	rs62055889	G	A	0.239563	1006
17	rs71375313	G	A	0.239563	1006
17	rs71375314	A	G	0.0477137	1006
17	rs11079718	A	T	0.243539	1006
17	rs11079719	T	G	0.243539	1006
17	rs114557388	A	G	0.0725646	1006
17	rs11079720	G	A	0.238569	1006
17	rs11079721	C	A	0.239563	1006
17	rs62055890	C	T	0.239563	1006
17	rs77849344	G	A	0.239563	1006
17	rs74918686	G	C	0.239563	1006
17	rs79545140	T	C	0.239563	1006
17	rs55818489	G	C	0.358847	1006
17	rs56369036	T	A	0.239563	1006
17	rs11079723	T	C	0.240557	1006
17	rs11079724	C	T	0.239563	1006
17	rs35795532	A	C	0.0437376	1006
17	rs34593052	C	T	0.0437376	1006
17	rs55707339	T	C	0.240557	1006
17	rs6503448	G	A	0.554672	1006
17	rs62055893	A	G	0.239563	1006
17	rs118104057	T	C	0.05666	1006
17	rs34748815	A	G	0.0447316	1006
17	rs75257002	C	T	0.240557	1006
17	rs4792879	C	T	0.134195	1006
17	rs62055894	G	A	0.239563	1006
17	rs62055895	A	G	0.239563	1006
17	rs62055896	C	T	0.239563	1006
17	rs117890758	C	T	0.0228628	1006
17	rs55725840	T	A	0.239563	1006
17	rs56194509	T	G	0.239563	1006
17	rs55657917	T	G	0.239563	1006
17	rs56082319	G	A	0.240557	1006
17	rs56109643	A	G	0.239563	1006
17	rs62055899	T	A	0.239563	1006
17	rs62055900	C	G	0.239563	1006
17	rs62055901	G	A	0.239563	1006
17	rs58089049	T	C	0.71173	1006
17	rs72834567	C	A	0.133201	1006
17	rs75074511	G	A	0.0586481	1006
17	rs62055903	C	A	0.239563	1006
17	rs6503449	G	A	0.952286	1006
17	rs111374028	G	A	0.239563	1006
17	rs190444372	A	G	0.00795229	1006
17	rs113934115	C	T	0.239563	1006
17	rs62055928	G	A	0.239563	1006
17	rs116876049	A	G	0.0228628	1006
17	rs56268325	T	C	0.239563	1006
17	rs56070245	T	C	0.239563	1006
17	rs56387266	T	C	0.239563	1006
17	rs34303488	C	T	0.239563	1006
17	rs62055932	A	G	0.239563	1006
17	rs117053640	T	C	0.0149105	1006
17	rs62055933	G	A	0.239563	1006
17	rs7225082	G	T	0.682903	1006
17	rs62055935	T	C	0.239563	1006
17	rs62055936	T	A	0.240557	1006
17	rs62055937	G	T	0.239563	1006
17	rs76294809	G	A	0.239563	1006
17	rs75916678	T	C	0.239563	1006
17	rs79730878	T	C	0.245527	1006
17	rs139217062	T	C	0.0159046	1006
17	rs62055938	C	A	0.239563	1006
17	rs12949228	T	C	0.0417495	1006
17	rs62055939	A	T	0.239563	1006
17	rs62055940	A	G	0.239563	1006
17	rs76885724	C	T	0.239563	1006
17	rs60814418	C	T	0.243539	1006
17	rs62055942	A	G	0.239563	1006
17	rs62055943	T	C	0.239563	1006
17	rs35909029	T	C	0.514911	1006
17	rs62055945	G	A	0.239563	1006
17	rs62055946	C	A	0.239563	1006
17	rs71375315	A	G	0.028827	1006
17	rs12952301	T	C	0.470179	1006
17	rs62055947	C	T	0.239563	1006
17	rs62055948	T	C	0.239563	1006
17	rs113871181	G	A	0.239563	1006
17	rs111370985	T	C	0.239563	1006
17	rs35152905	T	G	0.137177	1006
17	rs55787105	G	A	0.239563	1006
17	rs62055950	T	C	0.239563	1006
17	rs56043078	T	G	0.239563	1006
17	rs77965652	A	G	0.239563	1006
17	rs55849949	A	G	0.239563	1006
17	rs56303031	G	A	0.239563	1006
17	rs12953076	C	T	0.137177	1006
17	rs55991914	C	T	0.239563	1006
17	rs62055955	A	G	0.240557	1006
17	rs62055956	C	T	0.240557	1006
17	rs12938031	A	G	0.388668	1006
17	rs62055957	C	A	0.240557	1006
17	rs34186148	G	C	0.377734	1006
17	rs4074461	G	T	0.528827	1006
17	rs4077813	G	A	0.0417495	1006
17	rs4074462	G	T	0.240557	1006
17	rs4077814	T	G	0.137177	1006
17	rs6503450	T	C	0.473161	1006
17	rs574201100	A	G	0.607356	1006
17	rs4076452	G	C	0.137177	1006
17	rs35076622	G	A	0.37674	1006
17	rs62057061	C	G	0.239563	1006
17	rs62057062	G	A	0.239563	1006
17	rs62057063	C	T	0.239563	1006
17	rs62057064	C	T	0.239563	1006
17	rs76830096	A	C	0.239563	1006
17	rs11869294	C	G	0.0318091	1006
17	rs145447536	C	T	0.0149105	1006
17	rs117910967	C	A	0.0188867	1006
17	rs142438532	T	C	0.0159046	1006
17	rs62057065	G	T	0.239563	1006
17	rs62057067	C	T	0.239563	1006
17	rs78917495	C	T	0.239563	1006
17	rs62057068	A	G	0.239563	1006
17	rs12942254	C	A	0.137177	1006
17	rs62057069	T	C	0.239563	1006
17	rs12950522	A	C	0.471173	1006
17	rs12942300	T	A	0.148111	1006
17	rs62057070	A	G	0.239563	1006
17	rs62057071	C	G	0.239563	1006
17	rs62057073	C	T	0.239563	1006
17	rs192833265	G	C	0.0149105	1006
17	rs28364020	C	T	0.136183	1006
17	rs144817232	G	A	0.0139165	1006
17	rs11650092	T	C	0.0387674	1006
17	rs12940065	G	A	0.154076	1006
17	rs4792882	T	G	0.0159046	1006
17	rs7209436	C	T	0.427435	1006
17	rs9892359	A	G	0.101392	1006
17	rs12944712	G	A	0.468191	1006
17	rs56319902	C	T	0.239563	1006
17	rs55943044	G	A	0.239563	1006
17	rs145011563	C	T	0.0168986	1006
17	rs62057097	C	T	0.11332	1006
17	rs138728946	C	T	0.028827	1006
17	rs4458044	G	C	0.262425	1006
17	rs35785975	T	C	0.0795229	1006
17	rs12952224	T	A	0.0427435	1006
17	rs12942994	T	C	0.0775348	1006
17	rs35131568	T	C	0.0775348	1006
17	rs34174655	A	T	0.0715706	1006
17	rs4792884	T	C	0.0785288	1006
17	rs12944996	C	G	0.0785288	1006
17	rs12936181	T	C	0.0785288	1006
17	rs4792886	G	A	0.0785288	1006
17	rs4792887	C	T	0.0785288	1006
17	rs192922438	C	T	0.0139165	1006
17	rs12945673	T	C	0.0785288	1006
17	rs118115558	G	C	0.0407555	1006
17	rs4792888	A	G	0.0795229	1006
17	rs60645916	G	C	0.0745527	1006
17	rs80184151	A	G	0.239563	1006
17	rs16940646	A	C	0.0785288	1006
17	rs110402	G	A	0.44831	1006
17	rs16969853	A	C	0.0785288	1006
17	rs73984616	C	T	0.0745527	1006
17	rs142167068	T	C	0.0139165	1006
17	rs17689378	C	T	0.239563	1006
17	rs7222658	A	G	0.0745527	1006
17	rs71375320	C	T	0.0318091	1006
17	rs2664008	G	A	0.082505	1006
17	rs12936511	C	T	0.0427435	1006
17	rs62057101	G	A	0.239563	1006
17	rs242924	G	T	0.44831	1006
17	rs74370049	G	A	0.0168986	1006
17	rs62057103	T	C	0.239563	1006
17	rs12939006	G	A	0.0427435	1006
17	rs117304471	G	A	0.0149105	1006
17	rs36069290	G	A	0.0427435	1006
17	rs242925	C	T	0.476143	1006
17	rs150592968	G	A	0.00795229	1006
17	rs242942	T	C	0.907555	1006
17	rs171442	A	G	0.951292	1006
17	rs11867635	G	A	0.11332	1006
17	rs3785877	G	A	0.0427435	1006
17	rs242941	A	C	0.717694	1006
17	rs242940	A	G	0.480119	1006
17	rs72834580	G	C	0.114314	1006
17	rs55915917	T	G	0.225646	1006
17	rs55668363	G	A	0.224652	1006
17	rs17689471	T	C	0.239563	1006
17	rs117365970	G	A	0.239563	1006
17	rs117646503	T	C	0.239563	1006
17	rs171441	A	G	0.952286	1006
17	rs17762769	G	A	0.239563	1006
17	rs171440	G	A	0.477137	1006
17	rs8072451	C	T	0.239563	1006
17	rs8073146	A	G	0.239563	1006
17	rs28364025	T	C	0.239563	1006
17	rs28364028	T	A	0.0188867	1006
17	rs28364023	C	T	0.239563	1006
17	rs55779147	G	A	0.239563	1006
17	rs56357543	C	T	0.239563	1006
17	rs56099546	A	G	0.239563	1006
17	rs81189	G	C	0.477137	1006
17	rs739645	T	G	0.239563	1006
17	rs739644	C	G	0.239563	1006
17	rs4564621	G	C	0.239563	1006
17	rs2316763	C	T	0.239563	1006
17	rs242939	C	T	0.950298	1006
17	rs2316764	T	G	0.239563	1006
17	rs4277389	A	G	0.239563	1006
17	rs4566211	G	A	0.239563	1006
17	rs4566212	G	A	0.239563	1006
17	rs4309444	T	C	0.239563	1006
17	rs242938	A	G	0.952286	1006
17	rs62057107	C	T	0.239563	1006
17	rs35327015	C	T	0.0437376	1006
17	rs12150390	T	C	0.239563	1006
17	rs17689608	C	G	0.239563	1006
17	rs62057108	T	C	0.239563	1006
17	rs62057109	T	C	0.239563	1006
17	rs78074121	T	C	0.239563	1006
17	rs62057110	T	C	0.239563	1006
17	rs62057111	A	G	0.239563	1006
17	rs62057112	T	A	0.239563	1006
17	rs78587102	A	G	0.239563	1006
17	rs62057113	A	T	0.239563	1006
17	rs78506181	A	G	0.239563	1006
17	rs79600142	T	C	0.239563	1006
17	rs117811037	G	A	0.0159046	1006
17	rs242937	A	G	0.55666	1006
17	rs111739681	C	T	0.239563	1006
17	rs17762882	T	C	0.239563	1006
17	rs17689653	A	T	0.239563	1006
17	rs17762912	A	C	0.239563	1006
17	rs242936	A	G	0.918489	1006
17	rs62057114	C	T	0.239563	1006
17	rs62057115	G	C	0.239563	1006
17	rs78917479	C	T	0.239563	1006
17	rs62057116	T	C	0.239563	1006
17	rs62057117	C	G	0.239563	1006
17	rs62057118	A	G	0.239563	1006
17	rs62057119	G	A	0.239563	1006
17	rs17762954	C	T	0.239563	1006
17	rs55638417	A	G	0.239563	1006
17	rs79501144	C	T	0.239563	1006
17	rs112137135	A	G	0.239563	1006
17	rs62057122	C	T	0.239563	1006
17	rs173365	A	G	0.55666	1006
17	rs62057123	A	G	0.239563	1006
17	rs62057143	T	C	0.239563	1006
17	rs62057144	A	G	0.239563	1006
17	rs80067508	T	C	0.0367793	1006
17	rs36048893	C	T	0.0437376	1006
17	rs4335809	C	T	0.239563	1006
17	rs4341787	C	T	0.240557	1006
17	rs4523962	G	A	0.239563	1006
17	rs116943158	G	T	0.0149105	1006
17	rs4327090	A	G	0.203777	1006
17	rs3885074	C	A	0.239563	1006
17	rs3885075	A	G	0.239563	1006
17	rs41280116	C	T	0.239563	1006
17	rs34283254	C	A	0.239563	1006
17	rs71375321	G	A	0.0437376	1006
17	rs1912151	C	T	0.239563	1006
17	rs1396862	G	A	0.239563	1006
17	rs41280118	C	T	0.239563	1006
17	rs62057146	A	G	0.239563	1006
17	rs62057147	G	A	0.239563	1006
17	rs17763050	G	A	0.239563	1006
17	rs117389699	C	T	0.0337972	1006
17	rs62057148	G	C	0.239563	1006
17	rs62057149	A	G	0.239563	1006
17	rs62057150	C	T	0.239563	1006
17	rs62057151	C	T	0.246521	1006
17	rs62057152	G	C	0.239563	1006
17	rs117227244	C	A	0.0238569	1006
17	rs17689824	C	T	0.239563	1006
17	rs62057153	T	C	0.239563	1006
17	rs62057154	C	T	0.239563	1006
17	rs62057155	C	T	0.239563	1006
17	rs62057156	G	C	0.239563	1006
17	rs78872653	G	A	0.239563	1006
17	rs62057157	G	C	0.239563	1006
17	rs17763086	T	G	0.239563	1006
17	rs17763104	G	A	0.115308	1006
17	rs17425752	A	C	0.238569	1006
17	rs17689882	G	A	0.238569	1006
17	rs75638861	G	A	0.00894632	1006
17	rs62057158	G	A	0.239563	1006
17	rs1876831	C	T	0.239563	1006
17	rs16940665	T	C	0.239563	1006
17	rs16940668	G	A	0.239563	1006
17	rs16940671	C	T	0.239563	1006
17	rs16940672	C	T	0.239563	1006
17	rs55763795	G	C	0.239563	1006
17	rs55865707	T	G	0.239563	1006
17	rs62054760	C	T	0.236581	1006
17	rs62054761	C	T	0.236581	1006
17	rs62054762	G	T	0.236581	1006
17	rs242951	C	T	0.553678	1006
17	rs17689918	G	A	0.239563	1006
17	rs17763199	G	A	0.238569	1006
17	rs62054763	C	G	0.239563	1006
17	rs17689948	G	C	0.0805169	1006
17	rs17689966	G	A	0.555666	1006
17	rs16940674	C	T	0.239563	1006
17	rs242950	T	C	0.917495	1006
17	rs16940676	G	A	0.238569	1006
17	rs1876830	C	T	0.239563	1006
17	rs41457044	C	T	0.239563	1006
17	rs1876829	T	C	0.239563	1006
17	rs1876828	C	T	0.239563	1006
17	rs242949	G	T	0.442346	1006
17	rs1876827	T	C	0.239563	1006
17	rs16940677	C	T	0.239563	1006
17	rs16940681	G	C	0.239563	1006
17	rs28364021	C	T	0.239563	1006
17	rs28364026	G	A	0.0308151	1006
17	rs28364032	G	A	0.0805169	1006
17	rs2316765	T	C	0.239563	1006
17	rs878886	C	G	0.239563	1006
17	rs878887	C	T	0.239563	1006
17	rs878888	A	G	0.239563	1006
17	rs4525537	T	C	0.239563	1006
17	rs4640231	G	C	0.239563	1006
17	rs28364027	A	G	0.0377734	1006
17	rs4482334	T	C	0.239563	1006
17	rs16940686	G	T	0.0377734	1006
17	rs56127111	C	T	0.239563	1006
17	rs242948	G	T	0.554672	1006
17	rs75104593	T	G	0.241551	1006
17	rs74998289	T	G	0.241551	1006
17	rs10445362	C	A	0.239563	1006
17	rs10445363	G	A	0.239563	1006
17	rs62054802	G	C	0.239563	1006
17	rs62054803	G	T	0.239563	1006
17	rs62054804	C	T	0.239563	1006
17	rs56842912	G	A	0.0805169	1006
17	rs62054805	A	G	0.239563	1006
17	rs62054806	C	T	0.239563	1006
17	rs62054807	C	T	0.32008	1006
17	rs5820597	G	C	0.0377734	1006
17	rs118174035	G	A	0.0487078	1006
17	rs10445364	G	A	0.239563	1006
17	rs10445333	A	G	0.239563	1006
17	rs17690176	A	C	0.240557	1006
17	rs12937956	G	T	0.0377734	1006
17	rs78328427	G	A	0.239563	1006
17	rs77692262	A	G	0.239563	1006
17	rs242947	G	A	0.555666	1006
17	rs117510714	G	A	0.0805169	1006
17	rs56023973	G	T	0.239563	1006
17	rs17763515	G	A	0.239563	1006
17	rs17763533	T	C	0.239563	1006
17	rs62054809	C	T	0.239563	1006
17	rs112583797	A	G	0.239563	1006
17	rs117301738	G	A	0.0805169	1006
17	rs74922289	A	G	0.239563	1006
17	rs56971664	T	C	0.239563	1006
17	rs62054811	C	G	0.239563	1006
17	rs2106785	C	T	0.238569	1006
17	rs56150806	T	C	0.239563	1006
17	rs4792825	A	G	0.082505	1006
17	rs17690314	T	G	0.239563	1006
17	rs56233672	T	C	0.239563	1006
17	rs56354807	C	T	0.239563	1006
17	rs55718212	T	C	0.239563	1006
17	rs117149222	A	T	0.0795229	1006
17	rs11657992	C	T	0.0616302	1006
17	rs17690326	T	C	0.239563	1006
17	rs17763596	G	T	0.239563	1006
17	rs62054814	T	A	0.239563	1006
17	rs17763634	T	C	0.239563	1006
17	rs17763658	G	A	0.0805169	1006
17	rs929223	G	A	0.0178926	1006
17	rs62621252	T	C	0.239563	1006
17	rs242944	G	A	0.555666	1006
17	rs62054815	G	A	0.239563	1006
17	rs12185233	G	C	0.239563	1006
17	rs12185268	A	G	0.239563	1006
17	rs12185235	C	T	0.239563	1006
17	rs171443	A	G	0.916501	1006
17	rs11079725	T	C	0.239563	1006
17	rs12373123	T	C	0.239563	1006
17	rs12373139	G	A	0.239563	1006
17	rs12373142	C	G	0.239563	1006
17	rs12373124	T	C	0.239563	1006
17	rs12373140	G	A	0.239563	1006
17	rs12373168	A	C	0.242545	1006
17	rs242943	T	C	0.88171	1006
17	rs17690661	G	A	0.239563	1006
17	rs55943825	C	T	0.239563	1006
17	rs17690679	A	G	0.239563	1006
17	rs17690703	C	T	0.276342	1006
17	rs17769490	G	A	0.240557	1006
17	rs77063768	A	G	0.240557	1006
17	rs62054817	G	A	0.240557	1006
17	rs62054818	A	C	0.240557	1006
17	rs62054819	A	G	0.240557	1006
17	rs143942024	C	T	0.0178926	1006
17	rs147575883	C	T	0.0178926	1006
17	rs148981495	G	A	0.0178926	1006
17	rs62054820	A	G	0.240557	1006
17	rs8079387	A	T	0.236581	1006
17	rs8064870	T	C	0.477137	1006
17	rs56113217	A	G	0.240557	1006
17	rs8068916	T	G	0.476143	1006
17	rs56269136	C	T	0.240557	1006
17	rs56385754	G	T	0.240557	1006
17	rs17769552	G	A	0.232604	1006
17	rs62054822	A	G	0.240557	1006
17	rs16940704	T	C	0.0347913	1006
17	rs3935637	T	C	0.476143	1006
17	rs885639	T	G	0.240557	1006
17	rs11652070	C	T	0.0795229	1006
17	rs4616318	A	G	0.476143	1006
17	rs17690883	C	T	0.117296	1006
17	rs34845889	G	C	0.0367793	1006
17	rs73313152	C	G	0.084493	1006
17	rs62054823	A	G	0.240557	1006
17	rs9890016	T	C	0.0864811	1006
17	rs117350367	G	A	0.0347913	1006
17	rs62054824	C	T	0.239563	1006
17	rs16940711	A	C	0.0347913	1006
17	rs62054825	G	A	0.240557	1006
17	rs146576946	T	A	0.00994036	1006
17	rs9896752	T	C	0.0894632	1006
17	rs79589869	C	A	0.239563	1006
17	rs62054826	C	A	0.117296	1006
17	rs117732767	C	A	0.0347913	1006
17	rs2316769	A	G	0.239563	1006
17	rs2873268	G	A	0.239563	1006
17	rs4340365	C	T	0.239563	1006
17	rs2873269	C	T	0.239563	1006
17	rs56026128	G	C	0.239563	1006
17	rs56329743	G	A	0.239563	1006
17	rs56288604	A	G	0.239563	1006
17	rs17690987	T	C	0.239563	1006
17	rs56146262	C	A	0.239563	1006
17	rs55942528	A	G	0.239563	1006
17	rs56254732	C	T	0.239563	1006
17	rs111358211	C	T	0.05666	1006
17	rs56323304	C	T	0.240557	1006
17	rs55751924	A	G	0.239563	1006
17	rs55660209	A	G	0.22167	1006
17	rs142998733	G	A	0.00994036	1006
17	rs113856644	G	A	0.239563	1006
17	rs140926888	G	A	0.0208748	1006
17	rs62054831	C	T	0.239563	1006
17	rs4627402	C	T	0.237575	1006
17	rs10445367	G	T	0.202783	1006
17	rs7221167	T	C	0.450298	1006
17	rs62054832	C	A	0.236581	1006
17	rs62054833	T	C	0.240557	1006
17	rs76563578	C	G	0.239563	1006
17	rs111962225	G	C	0.239563	1006
17	rs2521811	T	C	0.729622	1006
17	rs2316770	G	A	0.441352	1006
17	rs62054834	T	C	0.239563	1006
17	rs4792889	C	T	0.140159	1006
17	rs4792890	G	A	0.140159	1006
17	rs62054835	A	C	0.239563	1006
17	rs10445369	A	G	0.239563	1006
17	rs10445334	T	G	0.239563	1006
17	rs10445335	T	A	0.239563	1006
17	rs10445336	A	G	0.239563	1006
17	rs10445370	G	A	0.239563	1006
17	rs962885	T	C	0.683897	1006
17	rs2301689	T	C	0.67992	1006
17	rs55996632	C	T	0.239563	1006
17	rs55886302	A	G	0.239563	1006
17	rs56136075	C	A	0.239563	1006
17	rs242935	T	C	0.678926	1006
17	rs242934	G	C	0.435388	1006
17	rs62054841	G	A	0.239563	1006
17	rs62054842	C	T	0.239563	1006
17	rs62054843	T	C	0.239563	1006
17	rs62054844	T	G	0.239563	1006
17	rs76627340	G	A	0.239563	1006
17	rs75945623	C	T	0.239563	1006
17	rs79889833	A	G	0.239563	1006
17	rs77625338	C	T	0.239563	1006
17	rs77489223	C	T	0.239563	1006
17	rs55888391	A	G	0.239563	1006
17	rs242933	A	G	0.72167	1006
17	rs76329216	G	A	0.239563	1006
17	rs62054846	A	G	0.239563	1006
17	rs55646970	A	G	0.239563	1006
17	rs55673092	G	A	0.239563	1006
17	rs242932	T	A	0.684891	1006
17	rs140843301	T	C	0.0188867	1006
17	rs242931	A	G	0.67992	1006
17	rs56347602	T	C	0.239563	1006
17	rs56249080	G	T	0.239563	1006
17	rs242930	C	T	0.676938	1006
17	rs56227067	A	T	0.239563	1006
17	rs55719714	G	A	0.239563	1006
17	rs56299858	G	A	0.239563	1006
17	rs117346071	C	A	0.083499	1006
17	rs62054857	G	A	0.239563	1006
17	rs75210307	T	C	0.239563	1006
17	rs74944644	T	C	0.239563	1006
17	rs79412431	G	A	0.239563	1006
17	rs62054858	T	C	0.239563	1006
17	rs242929	G	A	0.67992	1006
17	rs79406732	C	T	0.239563	1006
17	rs62054859	G	A	0.239563	1006
17	rs62055460	G	C	0.239563	1006
17	rs62055461	C	T	0.239563	1006
17	rs62055462	A	C	0.239563	1006
17	rs62055463	A	G	0.239563	1006
17	rs77652965	C	G	0.239563	1006
17	rs75690239	C	T	0.239563	1006
17	rs62055464	T	G	0.239563	1006
17	rs62055465	T	A	0.239563	1006
17	rs62055466	G	A	0.239563	1006
17	rs62055467	T	C	0.239563	1006
17	rs62055468	A	C	0.239563	1006
17	rs242928	G	A	0.440358	1006
17	rs62055469	A	C	0.239563	1006
17	rs62055470	A	G	0.239563	1006
17	rs62055471	T	C	0.239563	1006
17	rs56327054	G	C	0.239563	1006
17	rs56036719	C	T	0.239563	1006
17	rs55781174	C	T	0.239563	1006
17	rs12150223	T	C	0.239563	1006
17	rs12150516	C	T	0.239563	1006
17	rs67896329	C	T	0.0407555	1006
17	rs11869096	G	A	0.440358	1006
17	rs62055475	T	C	0.239563	1006
17	rs1158660	G	A	0.301193	1006
17	rs11657882	A	G	0.67992	1006
17	rs527658313	A	G	0.239563	1006
17	rs7218286	A	G	0.67992	1006
17	rs7220421	G	A	0.440358	1006
17	rs183086	G	A	0.67992	1006
17	rs78637438	G	A	0.239563	1006
17	rs2316771	T	C	0.239563	1006
17	rs62055478	C	T	0.239563	1006
17	rs242923	A	G	0.720676	1006
17	rs1078830	T	C	0.239563	1006
17	rs753235	G	A	0.243539	1006
17	rs886249	A	G	0.224652	1006
17	rs753236	T	C	0.239563	1006
17	rs242922	A	C	0.602386	1006
17	rs2316772	A	C	0.241551	1006
17	rs2316773	C	T	0.239563	1006
17	rs2316774	T	C	0.239563	1006
17	rs739643	T	C	0.239563	1006
17	rs739642	C	A	0.239563	1006
17	rs757055	C	T	0.239563	1006
17	rs56398500	A	G	0.239563	1006
17	rs56289364	A	G	0.239563	1006
17	rs62055483	C	T	0.239563	1006
17	rs78238042	G	A	0.239563	1006
17	rs55673340	C	T	0.239563	1006
17	rs77092481	C	T	0.239563	1006
17	rs62055486	T	G	0.239563	1006
17	rs34739559	G	A	0.239563	1006
17	rs34097347	C	A	0.239563	1006
17	rs2106784	C	T	0.239563	1006
17	rs117466731	T	A	0.0159046	1006
17	rs2158072	T	C	0.239563	1006
17	rs9898399	A	G	0.38171	1006
17	rs62055488	C	T	0.239563	1006
17	rs62055490	A	G	0.239563	1006
17	rs62055491	T	C	0.239563	1006
17	rs34416056	T	G	0.239563	1006
17	rs62055492	C	A	0.239563	1006
17	rs2055794	G	A	0.239563	1006
17	rs2055795	C	T	0.239563	1006
17	rs2055796	A	T	0.239563	1006
17	rs80348388	A	T	0.239563	1006
17	rs188075497	G	A	0.0119284	1006
17	rs62055493	T	C	0.240557	1006
17	rs62055494	C	T	0.240557	1006
17	rs62055495	A	C	0.240557	1006
17	rs62055496	C	T	0.239563	1006
17	rs2316775	A	G	0.17495	1006
17	rs62055497	A	G	0.239563	1006
17	rs2188888	T	C	0.239563	1006
17	rs3919455	C	T	0.239563	1006
17	rs2214258	G	C	0.239563	1006
17	rs62055498	G	A	0.239563	1006
17	rs62055499	C	G	0.239563	1006
17	rs62055500	G	A	0.239563	1006
17	rs62055501	G	A	0.239563	1006
17	rs62055502	G	A	0.239563	1006
17	rs916793	G	A	0.239563	1006
17	rs4441322	A	G	0.239563	1006
17	rs113414067	T	C	0.239563	1006
17	rs55905252	C	A	0.239563	1006
17	rs17691328	C	T	0.239563	1006
17	rs62055515	G	T	0.239563	1006
17	rs62055516	T	C	0.239563	1006
17	rs62055517	C	T	0.239563	1006
17	rs62055518	A	C	0.239563	1006
17	rs56364632	T	C	0.239563	1006
17	rs55768605	C	A	0.239563	1006
17	rs55653657	A	G	0.239563	1006
17	rs55894109	C	T	0.239563	1006
17	rs56101773	T	C	0.239563	1006
17	rs56249780	C	T	0.239563	1006
17	rs117730343	C	G	0.0168986	1006
17	rs56040418	C	T	0.240557	1006
17	rs55721252	T	C	0.239563	1006
17	rs55876817	A	C	0.239563	1006
17	rs55944735	A	G	0.239563	1006
17	rs62055525	G	A	0.239563	1006
17	rs112915466	A	G	0.239563	1006
17	rs56343551	G	T	0.239563	1006
17	rs55975673	A	G	0.239563	1006
17	rs56387391	G	A	0.239563	1006
17	rs2019816	G	A	0.239563	1006
17	rs2006305	A	T	0.239563	1006
17	rs2019820	C	T	0.122266	1006
17	rs2019822	T	A	0.239563	1006
17	rs62055529	A	G	0.239563	1006
17	rs79580365	C	T	0.239563	1006
17	rs55937610	A	G	0.239563	1006
17	rs56365901	A	G	0.239563	1006
17	rs55767267	T	C	0.239563	1006
17	rs56127309	G	A	0.240557	1006
17	rs56194412	T	C	0.239563	1006
17	rs56338487	A	T	0.239563	1006
17	rs56180212	A	G	0.240557	1006
17	rs56301449	T	C	0.239563	1006
17	rs62055538	T	C	0.239563	1006
17	rs62055539	A	G	0.239563	1006
17	rs62055540	T	C	0.239563	1006
17	rs17770108	G	T	0.239563	1006
17	rs62055541	G	C	0.239563	1006
17	rs114469358	T	C	0.12326	1006
17	rs117801051	C	T	0.122266	1006
17	rs77426526	G	A	0.239563	1006
17	rs77129180	G	A	0.239563	1006
17	rs74863825	C	T	0.239563	1006
17	rs80254317	C	G	0.239563	1006
17	rs112425426	C	G	0.239563	1006
17	rs62055542	C	T	0.239563	1006
17	rs17770120	C	A	0.239563	1006
17	rs17770150	G	A	0.239563	1006
17	rs17770186	C	A	0.239563	1006
17	rs17691449	G	C	0.239563	1006
17	rs62055544	A	G	0.240557	1006
17	rs62055545	C	T	0.239563	1006
17	rs62055546	A	C	0.239563	1006
17	rs62055547	C	T	0.239563	1006
17	rs62055548	A	G	0.239563	1006
17	rs113327263	T	C	0.239563	1006
17	rs62055549	G	C	0.239563	1006
17	rs62055550	G	A	0.239563	1006
17	rs62055551	C	G	0.239563	1006
17	rs62055552	A	G	0.239563	1006
17	rs242926	C	G	0.912525	1006
17	rs62055553	C	A	0.239563	1006
17	rs62055554	A	G	0.239563	1006
17	rs62055555	G	T	0.239563	1006
17	rs111941646	A	T	0.239563	1006
17	rs62055556	T	C	0.239563	1006
17	rs62055557	C	A	0.239563	1006
17	rs62055558	A	G	0.239563	1006
17	rs62055559	T	G	0.239563	1006
17	rs79193046	T	C	0.239563	1006
17	rs17691466	A	G	0.239563	1006
17	rs117293754	T	C	0.0129225	1006
17	rs7210728	G	A	0.363817	1006
17	rs17691508	C	G	0.239563	1006
17	rs62056760	G	A	0.239563	1006
17	rs55943606	A	G	0.239563	1006
17	rs55895732	T	C	0.239563	1006
17	rs55960528	T	C	0.239563	1006
17	rs55877243	T	C	0.239563	1006
17	rs17770296	C	T	0.239563	1006
17	rs17691556	T	A	0.239563	1006
17	rs62056761	T	A	0.239563	1006
17	rs17770337	G	T	0.239563	1006
17	rs62056773	A	G	0.239563	1006
17	rs9910173	A	C	0.124254	1006
17	rs62056774	G	A	0.239563	1006
17	rs62056775	T	C	0.239563	1006
17	rs62056776	C	T	0.239563	1006
17	rs78729125	C	A	0.239563	1006
17	rs17770343	T	C	0.239563	1006
17	rs62056777	G	A	0.239563	1006
17	rs8065165	C	T	0.17495	1006
17	rs17691610	G	T	0.239563	1006
17	rs76594404	G	C	0.239563	1006
17	rs80233201	T	C	0.239563	1006
17	rs62056778	C	G	0.239563	1006
17	rs11575895	A	G	0.239563	1006
17	rs62056779	C	A	0.239563	1006
17	rs11575896	G	A	0.239563	1006
17	rs3744456	C	G	0.134195	1006
17	rs74457229	C	T	0.239563	1006
17	rs3744457	C	T	0.712724	1006
17	rs74548327	A	G	0.239563	1006
17	rs111972148	G	C	0.239563	1006
17	rs76324150	C	T	0.239563	1006
17	rs113347741	C	T	0.239563	1006
17	rs78720789	A	G	0.239563	1006
17	rs4792891	T	G	0.363817	1006
17	rs62056780	C	T	0.239563	1006
17	rs62056781	T	C	0.239563	1006
17	rs74496580	C	A	0.239563	1006
17	rs3785878	C	T	0.214712	1006
17	rs62056782	C	T	0.239563	1006
17	rs80346216	G	T	0.240557	1006
17	rs76632685	A	T	0.240557	1006
17	rs62056783	G	C	0.239563	1006
17	rs7224541	G	A	0.124254	1006
17	rs62056784	C	G	0.239563	1006
17	rs62056785	T	C	0.239563	1006
17	rs62056786	T	C	0.239563	1006
17	rs62056789	A	C	0.239563	1006
17	rs62056790	G	A	0.239563	1006
17	rs62056791	T	C	0.239563	1006
17	rs11079726	A	G	0.717694	1006
17	rs77561671	G	T	0.239563	1006
17	rs62056792	G	A	0.239563	1006
17	rs9303523	T	C	0.363817	1006
17	rs11079727	C	A	0.183897	1006
17	rs62056793	A	G	0.239563	1006
17	rs62056794	A	G	0.239563	1006
17	rs1864324	C	T	0.239563	1006
17	rs1864325	C	T	0.239563	1006
17	rs28646281	T	G	0.363817	1006
17	rs62056795	C	T	0.239563	1006
17	rs62056796	A	G	0.239563	1006
17	rs55691306	G	C	0.239563	1006
17	rs55823844	G	A	0.239563	1006
17	rs1560310	G	A	0.239563	1006
17	rs1467962	A	G	0.239563	1006
17	rs1560311	T	C	0.239563	1006
17	rs1467963	T	G	0.239563	1006
17	rs1560312	A	G	0.363817	1006
17	rs62056800	T	A	0.239563	1006
17	rs62056801	G	A	0.239563	1006
17	rs113834264	G	A	0.239563	1006
17	rs2099151	A	T	0.239563	1006
17	rs2082068	C	T	0.239563	1006
17	rs930119	A	G	0.720676	1006
17	rs1984937	A	C	0.239563	1006
17	rs145127226	G	A	0.0238569	1006
17	rs62056802	A	G	0.239563	1006
17	rs574075136	T	A	0.00497018	1006
17	rs113589236	G	A	0.239563	1006
17	rs113029914	A	T	0.239563	1006
17	rs112275277	C	T	0.239563	1006
17	rs62056803	A	G	0.239563	1006
17	rs62056804	C	T	0.239563	1006
17	rs77084869	A	G	0.239563	1006
17	rs74573628	T	C	0.239563	1006
17	rs75617973	T	C	0.239563	1006
17	rs62056805	G	A	0.239563	1006
17	rs62056806	A	G	0.239563	1006
17	rs9898786	G	A	0.12326	1006
17	rs182322737	G	A	0.00994036	1006
17	rs62056807	G	C	0.239563	1006
17	rs1467966	C	T	0.239563	1006
17	rs62056808	T	C	0.239563	1006
17	rs62056809	A	G	0.239563	1006
17	rs62056810	T	C	0.239563	1006
17	rs79492906	C	T	0.239563	1006
17	rs62056811	C	T	0.240557	1006
17	rs74509629	C	T	0.239563	1006
17	rs3785879	C	A	0.465209	1006
17	rs79290980	T	C	0.239563	1006
17	rs4792893	G	A	0.122266	1006
17	rs1467967	G	A	0.705765	1006
17	rs1467968	C	T	0.239563	1006
17	rs4371195	A	G	0.239563	1006
17	rs12150125	G	A	0.239563	1006
17	rs12150527	A	G	0.239563	1006
17	rs7502888	G	C	0.239563	1006
17	rs62056812	G	A	0.239563	1006
17	rs111447859	T	C	0.239563	1006
17	rs28439143	G	A	0.239563	1006
17	rs56189701	T	C	0.238569	1006
17	rs60128610	T	A	0.206759	1006
17	rs2435204	A	G	0.241551	1006
17	rs62056835	G	A	0.240557	1006
17	rs62056837	T	C	0.239563	1006
17	rs62056838	A	G	0.239563	1006
17	rs62056839	T	C	0.239563	1006
17	rs117166686	T	C	0.0218688	1006
17	rs62056840	T	C	0.239563	1006
17	rs112116311	T	G	0.239563	1006
17	rs78209533	A	G	0.239563	1006
17	rs62056841	A	C	0.239563	1006
17	rs79860128	A	G	0.239563	1006
17	rs9944484	G	A	0.239563	1006
17	rs17563965	A	G	0.239563	1006
17	rs17563986	A	G	0.239563	1006
17	rs61421488	A	C	0.121272	1006
17	rs9913462	G	C	0.121272	1006
17	rs17564020	G	T	0.239563	1006
17	rs62056843	C	G	0.0298211	1006
17	rs55682376	G	A	0.239563	1006
17	rs55788678	C	T	0.239563	1006
17	rs56042957	G	A	0.239563	1006
17	rs55810795	A	G	0.239563	1006
17	rs55933304	G	A	0.239563	1006
17	rs62056848	G	A	0.239563	1006
17	rs62056849	G	C	0.239563	1006
17	rs62056850	C	T	0.240557	1006
17	rs62056851	A	G	0.239563	1006
17	rs9899833	G	A	0.360835	1006
17	rs3785880	T	G	0.459245	1006
17	rs35908989	T	C	0.245527	1006
17	rs77926909	T	C	0.240557	1006
17	rs111541901	C	T	0.239563	1006
17	rs17649518	C	A	0.239563	1006
17	rs62056859	A	G	0.239563	1006
17	rs112647192	G	A	0.239563	1006
17	rs17649553	C	T	0.240557	1006
17	rs66660193	A	G	0.10338	1006
17	rs17649571	A	G	0.239563	1006
17	rs17564153	G	A	0.239563	1006
17	rs8076152	C	G	0.349901	1006
17	rs17649635	A	G	0.239563	1006
17	rs8080903	T	C	0.593439	1006
17	rs1560313	A	G	0.593439	1006
17	rs55760800	T	G	0.239563	1006
17	rs2316776	C	T	0.055666	1006
17	rs56303672	A	G	0.239563	1006
17	rs17649641	T	C	0.239563	1006
17	rs75046472	A	T	0.239563	1006
17	rs17564223	C	T	0.240557	1006
17	rs138181598	G	A	0.0218688	1006
17	rs118137012	G	C	0.0149105	1006
17	rs17649700	G	C	0.240557	1006
17	rs62058962	C	T	0.239563	1006
17	rs62058963	C	T	0.0377734	1006
17	rs1467969	C	T	0.239563	1006
17	rs1467970	T	G	0.239563	1006
17	rs767058	T	C	0.239563	1006
17	rs767057	A	G	0.239563	1006
17	rs767056	C	T	0.239563	1006
17	rs4792894	G	A	0.112326	1006
17	rs62058964	A	G	0.240557	1006
17	rs62058965	G	C	0.239563	1006
17	rs1967981	C	G	0.239563	1006
17	rs1476127	G	A	0.239563	1006
17	rs55929431	G	A	0.239563	1006
17	rs8079501	A	T	0.239563	1006
17	rs56002706	C	T	0.239563	1006
17	rs117915480	C	T	0.00894632	1006
17	rs8078495	G	A	0.239563	1006
17	rs17649866	T	C	0.239563	1006
17	rs62058968	G	A	0.239563	1006
17	rs17564493	C	T	0.239563	1006
17	rs17649918	A	G	0.239563	1006
17	rs17649954	A	G	0.239563	1006
17	rs55685451	T	G	0.239563	1006
17	rs17564591	A	C	0.239563	1006
17	rs17564619	A	G	0.239563	1006
17	rs242556	A	T	0.786282	1006
17	rs9904290	A	G	0.591451	1006
17	rs62059003	C	T	0.239563	1006
17	rs17650063	A	G	0.239563	1006
17	rs17564703	C	T	0.239563	1006
17	rs2055797	A	T	0.695825	1006
17	rs76090253	A	C	0.239563	1006
17	rs55788597	T	A	0.239563	1006
17	rs56197117	A	G	0.239563	1006
17	rs56249311	C	T	0.239563	1006
17	rs62059004	A	G	0.239563	1006
17	rs76500077	T	C	0.239563	1006
17	rs12947764	T	G	0.294235	1006
17	rs62059005	A	G	0.239563	1006
17	rs16940742	A	G	0.055666	1006
17	rs113796169	T	A	0.240557	1006
17	rs71375325	C	T	0.115308	1006
17	rs112454267	G	A	0.240557	1006
17	rs17564780	A	G	0.240557	1006
17	rs62059007	A	G	0.239563	1006
17	rs1001945	C	G	0.591451	1006
17	rs62059008	A	G	0.239563	1006
17	rs62059009	T	C	0.239563	1006
17	rs1967982	A	G	0.695825	1006
17	rs62061705	T	C	0.239563	1006
17	rs17564829	T	C	0.239563	1006
17	rs62061706	T	C	0.239563	1006
17	rs62061707	T	C	0.239563	1006
17	rs62061708	A	G	0.239563	1006
17	rs62061709	C	T	0.239563	1006
17	rs60426848	G	A	0.055666	1006
17	rs8078967	T	C	0.590457	1006
17	rs62061712	C	A	0.239563	1006
17	rs7501759	A	G	0.239563	1006
17	rs2316782	A	G	0.239563	1006
17	rs2316783	G	C	0.239563	1006
17	rs4255816	C	G	0.239563	1006
17	rs62061713	A	G	0.239563	1006
17	rs62061714	C	A	0.239563	1006
17	rs8065800	G	A	0.694831	1006
17	rs113952577	A	G	0.239563	1006
17	rs78077519	G	A	0.239563	1006
17	rs17564871	A	G	0.239563	1006
17	rs17650258	G	A	0.239563	1006
17	rs62061715	A	G	0.239563	1006
17	rs17564948	A	G	0.239563	1006
17	rs17564983	A	C	0.239563	1006
17	rs62061716	A	G	0.239563	1006
17	rs17650335	G	A	0.239563	1006
17	rs17565025	T	C	0.240557	1006
17	rs77924424	T	C	0.239563	1006
17	rs62061719	C	T	0.239563	1006
17	rs17650381	T	C	0.239563	1006
17	rs17650417	G	T	0.239563	1006
17	rs62061720	C	T	0.239563	1006
17	rs11867549	A	G	0.276342	1006
17	rs62061721	T	C	0.239563	1006
17	rs79857651	G	A	0.239563	1006
17	rs113756354	A	G	0.239563	1006
17	rs12150111	A	G	0.239563	1006
17	rs12150460	G	T	0.239563	1006
17	rs12150195	T	C	0.239563	1006
17	rs55874169	G	A	0.239563	1006
17	rs12150229	A	G	0.239563	1006
17	rs12150230	A	G	0.239563	1006
17	rs12150576	G	A	0.239563	1006
17	rs12150235	A	G	0.239563	1006
17	rs12150242	A	G	0.239563	1006
17	rs12150104	G	A	0.239563	1006
17	rs62061725	G	C	0.239563	1006
17	rs62061726	G	A	0.239563	1006
17	rs113537106	A	G	0.239563	1006
17	rs62061727	G	T	0.239563	1006
17	rs62061728	T	G	0.239563	1006
17	rs62061729	A	G	0.239563	1006
17	rs62061730	A	G	0.239563	1006
17	rs62061731	C	A	0.239563	1006
17	rs11653258	G	T	0.214712	1006
17	rs62061732	G	T	0.239563	1006
17	rs62061733	A	G	0.241551	1006
17	rs7210219	T	C	0.240557	1006
17	rs2435205	G	A	0.642147	1006
17	rs62062768	C	G	0.239563	1006
17	rs62062769	G	A	0.239563	1006
17	rs117372337	G	A	0.0437376	1006
17	rs62062770	T	C	0.239563	1006
17	rs242557	G	A	0.385686	1006
17	rs62062771	G	A	0.239563	1006
17	rs62062772	C	T	0.239563	1006
17	rs62062773	A	G	0.239563	1006
17	rs116980531	A	G	0.0178926	1006
17	rs117224340	C	T	0.0178926	1006
17	rs79115768	C	T	0.239563	1006
17	rs28416808	C	T	0.240557	1006
17	rs62062774	T	C	0.239563	1006
17	rs2316784	G	T	0.239563	1006
17	rs4327091	G	A	0.239563	1006
17	rs4479290	T	C	0.239563	1006
17	rs62062775	G	A	0.197813	1006
17	rs62062776	A	C	0.239563	1006
17	rs62062777	G	A	0.239563	1006
17	rs75839508	G	A	0.239563	1006
17	rs75686108	C	T	0.239563	1006
17	rs79765413	T	C	0.239563	1006
17	rs78834738	G	A	0.239563	1006
17	rs62062778	A	G	0.239563	1006
17	rs62062779	A	C	0.239563	1006
17	rs62062780	C	T	0.239563	1006
17	rs62062781	G	A	0.239563	1006
17	rs62062782	G	A	0.239563	1006
17	rs62062783	T	G	0.239563	1006
17	rs62062784	C	G	0.239563	1006
17	rs62062785	G	T	0.239563	1006
17	rs62062786	G	C	0.240557	1006
17	rs62062787	T	C	0.239563	1006
17	rs62062788	A	G	0.239563	1006
17	rs62062789	T	C	0.239563	1006
17	rs62062790	C	T	0.239563	1006
17	rs62062791	G	A	0.239563	1006
17	rs62062792	T	C	0.239563	1006
17	rs78026984	G	C	0.239563	1006
17	rs113395365	T	C	0.239563	1006
17	rs242559	C	A	0.749503	1006
17	rs62062793	T	C	0.239563	1006
17	rs62062794	A	G	0.239563	1006
17	rs78556223	A	G	0.237575	1006
17	rs242561	T	C	0.760437	1006
17	rs242562	G	A	0.383698	1006
17	rs62062795	C	T	0.239563	1006
17	rs62062796	G	A	0.239563	1006
17	rs62062797	T	G	0.239563	1006
17	rs62062798	A	G	0.239563	1006
17	rs62062799	G	T	0.239563	1006
17	rs62062800	A	G	0.239563	1006
17	rs62062801	T	G	0.239563	1006
17	rs62062802	G	T	0.239563	1006
17	rs62062803	T	C	0.239563	1006
17	rs74903707	G	A	0.239563	1006
17	rs77017444	T	C	0.239563	1006
17	rs76839282	G	C	0.239563	1006
17	rs144507520	T	G	0.0178926	1006
17	rs17650579	C	T	0.239563	1006
17	rs151268513	A	G	0.0149105	1006
17	rs17650597	A	T	0.239563	1006
17	rs17650633	T	C	0.239563	1006
17	rs17650651	T	G	0.239563	1006
17	rs2471736	G	A	0.00894632	1006
17	rs62062805	A	G	0.239563	1006
17	rs878917	C	T	0.0337972	1006
17	rs62062806	G	A	0.239563	1006
17	rs55978005	G	T	0.239563	1006
17	rs878918	A	G	0.276342	1006
17	rs55946323	A	G	0.238569	1006
17	rs56317731	A	G	0.239563	1006
17	rs55821155	C	G	0.239563	1006
17	rs56080482	G	A	0.239563	1006
17	rs17571718	T	C	0.239563	1006
17	rs78555354	A	G	0.239563	1006
17	rs17571739	T	C	0.239563	1006
17	rs62062813	G	A	0.239563	1006
17	rs62063262	T	C	0.239563	1006
17	rs113520245	C	T	0.239563	1006
17	rs113277432	T	C	0.239563	1006
17	rs112950348	G	A	0.239563	1006
17	rs62063263	G	C	0.239563	1006
17	rs62063264	C	T	0.239563	1006
17	rs62063265	G	A	0.239563	1006
17	rs62063266	C	T	0.239563	1006
17	rs17571781	T	C	0.239563	1006
17	rs62063269	G	A	0.239563	1006
17	rs17571809	A	G	0.239563	1006
17	rs17650771	A	G	0.239563	1006
17	rs77555455	G	A	0.239563	1006
17	rs17571857	A	G	0.239563	1006
17	rs62063271	G	A	0.239563	1006
17	rs572616442	C	T	0.239563	1006
17	rs62063275	A	G	0.239563	1006
17	rs62063276	T	G	0.240557	1006
17	rs62063277	T	A	0.239563	1006
17	rs17650818	T	C	0.239563	1006
17	rs62063278	C	T	0.239563	1006
17	rs62063279	G	A	0.239563	1006
17	rs113793114	G	A	0.239563	1006
17	rs62063280	G	C	0.239563	1006
17	rs17650842	A	G	0.239563	1006
17	rs140161293	G	A	0.0258449	1006
17	rs62063281	A	G	0.241551	1006
17	rs17650860	G	A	0.240557	1006
17	rs62063282	G	A	0.240557	1006
17	rs242554	C	T	0.39165	1006
17	rs111520035	A	G	0.241551	1006
17	rs145236675	C	T	0.0168986	1006
17	rs17650872	G	T	0.240557	1006
17	rs17650901	A	G	0.240557	1006
17	rs55780945	C	T	0.240557	1006
17	rs35838379	A	G	0.188867	1006
17	rs16940758	C	T	0.15507	1006
17	rs55711941	C	T	0.240557	1006
17	rs55709241	T	C	0.240557	1006
17	rs56280951	G	A	0.240557	1006
17	rs112058117	G	T	0.240557	1006
17	rs2664006	C	T	0.39165	1006
17	rs112206871	A	G	0.240557	1006
17	rs62063286	T	C	0.192843	1006
17	rs62063287	G	T	0.192843	1006
17	rs56166491	A	G	0.240557	1006
17	rs56226437	T	C	0.240557	1006
17	rs55907036	G	A	0.240557	1006
17	rs76281607	T	C	0.837972	1006
17	rs56294117	G	A	0.240557	1006
17	rs112415880	G	A	0.240557	1006
17	rs77169816	T	C	0.837972	1006
17	rs62063291	T	C	0.240557	1006
17	rs62063292	C	T	0.240557	1006
17	rs117977938	G	C	0.0318091	1006
17	rs62063293	G	A	0.240557	1006
17	rs117559252	C	A	0.0168986	1006
17	rs62063294	G	A	0.241551	1006
17	rs17650973	A	T	0.240557	1006
17	rs62063295	C	T	0.240557	1006
17	rs17650991	A	C	0.240557	1006
17	rs75145092	T	A	0.240557	1006
17	rs113857334	T	C	0.240557	1006
17	rs17572147	A	G	0.240557	1006
17	rs77513497	A	G	0.240557	1006
17	rs17572169	C	T	0.240557	1006
17	rs116204525	T	C	0.0318091	1006
17	rs62063296	C	T	0.240557	1006
17	rs62641967	T	G	0.240557	1006
17	rs74373419	C	T	0.240557	1006
17	rs62063297	A	T	0.240557	1006
17	rs62063298	G	T	0.240557	1006
17	rs62063299	T	C	0.240557	1006
17	rs62063300	T	C	0.240557	1006
17	rs62063303	T	C	0.240557	1006
17	rs75242405	C	T	0.240557	1006
17	rs17651093	G	A	0.240557	1006
17	rs17572248	A	G	0.240557	1006
17	rs62063304	A	G	0.240557	1006
17	rs62063305	G	A	0.240557	1006
17	rs17651134	G	A	0.240557	1006
17	rs62063306	C	A	0.240557	1006
17	rs62063774	T	C	0.240557	1006
17	rs62063775	G	T	0.240557	1006
17	rs9896485	G	C	0.38668	1006
17	rs62063776	A	G	0.240557	1006
17	rs10514889	G	A	0.38668	1006
17	rs34619181	T	A	0.822068	1006
17	rs117124984	C	G	0.240557	1006
17	rs118087478	T	G	0.240557	1006
17	rs77875796	A	G	0.240557	1006
17	rs1800547	A	G	0.240557	1006
17	rs17651213	G	A	0.240557	1006
17	rs17572361	T	C	0.240557	1006
17	rs17651243	G	A	0.240557	1006
17	rs78104015	A	G	0.240557	1006
17	rs62063777	A	G	0.240557	1006
17	rs2217394	A	G	0.240557	1006
17	rs62063778	G	A	0.240557	1006
17	rs17651285	G	A	0.240557	1006
17	rs17572467	T	C	0.240557	1006
17	rs3785883	A	G	0.838966	1006
17	rs17572495	T	G	0.240557	1006
17	rs62063779	C	T	0.240557	1006
17	rs754593	G	A	0.580517	1006
17	rs754513	T	A	0.240557	1006
17	rs754512	A	T	0.240557	1006
17	rs13313562	C	G	0.827038	1006
17	rs62063780	A	G	0.240557	1006
17	rs2163129	T	C	0.240557	1006
17	rs2163130	G	A	0.240557	1006
17	rs1981997	G	A	0.240557	1006
17	rs1981998	G	A	0.240557	1006
17	rs3785884	G	A	0.250497	1006
17	rs17572613	A	G	0.240557	1006
17	rs77527347	G	T	0.241551	1006
17	rs2435206	C	T	0.314115	1006
17	rs17572627	T	A	0.241551	1006
17	rs3785885	A	G	0.76839	1006
17	rs17651483	C	A	0.240557	1006
17	rs2435207	G	A	0.323062	1006
17	rs191237882	G	A	0.0109344	1006
17	rs17651507	A	T	0.233598	1006
17	rs62063783	C	T	0.240557	1006
17	rs2435208	G	A	0.194831	1006
17	rs7209707	C	T	0.0795229	1006
17	rs62063784	A	G	0.240557	1006
17	rs56234850	G	A	0.240557	1006
17	rs80189278	G	A	0.0735586	1006
17	rs63750417	C	T	0.240557	1006
17	rs63750072	A	G	0.0477137	1006
17	rs62063786	G	A	0.240557	1006
17	rs63750222	C	T	0.121272	1006
17	rs62063787	T	C	0.240557	1006
17	rs17651549	C	T	0.240557	1006
17	rs538726790	C	T	0.240557	1006
17	rs2435209	G	T	0.308151	1006
17	rs2435210	C	T	0.308151	1006
17	rs554819069	T	C	0.240557	1006
17	rs576389326	G	A	0.240557	1006
17	rs6503453	A	G	0.428429	1006
17	rs541425496	A	C	0.243539	1006
17	rs559376136	G	T	0.240557	1006
17	rs530157802	A	G	0.240557	1006
17	rs541986174	A	G	0.240557	1006
17	rs2435211	C	T	0.309145	1006
17	rs531217003	G	A	0.240557	1006
17	rs571131167	T	C	0.240557	1006
17	rs547435395	A	G	0.240557	1006
17	rs565744479	A	G	0.240557	1006
17	rs537342897	G	A	0.240557	1006
17	rs577071575	T	C	0.240557	1006
17	rs552965964	A	C	0.240557	1006
17	rs8079215	C	T	0.759443	1006
17	rs713522	T	C	0.45328	1006
17	rs149663833	A	G	0.00695825	1006
17	rs10445371	G	A	0.240557	1006
17	rs919461	A	T	0.240557	1006
17	rs919462	C	T	0.240557	1006
17	rs919463	G	A	0.195825	1006
17	rs919464	C	T	0.240557	1006
17	rs62063794	T	A	0.240557	1006
17	rs112385572	A	G	0.240557	1006
17	rs2435212	G	A	0.204771	1006
17	rs17651700	C	G	0.240557	1006
17	rs113134013	C	T	0.240557	1006
17	rs76357066	G	A	0.240557	1006
17	rs2258689	T	C	0.21173	1006
17	rs10445337	T	C	0.240557	1006
17	rs79447161	A	G	0.240557	1006
17	rs17651754	T	C	0.240557	1006
17	rs10445338	G	A	0.240557	1006
17	rs111652694	T	C	0.240557	1006
17	rs2435213	G	T	0.204771	1006
17	rs141013430	A	G	0.0149105	1006
17	rs75743061	C	G	0.241551	1006
17	rs62063795	C	T	0.241551	1006
17	rs62063796	G	A	0.241551	1006
17	rs62063797	G	C	0.241551	1006
17	rs2435214	G	A	0.191849	1006
17	rs117990338	C	T	0.0437376	1006
17	rs77290642	T	C	0.240557	1006
17	rs76618565	G	A	0.240557	1006
17	rs11656151	A	G	0.200795	1006
17	rs62063798	G	A	0.240557	1006
17	rs1052551	G	A	0.240557	1006
17	rs62063799	C	G	0.240557	1006
17	rs62063800	C	T	0.240557	1006
17	rs17651857	A	G	0.240557	1006
17	rs74759276	A	G	0.240557	1006
17	rs17651887	G	A	0.240557	1006
17	rs78599197	C	G	0.240557	1006
17	rs62063842	G	C	0.240557	1006
17	rs62063843	G	A	0.0308151	1006
17	rs55662347	G	A	0.240557	1006
17	rs2471737	A	G	0.450298	1006
17	rs55913645	T	A	0.240557	1006
17	rs17573175	C	G	0.240557	1006
17	rs62063845	T	C	0.240557	1006
17	rs62063846	A	G	0.240557	1006
17	rs2435200	G	A	0.439364	1006
17	rs55736025	C	A	0.240557	1006
17	rs55886080	T	A	0.240557	1006
17	rs75944932	A	C	0.240557	1006
17	rs62063848	T	C	0.0308151	1006
17	rs117199550	C	T	0.0447316	1006
17	rs17573245	T	C	0.241551	1006
17	rs17573266	C	G	0.240557	1006
17	rs112572874	A	G	0.240557	1006
17	rs17652036	G	A	0.240557	1006
17	rs62063849	T	G	0.240557	1006
17	rs117455029	G	A	0.0308151	1006
17	rs17652066	G	C	0.240557	1006
17	rs62063850	G	A	0.241551	1006
17	rs1052553	A	G	0.241551	1006
17	rs17652121	T	C	0.240557	1006
17	rs11568305	G	A	0.0437376	1006
17	rs117562189	G	A	0.0695825	1006
17	rs62063851	C	G	0.240557	1006
17	rs62063852	A	G	0.240557	1006
17	rs12051901	G	A	0.234592	1006
17	rs62063853	A	G	0.240557	1006
17	rs62063854	G	A	0.240557	1006
17	rs2004673	T	C	0.240557	1006
17	rs2004674	A	T	0.240557	1006
17	rs62063855	T	C	0.240557	1006
17	rs1078269	T	C	0.240557	1006
17	rs1078268	A	G	0.240557	1006
17	rs2471738	C	T	0.239563	1006
17	rs62063856	A	G	0.240557	1006
17	rs62063857	A	G	0.240557	1006
17	rs117439168	G	A	0.027833	1006
17	rs79959255	G	T	0.240557	1006
17	rs56301633	G	A	0.240557	1006
17	rs56108300	T	A	0.240557	1006
17	rs7216893	A	G	0.0815109	1006
17	rs138538686	G	A	0.0218688	1006
17	rs62063859	G	A	0.240557	1006
17	rs117499775	T	C	0.0417495	1006
17	rs62064660	G	A	0.241551	1006
17	rs62064661	G	A	0.240557	1006
17	rs2435201	T	A	0.54672	1006
17	rs17573447	C	T	0.242545	1006
17	rs62064662	A	G	0.240557	1006
17	rs62064663	T	G	0.240557	1006
17	rs2471739	C	T	0.7833	1006
17	rs2435202	G	A	0.0337972	1006
17	rs8070723	A	G	0.240557	1006
17	rs73317025	T	C	0.120278	1006
17	rs17573509	G	A	0.240557	1006
17	rs73317026	G	A	0.120278	1006
17	rs62064664	T	C	0.240557	1006
17	rs62064665	T	C	0.240557	1006
17	rs111324579	A	G	0.240557	1006
17	rs113201171	A	T	0.240557	1006
17	rs62064666	T	C	0.240557	1006
17	rs62064667	A	T	0.240557	1006
17	rs17573593	A	C	0.240557	1006
17	rs62064668	G	A	0.240557	1006
17	rs17573607	G	A	0.239563	1006
17	rs2435203	T	C	0.12326	1006
17	rs17652337	C	T	0.241551	1006
17	rs1991556	G	A	0.242545	1006
17	rs8067056	T	C	0.405567	1006
17	rs56087321	G	C	0.361829	1006
17	rs74829364	T	C	0.240557	1006
17	rs62064669	C	T	0.240557	1006
17	rs78962882	G	C	0.240557	1006
17	rs11657504	C	T	0.125249	1006
17	rs62064670	T	A	0.240557	1006
17	rs62064671	T	C	0.240557	1006
17	rs4792897	A	G	0.173956	1006
17	rs62064672	G	A	0.240557	1006
17	rs370558872	T	C	0.240557	1006
17	rs62064673	G	C	0.0308151	1006
17	rs41543317	A	G	0.647117	1006
17	rs118039425	G	A	0.028827	1006
17	rs62064674	C	A	0.240557	1006
17	rs62064675	C	T	0.240557	1006
17	rs17652449	G	C	0.240557	1006
17	rs76723223	T	C	0.242545	1006
17	rs117641629	G	A	0.0228628	1006
17	rs733966	C	T	0.240557	1006
17	rs733967	T	C	0.240557	1006
17	rs733968	C	T	0.240557	1006
17	rs733969	G	A	0.240557	1006
17	rs4283261	C	T	0.241551	1006
17	rs62062265	C	G	0.240557	1006
17	rs75666751	A	C	0.240557	1006
17	rs11079728	T	C	0.055666	1006
17	rs4306559	T	C	0.240557	1006
17	rs747152	T	C	0.240557	1006
17	rs12150530	T	C	0.173956	1006
17	rs12150254	T	C	0.240557	1006
17	rs551853349	G	A	0.240557	1006
17	rs12150170	A	G	0.240557	1006
17	rs12150515	G	T	0.240557	1006
17	rs62062266	A	G	0.240557	1006
17	rs41543512	T	A	0.234592	1006
17	rs17573858	T	C	0.240557	1006
17	rs62062267	C	T	0.240557	1006
17	rs62062268	C	T	0.240557	1006
17	rs62062269	G	C	0.240557	1006
17	rs62062270	T	C	0.240557	1006
17	rs75534191	G	A	0.240557	1006
17	rs66499584	G	A	0.16004	1006
17	rs9891103	C	T	0.246521	1006
17	rs146674965	A	G	0.0357853	1006
17	rs12150469	T	C	0.240557	1006
17	rs12149995	G	A	0.240557	1006
17	rs62062274	G	A	0.240557	1006
17	rs62062275	A	G	0.240557	1006
17	rs62062276	A	G	0.240557	1006
17	rs62062278	A	G	0.240557	1006
17	rs62062281	A	G	0.240557	1006
17	rs62062282	A	G	0.240557	1006
17	rs17652502	G	A	0.241551	1006
17	rs2316948	C	G	0.240557	1006
17	rs62062283	C	A	0.240557	1006
17	rs111976319	C	A	0.240557	1006
17	rs58879558	T	C	0.250497	1006
17	rs62062284	G	A	0.240557	1006
17	rs62062285	T	G	0.240557	1006
17	rs62062286	C	T	0.240557	1006
17	rs62062288	G	A	0.236581	1006
17	rs62062289	G	C	0.240557	1006
17	rs67676322	G	A	0.147117	1006
17	rs916896	C	T	0.356859	1006
17	rs542241702	A	G	0.238569	1006
17	rs17652520	G	A	0.243539	1006
17	rs17573907	C	T	0.240557	1006
17	rs62062290	C	A	0.239563	1006
17	rs16940797	C	T	0.146123	1006
17	rs11652638	T	C	0.955268	1006
17	rs55726761	G	A	0.240557	1006
17	rs62062292	A	C	0.240557	1006
17	rs77747656	C	G	0.240557	1006
17	rs62062293	C	A	0.240557	1006
17	rs62062294	A	C	0.241551	1006
17	rs62062295	A	G	0.240557	1006
17	rs62062296	C	T	0.240557	1006
17	rs62062297	A	G	0.240557	1006
17	rs9468	T	C	0.241551	1006
17	rs8712	A	G	0.241551	1006
17	rs17574005	G	A	0.0198807	1006
17	rs1052587	T	C	0.240557	1006
17	rs1052590	A	G	0.240557	1006
17	rs1052594	G	C	0.240557	1006
17	rs17574040	A	C	0.240557	1006
17	rs16940799	T	C	0.240557	1006
17	rs7687	T	C	0.240557	1006
17	rs17652748	C	T	0.240557	1006
17	rs16940802	G	A	0.0198807	1006
17	rs75010486	T	C	0.240557	1006
17	rs16940806	G	A	0.240557	1006
17	rs2158257	A	C	0.240557	1006
17	rs2158256	G	A	0.0407555	1006
17	rs17574228	T	C	0.240557	1006
17	rs7521	A	G	0.588469	1006
17	rs117379709	G	A	0.0149105	1006
17	rs78681971	C	T	0.240557	1006
17	rs79772576	A	G	0.241551	1006
17	rs116949011	T	G	0.0129225	1006
17	rs78229689	G	A	0.240557	1006
17	rs7350928	C	T	0.240557	1006
17	rs17574361	A	G	0.240557	1006
17	rs17652961	G	A	0.240557	1006
17	rs34579536	A	G	0.240557	1006
17	rs17574425	C	G	0.240557	1006
17	rs55881134	G	A	0.240557	1006
17	rs7220988	G	A	0.357853	1006
17	rs1076222	C	G	0.240557	1006
17	rs1078997	A	G	0.147117	1006
17	rs7350980	G	A	0.246521	1006
17	rs36076725	G	A	0.240557	1006
17	rs35833914	G	A	0.240557	1006
17	rs4597358	C	G	0.246521	1006
17	rs77009866	A	T	0.240557	1006
17	rs62062321	A	G	0.240557	1006
17	rs17574604	A	G	0.240557	1006
17	rs17653162	C	A	0.240557	1006
17	rs62062322	A	G	0.240557	1006
17	rs17653193	G	A	0.240557	1006
17	rs17653211	T	C	0.240557	1006
17	rs17653255	C	A	0.240557	1006
17	rs4608377	T	C	0.240557	1006
17	rs12185225	T	C	0.240557	1006
17	rs143920877	T	G	0.0258449	1006
17	rs12150438	C	T	0.240557	1006
17	rs7214674	C	T	0.177932	1006
17	rs12150162	T	C	0.240557	1006
17	rs62062134	A	C	0.240557	1006
17	rs17574796	T	C	0.240557	1006
17	rs17574824	C	T	0.240557	1006
17	rs12185243	T	C	0.240557	1006
17	rs8077487	T	C	0.246521	1006
17	rs11079729	C	A	0.240557	1006
17	rs12150542	G	A	0.240557	1006
17	rs12150090	C	T	0.240557	1006
17	rs41437445	G	A	0.240557	1006
17	rs62062136	T	C	0.240557	1006
17	rs16940845	C	A	0.357853	1006
17	rs7221390	T	G	0.246521	1006
17	rs34043286	A	G	0.240557	1006
17	rs10514897	A	G	0.240557	1006
17	rs6503454	A	G	0.177932	1006
17	rs62062137	G	A	0.240557	1006
17	rs41382552	A	G	0.240557	1006
17	rs7213077	T	C	0.359841	1006
17	rs55893711	C	T	0.240557	1006
17	rs8064986	A	G	0.587475	1006
17	rs10514898	A	C	0.240557	1006
17	rs62063662	T	C	0.356859	1006
17	rs10514899	C	G	0.358847	1006
17	rs41374248	A	G	0.240557	1006
17	rs79252344	A	G	0.240557	1006
17	rs62063664	G	A	0.0298211	1006
17	rs67682367	A	T	0.147117	1006
17	rs144324202	G	A	0.0238569	1006
17	rs569670697	C	T	0.240557	1006
17	rs557307834	T	C	0.213718	1006
17	rs575200428	C	T	0.240557	1006
17	rs151036546	T	C	0.0467197	1006
17	rs529844822	C	T	0.240557	1006
17	rs62063670	T	C	0.240557	1006
17	rs74571696	G	A	0.240557	1006
17	rs79698033	C	T	0.240557	1006
17	rs79065019	T	C	0.240557	1006
17	rs8074761	G	A	0.177932	1006
17	rs62063671	A	G	0.240557	1006
17	rs112578465	C	T	0.240557	1006
17	rs8078067	G	A	0.358847	1006
17	rs62063673	T	G	0.240557	1006
17	rs12150336	C	T	0.240557	1006
17	rs12150570	G	A	0.240557	1006
17	rs7218319	C	T	0.246521	1006
17	rs112746008	C	T	0.240557	1006
17	rs112333322	A	G	0.240557	1006
17	rs111327992	G	A	0.240557	1006
17	rs113434679	C	A	0.202783	1006
17	rs74977736	G	C	0.240557	1006
17	rs117058813	A	G	0.0139165	1006
17	rs12150447	A	C	0.240557	1006
17	rs12150064	C	A	0.240557	1006
17	rs17653836	T	A	0.240557	1006
17	rs17575423	T	C	0.240557	1006
17	rs62063676	G	A	0.240557	1006
17	rs62063677	C	T	0.240557	1006
17	rs62063678	C	G	0.240557	1006
17	rs11869074	G	T	0.148111	1006
17	rs79649865	T	G	0.240557	1006
17	rs111853996	A	G	0.240557	1006
17	rs112674766	A	T	0.240557	1006
17	rs112074397	T	C	0.240557	1006
17	rs11654745	G	A	0.356859	1006
17	rs4792827	T	C	0.587475	1006
17	rs28689858	T	C	0.945328	1006
17	rs62063680	C	A	0.240557	1006
17	rs62063681	A	G	0.240557	1006
17	rs62063682	G	A	0.240557	1006
17	rs62063683	G	A	0.240557	1006
17	rs79180862	C	T	0.240557	1006
17	rs62063684	T	C	0.240557	1006
17	rs7212857	C	A	0.192843	1006
17	rs545434959	A	G	0.240557	1006
17	rs62063687	A	G	0.240557	1006
17	rs11652003	G	A	0.192843	1006
17	rs56166297	A	G	0.147117	1006
17	rs62060760	C	T	0.240557	1006
17	rs17575437	T	A	0.240557	1006
17	rs17653889	A	T	0.240557	1006
17	rs17653906	G	A	0.240557	1006
17	rs62060761	A	C	0.240557	1006
17	rs62060762	G	A	0.240557	1006
17	rs62060763	T	C	0.240557	1006
17	rs111259120	C	T	0.240557	1006
17	rs62060764	A	G	0.240557	1006
17	rs62060765	A	C	0.240557	1006
17	rs17575507	A	G	0.240557	1006
17	rs876944	G	T	0.240557	1006
17	rs62060767	G	A	0.240557	1006
17	rs62060768	G	A	0.240557	1006
17	rs62060769	G	C	0.240557	1006
17	rs1107820	T	C	0.240557	1006
17	rs17575556	G	A	0.241551	1006
17	rs17653998	A	G	0.240557	1006
17	rs933317	C	T	0.177932	1006
17	rs9303524	A	T	0.178926	1006
17	rs111372048	A	C	0.240557	1006
17	rs62060785	G	A	0.240557	1006
17	rs62060786	C	T	0.240557	1006
17	rs62060787	G	T	0.240557	1006
17	rs41384744	A	G	0.240557	1006
17	rs55714296	A	T	0.240557	1006
17	rs55690782	G	A	0.240557	1006
17	rs141371243	G	A	0.0159046	1006
17	rs181613315	C	T	0.0159046	1006
17	rs17654016	T	C	0.240557	1006
17	rs7220752	T	C	0.246521	1006
17	rs2316951	G	C	0.241551	1006
17	rs2316952	G	C	0.240557	1006
17	rs17575683	C	T	0.240557	1006
17	rs112411928	C	G	0.240557	1006
17	rs144452577	G	A	0.0337972	1006
17	rs2316953	G	A	0.240557	1006
17	rs6503455	C	T	0.357853	1006
17	rs118185397	C	T	0.0536779	1006
17	rs2838	A	G	0.240557	1006
17	rs12150127	G	A	0.240557	1006
17	rs62060792	T	A	0.240557	1006
17	rs76307183	G	A	0.240557	1006
17	rs11079730	G	C	0.147117	1006
17	rs62060793	A	G	0.240557	1006
17	rs62060794	C	T	0.240557	1006
17	rs62060795	C	T	0.240557	1006
17	rs17575773	C	T	0.240557	1006
17	rs62060797	G	A	0.240557	1006
17	rs11079731	C	T	0.177932	1006
17	rs12150344	G	A	0.240557	1006
17	rs62060798	T	C	0.240557	1006
17	rs117385703	T	C	0.0367793	1006
17	rs62060799	G	T	0.240557	1006
17	rs111288789	T	C	0.0109344	1006
17	rs17575822	A	G	0.240557	1006
17	rs17575850	C	A	0.240557	1006
17	rs17659731	G	A	0.240557	1006
17	rs75641221	T	C	0.240557	1006
17	rs62060800	A	G	0.240557	1006
17	rs62060801	A	G	0.240557	1006
17	rs17659743	C	G	0.240557	1006
17	rs62060802	A	C	0.240557	1006
17	rs75975083	T	C	0.240557	1006
17	rs77950913	T	C	0.240557	1006
17	rs79782347	T	C	0.240557	1006
17	rs12150057	A	G	0.027833	1006
17	rs9898030	C	A	0.177932	1006
17	rs56318865	G	A	0.240557	1006
17	rs56041778	G	C	0.240557	1006
17	rs55947022	G	A	0.240557	1006
17	rs55929190	G	C	0.240557	1006
17	rs56323408	C	T	0.240557	1006
17	rs55831516	C	T	0.241551	1006
17	rs62060809	G	A	0.241551	1006
17	rs62060810	A	G	0.241551	1006
17	rs6503456	A	C	0.176938	1006
17	rs1117253	A	C	0.240557	1006
17	rs12150625	C	G	0.240557	1006
17	rs12150627	C	G	0.240557	1006
17	rs12150628	C	T	0.240557	1006
17	rs12150611	G	A	0.240557	1006
17	rs74850776	T	C	0.240557	1006
17	rs974295	A	T	0.240557	1006
17	rs974293	G	A	0.240557	1006
17	rs974292	T	C	0.240557	1006
17	rs974291	A	T	0.240557	1006
17	rs12150551	T	C	0.240557	1006
17	rs12150558	T	C	0.240557	1006
17	rs9907738	T	G	0.246521	1006
17	rs62060812	A	G	0.240557	1006
17	rs62060834	A	T	0.240557	1006
17	rs62060835	C	T	0.240557	1006
17	rs62060836	G	A	0.240557	1006
17	rs62060838	A	G	0.240557	1006
17	rs62060839	A	G	0.240557	1006
17	rs62060840	A	G	0.240557	1006
17	rs62060841	A	T	0.240557	1006
17	rs62060842	T	A	0.239563	1006
17	rs62060843	C	T	0.240557	1006
17	rs112197756	A	G	0.240557	1006
17	rs62060845	A	G	0.240557	1006
17	rs62060846	A	C	0.240557	1006
17	rs74481389	T	C	0.240557	1006
17	rs62060847	C	T	0.240557	1006
17	rs56100031	C	T	0.240557	1006
17	rs55972730	C	T	0.240557	1006
17	rs2066899	C	T	0.246521	1006
17	rs141560852	C	A	0.0427435	1006
17	rs17659881	A	G	0.240557	1006
17	rs78938131	T	G	0.240557	1006
17	rs62060850	A	T	0.240557	1006
17	rs62060851	T	C	0.240557	1006
17	rs1476554	C	T	0.240557	1006
17	rs77138434	C	A	0.240557	1006
17	rs111913701	T	G	0.240557	1006
17	rs111519055	A	G	0.240557	1006
17	rs77925835	C	T	0.240557	1006
17	rs17659953	C	T	0.240557	1006
17	rs17576165	T	C	0.240557	1006
17	rs17576200	G	A	0.240557	1006
17	rs62060852	G	A	0.240557	1006
17	rs11656663	C	T	0.0258449	1006
17	rs62060853	G	A	0.240557	1006
17	rs17660017	G	C	0.240557	1006
17	rs113788190	A	G	0.240557	1006
17	rs112364920	A	T	0.239563	1006
17	rs8079695	C	T	0.192843	1006
17	rs80028338	A	C	0.240557	1006
17	rs11079732	T	C	0.587475	1006
17	rs72836329	C	T	0.358847	1006
17	rs62060855	C	T	0.240557	1006
17	rs62060856	A	C	0.240557	1006
17	rs2316955	T	G	0.240557	1006
17	rs11654640	G	A	0.587475	1006
17	rs17660065	T	C	0.240557	1006
17	rs8080583	C	A	0.246521	1006
17	rs66524664	G	A	0.147117	1006
17	rs55864131	T	C	0.240557	1006
17	rs2158258	A	C	0.587475	1006
17	rs62060858	G	C	0.240557	1006
17	rs62060859	G	A	0.240557	1006
17	rs55692232	G	A	0.240557	1006
17	rs72628322	C	T	0.0347913	1006
17	rs3912063	A	G	0.240557	1006
17	rs3912062	A	G	0.240557	1006
17	rs3912061	C	T	0.240557	1006
17	rs3912060	C	T	0.239563	1006
17	rs17660132	T	C	0.240557	1006
17	rs74348235	A	G	0.240557	1006
17	rs62061764	A	G	0.240557	1006
17	rs17660167	C	T	0.240557	1006
17	rs17660228	G	A	0.240557	1006
17	rs17660251	C	T	0.240557	1006
17	rs17660294	T	C	0.240557	1006
17	rs10775404	A	C	0.191849	1006
17	rs62061766	G	A	0.240557	1006
17	rs79923630	G	T	0.240557	1006
17	rs62061767	A	G	0.240557	1006
17	rs111364350	C	T	0.240557	1006
17	rs2097760	A	G	0.246521	1006
17	rs143125392	G	A	0.0417495	1006
17	rs62061770	G	C	0.240557	1006
17	rs62061771	G	A	0.240557	1006
17	rs62061772	T	C	0.240557	1006
17	rs111970616	T	C	0.240557	1006
17	rs17660337	T	C	0.240557	1006
17	rs62061788	G	A	0.240557	1006
17	rs62061789	C	T	0.240557	1006
17	rs17576631	G	C	0.240557	1006
17	rs112596352	G	A	0.240557	1006
17	rs62061790	G	A	0.240557	1006
17	rs17660398	C	T	0.240557	1006
17	rs62061791	T	C	0.240557	1006
17	rs72628323	G	A	0.143141	1006
17	rs62061792	G	A	0.240557	1006
17	rs62061793	C	A	0.240557	1006
17	rs72628324	G	A	0.142147	1006
17	rs17576695	T	A	0.240557	1006
17	rs80020809	C	T	0.240557	1006
17	rs77044307	C	G	0.240557	1006
17	rs7211983	G	A	0.192843	1006
17	rs79348289	T	C	0.240557	1006
17	rs75412750	C	T	0.240557	1006
17	rs60521849	G	A	0.365805	1006
17	rs62061795	C	A	0.240557	1006
17	rs17576709	C	G	0.240557	1006
17	rs62061796	G	A	0.240557	1006
17	rs11658616	C	T	0.027833	1006
17	rs62061802	T	A	0.240557	1006
17	rs62061803	C	A	0.239563	1006
17	rs8065825	A	G	0.368787	1006
17	rs55900347	G	A	0.240557	1006
17	rs56240678	C	G	0.240557	1006
17	rs16940890	G	A	0.0337972	1006
17	rs62061808	C	T	0.240557	1006
17	rs77604208	C	T	0.240557	1006
17	rs80120913	C	G	0.240557	1006
17	rs17660464	C	A	0.240557	1006
17	rs17576779	C	T	0.240557	1006
17	rs17660488	T	C	0.240557	1006
17	rs16940893	A	C	0.0367793	1006
17	rs62061809	T	C	0.240557	1006
17	rs62061810	G	A	0.240557	1006
17	rs113564729	G	A	0.364811	1006
17	rs112102887	G	A	0.240557	1006
17	rs112893440	G	A	0.240557	1006
17	rs17576842	A	G	0.240557	1006
17	rs62061811	T	G	0.240557	1006
17	rs17576870	A	G	0.240557	1006
17	rs57319081	G	C	0.110338	1006
17	rs17660595	A	G	0.240557	1006
17	rs62061812	C	T	0.240557	1006
17	rs546325422	G	A	0.240557	1006
17	rs111952388	C	T	0.240557	1006
17	rs62061814	T	G	0.240557	1006
17	rs62061815	A	G	0.240557	1006
17	rs17576954	T	C	0.239563	1006
17	rs77924366	T	C	0.240557	1006
17	rs11652924	T	C	0.581511	1006
17	rs62061816	C	A	0.240557	1006
17	rs116952167	G	A	0.027833	1006
17	rs62061817	A	G	0.240557	1006
17	rs62061818	C	G	0.238569	1006
17	rs111676341	A	G	0.240557	1006
17	rs17576989	C	A	0.240557	1006
17	rs79923708	G	A	0.240557	1006
17	rs79346219	A	G	0.240557	1006
17	rs73984689	G	A	0.240557	1006
17	rs140613665	C	T	0.0159046	1006
17	rs111295615	T	C	0.240557	1006
17	rs4510068	G	T	0.432406	1006
17	rs76761511	C	A	0.240557	1006
17	rs74518378	C	T	0.110338	1006
17	rs8070420	G	T	0.365805	1006
17	rs62061821	G	A	0.240557	1006
17	rs16940904	C	T	0.246521	1006
17	rs17577024	G	A	0.240557	1006
17	rs4997213	G	A	0.177932	1006
17	rs17577052	T	C	0.240557	1006
17	rs117754181	G	A	0.05666	1006
17	rs77635460	T	C	0.240557	1006
17	rs62061822	A	C	0.241551	1006
17	rs9904766	T	C	0.581511	1006
17	rs9303525	A	G	0.246521	1006
17	rs17577094	A	G	0.240557	1006
17	rs17577159	T	G	0.240557	1006
17	rs62061823	C	T	0.240557	1006
17	rs62061824	T	C	0.240557	1006
17	rs55794067	T	C	0.240557	1006
17	rs7225002	A	G	0.439364	1006
17	rs56807059	A	C	0.363817	1006
17	rs17660847	C	T	0.240557	1006
17	rs17660865	T	C	0.240557	1006
17	rs2016034	A	G	0.580517	1006
17	rs79772780	G	A	0.229622	1006
17	rs76640332	G	A	0.229622	1006
17	rs145591718	G	A	0.0159046	1006
17	rs78929339	A	G	0.239563	1006
17	rs17660907	G	A	0.240557	1006
17	rs17660936	C	T	0.240557	1006
17	rs11653367	A	G	0.311133	1006
17	rs62061847	G	A	0.240557	1006
17	rs144442307	G	A	0.0218688	1006
17	rs17577313	A	G	0.240557	1006
17	rs4548919	G	T	0.240557	1006
17	rs4630591	C	T	0.207753	1006
17	rs4606752	A	G	0.239563	1006
17	rs17577369	A	G	0.240557	1006
17	rs62061848	C	T	0.240557	1006
17	rs17661015	T	C	0.240557	1006
17	rs17661027	C	A	0.240557	1006
17	rs34517924	G	A	0.143141	1006
17	rs62061849	C	T	0.240557	1006
17	rs17661045	T	A	0.240557	1006
17	rs17577447	T	A	0.240557	1006
17	rs117685808	A	G	0.00994036	1006
17	rs62061850	T	C	0.240557	1006
17	rs111880194	C	G	0.240557	1006
17	rs10514901	G	T	0.240557	1006
17	rs17577496	T	C	0.240557	1006
17	rs62061851	C	T	0.240557	1006
17	rs62061852	A	C	0.240557	1006
17	rs57240476	C	T	0.0367793	1006
17	rs727425	G	A	0.240557	1006
17	rs35018866	C	T	0.946322	1006
17	rs17661141	C	G	0.239563	1006
17	rs62061853	T	C	0.240557	1006
17	rs1468241	A	G	0.240557	1006
17	rs1468240	T	A	0.239563	1006
17	rs75229280	G	A	0.240557	1006
17	rs112813897	G	A	0.240557	1006
17	rs113909426	G	A	0.240557	1006
17	rs111678697	T	C	0.240557	1006
17	rs4383188	T	C	0.240557	1006
17	rs1966345	T	C	0.240557	1006
17	rs62061854	C	T	0.240557	1006
17	rs3087534	T	C	0.240557	1006
17	rs76924476	T	C	0.241551	1006
17	rs4792830	T	C	0.177932	1006
17	rs112560196	A	T	0.240557	1006
17	rs75652502	C	A	0.240557	1006
17	rs62061859	C	G	0.241551	1006
17	rs55802590	G	C	0.240557	1006
17	rs56257094	G	A	0.240557	1006
17	rs55672516	A	C	0.240557	1006
17	rs112073200	G	C	0.240557	1006
17	rs62063163	C	T	0.237575	1006
17	rs62063164	C	T	0.237575	1006
17	rs72628325	C	T	0.143141	1006
17	rs117770816	C	T	0.0347913	1006
17	rs62063165	A	G	0.240557	1006
17	rs62063166	A	G	0.240557	1006
17	rs72628326	G	C	0.0337972	1006
17	rs55669501	G	A	0.240557	1006
17	rs55686102	C	T	0.240557	1006
17	rs8068300	T	C	0.581511	1006
17	rs55885063	C	G	0.240557	1006
17	rs56273589	C	G	0.241551	1006
17	rs62063171	C	T	0.241551	1006
17	rs62063172	T	C	0.241551	1006
17	rs76380490	C	T	0.241551	1006
17	rs113120855	C	T	0.241551	1006
17	rs77095128	T	G	0.240557	1006
17	rs2016730	T	C	0.192843	1006
17	rs78746179	C	T	0.054672	1006
17	rs4581739	T	C	0.240557	1006
17	rs113638513	A	G	0.240557	1006
17	rs62063173	G	A	0.0298211	1006
17	rs62063174	C	G	0.240557	1006
17	rs17577650	A	G	0.240557	1006
17	rs4471723	C	T	0.246521	1006
17	rs1122381	A	G	0.240557	1006
17	rs117965585	C	T	0.0198807	1006
17	rs1122380	C	T	0.240557	1006
17	rs62063200	C	T	0.240557	1006
17	rs10514903	C	G	0.240557	1006
17	rs4792831	G	A	0.192843	1006
17	rs17661348	A	G	0.240557	1006
17	rs118008815	A	G	0.0337972	1006
17	rs17661385	A	G	0.240557	1006
17	rs10514904	C	T	0.240557	1006
17	rs79301522	A	G	0.240557	1006
17	rs17661428	C	G	0.239563	1006
17	rs17577877	A	G	0.239563	1006
17	rs146682924	G	C	0.0119284	1006
17	rs6503457	G	T	0.245527	1006
17	rs8070942	G	T	0.246521	1006
17	rs62063202	C	T	0.240557	1006
17	rs62063203	T	C	0.240557	1006
17	rs111724389	G	A	0.240557	1006
17	rs112401617	A	T	0.240557	1006
17	rs17577954	T	C	0.240557	1006
17	rs55780786	T	C	0.240557	1006
17	rs3089	C	G	0.240557	1006
17	rs55909047	A	G	0.240557	1006
17	rs56119705	T	C	0.239563	1006
17	rs17577975	C	T	0.239563	1006
17	rs7207582	A	G	0.246521	1006
17	rs12150087	C	G	0.240557	1006
17	rs111424940	G	A	0.240557	1006
17	rs62063207	A	G	0.240557	1006
17	rs12941738	A	C	0.177932	1006
17	rs62063208	C	A	0.240557	1006
17	rs10221243	G	A	0.246521	1006
17	rs117913167	C	T	0.177932	1006
17	rs9915547	T	C	0.247515	1006
17	rs542524111	C	T	0.240557	1006
17	rs564905548	G	A	0.240557	1006
17	rs536077496	A	G	0.240557	1006
17	rs570877560	C	G	0.240557	1006
17	rs575074983	T	C	0.212724	1006
17	rs557534113	T	C	0.241551	1006
17	rs72628327	G	A	0.0347913	1006
17	rs552471054	A	G	0.241551	1006
17	rs72628328	A	G	0.143141	1006
17	rs568519571	C	T	0.21173	1006
17	rs575816835	A	G	0.241551	1006
17	rs1406072	C	A	0.143141	1006
17	rs563314190	G	T	0.240557	1006
17	rs552177258	A	G	0.240557	1006
17	rs528392906	G	A	0.241551	1006
17	rs534210380	C	T	0.240557	1006
17	rs117056889	C	A	0.0258449	1006
17	rs34959341	T	C	0.177932	1006
17	rs4792835	A	G	0.192843	1006
17	rs1819040	T	A	0.241551	1006
17	rs564301026	T	G	0.241551	1006
17	rs550997647	G	A	0.240557	1006
17	rs192179849	G	A	0.0139165	1006
17	rs2532307	G	A	0.240557	1006
17	rs538148047	G	C	0.241551	1006
17	rs556952432	C	T	0.21173	1006
17	rs11653458	A	G	0.365805	1006
17	rs386477606	G	T	0.21173	1006
17	rs573082572	T	G	0.240557	1006
17	rs2191155	A	G	0.947316	1006
17	rs544161107	G	A	0.241551	1006
17	rs2696588	G	C	0.581511	1006
17	rs533125554	T	G	0.242545	1006
17	rs527778993	G	A	0.240557	1006
17	rs567744882	G	A	0.240557	1006
17	rs568850733	T	C	0.240557	1006
17	rs9674888	G	A	0.580517	1006
17	rs577620178	A	T	0.241551	1006
17	rs35871694	G	A	0.177932	1006
17	rs566458560	T	C	0.240557	1006
17	rs556323004	C	T	0.241551	1006
17	rs538530693	G	A	0.212724	1006
17	rs553779720	G	A	0.240557	1006
17	rs543124303	A	C	0.240557	1006
17	rs567299266	A	G	0.21173	1006
17	rs576500756	C	T	0.248509	1006
17	rs577482939	G	A	0.241551	1006
17	rs541759959	C	G	0.240557	1006
17	rs542300723	A	G	0.240557	1006
17	rs560926498	A	G	0.241551	1006
17	rs56147261	T	C	0.143141	1006
17	rs60988411	C	T	0.143141	1006
17	rs191050440	A	G	0.00994036	1006
17	rs17585082	A	C	0.0109344	1006
17	rs577520390	T	C	0.240557	1006
17	rs12943758	G	A	0.176938	1006
17	rs564591344	C	T	0.240557	1006
17	rs529970690	T	C	0.240557	1006
17	rs569963579	G	A	0.241551	1006
17	rs537399285	G	A	0.241551	1006
17	rs553321776	A	T	0.240557	1006
17	rs540702737	G	A	0.212724	1006
17	rs530819145	G	A	0.241551	1006
17	rs535998558	G	C	0.242545	1006
17	rs575572584	T	C	0.240557	1006
17	rs576400151	T	C	0.241551	1006
17	rs540782647	C	T	0.241551	1006
17	rs542050069	A	G	0.240557	1006
17	rs12603761	G	A	0.109344	1006
17	rs552475563	C	T	0.241551	1006
17	rs35321809	C	A	0.364811	1006
17	rs534560878	C	T	0.241551	1006
17	rs11654111	C	T	0.364811	1006
17	rs564325593	C	A	0.240557	1006
17	rs540664392	A	T	0.241551	1006
17	rs533307115	G	C	0.240557	1006
17	rs59049733	A	C	0.144135	1006
17	rs117319569	C	T	0.054672	1006
17	rs557054045	G	A	0.240557	1006
17	rs117876255	T	C	0.0347913	1006
17	rs8075479	T	C	0.947316	1006
17	rs17662379	C	T	0.0188867	1006
17	rs544305651	A	T	0.0298211	1006
17	rs562593126	G	A	0.241551	1006
17	rs187228148	T	A	0.0218688	1006
17	rs566704864	C	G	0.246521	1006
17	rs143883750	T	A	0.0149105	1006
17	rs568059837	T	C	0.244533	1006
17	rs535060999	T	C	0.244533	1006
17	rs544243747	C	T	0.241551	1006
17	rs562531663	T	C	0.240557	1006
17	rs527843148	C	T	0.947316	1006
17	rs386558525	C	A	0.240557	1006
17	rs539559479	C	G	0.240557	1006
17	rs10459926	T	A	0.144135	1006
17	rs533699804	T	C	0.241551	1006
17	rs34330925	A	G	0.192843	1006
17	rs117405676	A	C	0.0516899	1006
17	rs562481792	C	T	0.240557	1006
17	rs566489145	T	C	0.241551	1006
17	rs567428298	A	G	0.240557	1006
17	rs116957266	C	G	0.192843	1006
17	rs543087623	C	T	0.240557	1006
17	rs565531740	G	A	0.241551	1006
17	rs544717127	T	C	0.240557	1006
17	rs531360085	T	G	0.240557	1006
17	rs386477048	G	T	0.21173	1006
17	rs566037900	A	G	0.240557	1006
17	rs555006557	A	G	0.240557	1006
17	rs544076796	C	A	0.241551	1006
17	rs2532276	C	A	0.242545	1006
17	rs542364049	G	A	0.240557	1006
17	rs560699746	C	A	0.366799	1006
17	rs549599956	A	G	0.246521	1006
17	rs564717292	C	T	0.241551	1006
17	rs2240759	C	T	0.143141	1006
17	rs565948451	G	A	0.241551	1006
17	rs570200944	G	A	0.240557	1006
17	rs2240758	G	C	0.192843	1006
17	rs566672630	T	C	0.240557	1006
17	rs535019273	G	A	0.240557	1006
17	rs553586616	T	C	0.199801	1006
17	rs17662853	G	A	0.177932	1006
17	rs571568457	A	C	0.199801	1006
17	rs543087095	T	G	0.199801	1006
17	rs564755460	A	G	0.240557	1006
17	rs532291518	G	A	0.240557	1006
17	rs546433642	T	C	0.240557	1006
17	rs2240757	T	C	0.142147	1006
17	rs535725934	G	A	0.240557	1006
17	rs541260793	T	C	0.240557	1006
17	rs530881963	T	C	0.240557	1006
17	rs570968715	A	G	0.240557	1006
17	rs547200563	G	A	0.240557	1006
17	rs568534287	C	T	0.240557	1006
17	rs569311806	G	T	0.240557	1006
17	rs536694159	G	C	0.240557	1006
17	rs576904891	G	A	0.189861	1006
17	rs117026337	A	C	0.0149105	1006
17	rs563621837	G	A	0.241551	1006
17	rs550757212	C	T	0.240557	1006
17	rs569247938	A	G	0.241551	1006
17	rs570324382	T	C	0.244533	1006
17	rs533467502	T	C	0.240557	1006
17	rs551752654	A	G	0.195825	1006
17	rs534369494	G	A	0.240557	1006
17	rs575478168	G	A	0.205765	1006
17	rs573087564	G	A	0.204771	1006
17	rs539303688	A	G	0.240557	1006
17	rs557923371	G	C	0.240557	1006
17	rs573087816	G	T	0.241551	1006
17	rs578046020	G	C	0.240557	1006
17	rs560714845	G	C	0.241551	1006
17	rs2240756	T	G	0.192843	1006
17	rs567324860	G	A	0.241551	1006
17	rs537893623	A	G	0.208748	1006
17	rs144997692	A	G	0.0208748	1006
17	rs578055951	T	C	0.240557	1006
17	rs532904601	C	T	0.240557	1006
17	rs548762783	T	C	0.241551	1006
17	rs538768389	T	C	0.309145	1006
17	rs142680430	G	A	0.0218688	1006
17	rs572446729	C	T	0.193837	1006
17	rs2732588	G	A	0.586481	1006
17	rs544098746	T	C	0.240557	1006
17	rs562357125	C	G	0.240557	1006
17	rs544780187	T	C	0.210736	1006
17	rs527375859	T	C	0.241551	1006
17	rs539179202	T	C	0.240557	1006
17	rs12951211	G	C	0.177932	1006
17	rs539073154	A	C	0.240557	1006
17	rs566214080	T	C	0.240557	1006
17	rs576672302	A	G	0.240557	1006
17	rs2532242	A	G	0.94831	1006
17	rs563972143	A	T	0.240557	1006
17	rs2532240	C	T	0.442346	1006
17	rs549710507	A	G	0.240557	1006
17	rs2696566	G	A	0.240557	1006
17	rs564912328	A	G	0.243539	1006
17	rs559790424	A	G	0.243539	1006
17	rs570203120	G	A	0.242545	1006
17	rs530892614	T	C	0.243539	1006
17	rs2141298	C	T	0.241551	1006
17	rs12942899	A	G	0.177932	1006
17	rs547806751	C	T	0.239563	1006
17	rs62060947	T	C	0.199801	1006
17	rs11079733	T	A	0.241551	1006
17	rs2696633	A	T	0.241551	1006
17	rs72836333	G	A	0.366799	1006
17	rs546821167	G	A	0.242545	1006
17	rs569635106	G	A	0.240557	1006
17	rs570486150	A	G	0.241551	1006
17	rs553226241	C	T	0.243539	1006
17	rs574644730	G	C	0.241551	1006
17	rs535751452	C	A	0.241551	1006
17	rs2532233	C	T	0.242545	1006
17	rs545914867	G	A	0.241551	1006
17	rs551913443	C	T	0.580517	1006
17	rs570399582	T	C	0.241551	1006
17	rs569087361	T	G	0.240557	1006
17	rs117464802	G	A	0.0318091	1006
17	rs563074118	G	A	0.240557	1006
17	rs545648705	T	C	0.242545	1006
17	rs539364020	G	A	0.241551	1006
17	rs2532229	A	C	0.241551	1006
17	rs556496186	T	C	0.240557	1006
17	rs545270044	A	G	0.242545	1006
17	rs572762545	G	A	0.243539	1006
17	rs540260849	G	A	0.242545	1006
17	rs17664048	A	G	0.240557	1006
17	rs1918786	A	G	0.240557	1006
17	rs1918787	A	G	0.240557	1006
17	rs573536609	G	A	0.240557	1006
17	rs562641029	T	G	0.209742	1006
17	rs551188913	T	A	0.240557	1006
17	rs559886250	A	G	0.240557	1006
17	rs571742017	T	C	0.210736	1006
17	rs554424146	G	C	0.240557	1006
17	rs555346866	A	G	0.242545	1006
17	rs544227999	T	C	0.240557	1006
17	rs544669576	T	C	0.240557	1006
17	rs118144601	C	A	0.0347913	1006
17	rs140593577	C	T	0.0198807	1006
17	rs571792649	A	G	0.243539	1006
17	rs542442671	C	A	0.243539	1006
17	rs547806241	C	T	0.210736	1006
17	rs548785130	C	T	0.245527	1006
17	rs558938674	G	A	0.141153	1006
17	rs538281694	G	A	0.359841	1006
17	rs139566238	C	A	0.0159046	1006
17	rs559754274	G	A	0.240557	1006
17	rs547005230	A	G	0.247515	1006
17	rs4792837	C	A	0.364811	1006
17	rs531013081	A	G	0.241551	1006
17	rs564307311	G	C	0.198807	1006
17	rs2532419	C	T	0.197813	1006
17	rs2732628	G	A	0.21173	1006
17	rs2532418	T	C	0.241551	1006
17	rs2732629	A	G	0.243539	1006
17	rs2668670	A	C	0.241551	1006
17	rs138628515	T	A	0.143141	1006
17	rs2696466	A	G	0.440358	1006
17	rs2668665	G	A	0.241551	1006
17	rs2668662	T	C	0.240557	1006
17	rs2732606	C	T	0.240557	1006
17	rs2732605	A	G	0.240557	1006
17	rs2732601	G	A	0.240557	1006
17	rs2696610	A	G	0.240557	1006
17	rs3890609	G	A	0.581511	1006
17	rs2668695	T	C	0.240557	1006
17	rs2668694	T	C	0.241551	1006
17	rs2668692	G	A	0.242545	1006
17	rs2696609	A	G	0.248509	1006
17	rs2696608	A	G	0.209742	1006
17	rs4344791	C	A	0.141153	1006
17	rs560050580	G	A	0.242545	1006
17	rs137877621	C	T	0.0586481	1006
17	rs555719522	C	T	0.242545	1006
17	rs56864675	A	G	0.143141	1006
17	rs143726776	T	C	0.026839	1006
17	rs140388865	G	A	0.0198807	1006
17	rs552419936	G	A	0.241551	1006
17	rs55653937	G	T	0.242545	1006
17	rs62073098	A	C	0.242545	1006
17	rs566979023	A	G	0.243539	1006
17	rs2668632	C	T	0.241551	1006
17	rs578109777	T	C	0.241551	1006
17	rs2532379	A	C	0.192843	1006
17	rs531756820	A	G	0.0944334	1006
17	rs199926341	A	G	0.210736	1006
17	rs79475968	T	C	0.17495	1006
17	rs554899842	T	C	0.232604	1006
17	rs12953096	C	T	0.166998	1006
17	rs76583033	G	A	0.107356	1006
17	rs2532363	G	T	0.240557	1006
17	rs62073157	G	A	0.241551	1006
17	rs56063140	A	G	0.22167	1006
17	rs569025098	C	T	0.263419	1006
17	rs11871260	G	A	0.110338	1006
17	rs12603479	G	C	0.106362	1006
17	rs561504284	A	G	0.248509	1006
17	rs56289714	T	C	0.107356	1006
17	rs4988900	G	A	0.400596	1006
17	rs2532345	G	A	0.300199	1006
17	rs3744462	C	G	0.0347913	1006
17	rs2732651	C	T	0.200795	1006
17	rs150324371	G	A	0.0318091	1006
17	rs530676870	C	A	0.238569	1006
17	rs568197156	A	T	0.200795	1006
17	rs2950694	A	G	0.200795	1006
17	rs75257416	C	A	0.200795	1006
17	rs2532329	G	A	0.251491	1006
17	rs2732711	A	G	0.210736	1006
17	rs562855425	A	G	0.240557	1006
17	rs533425051	G	A	0.209742	1006
17	rs2732708	C	T	0.242545	1006
17	rs2732706	C	T	0.244533	1006
17	rs2696541	G	A	0.210736	1006
17	rs2732705	T	G	0.243539	1006
17	rs2668622	G	T	0.251491	1006
17	rs568873066	A	G	0.240557	1006
17	rs143275150	C	T	0.0258449	1006
17	rs111198951	G	A	0.244533	1006
17	rs75134797	C	T	0.10338	1006
17	rs566238830	C	G	0.253479	1006
17	rs2696532	A	G	0.236581	1006
17	rs62071628	G	A	0.40159	1006
17	rs2696524	A	G	0.238569	1006
17	rs571516577	T	C	0.238569	1006
17	rs17665188	T	C	0.238569	1006
17	rs75098428	C	A	0.105368	1006
17	rs74606758	T	C	0.105368	1006
17	rs36123991	G	T	0.215706	1006
17	rs558980400	T	C	0.209742	1006
17	rs143562817	T	C	0.0228628	1006
17	rs567135833	C	T	0.241551	1006
17	rs2732615	T	C	0.200795	1006
17	rs569012614	C	T	0.200795	1006
17	rs564007266	C	T	0.205765	1006
17	rs535576035	C	T	0.244533	1006
17	rs2957297	C	A	0.200795	1006
17	rs273537	A	G	0.969185	1006
17	rs151172887	C	T	0.34493	1006
17	rs62072114	T	C	0.0308151	1006
17	rs55913050	T	C	0.0357853	1006
17	rs3874943	A	G	0.497018	1006
17	rs2942003	T	G	0.754473	1006
17	rs151267673	C	A	0.748509	1006
17	rs568039055	G	C	0.00198807	1006
17	rs538414914	G	C	0.582505	1006
17	rs538603006	C	T	0.0506958	1006
17	rs199470	C	T	0.622266	1006
17	rs117300236	A	G	0.715706	1006
17	rs138849325	A	G	0.0367793	1006
17	rs199461	G	A	0.255467	1006
17	rs199460	A	C	0.218688	1006
17	rs62074082	G	A	0.0308151	1006
17	rs199441	A	G	0.769384	1006
17	rs200403	C	A	0.739563	1006
17	rs199437	T	A	0.257455	1006
17	rs139331985	G	T	0.0119284	1006
17	rs34565941	G	A	0.0337972	1006
17	rs1378358	C	T	0.224652	1006
17	rs538628	G	C	0.224652	1006
17	rs183211	G	A	0.258449	1006
17	rs199436	A	G	0.257455	1006
17	rs169201	A	G	0.224652	1006
17	rs199438	G	A	0.257455	1006
17	rs10491141	C	G	0.0328032	1006
17	rs17692129	C	T	0.33996	1006
17	rs199439	A	G	0.224652	1006
17	rs2316278	C	G	0.0328032	1006
17	rs12951057	C	G	0.166004	1006
17	rs34720194	G	T	0.0328032	1006
17	rs142167	A	G	0.257455	1006
17	rs199457	C	T	0.224652	1006
17	rs12937492	A	C	0.0328032	1006
17	rs12947457	A	G	0.0328032	1006
17	rs199456	C	T	0.224652	1006
17	rs79314128	G	A	0.0208748	1006
17	rs16941125	C	G	0.0357853	1006
17	rs199455	C	T	0.738569	1006
17	rs7224296	G	A	0.697813	1006
17	rs199454	G	A	0.740557	1006
17	rs78947085	A	T	0.0149105	1006
17	rs199453	C	T	0.258449	1006
17	rs199452	C	T	0.256461	1006
17	rs199451	G	A	0.222664	1006
17	rs4968239	C	T	0.0168986	1006
17	rs147405729	G	A	0.0228628	1006
17	rs199450	G	A	0.0149105	1006
17	rs35937770	G	A	0.338966	1006
17	rs199449	G	A	0.255467	1006
17	rs199448	A	G	0.222664	1006
17	rs116845508	C	T	0.0188867	1006
17	rs199447	C	T	0.222664	1006
17	rs199446	G	A	0.742545	1006
17	rs6503809	T	A	0.0328032	1006
17	rs117936104	A	G	0.0328032	1006
17	rs7226263	T	C	0.963221	1006
17	rs7216231	A	G	0.963221	1006
17	rs12325819	G	T	0.0328032	1006
17	rs199445	C	T	0.222664	1006
17	rs199444	T	C	0.255467	1006
17	rs144351579	C	T	0.0149105	1006
17	rs8065602	A	G	0.0328032	1006
17	rs199443	C	T	0.222664	1006
17	rs17698176	T	G	0.227634	1006
17	rs199442	G	A	0.255467	1006
17	rs199536	T	C	0.742545	1006
17	rs199535	A	G	0.222664	1006
17	rs150841918	T	A	0.0149105	1006
17	rs199534	T	G	0.222664	1006
17	rs4246416	C	T	0.0298211	1006
17	rs9896243	C	G	0.225646	1006
17	rs77162940	G	A	0.0139165	1006
17	rs199533	G	A	0.222664	1006
17	rs199532	C	T	0.0437376	1006
17	rs199531	T	C	0.256461	1006
17	rs12603920	C	T	0.0328032	1006
17	rs9902077	A	G	0.0328032	1006
17	rs35732828	C	A	0.16501	1006
17	rs141599417	C	T	0.0149105	1006
17	rs12452215	G	A	0.0328032	1006
17	rs16941674	C	G	0.0328032	1006
17	rs9912530	T	C	0.699801	1006
17	rs199530	G	A	0.739563	1006
17	rs199529	A	C	0.242545	1006
17	rs57685539	T	G	0.0178926	1006
17	rs76076573	T	G	0.0149105	1006
17	rs199528	C	T	0.220676	1006
17	rs146748702	A	G	0.0159046	1006
17	rs199527	G	A	0.742545	1006
17	rs80157885	C	G	0.0149105	1006
17	rs77266163	C	T	0.0159046	1006
17	rs148639599	T	C	0.0178926	1006
17	rs199526	C	G	0.763419	1006
17	rs199525	T	G	0.220676	1006
17	rs3809857	G	T	0.331014	1006
17	rs199524	G	T	0.742545	1006
17	rs199523	C	A	0.742545	1006
17	rs199522	A	G	0.0367793	1006
17	rs72628337	G	A	0.0139165	1006
```
