## Supplementary material for "Characterization of shared and ancestry-specific signals driving complex traits using multi-ancestry fine-mapping": s1_ref.bim

```
17	rs9900708	0	43072663	C	T
17	rs60565989	0	43073261	G	A
17	rs62065776	0	43073296	C	T
17	rs74767236	0	43073430	C	T
17	rs12453874	0	43073853	T	C
17	rs12453875	0	43073873	T	A
17	rs75476713	0	43074095	A	T
17	rs12449738	0	43074253	T	A
17	rs35836843	0	43075023	A	G
17	rs12452088	0	43075693	G	A
17	rs34864700	0	43076102	G	A
17	rs12946444	0	43076132	C	T
17	rs77275109	0	43076494	C	A
17	rs117269073	0	43077345	T	C
17	rs56284011	0	43079322	G	C
17	rs112998358	0	43079877	C	G
17	rs11652163	0	43081974	A	G
17	rs12603597	0	43082671	C	G
17	rs12936109	0	43085340	G	A
17	rs1561968	0	43085352	G	C
17	rs34779614	0	43085415	C	T
17	rs74656108	0	43086231	G	A
17	rs7211402	0	43086673	C	T
17	rs35103016	0	43087183	G	A
17	rs9905098	0	43087376	G	A
17	rs12941960	0	43087826	C	T
17	rs74716106	0	43088064	G	C
17	rs61314636	0	43088098	T	C
17	rs12326005	0	43088228	G	A
17	rs76951886	0	43088936	C	T
17	rs184152776	0	43089317	G	C
17	rs9893429	0	43089477	G	C
17	rs4349189	0	43090135	C	A
17	rs12951005	0	43090416	G	T
17	rs12937001	0	43090910	C	G
17	rs2878973	0	43091018	T	C
17	rs12953082	0	43091181	G	C
17	rs12946018	0	43092302	T	G
17	rs9891298	0	43092635	C	T
17	rs9892253	0	43093021	C	G
17	rs76664292	0	43093282	C	A
17	rs8072289	0	43093401	T	C
17	rs76480684	0	43093949	C	A
17	rs6503410	0	43094140	C	T
17	rs79588955	0	43094236	G	C
17	rs139269922	0	43094775	C	T
17	rs150491423	0	43094947	G	A
17	rs78511019	0	43095574	G	A
17	rs2077261	0	43095854	G	A
17	rs894686	0	43096128	G	A
17	rs2337437	0	43096229	G	T
17	rs56057160	0	43096317	A	C
17	rs62065780	0	43097260	T	C
17	rs117860809	0	43097512	C	T
17	rs76220584	0	43098200	C	G
17	rs79163785	0	43099094	G	A
17	rs142612546	0	43099479	G	A
17	rs62065781	0	43099514	G	C
17	rs62065782	0	43099624	C	T
17	rs72828858	0	43099731	C	T
17	rs3744474	0	43100070	T	C
17	rs62065783	0	43100389	C	T
17	rs7220212	0	43100566	C	G
17	rs12568	0	43100831	A	C
17	rs7225735	0	43101281	A	C
17	rs7225329	0	43101382	C	T
17	rs730953	0	43102286	A	C
17	rs708381	0	43102588	C	T
17	rs11868071	0	43103008	G	A
17	rs55933307	0	43103905	A	G
17	rs62065786	0	43104469	A	G
17	rs112275462	0	43105007	C	G
17	rs62065787	0	43105631	G	C
17	rs7209081	0	43106394	T	A
17	rs4413004	0	43106844	T	C
17	rs117744326	0	43107311	T	A
17	rs73311379	0	43107589	C	T
17	rs79811178	0	43108208	G	A
17	rs62065788	0	43108470	G	A
17	rs7216522	0	43108705	A	G
17	rs12450587	0	43108899	G	C
17	rs10451271	0	43111154	A	G
17	rs9900173	0	43111688	G	A
17	rs7219243	0	43112835	A	G
17	rs77243960	0	43113191	C	T
17	rs75622696	0	43113192	C	G
17	rs59835134	0	43113795	A	T
17	rs75648943	0	43114333	C	T
17	rs72830981	0	43114659	C	T
17	rs12450063	0	43114943	C	A
17	rs6503411	0	43115263	T	G
17	rs144535065	0	43115417	G	A
17	rs7220106	0	43115601	T	G
17	rs9898793	0	43116313	C	T
17	rs143606066	0	43116499	G	A
17	rs76453367	0	43116679	G	A
17	rs12603364	0	43117476	C	T
17	rs113644109	0	43117581	C	T
17	rs150032562	0	43117615	C	A
17	rs148798765	0	43117680	G	A
17	rs8078303	0	43117813	T	C
17	rs9915259	0	43118177	T	C
17	rs80120688	0	43118702	C	T
17	rs8070631	0	43120500	C	G
17	rs76845539	0	43120669	C	G
17	rs8071302	0	43120994	C	T
17	rs4793179	0	43121077	C	T
17	rs4793180	0	43121308	C	T
17	rs4792966	0	43121490	A	C
17	rs4792967	0	43121502	A	G
17	rs117347927	0	43121737	G	A
17	rs4793181	0	43122016	T	C
17	rs62065821	0	43122018	C	T
17	rs11650033	0	43122164	T	C
17	rs62065823	0	43122245	C	T
17	rs55838522	0	43122794	A	G
17	rs59246405	0	43123625	C	T
17	rs112178217	0	43123713	G	A
17	rs62065826	0	43123945	T	C
17	rs12453616	0	43125662	G	C
17	rs144482144	0	43125849	T	C
17	rs72830998	0	43126607	G	A
17	rs28497626	0	43127395	A	G
17	rs12950988	0	43127708	G	A
17	rs4793173	0	43127715	A	C
17	rs4315379	0	43128569	G	C
17	rs8071429	0	43128906	T	A
17	rs62065828	0	43131056	A	G
17	rs4793172	0	43131480	A	T
17	rs4793171	0	43132290	A	G
17	rs57499268	0	43132378	G	A
17	rs59138429	0	43132613	T	G
17	rs12602966	0	43132719	A	C
17	rs148725889	0	43132945	A	G
17	rs12603474	0	43133128	T	G
17	rs79580688	0	43133193	C	T
17	rs12601574	0	43133627	C	G
17	rs12601576	0	43133628	C	T
17	rs116953690	0	43134618	C	T
17	rs9748204	0	43134624	A	G
17	rs9746981	0	43134721	A	G
17	rs145610444	0	43134808	T	C
17	rs112604052	0	43134831	G	A
17	rs62065829	0	43135449	A	G
17	rs7222240	0	43136195	G	A
17	rs76225419	0	43136257	G	C
17	rs55897749	0	43136303	T	C
17	rs62065831	0	43136335	G	A
17	rs62065832	0	43136336	C	T
17	rs12449933	0	43137201	C	T
17	rs8066252	0	43137756	G	A
17	rs6503412	0	43137770	A	G
17	rs62065833	0	43138333	T	G
17	rs62065834	0	43138597	C	T
17	rs12451399	0	43140100	C	T
17	rs4239145	0	43140432	G	A
17	rs113170866	0	43140995	A	G
17	rs142758179	0	43141061	C	T
17	rs62065835	0	43141151	C	G
17	rs117846333	0	43141255	C	A
17	rs6503413	0	43141342	C	T
17	rs73313230	0	43141583	G	A
17	rs6503415	0	43141634	C	T
17	rs4128658	0	43141756	A	G
17	rs4525538	0	43141966	A	G
17	rs62065836	0	43142170	G	C
17	rs8073198	0	43142249	G	T
17	rs41484746	0	43142664	A	G
17	rs62065837	0	43142762	C	T
17	rs117207382	0	43143333	G	A
17	rs77288888	0	43143662	A	G
17	rs116851011	0	43144057	T	C
17	rs1978070	0	43144150	A	G
17	rs6503416	0	43144195	C	T
17	rs6503417	0	43144218	T	C
17	rs11079425	0	43144288	A	G
17	rs11868511	0	43146176	G	A
17	rs28397098	0	43146256	C	T
17	rs9913787	0	43146432	G	A
17	rs12951622	0	43146476	C	G
17	rs6503418	0	43147275	A	G
17	rs2040558	0	43147351	C	T
17	rs56334615	0	43147554	A	G
17	rs8066395	0	43147582	A	G
17	rs146795286	0	43147769	C	T
17	rs55960502	0	43148166	C	T
17	rs41408545	0	43148510	G	A
17	rs147426138	0	43149159	C	T
17	rs76060698	0	43149216	C	T
17	rs12601652	0	43149235	G	A
17	rs149455674	0	43149772	C	T
17	rs12602256	0	43150216	C	T
17	rs7225240	0	43150242	A	G
17	rs2157839	0	43151400	T	C
17	rs2157840	0	43151473	G	T
17	rs7502890	0	43152675	A	G
17	rs111598486	0	43152680	C	T
17	rs6503420	0	43152719	C	G
17	rs4793169	0	43152877	T	C
17	rs8074938	0	43153006	A	G
17	rs71373532	0	43153235	C	T
17	rs12453630	0	43153389	G	A
17	rs111439215	0	43153820	A	C
17	rs77307957	0	43155247	A	G
17	rs41467648	0	43155379	C	A
17	rs72832829	0	43155851	C	T
17	rs7213273	0	43155914	G	A
17	rs77981506	0	43155947	T	C
17	rs75286509	0	43155980	A	T
17	rs59695806	0	43156023	T	C
17	rs56360935	0	43156135	A	T
17	rs112809819	0	43156558	A	C
17	rs6503421	0	43156716	T	C
17	rs8067053	0	43156719	C	T
17	rs8066411	0	43157092	G	A
17	rs7215357	0	43157329	A	G
17	rs111885820	0	43157647	G	A
17	rs4528619	0	43157656	G	C
17	rs7214267	0	43157709	G	A
17	rs35590381	0	43157982	G	A
17	rs916660	0	43158674	G	A
17	rs916661	0	43158902	G	A
17	rs8065098	0	43159933	A	G
17	rs9901635	0	43160499	A	G
17	rs35173750	0	43160548	G	T
17	rs9899200	0	43160558	G	A
17	rs77184475	0	43160704	A	T
17	rs74516356	0	43160728	A	T
17	rs2106354	0	43161105	C	T
17	rs2027994	0	43161114	A	G
17	rs2027995	0	43161353	C	T
17	rs2078823	0	43161952	C	T
17	rs28493834	0	43161990	C	T
17	rs17746351	0	43162776	C	G
17	rs16939799	0	43162922	A	G
17	rs73984321	0	43163019	T	C
17	rs146430889	0	43163291	G	A
17	rs35341801	0	43163325	G	C
17	rs143348354	0	43163355	A	T
17	rs6416904	0	43163756	A	G
17	rs6503422	0	43163851	T	C
17	rs1005136	0	43164246	G	T
17	rs59710160	0	43165142	G	C
17	rs2239916	0	43165185	T	C
17	rs875750	0	43165384	T	A
17	rs2239917	0	43165887	T	C
17	rs111931312	0	43165952	G	A
17	rs113340666	0	43166057	G	A
17	rs12601398	0	43166213	C	T
17	rs7502512	0	43166450	G	T
17	rs12601367	0	43166710	G	T
17	rs111630045	0	43166854	T	C
17	rs28570440	0	43167157	C	T
17	rs10491142	0	43167863	G	C
17	rs2269744	0	43168274	A	G
17	rs2239918	0	43169109	T	A
17	rs2157838	0	43169281	C	G
17	rs186079030	0	43169299	G	A
17	rs2239919	0	43169392	A	G
17	rs34356918	0	43169715	G	A
17	rs11870728	0	43169939	G	A
17	rs2239920	0	43170422	G	A
17	rs2239921	0	43170907	C	T
17	rs1132898	0	43171154	C	T
17	rs4793168	0	43171521	C	G
17	rs12937487	0	43171734	C	T
17	rs11871043	0	43172849	T	C
17	rs9899380	0	43173131	C	G
17	rs2301597	0	43173273	T	C
17	rs8073097	0	43173516	A	G
17	rs11868588	0	43174107	G	A
17	rs1468120	0	43175162	G	A
17	rs113203503	0	43175164	C	T
17	rs2239922	0	43175906	C	T
17	rs877599	0	43176622	G	A
17	rs877598	0	43176632	A	C
17	rs2239923	0	43176804	C	T
17	rs147551457	0	43177720	A	G
17	rs12936234	0	43177951	T	C
17	rs28784121	0	43177994	C	T
17	rs9912363	0	43179674	A	G
17	rs12103720	0	43180617	C	T
17	rs72832852	0	43180978	G	T
17	rs4793167	0	43181287	A	G
17	rs2269745	0	43181325	A	G
17	rs2239924	0	43182810	T	G
17	rs1053733	0	43183028	G	A
17	rs1053739	0	43183108	G	A
17	rs17684744	0	43183403	T	C
17	rs16939858	0	43183420	C	T
17	rs143759450	0	43184627	A	G
17	rs2269746	0	43185023	C	A
17	rs1989802	0	43185242	G	C
17	rs1989803	0	43185492	C	G
17	rs2239925	0	43185820	T	C
17	rs16939864	0	43186557	G	A
17	rs17684944	0	43187141	T	C
17	rs138144764	0	43187221	G	A
17	rs142157644	0	43187433	G	A
17	rs8070831	0	43187543	G	A
17	rs34497316	0	43187787	G	A
17	rs12948326	0	43188117	T	G
17	rs72832858	0	43188723	C	T
17	rs72832859	0	43188891	C	G
17	rs1052169	0	43189049	A	C
17	rs11870501	0	43189267	T	G
17	rs116850743	0	43189345	G	A
17	rs5026009	0	43189359	T	C
17	rs72832860	0	43190322	T	C
17	rs2285426	0	43190658	C	T
17	rs734921	0	43190846	G	A
17	rs2285427	0	43191006	T	C
17	rs2864881	0	43191099	T	C
17	rs713102	0	43192681	C	A
17	rs713101	0	43192821	A	G
17	rs112162280	0	43194413	C	T
17	rs739454	0	43195205	C	T
17	rs3744758	0	43195663	A	G
17	rs3744759	0	43195699	G	A
17	rs3744760	0	43195981	T	C
17	rs3744761	0	43196013	C	T
17	rs78336821	0	43196050	T	C
17	rs4362432	0	43196546	G	A
17	rs12603813	0	43196584	T	C
17	rs7217321	0	43197085	A	G
17	rs2129732	0	43197593	G	A
17	rs7226273	0	43197675	T	C
17	rs34813202	0	43198823	A	G
17	rs7207047	0	43198998	G	A
17	rs7209028	0	43199100	A	G
17	rs11653145	0	43199763	T	C
17	rs11652187	0	43199904	A	G
17	rs12944434	0	43200294	A	G
17	rs9303454	0	43200918	A	G
17	rs62066672	0	43200993	G	A
17	rs12604082	0	43201240	C	T
17	rs72832863	0	43201309	G	A
17	rs55740745	0	43201334	A	C
17	rs62066673	0	43201425	C	T
17	rs7223320	0	43201798	G	A
17	rs7224944	0	43202188	C	T
17	rs7214439	0	43202378	T	C
17	rs12944415	0	43202529	G	A
17	rs4986171	0	43202718	C	A
17	rs9906112	0	43203469	A	G
17	rs150922040	0	43203813	C	T
17	rs12603905	0	43204591	A	T
17	rs117873694	0	43205263	C	T
17	rs117232481	0	43205625	G	A
17	rs66532542	0	43207030	C	T
17	rs62066674	0	43207426	G	T
17	rs58219619	0	43207624	G	A
17	rs4986169	0	43207849	G	A
17	rs4986170	0	43207858	G	A
17	rs77403959	0	43208068	C	T
17	rs12946454	0	43208121	A	T
17	rs8069937	0	43208626	G	A
17	rs11652386	0	43209168	C	G
17	rs1056619	0	43209727	C	T
17	rs6503424	0	43212521	T	C
17	rs558091458	0	43212772	A	G
17	rs2291447	0	43212963	G	T
17	rs2306828	0	43213772	A	C
17	rs1542688	0	43215632	C	T
17	rs4986172	0	43216281	C	T
17	rs16939879	0	43216472	A	G
17	rs16939884	0	43216815	G	T
17	rs58346971	0	43217198	A	C
17	rs11653796	0	43218259	A	G
17	rs76927055	0	43218623	A	G
17	rs60289499	0	43218677	G	A
17	rs137989694	0	43219666	G	A
17	rs72628318	0	43219912	A	G
17	rs1053578	0	43221285	T	C
17	rs71373536	0	43221808	G	A
17	rs78622741	0	43222659	G	C
17	rs9894577	0	43223292	G	A
17	rs9897116	0	43223308	A	G
17	rs3809745	0	43225594	G	C
17	rs7216041	0	43226478	C	T
17	rs12051846	0	43226887	A	G
17	rs1044977	0	43227214	T	C
17	rs901753	0	43228491	C	T
17	rs8070447	0	43229299	A	C
17	rs149055563	0	43230162	G	A
17	rs7217422	0	43230465	G	C
17	rs117597243	0	43231489	C	T
17	rs76233987	0	43232013	G	A
17	rs77243715	0	43232014	G	T
17	rs8067974	0	43232566	A	G
17	rs146970756	0	43232577	G	A
17	rs144490428	0	43233408	G	T
17	rs151044812	0	43234754	C	T
17	rs8064386	0	43236109	T	C
17	rs76887801	0	43237123	T	G
17	rs11657325	0	43242694	G	A
17	rs151186613	0	43243544	C	T
17	rs4627401	0	43244034	A	T
17	rs9709123	0	43244620	A	G
17	rs4792858	0	43244700	A	C
17	rs71369807	0	43245240	G	C
17	rs147533516	0	43245398	G	A
17	rs8070221	0	43245893	G	C
17	rs7208548	0	43247930	A	C
17	rs4792819	0	43247957	A	C
17	rs7217491	0	43248447	T	C
17	rs12450321	0	43248581	C	T
17	rs78420531	0	43249246	G	T
17	rs60742188	0	43249437	G	A
17	rs4792867	0	43249444	C	T
17	rs66827053	0	43250653	A	G
17	rs139981906	0	43252998	C	T
17	rs59542675	0	43253143	G	A
17	rs76679230	0	43253551	G	A
17	rs4792868	0	43254040	C	T
17	rs11867300	0	43254152	G	A
17	rs79152928	0	43254231	T	C
17	rs62066677	0	43254421	G	A
17	rs138747984	0	43254987	A	C
17	rs11651809	0	43255681	C	G
17	rs8070437	0	43257270	C	T
17	rs28510841	0	43257389	G	C
17	rs34562831	0	43259685	C	T
17	rs62066678	0	43259719	C	G
17	rs4632173	0	43260783	A	G
17	rs4559944	0	43260880	A	G
17	rs35625124	0	43262629	T	A
17	rs8068816	0	43263019	T	A
17	rs8069272	0	43263233	T	A
17	rs77045387	0	43263774	G	A
17	rs34710884	0	43263911	G	A
17	rs76615055	0	43264564	C	T
17	rs8071573	0	43264915	A	G
17	rs73319060	0	43265323	T	G
17	rs7212802	0	43266091	G	A
17	rs62066682	0	43266487	G	A
17	rs7219397	0	43266519	T	A
17	rs78509373	0	43266542	T	C
17	rs6503426	0	43268267	C	T
17	rs6503427	0	43268712	C	T
17	rs145729014	0	43269242	T	C
17	rs67882608	0	43270288	A	T
17	rs144647217	0	43270363	G	A
17	rs141472305	0	43271444	A	G
17	rs7208466	0	43271947	A	G
17	rs117150983	0	43273146	T	G
17	rs12450413	0	43273187	C	T
17	rs144701507	0	43273602	C	T
17	rs6503428	0	43273867	T	A
17	rs62066707	0	43273992	T	A
17	rs62066708	0	43274408	G	A
17	rs117972125	0	43274524	G	A
17	rs61160218	0	43274555	G	A
17	rs80069680	0	43275886	C	T
17	rs112297877	0	43275949	C	G
17	rs112023302	0	43276617	G	A
17	rs138262388	0	43276993	C	A
17	rs7207244	0	43277541	C	G
17	rs7212192	0	43277652	T	C
17	rs11870697	0	43277758	T	C
17	rs72832877	0	43278576	C	T
17	rs6503430	0	43278732	C	T
17	rs79337476	0	43279074	G	C
17	rs111863021	0	43279203	C	G
17	rs7218351	0	43279320	A	G
17	rs145394967	0	43279830	G	A
17	rs62066710	0	43279850	A	G
17	rs7214310	0	43281946	C	T
17	rs72832878	0	43282322	G	A
17	rs111858497	0	43282726	C	A
17	rs79711330	0	43283263	A	G
17	rs117225566	0	43283523	T	C
17	rs62066713	0	43285302	T	G
17	rs79592359	0	43286143	T	G
17	rs111360850	0	43286163	G	T
17	rs113847117	0	43287288	C	T
17	rs111602534	0	43287317	T	C
17	rs4273079	0	43287421	C	T
17	rs62066714	0	43287642	G	T
17	rs12603585	0	43288110	C	A
17	rs12603483	0	43288222	G	A
17	rs112416568	0	43288550	G	T
17	rs62066715	0	43288734	G	A
17	rs75104533	0	43289078	T	C
17	rs17630064	0	43289122	A	G
17	rs62066716	0	43289187	C	T
17	rs117884330	0	43289312	C	G
17	rs74253615	0	43290262	C	A
17	rs16939911	0	43290265	T	C
17	rs117306614	0	43290731	G	T
17	rs55706568	0	43292035	C	G
17	rs8077692	0	43292154	C	T
17	rs113819830	0	43292279	C	T
17	rs74441054	0	43293184	T	A
17	rs8068730	0	43294324	G	A
17	rs77023398	0	43294383	G	A
17	rs139098453	0	43294588	T	C
17	rs117920061	0	43294811	G	A
17	rs7217315	0	43295429	G	A
17	rs141249601	0	43295879	T	C
17	rs117687464	0	43297152	G	A
17	rs57825815	0	43297297	G	A
17	rs1552458	0	43298388	A	G
17	rs7215363	0	43300231	G	C
17	rs1552457	0	43300669	T	G
17	rs62066718	0	43300927	C	G
17	rs75468347	0	43301858	C	A
17	rs12449792	0	43302259	C	T
17	rs62066719	0	43302680	A	G
17	rs1906342	0	43303608	A	G
17	rs58605696	0	43304034	C	T
17	rs79091156	0	43304649	G	A
17	rs9916564	0	43305131	G	A
17	rs9889614	0	43305401	G	A
17	rs62066720	0	43305456	C	G
17	rs9891541	0	43305520	C	T
17	rs11869822	0	43306148	T	A
17	rs11079492	0	43306305	C	G
17	rs11079493	0	43306345	G	C
17	rs12453698	0	43306649	C	T
17	rs57344356	0	43306685	G	A
17	rs9893052	0	43306763	T	C
17	rs145972883	0	43307457	G	A
17	rs4792892	0	43307719	G	T
17	rs58744688	0	43308183	A	C
17	rs75864910	0	43308547	C	T
17	rs9908905	0	43309078	A	G
17	rs9908320	0	43309171	C	T
17	rs9907333	0	43309466	G	A
17	rs9913962	0	43309942	G	A
17	rs79181461	0	43310143	G	A
17	rs75239108	0	43310182	T	C
17	rs12103702	0	43310840	C	T
17	rs9898221	0	43311620	A	G
17	rs143814916	0	43311704	A	C
17	rs9910393	0	43311968	T	A
17	rs9903656	0	43312700	G	A
17	rs9906359	0	43312800	A	G
17	rs1989230	0	43312831	G	A
17	rs1989229	0	43312893	A	G
17	rs9891552	0	43313404	T	A
17	rs77766814	0	43314544	A	G
17	rs1133458	0	43315547	G	A
17	rs12940312	0	43316360	G	A
17	rs1023995	0	43316520	T	C
17	rs8182370	0	43316613	G	C
17	rs60823899	0	43316642	G	C
17	rs7212404	0	43317574	G	A
17	rs1801353	0	43319770	C	T
17	rs74894402	0	43320366	A	G
17	rs111999393	0	43325185	T	C
17	rs28544002	0	43325839	T	C
17	rs74625254	0	43325906	C	T
17	rs77564485	0	43326807	G	A
17	rs62066723	0	43327309	T	C
17	rs9916625	0	43327944	G	A
17	rs7209805	0	43327946	T	C
17	rs62066724	0	43330066	A	G
17	rs76397059	0	43330645	C	T
17	rs57431070	0	43330929	G	A
17	rs57989921	0	43331177	C	T
17	rs60420573	0	43331438	A	G
17	rs8065345	0	43332015	A	G
17	rs2291448	0	43332365	A	G
17	rs11651968	0	43333125	C	T
17	rs111535252	0	43333700	G	A
17	rs9908267	0	43334005	G	C
17	rs72832885	0	43334228	T	C
17	rs117103308	0	43334499	T	C
17	rs60163605	0	43334649	C	A
17	rs58314091	0	43334653	T	C
17	rs4248280	0	43334978	C	G
17	rs56276534	0	43335413	T	C
17	rs77661889	0	43335567	G	T
17	rs56269837	0	43335650	A	G
17	rs62066728	0	43335876	G	A
17	rs4248914	0	43336480	C	T
17	rs4986168	0	43336574	C	T
17	rs4247364	0	43336687	G	C
17	rs4792836	0	43336770	T	C
17	rs7210761	0	43336997	T	C
17	rs7224548	0	43337136	G	T
17	rs7211069	0	43337171	T	C
17	rs7225083	0	43337501	G	C
17	rs11656414	0	43337970	A	G
17	rs7215764	0	43338941	G	C
17	rs9909488	0	43339759	C	G
17	rs1047841	0	43340631	C	T
17	rs708563	0	43340936	G	A
17	rs11574837	0	43341110	C	T
17	rs11574836	0	43341359	A	G
17	rs3744410	0	43341913	G	T
17	rs1047833	0	43342141	G	C
17	rs2285674	0	43342306	C	A
17	rs16939926	0	43343249	T	C
17	rs2074293	0	43344073	G	A
17	rs11574833	0	43345858	G	A
17	rs4792809	0	43346980	G	T
17	rs3178151	0	43347066	T	C
17	rs4792811	0	43347336	C	G
17	rs11574831	0	43347610	C	T
17	rs4247365	0	43348887	G	A
17	rs7213493	0	43349176	G	A
17	rs11079501	0	43349882	T	C
17	rs7214657	0	43349920	G	T
17	rs11574828	0	43350081	C	T
17	rs9911183	0	43350514	G	A
17	rs11079502	0	43350666	A	G
17	rs11574826	0	43351039	C	G
17	rs2072090	0	43351127	G	C
17	rs17685379	0	43352049	C	T
17	rs36107645	0	43352642	T	C
17	rs58007130	0	43353269	C	T
17	rs9908462	0	43353423	C	T
17	rs9972936	0	43353677	G	A
17	rs16939943	0	43353763	C	T
17	rs113896299	0	43354617	C	T
17	rs58428160	0	43354681	G	A
17	rs7222751	0	43354930	G	A
17	rs113772413	0	43357804	G	C
17	rs34198001	0	43357938	C	T
17	rs9905609	0	43358166	C	T
17	rs16939948	0	43358418	T	C
17	rs1985556	0	43359241	A	G
17	rs35971701	0	43359891	T	C
17	rs4792842	0	43360057	G	A
17	rs7207549	0	43360128	A	G
17	rs3785805	0	43360940	G	T
17	rs3785804	0	43360994	G	A
17	rs3785803	0	43361213	G	A
17	rs11574824	0	43361298	G	A
17	rs3785802	0	43361350	C	G
17	rs2074292	0	43361491	G	A
17	rs2074291	0	43361889	C	A
17	rs11574822	0	43362475	C	T
17	rs17846855	0	43364737	C	A
17	rs2074289	0	43364914	A	G
17	rs34066137	0	43365015	G	A
17	rs11079503	0	43365089	C	T
17	rs11574817	0	43365184	G	A
17	rs11574815	0	43365392	G	A
17	rs35518221	0	43365441	A	G
17	rs7210529	0	43366547	G	T
17	rs4792846	0	43367152	G	A
17	rs11574814	0	43367424	C	T
17	rs7222094	0	43367653	T	C
17	rs16939953	0	43368600	C	T
17	rs3760357	0	43369904	G	C
17	rs11574812	0	43369980	C	G
17	rs721579	0	43370481	C	T
17	rs4792812	0	43374055	T	C
17	rs4792813	0	43375239	C	T
17	rs9908076	0	43376110	C	T
17	rs2867316	0	43376447	C	T
17	rs142966231	0	43376506	G	A
17	rs1352312	0	43376761	T	G
17	rs111882557	0	43377320	G	A
17	rs55913194	0	43377519	T	A
17	rs112969331	0	43378398	G	C
17	rs11657021	0	43378701	T	C
17	rs2867317	0	43379467	C	G
17	rs79442196	0	43379488	C	T
17	rs111244088	0	43379765	T	C
17	rs75911690	0	43380115	C	T
17	rs79789477	0	43380341	G	A
17	rs7221403	0	43380666	A	C
17	rs12938138	0	43381472	G	A
17	rs9908330	0	43383100	A	G
17	rs4792847	0	43383484	G	A
17	rs1476533	0	43383595	C	T
17	rs1476532	0	43383596	A	G
17	rs74253619	0	43384345	C	T
17	rs7223853	0	43384632	A	T
17	rs75184106	0	43385263	C	A
17	rs12449740	0	43385349	G	A
17	rs79039330	0	43385620	G	T
17	rs7214514	0	43387104	T	G
17	rs17686001	0	43388413	G	A
17	rs11869999	0	43389726	T	A
17	rs80000929	0	43390121	G	A
17	rs74996617	0	43390343	G	A
17	rs79760062	0	43390763	A	G
17	rs4792848	0	43391328	G	T
17	rs7216796	0	43392208	G	A
17	rs559611761	0	43394528	C	T
17	rs117350379	0	43395013	T	C
17	rs4792849	0	43395178	A	G
17	rs117074068	0	43395255	T	G
17	rs75719641	0	43396077	G	A
17	rs74970811	0	43396328	C	T
17	rs113414546	0	43396332	A	G
17	rs76147974	0	43397246	C	T
17	rs117626672	0	43398124	G	A
17	rs116979783	0	43398535	T	C
17	rs76853696	0	43398594	C	T
17	rs80335384	0	43398618	G	A
17	rs117642368	0	43399058	G	C
17	rs78530059	0	43400563	C	G
17	rs16939958	0	43400747	C	T
17	rs150086194	0	43401113	C	T
17	rs4328483	0	43401540	T	G
17	rs16939961	0	43401748	C	T
17	rs56049236	0	43402852	G	A
17	rs56059526	0	43402859	G	A
17	rs4792814	0	43403005	T	C
17	rs4792850	0	43403777	A	C
17	rs34993366	0	43404148	T	C
17	rs60308509	0	43404943	T	C
17	rs57804037	0	43405024	C	T
17	rs35080075	0	43405333	T	C
17	rs57079292	0	43405520	C	T
17	rs35925307	0	43405754	T	G
17	rs59136196	0	43405846	A	G
17	rs77566261	0	43409429	C	G
17	rs180791533	0	43409440	C	A
17	rs35457051	0	43409653	G	T
17	rs36015986	0	43410053	G	A
17	rs59375097	0	43411574	A	G
17	rs67141028	0	43412337	G	A
17	rs1000354	0	43413451	A	G
17	rs8079270	0	43414434	C	T
17	rs67170803	0	43415383	A	C
17	rs34702068	0	43416415	G	C
17	rs35427715	0	43416944	T	C
17	rs35082152	0	43416953	C	T
17	rs139336056	0	43417022	C	T
17	rs35098769	0	43417205	G	A
17	rs35403192	0	43417216	C	A
17	rs17759537	0	43417458	G	A
17	rs17759555	0	43417995	C	A
17	rs79620933	0	43418841	C	T
17	rs116054740	0	43419848	A	G
17	rs35410914	0	43419922	C	T
17	rs117326137	0	43420085	C	T
17	rs4792815	0	43420120	G	T
17	rs9907503	0	43421115	T	C
17	rs62064591	0	43421359	C	T
17	rs12942322	0	43421431	T	C
17	rs72832896	0	43421720	A	G
17	rs4792851	0	43422855	T	C
17	rs117421612	0	43423162	G	A
17	rs16939964	0	43423890	T	C
17	rs79084945	0	43424018	G	A
17	rs12452272	0	43424214	C	A
17	rs115302681	0	43426669	T	G
17	rs36057737	0	43427544	G	A
17	rs11079524	0	43428218	T	C
17	rs112120661	0	43430388	C	T
17	rs7214661	0	43430696	A	G
17	rs12453351	0	43431779	G	A
17	rs4792853	0	43432801	A	G
17	rs117979895	0	43432959	C	T
17	rs140249258	0	43433859	T	C
17	rs10083848	0	43433924	C	T
17	rs60221345	0	43434386	C	T
17	rs59193782	0	43434565	T	G
17	rs59113655	0	43434595	T	C
17	rs142703808	0	43434620	G	A
17	rs36121378	0	43435277	C	T
17	rs7222377	0	43436472	T	A
17	rs12944705	0	43436791	A	G
17	rs12952082	0	43437238	C	T
17	rs12949988	0	43437241	G	A
17	rs140245332	0	43437308	C	T
17	rs12945838	0	43438430	A	G
17	rs138480559	0	43442400	G	A
17	rs116455572	0	43443479	C	T
17	rs115079799	0	43444084	G	A
17	rs56265946	0	43444133	C	T
17	rs10468562	0	43444965	A	G
17	rs6503435	0	43445484	T	C
17	rs79206700	0	43445610	C	A
17	rs10853050	0	43445792	A	G
17	rs60295153	0	43447474	T	A
17	rs12943205	0	43448317	A	G
17	rs117574138	0	43449181	C	G
17	rs117856128	0	43450077	A	G
17	rs80244613	0	43450099	G	T
17	rs143006871	0	43450305	T	C
17	rs34271337	0	43450678	C	T
17	rs58299347	0	43451359	C	T
17	rs67622136	0	43452519	A	G
17	rs28450718	0	43452787	G	A
17	rs117683720	0	43452908	C	G
17	rs115075977	0	43453498	C	T
17	rs147904962	0	43454537	G	A
17	rs867139	0	43454804	C	G
17	rs10468514	0	43456240	A	G
17	rs9303471	0	43456342	A	C
17	rs11650773	0	43456676	T	C
17	rs12952708	0	43456728	C	T
17	rs12952950	0	43456769	C	T
17	rs117806414	0	43457575	A	T
17	rs8066287	0	43457711	C	G
17	rs9895436	0	43457886	G	A
17	rs4792854	0	43458641	C	T
17	rs7220051	0	43459253	A	T
17	rs4792855	0	43459697	C	T
17	rs6503436	0	43459770	C	A
17	rs62064594	0	43460181	G	A
17	rs62064595	0	43460374	A	G
17	rs61572747	0	43460891	A	G
17	rs183136195	0	43461127	C	G
17	rs12939168	0	43461225	T	C
17	rs138358307	0	43461346	C	A
17	rs1230064	0	43461460	A	G
17	rs1230065	0	43461481	T	G
17	rs117311539	0	43462127	C	A
17	rs79724577	0	43463493	A	C
17	rs1230066	0	43464890	G	C
17	rs1230067	0	43465737	G	A
17	rs1230068	0	43466648	T	C
17	rs1230069	0	43466654	C	G
17	rs1230070	0	43466714	C	T
17	rs1230071	0	43466773	C	T
17	rs1230072	0	43466961	C	T
17	rs1230073	0	43467025	G	T
17	rs1234593	0	43467236	T	C
17	rs10438778	0	43467987	A	G
17	rs1230074	0	43468128	T	A
17	rs79470695	0	43468366	C	T
17	rs2905453	0	43468385	A	G
17	rs1230089	0	43468806	C	T
17	rs1230090	0	43468865	A	G
17	rs1230091	0	43469064	G	A
17	rs1237651	0	43469114	T	C
17	rs1230092	0	43469284	A	C
17	rs1230093	0	43469597	G	A
17	rs1230094	0	43470156	G	A
17	rs732589	0	43470760	C	T
17	rs117497016	0	43470972	G	A
17	rs7613	0	43471481	G	A
17	rs4763	0	43471489	G	A
17	rs1059504	0	43472321	A	G
17	rs8327	0	43472507	A	G
17	rs117139057	0	43472825	G	C
17	rs62064597	0	43473307	C	G
17	rs1230095	0	43474440	C	G
17	rs62064598	0	43474668	C	G
17	rs2028078	0	43475929	G	A
17	rs1230096	0	43476527	A	T
17	rs1230097	0	43476606	T	A
17	rs56220387	0	43476807	A	G
17	rs1230098	0	43478193	C	A
17	rs1230099	0	43478713	G	A
17	rs184952491	0	43479733	G	A
17	rs55793500	0	43479748	T	C
17	rs62064600	0	43480701	G	A
17	rs12150247	0	43480759	C	G
17	rs1230100	0	43480848	G	C
17	rs142703111	0	43481559	T	A
17	rs188777118	0	43481742	C	G
17	rs77044114	0	43482264	C	T
17	rs56236914	0	43483551	C	T
17	rs1230101	0	43483774	G	A
17	rs62064603	0	43484496	C	T
17	rs73984391	0	43484598	G	T
17	rs1230102	0	43485219	G	A
17	rs62064637	0	43485551	T	G
17	rs1230103	0	43485791	G	A
17	rs36078910	0	43487217	G	A
17	rs1230105	0	43487282	G	C
17	rs35389313	0	43487424	T	C
17	rs35327136	0	43487574	C	A
17	rs1230106	0	43487968	A	G
17	rs8071011	0	43488382	C	T
17	rs62064641	0	43488792	T	C
17	rs11657802	0	43489064	G	C
17	rs62064643	0	43490853	G	A
17	rs34063617	0	43491003	G	A
17	rs12940792	0	43492357	C	T
17	rs2102989	0	43492416	G	A
17	rs12947718	0	43493101	G	A
17	rs71373560	0	43493504	C	T
17	rs34915103	0	43493560	C	G
17	rs11654226	0	43493798	C	T
17	rs12942951	0	43493835	T	C
17	rs1230075	0	43494497	A	G
17	rs35884427	0	43495216	G	A
17	rs551083947	0	43495334	G	A
17	rs568701388	0	43495340	A	G
17	rs536043800	0	43495343	T	C
17	rs557532485	0	43495345	G	A
17	rs34286926	0	43495852	A	G
17	rs1230077	0	43496218	G	A
17	rs56378631	0	43496465	T	C
17	rs12946723	0	43496828	C	T
17	rs12952764	0	43497210	G	A
17	rs1230078	0	43497395	T	C
17	rs1230079	0	43497978	T	C
17	rs35420583	0	43498180	C	T
17	rs34792542	0	43498181	A	G
17	rs2106720	0	43498710	C	T
17	rs148406752	0	43498785	C	T
17	rs35519908	0	43499328	T	C
17	rs139434415	0	43499369	T	C
17	rs12942666	0	43499839	A	G
17	rs1230082	0	43500344	G	C
17	rs62064645	0	43500477	G	A
17	rs62064646	0	43500587	G	A
17	rs62064647	0	43500621	G	A
17	rs1230083	0	43500837	G	A
17	rs1230084	0	43501182	C	T
17	rs7222389	0	43501442	T	C
17	rs55648326	0	43501591	T	C
17	rs1230085	0	43501599	G	A
17	rs56212100	0	43501940	G	A
17	rs62064649	0	43502111	A	G
17	rs35626715	0	43502241	T	C
17	rs117905481	0	43502860	G	A
17	rs1230086	0	43503283	C	T
17	rs76344126	0	43503284	G	A
17	rs7209501	0	43503294	A	C
17	rs1230087	0	43503947	C	T
17	rs73307518	0	43504217	C	T
17	rs117218979	0	43504466	C	T
17	rs2959953	0	43507008	G	C
17	rs12949256	0	43507297	C	T
17	rs7220206	0	43507403	G	A
17	rs7222444	0	43507649	A	G
17	rs12939187	0	43508223	G	T
17	rs34018943	0	43508303	A	G
17	rs34104358	0	43508616	G	T
17	rs62064652	0	43509310	A	G
17	rs62064653	0	43509316	C	T
17	rs56020833	0	43509778	C	T
17	rs55642947	0	43510187	G	C
17	rs2684631	0	43510650	A	G
17	rs72834513	0	43511101	C	T
17	rs34465449	0	43511435	C	A
17	rs2959950	0	43511598	T	C
17	rs12946900	0	43512206	A	G
17	rs56168933	0	43512318	G	A
17	rs55790407	0	43512439	G	C
17	rs11012	0	43513441	C	T
17	rs9730	0	43513551	C	G
17	rs62064654	0	43513896	C	T
17	rs2521717	0	43514411	G	C
17	rs3186976	0	43514589	G	C
17	rs62064655	0	43514954	G	A
17	rs36114997	0	43515885	A	G
17	rs568655892	0	43515927	C	T
17	rs535784805	0	43515985	C	A
17	rs146092449	0	43516175	G	A
17	rs117442279	0	43516220	G	A
17	rs116910496	0	43516275	C	T
17	rs17631303	0	43516402	A	G
17	rs1317946	0	43516738	A	C
17	rs62064657	0	43517054	G	A
17	rs35489312	0	43517252	T	C
17	rs117755594	0	43517732	C	T
17	rs6503437	0	43518152	A	G
17	rs143827834	0	43519325	G	A
17	rs117649063	0	43519627	A	G
17	rs117029704	0	43519760	G	T
17	rs2684641	0	43520118	A	G
17	rs62065374	0	43520272	G	A
17	rs3845202	0	43520398	G	T
17	rs62065376	0	43521161	C	G
17	rs62065377	0	43521193	A	G
17	rs62065378	0	43522361	T	C
17	rs184359167	0	43524138	T	C
17	rs113575082	0	43524526	C	T
17	rs71373572	0	43525022	G	A
17	rs62065379	0	43525365	C	T
17	rs112538459	0	43527323	C	T
17	rs2077606	0	43529293	G	A
17	rs56278545	0	43530550	G	A
17	rs8075717	0	43534322	T	C
17	rs2960000	0	43534353	T	C
17	rs62065385	0	43534694	C	T
17	rs151097992	0	43535047	T	C
17	rs4588023	0	43535952	C	T
17	rs55703888	0	43536408	C	T
17	rs56005713	0	43536743	C	T
17	rs2521840	0	43537168	G	C
17	rs111423688	0	43538523	G	A
17	rs146254617	0	43538706	T	C
17	rs62065389	0	43538807	T	G
17	rs55727465	0	43539077	C	A
17	rs77099723	0	43539968	G	A
17	rs4792816	0	43541129	C	T
17	rs2139890	0	43541627	C	A
17	rs3946526	0	43541656	C	T
17	rs2078200	0	43541834	C	T
17	rs4792857	0	43543064	A	C
17	rs2521819	0	43543830	T	C
17	rs55663797	0	43544379	G	A
17	rs1879581	0	43545893	T	C
17	rs62065400	0	43546853	G	A
17	rs55671319	0	43548424	A	G
17	rs55652155	0	43548481	A	G
17	rs9893586	0	43548671	A	C
17	rs7224890	0	43548778	G	C
17	rs139898403	0	43549463	G	A
17	rs17631676	0	43549526	A	G
17	rs149366495	0	43549608	G	A
17	rs2090847	0	43550107	A	G
17	rs151184436	0	43550586	C	T
17	rs55746869	0	43551083	C	T
17	rs12950965	0	43551151	C	G
17	rs56015792	0	43551321	G	C
17	rs62065404	0	43551613	C	T
17	rs2037442	0	43551672	C	T
17	rs71238846	0	43552537	G	A
17	rs147243132	0	43552717	G	C
17	rs12452273	0	43552921	C	T
17	rs7218394	0	43553150	T	C
17	rs4239141	0	43554902	T	A
17	rs56192752	0	43555253	A	G
17	rs62065436	0	43556652	G	A
17	rs111639757	0	43556661	G	A
17	rs147183429	0	43556681	C	T
17	rs4792817	0	43556734	A	T
17	rs55925547	0	43556807	T	C
17	rs55643511	0	43556982	G	A
17	rs62065437	0	43557612	G	A
17	rs4792818	0	43557687	C	T
17	rs10401005	0	43557805	G	A
17	rs62065438	0	43558092	C	T
17	rs62065439	0	43559955	C	T
17	rs62065442	0	43563894	T	C
17	rs4792866	0	43563951	T	A
17	rs144733372	0	43564222	T	G
17	rs10432034	0	43565690	T	C
17	rs62065445	0	43565840	G	A
17	rs142470643	0	43566035	C	T
17	rs141403776	0	43566408	A	T
17	rs150379356	0	43566688	T	C
17	rs1879585	0	43567175	T	G
17	rs1879587	0	43567545	A	G
17	rs113322852	0	43569245	T	A
17	rs62065448	0	43569770	C	T
17	rs62065449	0	43569909	T	C
17	rs4523963	0	43570226	T	G
17	rs62065450	0	43570407	C	T
17	rs1879583	0	43570893	C	T
17	rs9905348	0	43571815	G	A
17	rs56328224	0	43572419	C	T
17	rs62065453	0	43573419	C	T
17	rs545028447	0	43578626	C	G
17	rs541864622	0	43581752	T	C
17	rs72834517	0	43584936	C	G
17	rs2696640	0	43651233	G	A
17	rs2693363	0	43651422	T	C
17	rs2693364	0	43651511	C	G
17	rs2696649	0	43653121	T	C
17	rs1724437	0	43655912	C	T
17	rs17642476	0	43656380	G	C
17	rs527989506	0	43656895	G	A
17	rs4062006	0	43657073	G	T
17	rs79742625	0	43657257	C	T
17	rs577070989	0	43657621	G	T
17	rs556130006	0	43658516	C	T
17	rs557336560	0	43659355	C	A
17	rs543659018	0	43659975	T	C
17	rs558887987	0	43662020	A	G
17	rs1724390	0	43663247	C	A
17	rs57213017	0	43666906	G	C
17	rs566002249	0	43669931	T	C
17	rs567808911	0	43670653	T	C
17	rs531934295	0	43670696	G	C
17	rs539288087	0	43671099	C	A
17	rs1724418	0	43672331	T	G
17	rs548021364	0	43673277	G	C
17	rs548602537	0	43673852	G	A
17	rs552422715	0	43673960	T	C
17	rs413519	0	43685826	A	G
17	rs440778	0	43686420	A	G
17	rs546997548	0	43688317	A	G
17	rs184332899	0	43689037	A	G
17	rs382362	0	43691377	T	C
17	rs611351	0	43692935	A	G
17	rs541886938	0	43693538	G	T
17	rs7220056	0	43702402	A	G
17	rs72834527	0	43703798	C	T
17	rs383241	0	43705356	G	A
17	rs376120	0	43705518	A	G
17	rs365825	0	43705601	A	G
17	rs393838	0	43705756	G	C
17	rs140587036	0	43706077	C	T
17	rs142822273	0	43706428	A	G
17	rs681485	0	43707619	C	A
17	rs594591	0	43707620	G	T
17	rs444071	0	43707951	C	T
17	rs396593	0	43707955	C	A
17	rs436667	0	43709415	C	T
17	rs650927	0	43709867	T	G
17	rs671740	0	43709893	A	G
17	rs81632	0	43710127	T	A
17	rs16940633	0	43710371	G	A
17	rs17686610	0	43710384	A	C
17	rs1635303	0	43710833	C	T
17	rs2942170	0	43711312	C	T
17	rs2942169	0	43711539	G	C
17	rs241045	0	43712337	C	T
17	rs241044	0	43712464	G	A
17	rs241043	0	43712619	A	T
17	rs7211561	0	43712623	T	A
17	rs241042	0	43712657	T	C
17	rs241041	0	43713925	A	G
17	rs241039	0	43714673	A	T
17	rs2942168	0	43714850	G	A
17	rs2942167	0	43715018	T	C
17	rs2942166	0	43715427	T	C
17	rs2942165	0	43715619	G	C
17	rs117368197	0	43715924	A	G
17	rs372494195	0	43716229	G	T
17	rs413778	0	43716885	A	G
17	rs389217	0	43717131	C	T
17	rs389978	0	43717415	A	G
17	rs439558	0	43717803	T	C
17	rs434805	0	43718336	T	C
17	rs393152	0	43719143	A	G
17	rs3108317	0	43719870	G	A
17	rs2942164	0	43721283	G	C
17	rs1706746	0	43721457	C	T
17	rs1706748	0	43722509	C	G
17	rs118084908	0	43722604	A	G
17	rs413917	0	43723189	G	A
17	rs3418	0	43723462	C	T
17	rs393675	0	43723605	T	C
17	rs449501	0	43724555	G	A
17	rs448830	0	43725212	G	A
17	rs434428	0	43725684	G	A
17	rs434598	0	43725762	G	A
17	rs434971	0	43725992	G	A
17	rs385691	0	43726125	A	C
17	rs455028	0	43726574	T	C
17	rs366858	0	43726588	C	T
17	rs439945	0	43726659	A	C
17	rs453997	0	43727061	C	T
17	rs424243	0	43727887	A	T
17	rs422112	0	43728137	G	A
17	rs417968	0	43728376	G	A
17	rs413844	0	43729384	G	A
17	rs647483	0	43729432	C	T
17	rs241038	0	43730598	G	A
17	rs241037	0	43730636	G	T
17	rs148451898	0	43731249	C	T
17	rs241036	0	43731719	A	C
17	rs1706720	0	43731837	G	C
17	rs1635302	0	43731873	C	T
17	rs241035	0	43731896	C	T
17	rs241034	0	43733048	A	T
17	rs1706719	0	43733264	C	T
17	rs241033	0	43733983	G	A
17	rs241032	0	43734145	T	C
17	rs241031	0	43734304	T	C
17	rs241030	0	43734503	A	G
17	rs241029	0	43734643	T	C
17	rs1635301	0	43735258	T	G
17	rs241028	0	43735276	C	T
17	rs241027	0	43735478	A	G
17	rs241026	0	43735555	G	A
17	rs139213410	0	43735879	T	C
17	rs241024	0	43736763	C	T
17	rs241023	0	43737040	G	A
17	rs241022	0	43737730	T	C
17	rs241021	0	43738627	T	G
17	rs241020	0	43738676	C	A
17	rs3843738	0	43739194	A	G
17	rs117094251	0	43739234	G	A
17	rs1724409	0	43740565	G	T
17	rs62053939	0	43740856	C	T
17	rs111273167	0	43740967	C	T
17	rs62053940	0	43741028	A	G
17	rs17760577	0	43741452	C	T
17	rs62053942	0	43742298	T	A
17	rs17760631	0	43743045	T	C
17	rs1635299	0	43743079	C	T
17	rs62053943	0	43744203	C	T
17	rs1635298	0	43744344	T	A
17	rs62053944	0	43744347	G	A
17	rs1724408	0	43744751	G	A
17	rs17687462	0	43744990	C	T
17	rs17760733	0	43746276	G	T
17	rs79675109	0	43746418	T	A
17	rs17687504	0	43746721	A	G
17	rs62053945	0	43746839	T	C
17	rs1724407	0	43747615	C	T
17	rs62053946	0	43747677	C	T
17	rs62053947	0	43747683	G	A
17	rs62053948	0	43748046	C	T
17	rs1635296	0	43748090	G	A
17	rs62053949	0	43748101	A	G
17	rs62053950	0	43748412	A	G
17	rs190174223	0	43748492	G	A
17	rs143699161	0	43748712	A	G
17	rs62053951	0	43749168	G	C
17	rs62053952	0	43749261	T	C
17	rs62053953	0	43749454	G	A
17	rs17687534	0	43749579	T	C
17	rs118190895	0	43749694	T	C
17	rs1631850	0	43749942	A	G
17	rs62053954	0	43749949	G	A
17	rs1635295	0	43749970	C	A
17	rs62053955	0	43749980	T	C
17	rs17687571	0	43750010	G	A
17	rs17760817	0	43750137	G	C
17	rs1630095	0	43750172	G	A
17	rs17687625	0	43750238	A	G
17	rs62053956	0	43750315	A	G
17	rs4792824	0	43750910	C	T
17	rs62053957	0	43750939	T	C
17	rs1635291	0	43751913	G	A
17	rs62055661	0	43752039	C	T
17	rs117536416	0	43752305	C	G
17	rs62055662	0	43752566	C	T
17	rs62055663	0	43753454	A	G
17	rs62055664	0	43753642	A	G
17	rs76717812	0	43754010	T	C
17	rs17687667	0	43754099	G	A
17	rs79073784	0	43754209	G	C
17	rs62055665	0	43754505	A	C
17	rs62055689	0	43754569	G	A
17	rs62055690	0	43754576	C	G
17	rs62055691	0	43754850	T	C
17	rs1635289	0	43755435	A	G
17	rs1724401	0	43755857	C	A
17	rs1724400	0	43755871	A	C
17	rs74398257	0	43756340	T	C
17	rs17687740	0	43756376	G	C
17	rs872972	0	43756458	G	A
17	rs757503	0	43756466	T	C
17	rs757502	0	43756506	C	T
17	rs757501	0	43756685	A	G
17	rs757500	0	43756833	C	A
17	rs62055693	0	43756910	T	C
17	rs1635288	0	43756969	A	G
17	rs735423	0	43757020	C	G
17	rs78487840	0	43757161	C	T
17	rs144766143	0	43757194	G	A
17	rs55974014	0	43757450	C	A
17	rs34804414	0	43757579	A	C
17	rs543716852	0	43757776	T	C
17	rs562098568	0	43757777	C	T
17	rs17687796	0	43757971	G	A
17	rs55651627	0	43758011	G	C
17	rs112155389	0	43758078	G	A
17	rs62055697	0	43758148	C	T
17	rs62055698	0	43758238	C	T
17	rs17761046	0	43758382	T	C
17	rs62055700	0	43758742	T	C
17	rs62055701	0	43758787	G	A
17	rs62055702	0	43758790	C	T
17	rs112431991	0	43758885	A	G
17	rs57222984	0	43758898	A	G
17	rs17687838	0	43759048	T	C
17	rs76333921	0	43759426	C	T
17	rs76453925	0	43759431	C	T
17	rs17687849	0	43759719	A	G
17	rs73317496	0	43759730	A	G
17	rs56400821	0	43760080	C	A
17	rs112169475	0	43760192	A	G
17	rs113728380	0	43760199	C	T
17	rs12946298	0	43760225	C	G
17	rs17761100	0	43760389	A	G
17	rs17761124	0	43760516	A	T
17	rs62055704	0	43760577	G	A
17	rs62055705	0	43760599	A	C
17	rs62055706	0	43760685	T	C
17	rs75115093	0	43761381	A	G
17	rs62055707	0	43761482	T	C
17	rs16941035	0	43761519	T	G
17	rs16941038	0	43761565	T	C
17	rs2049515	0	43761856	C	T
17	rs2158474	0	43761939	G	C
17	rs62055708	0	43761974	C	A
17	rs17761207	0	43762255	T	C
17	rs62055709	0	43762429	C	T
17	rs62055711	0	43762554	A	G
17	rs17688002	0	43762594	A	T
17	rs2040846	0	43762846	A	G
17	rs4486953	0	43763007	T	C
17	rs17688032	0	43763202	G	A
17	rs17688056	0	43763241	C	T
17	rs117849721	0	43763292	G	T
17	rs1635287	0	43763840	C	T
17	rs17688068	0	43763935	A	G
17	rs77220413	0	43764378	G	A
17	rs62055712	0	43764565	A	G
17	rs62055713	0	43764685	C	T
17	rs62055714	0	43764796	G	T
17	rs62055715	0	43764847	G	A
17	rs17688090	0	43764987	G	A
17	rs17688126	0	43765080	A	G
17	rs77310586	0	43765381	G	C
17	rs17761387	0	43765450	G	A
17	rs62055716	0	43765778	C	T
17	rs6503443	0	43765881	T	C
17	rs17688205	0	43766352	G	C
17	rs62055717	0	43766415	A	G
17	rs62055718	0	43766418	C	T
17	rs17688249	0	43766754	C	T
17	rs2040844	0	43767219	A	C
17	rs62055751	0	43767538	A	G
17	rs62055752	0	43767628	G	A
17	rs62055753	0	43767631	G	A
17	rs7215239	0	43767773	T	C
17	rs117430135	0	43767804	A	G
17	rs17688296	0	43767815	C	T
17	rs62055754	0	43768230	C	G
17	rs117555997	0	43768307	C	T
17	rs78471340	0	43768346	G	A
17	rs78052495	0	43768347	C	T
17	rs112782432	0	43768351	C	T
17	rs56100013	0	43768467	C	T
17	rs55980621	0	43768496	C	T
17	rs55669046	0	43768501	C	T
17	rs74371720	0	43768534	G	A
17	rs56323832	0	43768633	G	A
17	rs55972157	0	43768703	C	T
17	rs56110538	0	43768727	G	A
17	rs17761581	0	43769088	T	C
17	rs78971836	0	43769095	G	A
17	rs55840731	0	43769277	C	G
17	rs56283089	0	43769321	A	C
17	rs73317502	0	43769334	G	C
17	rs56312737	0	43769516	C	A
17	rs116096269	0	43770388	A	T
17	rs74765707	0	43770416	T	C
17	rs62056861	0	43770443	T	C
17	rs62056862	0	43770525	C	T
17	rs62056863	0	43770595	A	G
17	rs7207373	0	43770712	C	T
17	rs62056864	0	43770995	G	A
17	rs62056865	0	43771193	T	C
17	rs62056866	0	43771493	G	A
17	rs62056867	0	43771627	A	G
17	rs56200760	0	43772018	G	T
17	rs16941058	0	43772090	A	G
17	rs17688391	0	43772109	C	A
17	rs17688410	0	43772251	C	T
17	rs55927630	0	43772407	C	T
17	rs17688434	0	43772540	G	A
17	rs17688452	0	43773085	G	A
17	rs10491144	0	43773124	A	C
17	rs10491143	0	43773248	A	T
17	rs62056869	0	43773447	T	C
17	rs17688511	0	43773607	T	G
17	rs62056870	0	43773784	C	A
17	rs17688534	0	43773877	A	T
17	rs17688558	0	43773943	A	G
17	rs56162163	0	43774497	A	T
17	rs56391096	0	43774845	C	T
17	rs17761838	0	43774959	T	C
17	rs62056872	0	43775015	T	C
17	rs12150141	0	43775145	G	A
17	rs12150608	0	43775402	T	C
17	rs12150610	0	43775479	T	C
17	rs12150547	0	43775546	A	G
17	rs17688682	0	43775929	C	G
17	rs12150454	0	43776061	C	T
17	rs12150091	0	43776242	A	G
17	rs12150464	0	43776371	C	T
17	rs12150435	0	43776391	G	C
17	rs1635286	0	43776458	G	A
17	rs76761706	0	43776741	T	C
17	rs80143279	0	43776742	T	C
17	rs17761985	0	43776787	C	T
17	rs62056873	0	43776945	T	C
17	rs1724422	0	43777313	A	G
17	rs17688767	0	43777542	A	G
17	rs62056874	0	43777578	C	T
17	rs17688773	0	43777710	T	C
17	rs62056875	0	43778003	T	A
17	rs17688875	0	43778406	A	G
17	rs17762165	0	43778602	C	T
17	rs17688916	0	43778680	T	A
17	rs62056876	0	43778752	C	T
17	rs1623865	0	43778768	C	T
17	rs62056877	0	43778828	T	G
17	rs17688922	0	43779351	G	A
17	rs17688944	0	43779419	T	A
17	rs1526128	0	43779624	C	T
17	rs1526129	0	43779657	T	C
17	rs1724424	0	43779962	T	G
17	rs79985283	0	43780479	T	C
17	rs62056878	0	43780561	C	T
17	rs116897693	0	43780887	G	A
17	rs17762308	0	43780948	T	C
17	rs117560908	0	43781083	C	T
17	rs968028	0	43781105	A	G
17	rs968027	0	43781250	C	T
17	rs62056879	0	43781426	T	C
17	rs79892630	0	43781505	C	T
17	rs1724425	0	43781747	C	T
17	rs17762361	0	43781778	A	G
17	rs62056880	0	43782304	T	C
17	rs62056881	0	43782455	G	T
17	rs17689104	0	43782492	A	G
17	rs17689116	0	43782558	T	C
17	rs62056905	0	43782693	A	G
17	rs62056906	0	43782708	T	C
17	rs62056907	0	43783175	C	T
17	rs1724385	0	43783245	G	T
17	rs1526123	0	43783340	T	C
17	rs117725182	0	43783363	T	C
17	rs6503444	0	43783370	T	C
17	rs1724386	0	43783760	C	T
17	rs62056909	0	43783803	A	G
17	rs1635290	0	43783953	A	G
17	rs62056910	0	43784222	T	C
17	rs9912362	0	43784228	T	C
17	rs62056911	0	43784624	T	C
17	rs117267254	0	43784625	G	A
17	rs1617406	0	43784777	G	A
17	rs78568882	0	43784935	C	G
17	rs62056912	0	43784948	G	T
17	rs62056913	0	43784994	C	T
17	rs61667602	0	43785349	T	C
17	rs62056915	0	43785627	A	T
17	rs17689218	0	43785808	T	C
17	rs62056916	0	43785938	C	T
17	rs62056917	0	43786013	G	T
17	rs112534868	0	43786614	T	C
17	rs62056918	0	43786676	T	G
17	rs76970862	0	43786683	A	G
17	rs62056919	0	43786698	C	T
17	rs17762535	0	43787130	T	C
17	rs62056920	0	43787226	G	A
17	rs62056921	0	43787306	T	C
17	rs7406746	0	43787353	A	C
17	rs62056922	0	43787563	C	G
17	rs10451282	0	43787903	C	T
17	rs56290582	0	43788371	C	T
17	rs56397077	0	43788419	C	A
17	rs62056925	0	43788649	T	C
17	rs62056926	0	43788666	C	G
17	rs62056927	0	43788767	G	A
17	rs62056928	0	43788782	C	T
17	rs1880748	0	43788796	T	C
17	rs12936620	0	43788820	T	G
17	rs62056929	0	43789144	G	A
17	rs62056930	0	43789640	A	C
17	rs62056931	0	43789698	G	A
17	rs113100008	0	43789710	C	G
17	rs62056932	0	43789971	G	C
17	rs62056933	0	43789978	G	A
17	rs62056934	0	43790005	A	G
17	rs11871395	0	43790056	G	A
17	rs79322350	0	43790401	A	G
17	rs62056935	0	43790446	A	G
17	rs75076131	0	43790649	C	A
17	rs62056936	0	43790911	A	T
17	rs62056937	0	43791181	A	C
17	rs59950134	0	43791248	G	C
17	rs62056939	0	43791332	T	C
17	rs62056940	0	43791344	T	A
17	rs77387379	0	43791429	G	A
17	rs75990322	0	43791468	T	C
17	rs72834545	0	43791502	C	T
17	rs113661667	0	43791610	T	C
17	rs74579538	0	43791652	G	A
17	rs55973918	0	43792252	C	A
17	rs56220242	0	43792326	C	T
17	rs56160448	0	43792358	A	G
17	rs56167560	0	43792411	A	G
17	rs55849973	0	43792418	T	C
17	rs117288806	0	43792468	G	C
17	rs1880749	0	43792586	A	C
17	rs1568951	0	43792895	T	G
17	rs1568950	0	43792896	T	C
17	rs1568949	0	43792975	G	A
17	rs1105571	0	43793200	A	T
17	rs1105570	0	43793342	A	G
17	rs1105569	0	43793388	C	T
17	rs1105568	0	43793427	C	A
17	rs7502718	0	43793651	G	A
17	rs7502937	0	43793665	A	G
17	rs4479288	0	43793828	G	A
17	rs4479289	0	43793951	G	A
17	rs116843903	0	43794040	G	A
17	rs1969470	0	43794154	T	C
17	rs4609898	0	43794182	G	A
17	rs4605208	0	43794209	G	C
17	rs75310534	0	43794286	C	T
17	rs118101817	0	43794750	T	C
17	rs116897057	0	43795189	G	A
17	rs76007856	0	43795238	G	A
17	rs11655470	0	43795433	C	T
17	rs111415173	0	43795573	C	T
17	rs113991678	0	43795634	C	T
17	rs112995313	0	43795768	T	C
17	rs576234560	0	43795858	G	A
17	rs12942912	0	43795899	G	A
17	rs2864088	0	43796179	T	C
17	rs74583625	0	43796210	T	C
17	rs1880750	0	43796541	T	A
17	rs56167344	0	43797087	A	T
17	rs56046792	0	43797246	C	T
17	rs9903984	0	43797399	T	C
17	rs9895728	0	43797414	G	A
17	rs117544482	0	43797639	G	A
17	rs56323722	0	43798015	A	C
17	rs55989971	0	43798160	G	A
17	rs117615688	0	43798308	G	A
17	rs55938136	0	43798360	A	G
17	rs62056946	0	43798401	G	A
17	rs75403953	0	43798546	A	G
17	rs55838058	0	43798902	C	T
17	rs56062621	0	43798903	A	G
17	rs55962674	0	43799033	C	T
17	rs55896111	0	43799048	G	A
17	rs55787734	0	43799052	A	G
17	rs55653963	0	43799509	A	C
17	rs62054378	0	43799667	C	A
17	rs77819001	0	43799804	C	A
17	rs76667867	0	43799810	G	C
17	rs55968221	0	43799852	A	G
17	rs17563433	0	43800351	A	C
17	rs77370070	0	43800404	T	G
17	rs62054380	0	43800987	C	A
17	rs112570965	0	43801092	T	C
17	rs62054381	0	43801185	A	G
17	rs17649019	0	43801593	G	A
17	rs17563501	0	43801695	C	T
17	rs7218457	0	43802506	A	G
17	rs62054382	0	43802525	C	T
17	rs62054383	0	43802907	T	C
17	rs10514879	0	43802971	C	T
17	rs1358071	0	43803189	C	A
17	rs35580644	0	43803222	C	T
17	rs56280222	0	43803788	T	C
17	rs35116560	0	43804186	T	C
17	rs62054384	0	43804306	T	C
17	rs9897399	0	43804317	A	G
17	rs56205560	0	43804389	T	A
17	rs56380663	0	43804619	C	T
17	rs9303521	0	43805194	T	G
17	rs72834548	0	43805398	G	A
17	rs62054387	0	43805525	A	C
17	rs62054388	0	43805590	C	T
17	rs4401083	0	43806015	G	A
17	rs1880752	0	43806264	C	T
17	rs4617909	0	43806451	C	T
17	rs2902662	0	43806925	G	A
17	rs2864087	0	43807063	C	T
17	rs2902661	0	43807099	G	A
17	rs4609899	0	43807113	C	T
17	rs4471726	0	43807134	T	C
17	rs79226879	0	43807485	T	C
17	rs17563599	0	43807955	A	C
17	rs17649138	0	43808067	G	A
17	rs62054389	0	43808321	G	A
17	rs62054390	0	43808443	A	C
17	rs55947210	0	43808763	A	G
17	rs62054392	0	43808945	C	T
17	rs4390635	0	43809016	C	T
17	rs7225384	0	43809096	C	G
17	rs62054393	0	43809264	T	G
17	rs75986348	0	43809328	A	G
17	rs117100342	0	43809505	C	T
17	rs8065157	0	43809580	C	T
17	rs4414533	0	43809844	C	T
17	rs4792878	0	43810165	C	T
17	rs11079711	0	43810168	G	A
17	rs17649162	0	43810371	G	C
17	rs62054394	0	43810608	T	A
17	rs113790915	0	43810782	G	C
17	rs77807457	0	43810851	G	C
17	rs75022332	0	43810873	A	T
17	rs77804065	0	43810896	C	T
17	rs77301847	0	43810902	A	G
17	rs62054395	0	43811060	T	G
17	rs17563683	0	43811072	A	G
17	rs1880753	0	43811260	G	A
17	rs62054396	0	43811510	T	C
17	rs17563718	0	43811673	C	T
17	rs62054397	0	43811792	C	T
17	rs4569335	0	43811950	A	C
17	rs1526125	0	43812177	C	T
17	rs1526126	0	43812218	C	T
17	rs1526127	0	43812398	C	G
17	rs62054398	0	43812599	A	G
17	rs62054399	0	43812624	G	A
17	rs62054400	0	43812649	T	C
17	rs62054411	0	43812684	A	G
17	rs12938476	0	43812897	T	C
17	rs62054412	0	43813002	G	A
17	rs8067527	0	43813186	G	A
17	rs12944235	0	43813221	G	A
17	rs17563787	0	43813252	C	G
17	rs62054413	0	43813370	G	C
17	rs62054414	0	43813415	G	A
17	rs10451283	0	43814020	T	C
17	rs76421814	0	43814427	T	C
17	rs117558391	0	43814694	T	A
17	rs140252688	0	43815013	C	T
17	rs56006248	0	43815141	A	G
17	rs7220839	0	43815145	C	T
17	rs56298110	0	43815336	A	G
17	rs35587712	0	43815530	G	A
17	rs1608955	0	43815713	C	T
17	rs1608956	0	43815820	T	A
17	rs62054417	0	43815859	A	C
17	rs78440279	0	43816052	C	T
17	rs75500942	0	43816106	C	A
17	rs62054418	0	43816306	G	A
17	rs62054419	0	43816605	A	C
17	rs62054420	0	43816655	C	G
17	rs62054421	0	43816657	G	A
17	rs17563800	0	43817459	C	T
17	rs56295996	0	43817557	C	T
17	rs56384960	0	43817608	G	A
17	rs56178230	0	43817832	G	A
17	rs80157557	0	43817898	G	A
17	rs12940949	0	43818067	G	A
17	rs76728632	0	43818160	A	C
17	rs12944445	0	43818196	A	C
17	rs17563827	0	43818222	C	A
17	rs80072429	0	43818611	G	A
17	rs77114624	0	43818657	T	C
17	rs76311426	0	43818690	G	T
17	rs17563861	0	43818906	A	G
17	rs17563889	0	43818946	A	T
17	rs62054424	0	43819384	G	A
17	rs17563923	0	43819450	G	A
17	rs113369483	0	43819474	G	A
17	rs62054425	0	43819480	C	T
17	rs151314932	0	43820128	T	C
17	rs75200513	0	43820623	A	G
17	rs8075654	0	43820669	G	T
17	rs62054426	0	43820741	A	T
17	rs1989480	0	43820893	G	T
17	rs62054427	0	43821062	A	G
17	rs8082105	0	43821478	G	A
17	rs74464991	0	43821685	C	A
17	rs117086879	0	43822025	C	T
17	rs2004260	0	43822398	T	C
17	rs62054428	0	43822511	G	A
17	rs12947646	0	43822779	G	A
17	rs62054429	0	43823125	G	A
17	rs76171147	0	43823229	T	C
17	rs75643244	0	43823326	A	G
17	rs62054430	0	43823585	A	G
17	rs62054431	0	43823880	C	T
17	rs62054432	0	43823889	C	A
17	rs111497072	0	43824201	G	A
17	rs62054433	0	43824348	T	C
17	rs7207400	0	43824360	T	C
17	rs62054434	0	43824382	T	G
17	rs12150683	0	43824848	A	G
17	rs12150332	0	43824908	C	T
17	rs7212750	0	43825263	T	A
17	rs62054435	0	43825339	C	G
17	rs75715199	0	43825478	G	A
17	rs62054436	0	43825568	C	T
17	rs62054437	0	43825576	T	C
17	rs62054438	0	43825711	A	C
17	rs62054439	0	43825725	G	T
17	rs17334797	0	43825912	A	G
17	rs12150658	0	43826305	G	A
17	rs12150363	0	43826351	A	G
17	rs12150672	0	43826637	G	A
17	rs1880756	0	43826666	C	T
17	rs17334894	0	43827209	G	A
17	rs17334923	0	43827244	C	T
17	rs62054440	0	43827391	G	C
17	rs12150451	0	43827431	A	G
17	rs12150048	0	43827471	G	C
17	rs12150455	0	43827508	A	G
17	rs11650810	0	43827534	G	A
17	rs12150604	0	43828221	T	A
17	rs17334944	0	43828617	G	A
17	rs17426064	0	43828698	C	T
17	rs62054441	0	43828749	C	T
17	rs79172804	0	43828764	G	A
17	rs17426106	0	43828935	G	C
17	rs77850169	0	43828938	C	T
17	rs62054442	0	43829353	A	G
17	rs1880755	0	43829404	C	T
17	rs35350903	0	43829405	G	A
17	rs17335035	0	43829558	A	G
17	rs35879086	0	43830382	G	A
17	rs62055868	0	43830640	C	T
17	rs62055869	0	43830685	G	A
17	rs11650571	0	43830705	T	A
17	rs17426174	0	43830938	G	C
17	rs12940092	0	43830984	T	G
17	rs34094847	0	43831111	C	T
17	rs62055871	0	43831112	G	A
17	rs8069449	0	43831562	T	C
17	rs35225246	0	43831596	C	T
17	rs55645418	0	43832115	A	G
17	rs35631660	0	43832337	A	G
17	rs17426195	0	43832367	G	A
17	rs35282504	0	43832618	G	A
17	rs62055875	0	43832864	T	C
17	rs62055876	0	43832940	A	G
17	rs72834560	0	43833639	T	C
17	rs36047693	0	43833824	G	C
17	rs71375310	0	43833832	C	A
17	rs34195569	0	43833921	G	A
17	rs34579278	0	43833981	A	G
17	rs34211253	0	43834074	C	G
17	rs34008514	0	43834314	A	G
17	rs4264434	0	43834351	A	T
17	rs12943085	0	43834482	G	A
17	rs6503447	0	43834912	A	T
17	rs7350923	0	43834970	C	T
17	rs115157874	0	43835281	C	T
17	rs11079717	0	43835351	T	C
17	rs62055878	0	43835854	C	A
17	rs118077335	0	43836024	T	C
17	rs76669427	0	43836051	T	A
17	rs74514268	0	43836191	G	A
17	rs117465772	0	43836276	C	G
17	rs11655764	0	43836477	G	A
17	rs8068589	0	43836665	C	A
17	rs12948216	0	43836673	C	T
17	rs56013908	0	43836920	T	C
17	rs56214516	0	43836953	A	C
17	rs56168907	0	43837091	T	C
17	rs55747440	0	43837115	A	G
17	rs55801356	0	43837237	A	G
17	rs62055883	0	43837446	C	G
17	rs62055884	0	43837567	C	T
17	rs66672743	0	43837594	G	T
17	rs67492300	0	43837777	G	A
17	rs79882507	0	43837782	A	G
17	rs62055885	0	43838014	A	G
17	rs28439278	0	43838071	C	T
17	rs80095037	0	43838237	G	T
17	rs145648014	0	43838457	G	A
17	rs12150621	0	43838482	G	T
17	rs62055886	0	43838678	G	A
17	rs62055887	0	43838710	T	C
17	rs62055888	0	43838720	C	T
17	rs62055889	0	43838919	G	A
17	rs71375313	0	43839253	G	A
17	rs71375314	0	43839415	A	G
17	rs11079718	0	43839951	A	T
17	rs11079719	0	43840006	T	G
17	rs114557388	0	43840008	A	G
17	rs11079720	0	43840016	G	A
17	rs11079721	0	43840107	C	A
17	rs62055890	0	43840681	C	T
17	rs77849344	0	43840864	G	A
17	rs74918686	0	43840899	G	C
17	rs79545140	0	43840935	T	C
17	rs55818489	0	43841308	G	C
17	rs56369036	0	43841571	T	A
17	rs11079723	0	43841729	T	C
17	rs11079724	0	43841912	C	T
17	rs35795532	0	43842140	A	C
17	rs34593052	0	43842428	C	T
17	rs55707339	0	43842462	T	C
17	rs6503448	0	43842473	G	A
17	rs62055893	0	43842494	A	G
17	rs118104057	0	43842772	T	C
17	rs34748815	0	43843235	A	G
17	rs75257002	0	43843395	C	T
17	rs4792879	0	43843861	C	T
17	rs62055894	0	43843943	G	A
17	rs62055895	0	43844044	A	G
17	rs62055896	0	43844201	C	T
17	rs117890758	0	43844247	C	T
17	rs55725840	0	43844486	T	A
17	rs56194509	0	43844559	T	G
17	rs55657917	0	43844560	T	G
17	rs56082319	0	43844798	G	A
17	rs56109643	0	43844859	A	G
17	rs62055899	0	43844977	T	A
17	rs62055900	0	43845002	C	G
17	rs62055901	0	43845041	G	A
17	rs58089049	0	43845480	T	C
17	rs72834567	0	43845746	C	A
17	rs75074511	0	43846129	G	A
17	rs62055903	0	43846668	C	A
17	rs6503449	0	43846726	G	A
17	rs111374028	0	43846820	G	A
17	rs190444372	0	43846943	A	G
17	rs113934115	0	43847039	C	T
17	rs62055928	0	43847374	G	A
17	rs116876049	0	43847503	A	G
17	rs56268325	0	43847741	T	C
17	rs56070245	0	43847868	T	C
17	rs56387266	0	43847912	T	C
17	rs34303488	0	43848181	C	T
17	rs62055932	0	43848412	A	G
17	rs117053640	0	43848431	T	C
17	rs62055933	0	43848461	G	A
17	rs7225082	0	43848495	G	T
17	rs62055935	0	43848750	T	C
17	rs62055936	0	43848761	T	A
17	rs62055937	0	43848968	G	T
17	rs76294809	0	43849327	G	A
17	rs75916678	0	43849366	T	C
17	rs79730878	0	43849415	T	C
17	rs139217062	0	43849514	T	C
17	rs62055938	0	43849656	C	A
17	rs12949228	0	43849675	T	C
17	rs62055939	0	43849787	A	T
17	rs62055940	0	43849896	A	G
17	rs76885724	0	43850519	C	T
17	rs60814418	0	43850645	C	T
17	rs62055942	0	43850966	A	G
17	rs62055943	0	43851018	T	C
17	rs35909029	0	43851498	T	C
17	rs62055945	0	43851851	G	A
17	rs62055946	0	43851971	C	A
17	rs71375315	0	43851980	A	G
17	rs12952301	0	43852487	T	C
17	rs62055947	0	43852605	C	T
17	rs62055948	0	43852621	T	C
17	rs113871181	0	43852733	G	A
17	rs111370985	0	43852742	T	C
17	rs35152905	0	43853072	T	G
17	rs55787105	0	43853109	G	A
17	rs62055950	0	43853133	T	C
17	rs56043078	0	43853235	T	G
17	rs77965652	0	43853457	A	G
17	rs55849949	0	43853526	A	G
17	rs56303031	0	43853922	G	A
17	rs12953076	0	43854015	C	T
17	rs55991914	0	43854267	C	T
17	rs62055955	0	43854340	A	G
17	rs62055956	0	43854449	C	T
17	rs12938031	0	43854502	A	G
17	rs62055957	0	43854536	C	A
17	rs34186148	0	43854655	G	C
17	rs4074461	0	43855156	G	T
17	rs4077813	0	43855188	G	A
17	rs4074462	0	43855228	G	T
17	rs4077814	0	43855333	T	G
17	rs6503450	0	43855571	T	C
17	rs574201100	0	43855603	A	G
17	rs4076452	0	43855894	G	C
17	rs35076622	0	43856458	G	A
17	rs62057061	0	43856639	C	G
17	rs62057062	0	43856710	G	A
17	rs62057063	0	43856730	C	T
17	rs62057064	0	43857033	C	T
17	rs76830096	0	43857129	A	C
17	rs11869294	0	43857223	C	G
17	rs145447536	0	43857449	C	T
17	rs117910967	0	43857811	C	A
17	rs142438532	0	43857936	T	C
17	rs62057065	0	43858187	G	T
17	rs62057067	0	43858326	C	T
17	rs78917495	0	43858482	C	T
17	rs62057068	0	43858629	A	G
17	rs12942254	0	43858705	C	A
17	rs62057069	0	43859065	T	C
17	rs12950522	0	43859106	A	C
17	rs12942300	0	43859405	T	A
17	rs62057070	0	43859640	A	G
17	rs62057071	0	43859691	C	G
17	rs62057073	0	43861117	C	T
17	rs192833265	0	43861462	G	C
17	rs28364020	0	43861853	C	T
17	rs144817232	0	43862593	G	A
17	rs11650092	0	43864183	T	C
17	rs12940065	0	43865871	G	A
17	rs4792882	0	43869277	T	G
17	rs7209436	0	43870142	C	T
17	rs9892359	0	43870691	A	G
17	rs12944712	0	43871147	G	A
17	rs56319902	0	43871982	C	T
17	rs55943044	0	43872228	G	A
17	rs145011563	0	43872877	C	T
17	rs62057097	0	43873284	C	T
17	rs138728946	0	43873634	C	T
17	rs4458044	0	43873727	G	C
17	rs35785975	0	43874619	T	C
17	rs12952224	0	43874829	T	A
17	rs12942994	0	43875330	T	C
17	rs35131568	0	43875337	T	C
17	rs34174655	0	43875417	A	T
17	rs4792884	0	43875948	T	C
17	rs12944996	0	43876453	C	G
17	rs12936181	0	43876479	T	C
17	rs4792886	0	43876832	G	A
17	rs4792887	0	43877020	C	T
17	rs192922438	0	43877085	C	T
17	rs12945673	0	43877385	T	C
17	rs118115558	0	43877677	G	C
17	rs4792888	0	43877954	A	G
17	rs60645916	0	43878030	G	C
17	rs80184151	0	43879308	A	G
17	rs16940646	0	43879911	A	C
17	rs110402	0	43880047	G	A
17	rs16969853	0	43880159	A	C
17	rs73984616	0	43881290	C	T
17	rs142167068	0	43881541	T	C
17	rs17689378	0	43881790	C	T
17	rs7222658	0	43882035	A	G
17	rs71375320	0	43883088	C	T
17	rs2664008	0	43883103	G	A
17	rs12936511	0	43884402	C	T
17	rs62057101	0	43885291	G	A
17	rs242924	0	43885367	G	T
17	rs74370049	0	43886904	G	A
17	rs62057103	0	43887480	T	C
17	rs12939006	0	43888395	G	A
17	rs117304471	0	43888447	G	A
17	rs36069290	0	43888679	G	A
17	rs242925	0	43888866	C	T
17	rs150592968	0	43890976	G	A
17	rs242942	0	43891633	T	C
17	rs171442	0	43891906	A	G
17	rs11867635	0	43892021	G	A
17	rs3785877	0	43892188	G	A
17	rs242941	0	43892520	A	C
17	rs242940	0	43892600	A	G
17	rs72834580	0	43892684	G	C
17	rs55915917	0	43892784	T	G
17	rs55668363	0	43892788	G	A
17	rs17689471	0	43892973	T	C
17	rs117365970	0	43893259	G	A
17	rs117646503	0	43893260	T	C
17	rs171441	0	43893345	A	G
17	rs17762769	0	43893403	G	A
17	rs171440	0	43893487	G	A
17	rs8072451	0	43893716	C	T
17	rs8073146	0	43893751	A	G
17	rs28364025	0	43894102	T	C
17	rs28364028	0	43894111	T	A
17	rs28364023	0	43894159	C	T
17	rs55779147	0	43894510	G	A
17	rs56357543	0	43894547	C	T
17	rs56099546	0	43894609	A	G
17	rs81189	0	43894798	G	C
17	rs739645	0	43894990	T	G
17	rs739644	0	43895008	C	G
17	rs4564621	0	43895501	G	C
17	rs2316763	0	43895530	C	T
17	rs242939	0	43895579	C	T
17	rs2316764	0	43895602	T	G
17	rs4277389	0	43895653	A	G
17	rs4566211	0	43895696	G	A
17	rs4566212	0	43895751	G	A
17	rs4309444	0	43895797	T	C
17	rs242938	0	43895936	A	G
17	rs62057107	0	43896032	C	T
17	rs35327015	0	43896039	C	T
17	rs12150390	0	43896228	T	C
17	rs17689608	0	43896528	C	G
17	rs62057108	0	43896616	T	C
17	rs62057109	0	43896637	T	C
17	rs78074121	0	43896690	T	C
17	rs62057110	0	43896734	T	C
17	rs62057111	0	43897130	A	G
17	rs62057112	0	43897202	T	A
17	rs78587102	0	43897246	A	G
17	rs62057113	0	43897449	A	T
17	rs78506181	0	43897480	A	G
17	rs79600142	0	43897722	T	C
17	rs117811037	0	43898273	G	A
17	rs242937	0	43898368	A	G
17	rs111739681	0	43898459	C	T
17	rs17762882	0	43898887	T	C
17	rs17689653	0	43898963	A	T
17	rs17762912	0	43899161	A	C
17	rs242936	0	43899209	A	G
17	rs62057114	0	43899401	C	T
17	rs62057115	0	43899417	G	C
17	rs78917479	0	43899611	C	T
17	rs62057116	0	43899655	T	C
17	rs62057117	0	43899657	C	G
17	rs62057118	0	43899727	A	G
17	rs62057119	0	43899736	G	A
17	rs17762954	0	43899786	C	T
17	rs55638417	0	43900434	A	G
17	rs79501144	0	43900697	C	T
17	rs112137135	0	43900817	A	G
17	rs62057122	0	43901001	C	T
17	rs173365	0	43901074	A	G
17	rs62057123	0	43901238	A	G
17	rs62057143	0	43901528	T	C
17	rs62057144	0	43901558	A	G
17	rs80067508	0	43901665	T	C
17	rs36048893	0	43901763	C	T
17	rs4335809	0	43902216	C	T
17	rs4341787	0	43902505	C	T
17	rs4523962	0	43902522	G	A
17	rs116943158	0	43902528	G	T
17	rs4327090	0	43902541	A	G
17	rs3885074	0	43902738	C	A
17	rs3885075	0	43902799	A	G
17	rs41280116	0	43902842	C	T
17	rs34283254	0	43902861	C	A
17	rs71375321	0	43902915	G	A
17	rs1912151	0	43902944	C	T
17	rs1396862	0	43902997	G	A
17	rs41280118	0	43903089	C	T
17	rs62057146	0	43903106	A	G
17	rs62057147	0	43903298	G	A
17	rs17763050	0	43903336	G	A
17	rs117389699	0	43903402	C	T
17	rs62057148	0	43903485	G	C
17	rs62057149	0	43903546	A	G
17	rs62057150	0	43903548	C	T
17	rs62057151	0	43903842	C	T
17	rs62057152	0	43904110	G	C
17	rs117227244	0	43904371	C	A
17	rs17689824	0	43904397	C	T
17	rs62057153	0	43904528	T	C
17	rs62057154	0	43904610	C	T
17	rs62057155	0	43904673	C	T
17	rs62057156	0	43904948	G	C
17	rs78872653	0	43905134	G	A
17	rs62057157	0	43905313	G	C
17	rs17763086	0	43905481	T	G
17	rs17763104	0	43905795	G	A
17	rs17425752	0	43906726	A	C
17	rs17689882	0	43906828	G	A
17	rs75638861	0	43906973	G	A
17	rs62057158	0	43907143	G	A
17	rs1876831	0	43907745	C	T
17	rs16940665	0	43907896	T	C
17	rs16940668	0	43907966	G	A
17	rs16940671	0	43908151	C	T
17	rs16940672	0	43908152	C	T
17	rs55763795	0	43908773	G	C
17	rs55865707	0	43908826	T	G
17	rs62054760	0	43908989	C	T
17	rs62054761	0	43909008	C	T
17	rs62054762	0	43909022	G	T
17	rs242951	0	43909412	C	T
17	rs17689918	0	43910088	G	A
17	rs17763199	0	43910183	G	A
17	rs62054763	0	43910262	C	G
17	rs17689948	0	43910402	G	C
17	rs17689966	0	43910455	G	A
17	rs16940674	0	43910507	C	T
17	rs242950	0	43910653	T	C
17	rs16940676	0	43911036	G	A
17	rs1876830	0	43911352	C	T
17	rs41457044	0	43911424	C	T
17	rs1876829	0	43911443	T	C
17	rs1876828	0	43911525	C	T
17	rs242949	0	43911716	G	T
17	rs1876827	0	43911832	T	C
17	rs16940677	0	43911898	C	T
17	rs16940681	0	43912159	G	C
17	rs28364021	0	43912282	C	T
17	rs28364026	0	43912294	G	A
17	rs28364032	0	43912342	G	A
17	rs2316765	0	43912454	T	C
17	rs878886	0	43912490	C	G
17	rs878887	0	43912582	C	T
17	rs878888	0	43912635	A	G
17	rs4525537	0	43912723	T	C
17	rs4640231	0	43912786	G	C
17	rs28364027	0	43912805	A	G
17	rs4482334	0	43912830	T	C
17	rs16940686	0	43913030	G	T
17	rs56127111	0	43913315	C	T
17	rs242948	0	43913544	G	T
17	rs75104593	0	43913557	T	G
17	rs74998289	0	43913558	T	G
17	rs10445362	0	43914554	C	A
17	rs10445363	0	43914558	G	A
17	rs62054802	0	43914598	G	C
17	rs62054803	0	43914728	G	T
17	rs62054804	0	43914809	C	T
17	rs56842912	0	43914914	G	A
17	rs62054805	0	43915054	A	G
17	rs62054806	0	43915312	C	T
17	rs62054807	0	43915497	C	T
17	rs5820597	0	43916148	G	C
17	rs118174035	0	43916189	G	A
17	rs10445364	0	43916356	G	A
17	rs10445333	0	43916509	A	G
17	rs17690176	0	43916773	A	C
17	rs12937956	0	43916930	G	T
17	rs78328427	0	43916932	G	A
17	rs77692262	0	43917086	A	G
17	rs242947	0	43917136	G	A
17	rs117510714	0	43917216	G	A
17	rs56023973	0	43917776	G	T
17	rs17763515	0	43917818	G	A
17	rs17763533	0	43918190	T	C
17	rs62054809	0	43918239	C	T
17	rs112583797	0	43918418	A	G
17	rs117301738	0	43918505	G	A
17	rs74922289	0	43918524	A	G
17	rs56971664	0	43918613	T	C
17	rs62054811	0	43918651	C	G
17	rs2106785	0	43919105	C	T
17	rs56150806	0	43919301	T	C
17	rs4792825	0	43919681	A	G
17	rs17690314	0	43919884	T	G
17	rs56233672	0	43920300	T	C
17	rs56354807	0	43920378	C	T
17	rs55718212	0	43920411	T	C
17	rs117149222	0	43920497	A	T
17	rs11657992	0	43920913	C	T
17	rs17690326	0	43920974	T	C
17	rs17763596	0	43921210	G	T
17	rs62054814	0	43921572	T	A
17	rs17763634	0	43921754	T	C
17	rs17763658	0	43922640	G	A
17	rs929223	0	43922897	G	A
17	rs62621252	0	43922942	T	C
17	rs242944	0	43923180	G	A
17	rs62054815	0	43923266	G	A
17	rs12185233	0	43923654	G	C
17	rs12185268	0	43923683	A	G
17	rs12185235	0	43923703	C	T
17	rs171443	0	43923898	A	G
17	rs11079725	0	43923934	T	C
17	rs12373123	0	43924073	T	C
17	rs12373139	0	43924130	G	A
17	rs12373142	0	43924200	C	G
17	rs12373124	0	43924219	T	C
17	rs12373140	0	43924231	G	A
17	rs12373168	0	43924337	A	C
17	rs242943	0	43924412	T	C
17	rs17690661	0	43924521	G	A
17	rs55943825	0	43924776	C	T
17	rs17690679	0	43924803	A	G
17	rs17690703	0	43925297	C	T
17	rs17769490	0	43925605	G	A
17	rs77063768	0	43925729	A	G
17	rs62054817	0	43925966	G	A
17	rs62054818	0	43926056	A	C
17	rs62054819	0	43926149	A	G
17	rs143942024	0	43926458	C	T
17	rs147575883	0	43926495	C	T
17	rs148981495	0	43926576	G	A
17	rs62054820	0	43926755	A	G
17	rs8079387	0	43926777	A	T
17	rs8064870	0	43926789	T	C
17	rs56113217	0	43926948	A	G
17	rs8068916	0	43926987	T	G
17	rs56269136	0	43926992	C	T
17	rs56385754	0	43927255	G	T
17	rs17769552	0	43927290	G	A
17	rs62054822	0	43927708	A	G
17	rs16940704	0	43928124	T	C
17	rs3935637	0	43928573	T	C
17	rs885639	0	43928614	T	G
17	rs11652070	0	43928667	C	T
17	rs4616318	0	43928810	A	G
17	rs17690883	0	43928866	C	T
17	rs34845889	0	43928906	G	C
17	rs73313152	0	43928950	C	G
17	rs62054823	0	43929029	A	G
17	rs9890016	0	43929696	T	C
17	rs117350367	0	43929952	G	A
17	rs62054824	0	43929992	C	T
17	rs16940711	0	43930006	A	C
17	rs62054825	0	43930033	G	A
17	rs146576946	0	43930155	T	A
17	rs9896752	0	43930200	T	C
17	rs79589869	0	43930238	C	A
17	rs62054826	0	43930700	C	A
17	rs117732767	0	43930715	C	A
17	rs2316769	0	43930798	A	G
17	rs2873268	0	43930955	G	A
17	rs4340365	0	43930980	C	T
17	rs2873269	0	43931122	C	T
17	rs56026128	0	43931244	G	C
17	rs56329743	0	43931245	G	A
17	rs56288604	0	43931380	A	G
17	rs17690987	0	43931626	T	C
17	rs56146262	0	43931907	C	A
17	rs55942528	0	43932028	A	G
17	rs56254732	0	43932049	C	T
17	rs111358211	0	43932122	C	T
17	rs56323304	0	43932129	C	T
17	rs55751924	0	43932155	A	G
17	rs55660209	0	43932173	A	G
17	rs142998733	0	43932234	G	A
17	rs113856644	0	43932277	G	A
17	rs140926888	0	43932325	G	A
17	rs62054831	0	43932381	C	T
17	rs4627402	0	43932741	C	T
17	rs10445367	0	43932798	G	T
17	rs7221167	0	43933307	T	C
17	rs62054832	0	43933579	C	A
17	rs62054833	0	43933673	T	C
17	rs76563578	0	43933879	C	G
17	rs111962225	0	43934016	G	C
17	rs2521811	0	43934044	T	C
17	rs2316770	0	43934256	G	A
17	rs62054834	0	43934314	T	C
17	rs4792889	0	43934332	C	T
17	rs4792890	0	43934387	G	A
17	rs62054835	0	43934672	A	C
17	rs10445369	0	43934776	A	G
17	rs10445334	0	43934826	T	G
17	rs10445335	0	43934896	T	A
17	rs10445336	0	43934948	A	G
17	rs10445370	0	43935118	G	A
17	rs962885	0	43935631	T	C
17	rs2301689	0	43935838	T	C
17	rs55996632	0	43935888	C	T
17	rs55886302	0	43936011	A	G
17	rs56136075	0	43936298	C	A
17	rs242935	0	43936410	T	C
17	rs242934	0	43936664	G	C
17	rs62054841	0	43937104	G	A
17	rs62054842	0	43937162	C	T
17	rs62054843	0	43937184	T	C
17	rs62054844	0	43937333	T	G
17	rs76627340	0	43937460	G	A
17	rs75945623	0	43937505	C	T
17	rs79889833	0	43937633	A	G
17	rs77625338	0	43937671	C	T
17	rs77489223	0	43937736	C	T
17	rs55888391	0	43938107	A	G
17	rs242933	0	43938470	A	G
17	rs76329216	0	43938499	G	A
17	rs62054846	0	43938634	A	G
17	rs55646970	0	43938796	A	G
17	rs55673092	0	43938882	G	A
17	rs242932	0	43939136	T	A
17	rs140843301	0	43939214	T	C
17	rs242931	0	43939225	A	G
17	rs56347602	0	43939255	T	C
17	rs56249080	0	43939432	G	T
17	rs242930	0	43939497	C	T
17	rs56227067	0	43939609	A	T
17	rs55719714	0	43939638	G	A
17	rs56299858	0	43939659	G	A
17	rs117346071	0	43939668	C	A
17	rs62054857	0	43939936	G	A
17	rs75210307	0	43940012	T	C
17	rs74944644	0	43940020	T	C
17	rs79412431	0	43940021	G	A
17	rs62054858	0	43940188	T	C
17	rs242929	0	43940229	G	A
17	rs79406732	0	43940497	C	T
17	rs62054859	0	43940685	G	A
17	rs62055460	0	43940825	G	C
17	rs62055461	0	43941350	C	T
17	rs62055462	0	43941476	A	C
17	rs62055463	0	43941491	A	G
17	rs77652965	0	43941608	C	G
17	rs75690239	0	43941710	C	T
17	rs62055464	0	43941858	T	G
17	rs62055465	0	43942046	T	A
17	rs62055466	0	43942656	G	A
17	rs62055467	0	43942820	T	C
17	rs62055468	0	43943000	A	C
17	rs242928	0	43943051	G	A
17	rs62055469	0	43943655	A	C
17	rs62055470	0	43943657	A	G
17	rs62055471	0	43943755	T	C
17	rs56327054	0	43943957	G	C
17	rs56036719	0	43943974	C	T
17	rs55781174	0	43944158	C	T
17	rs12150223	0	43944204	T	C
17	rs12150516	0	43944519	C	T
17	rs67896329	0	43945088	C	T
17	rs11869096	0	43945100	G	A
17	rs62055475	0	43945106	T	C
17	rs1158660	0	43945288	G	A
17	rs11657882	0	43945416	A	G
17	rs527658313	0	43945495	A	G
17	rs7218286	0	43945524	A	G
17	rs7220421	0	43945726	G	A
17	rs183086	0	43945745	G	A
17	rs78637438	0	43945855	G	A
17	rs2316771	0	43945931	T	C
17	rs62055478	0	43945938	C	T
17	rs242923	0	43945981	A	G
17	rs1078830	0	43946112	T	C
17	rs753235	0	43946223	G	A
17	rs886249	0	43946291	A	G
17	rs753236	0	43946318	T	C
17	rs242922	0	43946370	A	C
17	rs2316772	0	43946423	A	C
17	rs2316773	0	43946536	C	T
17	rs2316774	0	43946642	T	C
17	rs739643	0	43946707	T	C
17	rs739642	0	43946838	C	A
17	rs757055	0	43946875	C	T
17	rs56398500	0	43947488	A	G
17	rs56289364	0	43947928	A	G
17	rs62055483	0	43948040	C	T
17	rs78238042	0	43948159	G	A
17	rs55673340	0	43948733	C	T
17	rs77092481	0	43949008	C	T
17	rs62055486	0	43949092	T	G
17	rs34739559	0	43949342	G	A
17	rs34097347	0	43949448	C	A
17	rs2106784	0	43949892	C	T
17	rs117466731	0	43950018	T	A
17	rs2158072	0	43950195	T	C
17	rs9898399	0	43950322	A	G
17	rs62055488	0	43950394	C	T
17	rs62055490	0	43950533	A	G
17	rs62055491	0	43951120	T	C
17	rs34416056	0	43951220	T	G
17	rs62055492	0	43951345	C	A
17	rs2055794	0	43951717	G	A
17	rs2055795	0	43951995	C	T
17	rs2055796	0	43952191	A	T
17	rs80348388	0	43952634	A	T
17	rs188075497	0	43952716	G	A
17	rs62055493	0	43952944	T	C
17	rs62055494	0	43953016	C	T
17	rs62055495	0	43953043	A	C
17	rs62055496	0	43953307	C	T
17	rs2316775	0	43953502	A	G
17	rs62055497	0	43953529	A	G
17	rs2188888	0	43953695	T	C
17	rs3919455	0	43953707	C	T
17	rs2214258	0	43953719	G	C
17	rs62055498	0	43953814	G	A
17	rs62055499	0	43953991	C	G
17	rs62055500	0	43954134	G	A
17	rs62055501	0	43954227	G	A
17	rs62055502	0	43954284	G	A
17	rs916793	0	43954686	G	A
17	rs4441322	0	43955030	A	G
17	rs113414067	0	43955093	T	C
17	rs55905252	0	43955365	C	A
17	rs17691328	0	43955487	C	T
17	rs62055515	0	43956370	G	T
17	rs62055516	0	43956390	T	C
17	rs62055517	0	43956425	C	T
17	rs62055518	0	43956505	A	C
17	rs56364632	0	43956642	T	C
17	rs55768605	0	43956734	C	A
17	rs55653657	0	43956778	A	G
17	rs55894109	0	43957221	C	T
17	rs56101773	0	43957269	T	C
17	rs56249780	0	43957328	C	T
17	rs117730343	0	43957640	C	G
17	rs56040418	0	43958079	C	T
17	rs55721252	0	43958099	T	C
17	rs55876817	0	43958139	A	C
17	rs55944735	0	43958172	A	G
17	rs62055525	0	43958736	G	A
17	rs112915466	0	43958744	A	G
17	rs56343551	0	43959092	G	T
17	rs55975673	0	43959113	A	G
17	rs56387391	0	43959261	G	A
17	rs2019816	0	43959661	G	A
17	rs2006305	0	43959752	A	T
17	rs2019820	0	43959825	C	T
17	rs2019822	0	43959918	T	A
17	rs62055529	0	43960020	A	G
17	rs79580365	0	43960172	C	T
17	rs55937610	0	43960283	A	G
17	rs56365901	0	43960323	A	G
17	rs55767267	0	43960325	T	C
17	rs56127309	0	43960341	G	A
17	rs56194412	0	43960600	T	C
17	rs56338487	0	43960812	A	T
17	rs56180212	0	43960911	A	G
17	rs56301449	0	43960918	T	C
17	rs62055538	0	43960997	T	C
17	rs62055539	0	43961044	A	G
17	rs62055540	0	43961142	T	C
17	rs17770108	0	43961292	G	T
17	rs62055541	0	43962017	G	C
17	rs114469358	0	43962562	T	C
17	rs117801051	0	43962575	C	T
17	rs77426526	0	43962982	G	A
17	rs77129180	0	43963046	G	A
17	rs74863825	0	43963120	C	T
17	rs80254317	0	43963282	C	G
17	rs112425426	0	43963416	C	G
17	rs62055542	0	43963844	C	T
17	rs17770120	0	43963943	C	A
17	rs17770150	0	43964163	G	A
17	rs17770186	0	43964191	C	A
17	rs17691449	0	43964283	G	C
17	rs62055544	0	43964539	A	G
17	rs62055545	0	43964561	C	T
17	rs62055546	0	43964567	A	C
17	rs62055547	0	43964755	C	T
17	rs62055548	0	43964899	A	G
17	rs113327263	0	43965063	T	C
17	rs62055549	0	43965595	G	C
17	rs62055550	0	43965680	G	A
17	rs62055551	0	43965687	C	G
17	rs62055552	0	43965955	A	G
17	rs242926	0	43966105	C	G
17	rs62055553	0	43966178	C	A
17	rs62055554	0	43966260	A	G
17	rs62055555	0	43966282	G	T
17	rs111941646	0	43966608	A	T
17	rs62055556	0	43966749	T	C
17	rs62055557	0	43966795	C	A
17	rs62055558	0	43966955	A	G
17	rs62055559	0	43967138	T	G
17	rs79193046	0	43967562	T	C
17	rs17691466	0	43968219	A	G
17	rs117293754	0	43968246	T	C
17	rs7210728	0	43968415	G	A
17	rs17691508	0	43968463	C	G
17	rs62056760	0	43968572	G	A
17	rs55943606	0	43968874	A	G
17	rs55895732	0	43968937	T	C
17	rs55960528	0	43968994	T	C
17	rs55877243	0	43969019	T	C
17	rs17770296	0	43969136	C	T
17	rs17691556	0	43969168	T	A
17	rs62056761	0	43969686	T	A
17	rs17770337	0	43969779	G	T
17	rs62056773	0	43969833	A	G
17	rs9910173	0	43969897	A	C
17	rs62056774	0	43969901	G	A
17	rs62056775	0	43969952	T	C
17	rs62056776	0	43969995	C	T
17	rs78729125	0	43970108	C	A
17	rs17770343	0	43970154	T	C
17	rs62056777	0	43970303	G	A
17	rs8065165	0	43970317	C	T
17	rs17691610	0	43970662	G	T
17	rs76594404	0	43971457	G	C
17	rs80233201	0	43971481	T	C
17	rs62056778	0	43971604	C	G
17	rs11575895	0	43971785	A	G
17	rs62056779	0	43971937	C	A
17	rs11575896	0	43972142	G	A
17	rs3744456	0	43972176	C	G
17	rs74457229	0	43972581	C	T
17	rs3744457	0	43972915	C	T
17	rs74548327	0	43973080	A	G
17	rs111972148	0	43973121	G	C
17	rs76324150	0	43973233	C	T
17	rs113347741	0	43973408	C	T
17	rs78720789	0	43973413	A	G
17	rs4792891	0	43973498	T	G
17	rs62056780	0	43973652	C	T
17	rs62056781	0	43973899	T	C
17	rs74496580	0	43974065	C	A
17	rs3785878	0	43974147	C	T
17	rs62056782	0	43974230	C	T
17	rs80346216	0	43974476	G	T
17	rs76632685	0	43974477	A	T
17	rs62056783	0	43974549	G	C
17	rs7224541	0	43974594	G	A
17	rs62056784	0	43974889	C	G
17	rs62056785	0	43975263	T	C
17	rs62056786	0	43975285	T	C
17	rs62056789	0	43975415	A	C
17	rs62056790	0	43975417	G	A
17	rs62056791	0	43976064	T	C
17	rs11079726	0	43976235	A	G
17	rs77561671	0	43976627	G	T
17	rs62056792	0	43976644	G	A
17	rs9303523	0	43976684	T	C
17	rs11079727	0	43976813	C	A
17	rs62056793	0	43977018	A	G
17	rs62056794	0	43977049	A	G
17	rs1864324	0	43977702	C	T
17	rs1864325	0	43977827	C	T
17	rs28646281	0	43977846	T	G
17	rs62056795	0	43978041	C	T
17	rs62056796	0	43978120	A	G
17	rs55691306	0	43978295	G	C
17	rs55823844	0	43978320	G	A
17	rs1560310	0	43978534	G	A
17	rs1467962	0	43978604	A	G
17	rs1560311	0	43978625	T	C
17	rs1467963	0	43978934	T	G
17	rs1560312	0	43978988	A	G
17	rs62056800	0	43979468	T	A
17	rs62056801	0	43979504	G	A
17	rs113834264	0	43979622	G	A
17	rs2099151	0	43979822	A	T
17	rs2082068	0	43979971	C	T
17	rs930119	0	43979972	A	G
17	rs1984937	0	43980530	A	C
17	rs145127226	0	43980641	G	A
17	rs62056802	0	43980762	A	G
17	rs574075136	0	43981238	T	A
17	rs113589236	0	43981795	G	A
17	rs113029914	0	43981831	A	T
17	rs112275277	0	43981958	C	T
17	rs62056803	0	43982159	A	G
17	rs62056804	0	43982286	C	T
17	rs77084869	0	43982903	A	G
17	rs74573628	0	43982961	T	C
17	rs75617973	0	43983159	T	C
17	rs62056805	0	43983363	G	A
17	rs62056806	0	43983801	A	G
17	rs9898786	0	43984081	G	A
17	rs182322737	0	43984157	G	A
17	rs62056807	0	43984253	G	C
17	rs1467966	0	43984399	C	T
17	rs62056808	0	43984646	T	C
17	rs62056809	0	43984669	A	G
17	rs62056810	0	43984672	T	C
17	rs79492906	0	43984864	C	T
17	rs62056811	0	43985247	C	T
17	rs74509629	0	43985597	C	T
17	rs3785879	0	43985636	C	A
17	rs79290980	0	43985662	T	C
17	rs4792893	0	43985723	G	A
17	rs1467967	0	43986179	G	A
17	rs1467968	0	43986396	C	T
17	rs4371195	0	43986420	A	G
17	rs12150125	0	43986432	G	A
17	rs12150527	0	43986462	A	G
17	rs7502888	0	43986992	G	C
17	rs62056812	0	43987154	G	A
17	rs111447859	0	43987184	T	C
17	rs28439143	0	43987723	G	A
17	rs56189701	0	43987801	T	C
17	rs60128610	0	43987942	T	A
17	rs2435204	0	43988205	A	G
17	rs62056835	0	43988623	G	A
17	rs62056837	0	43988884	T	C
17	rs62056838	0	43989087	A	G
17	rs62056839	0	43989221	T	C
17	rs117166686	0	43989313	T	C
17	rs62056840	0	43989689	T	C
17	rs112116311	0	43989898	T	G
17	rs78209533	0	43989909	A	G
17	rs62056841	0	43990041	A	C
17	rs79860128	0	43990072	A	G
17	rs9944484	0	43990662	G	A
17	rs17563965	0	43990919	A	G
17	rs17563986	0	43991272	A	G
17	rs61421488	0	43991509	A	C
17	rs9913462	0	43991643	G	C
17	rs17564020	0	43991781	G	T
17	rs62056843	0	43991842	C	G
17	rs55682376	0	43991888	G	A
17	rs55788678	0	43992233	C	T
17	rs56042957	0	43992244	G	A
17	rs55810795	0	43992283	A	G
17	rs55933304	0	43992305	G	A
17	rs62056848	0	43992456	G	A
17	rs62056849	0	43992463	G	C
17	rs62056850	0	43992581	C	T
17	rs62056851	0	43992806	A	G
17	rs9899833	0	43992943	G	A
17	rs3785880	0	43993376	T	G
17	rs35908989	0	43994021	T	C
17	rs77926909	0	43994252	T	C
17	rs111541901	0	43994358	C	T
17	rs17649518	0	43994386	C	A
17	rs62056859	0	43994435	A	G
17	rs112647192	0	43994623	G	A
17	rs17649553	0	43994648	C	T
17	rs66660193	0	43994763	A	G
17	rs17649571	0	43994952	A	G
17	rs17564153	0	43995098	G	A
17	rs8076152	0	43995932	C	G
17	rs17649635	0	43995990	A	G
17	rs8080903	0	43996140	T	C
17	rs1560313	0	43996561	A	G
17	rs55760800	0	43996908	T	G
17	rs2316776	0	43996933	C	T
17	rs56303672	0	43996960	A	G
17	rs17649641	0	43997372	T	C
17	rs75046472	0	43997499	A	T
17	rs17564223	0	43997520	C	T
17	rs138181598	0	43997525	G	A
17	rs118137012	0	43997784	G	C
17	rs17649700	0	43997901	G	C
17	rs62058962	0	43998151	C	T
17	rs62058963	0	43998278	C	T
17	rs1467969	0	43998328	C	T
17	rs1467970	0	43998574	T	G
17	rs767058	0	43998767	T	C
17	rs767057	0	43998822	A	G
17	rs767056	0	43998910	C	T
17	rs4792894	0	43999203	G	A
17	rs62058964	0	43999406	A	G
17	rs62058965	0	43999529	G	C
17	rs1967981	0	43999785	C	G
17	rs1476127	0	43999793	G	A
17	rs55929431	0	44000202	G	A
17	rs8079501	0	44000234	A	T
17	rs56002706	0	44000505	C	T
17	rs117915480	0	44000530	C	T
17	rs8078495	0	44000610	G	A
17	rs17649866	0	44000914	T	C
17	rs62058968	0	44001228	G	A
17	rs17564493	0	44001379	C	T
17	rs17649918	0	44001621	A	G
17	rs17649954	0	44001661	A	G
17	rs55685451	0	44001957	T	G
17	rs17564591	0	44002062	A	C
17	rs17564619	0	44002138	A	G
17	rs242556	0	44002250	A	T
17	rs9904290	0	44002271	A	G
17	rs62059003	0	44002431	C	T
17	rs17650063	0	44002555	A	G
17	rs17564703	0	44002595	C	T
17	rs2055797	0	44002632	A	T
17	rs76090253	0	44002969	A	C
17	rs55788597	0	44003397	T	A
17	rs56197117	0	44003446	A	G
17	rs56249311	0	44003599	C	T
17	rs62059004	0	44003893	A	G
17	rs76500077	0	44004076	T	C
17	rs12947764	0	44004442	T	G
17	rs62059005	0	44004472	A	G
17	rs16940742	0	44004924	A	G
17	rs113796169	0	44005254	T	A
17	rs71375325	0	44005297	C	T
17	rs112454267	0	44005329	G	A
17	rs17564780	0	44005413	A	G
17	rs62059007	0	44005615	A	G
17	rs1001945	0	44005821	C	G
17	rs62059008	0	44006085	A	G
17	rs62059009	0	44006130	T	C
17	rs1967982	0	44006223	A	G
17	rs62061705	0	44006252	T	C
17	rs17564829	0	44006601	T	C
17	rs62061706	0	44006896	T	C
17	rs62061707	0	44006954	T	C
17	rs62061708	0	44006956	A	G
17	rs62061709	0	44007493	C	T
17	rs60426848	0	44007550	G	A
17	rs8078967	0	44008101	T	C
17	rs62061712	0	44009876	C	A
17	rs7501759	0	44009921	A	G
17	rs2316782	0	44010040	A	G
17	rs2316783	0	44010118	G	C
17	rs4255816	0	44010364	C	G
17	rs62061713	0	44010405	A	G
17	rs62061714	0	44010452	C	A
17	rs8065800	0	44010478	G	A
17	rs113952577	0	44010661	A	G
17	rs78077519	0	44010984	G	A
17	rs17564871	0	44011018	A	G
17	rs17650258	0	44011073	G	A
17	rs62061715	0	44011526	A	G
17	rs17564948	0	44011749	A	G
17	rs17564983	0	44011825	A	C
17	rs62061716	0	44012096	A	G
17	rs17650335	0	44012343	G	A
17	rs17565025	0	44012463	T	C
17	rs77924424	0	44012915	T	C
17	rs62061719	0	44012989	C	T
17	rs17650381	0	44013024	T	C
17	rs17650417	0	44013103	G	T
17	rs62061720	0	44013189	C	T
17	rs11867549	0	44013235	A	G
17	rs62061721	0	44013346	T	C
17	rs79857651	0	44013475	G	A
17	rs113756354	0	44013483	A	G
17	rs12150111	0	44013938	A	G
17	rs12150460	0	44014137	G	T
17	rs12150195	0	44014263	T	C
17	rs55874169	0	44014384	G	A
17	rs12150229	0	44015446	A	G
17	rs12150230	0	44015464	A	G
17	rs12150576	0	44015624	G	A
17	rs12150235	0	44015745	A	G
17	rs12150242	0	44015816	A	G
17	rs12150104	0	44015929	G	A
17	rs62061725	0	44016157	G	C
17	rs62061726	0	44016341	G	A
17	rs113537106	0	44016462	A	G
17	rs62061727	0	44017124	G	T
17	rs62061728	0	44017180	T	G
17	rs62061729	0	44017283	A	G
17	rs62061730	0	44017342	A	G
17	rs62061731	0	44017666	C	A
17	rs11653258	0	44017725	G	T
17	rs62061732	0	44017941	G	T
17	rs62061733	0	44018399	A	G
17	rs7210219	0	44018519	T	C
17	rs2435205	0	44018764	G	A
17	rs62062768	0	44019479	C	G
17	rs62062769	0	44019643	G	A
17	rs117372337	0	44019672	G	A
17	rs62062770	0	44019680	T	C
17	rs242557	0	44019712	G	A
17	rs62062771	0	44020282	G	A
17	rs62062772	0	44020314	C	T
17	rs62062773	0	44020545	A	G
17	rs116980531	0	44020857	A	G
17	rs117224340	0	44021048	C	T
17	rs79115768	0	44021061	C	T
17	rs28416808	0	44021218	C	T
17	rs62062774	0	44021463	T	C
17	rs2316784	0	44021699	G	T
17	rs4327091	0	44021717	G	A
17	rs4479290	0	44021744	T	C
17	rs62062775	0	44021960	G	A
17	rs62062776	0	44022043	A	C
17	rs62062777	0	44022068	G	A
17	rs75839508	0	44022319	G	A
17	rs75686108	0	44022376	C	T
17	rs79765413	0	44022433	T	C
17	rs78834738	0	44022434	G	A
17	rs62062778	0	44022528	A	G
17	rs62062779	0	44022577	A	C
17	rs62062780	0	44022593	C	T
17	rs62062781	0	44022632	G	A
17	rs62062782	0	44023087	G	A
17	rs62062783	0	44023520	T	G
17	rs62062784	0	44024552	C	G
17	rs62062785	0	44024562	G	T
17	rs62062786	0	44024660	G	C
17	rs62062787	0	44024865	T	C
17	rs62062788	0	44024906	A	G
17	rs62062789	0	44025033	T	C
17	rs62062790	0	44025045	C	T
17	rs62062791	0	44025273	G	A
17	rs62062792	0	44025347	T	C
17	rs78026984	0	44025592	G	C
17	rs113395365	0	44025650	T	C
17	rs242559	0	44025888	C	A
17	rs62062793	0	44026321	T	C
17	rs62062794	0	44026394	A	G
17	rs78556223	0	44026478	A	G
17	rs242561	0	44026548	T	C
17	rs242562	0	44026739	G	A
17	rs62062795	0	44027090	C	T
17	rs62062796	0	44027316	G	A
17	rs62062797	0	44027366	T	G
17	rs62062798	0	44027383	A	G
17	rs62062799	0	44027521	G	T
17	rs62062800	0	44027753	A	G
17	rs62062801	0	44028011	T	G
17	rs62062802	0	44028045	G	T
17	rs62062803	0	44028183	T	C
17	rs74903707	0	44028707	G	A
17	rs77017444	0	44028796	T	C
17	rs76839282	0	44029178	G	C
17	rs144507520	0	44029416	T	G
17	rs17650579	0	44030115	C	T
17	rs151268513	0	44030136	A	G
17	rs17650597	0	44030195	A	T
17	rs17650633	0	44030231	T	C
17	rs17650651	0	44030311	T	G
17	rs2471736	0	44030670	G	A
17	rs62062805	0	44030773	A	G
17	rs878917	0	44031385	C	T
17	rs62062806	0	44031420	G	A
17	rs55978005	0	44031540	G	T
17	rs878918	0	44031596	A	G
17	rs55946323	0	44031946	A	G
17	rs56317731	0	44032073	A	G
17	rs55821155	0	44032470	C	G
17	rs56080482	0	44032597	G	A
17	rs17571718	0	44032768	T	C
17	rs78555354	0	44032879	A	G
17	rs17571739	0	44032915	T	C
17	rs62062813	0	44032956	G	A
17	rs62063262	0	44033002	T	C
17	rs113520245	0	44033132	C	T
17	rs113277432	0	44033169	T	C
17	rs112950348	0	44033188	G	A
17	rs62063263	0	44033394	G	C
17	rs62063264	0	44033401	C	T
17	rs62063265	0	44033468	G	A
17	rs62063266	0	44033488	C	T
17	rs17571781	0	44033802	T	C
17	rs62063269	0	44034833	G	A
17	rs17571809	0	44034859	A	G
17	rs17650771	0	44035367	A	G
17	rs77555455	0	44035516	G	A
17	rs17571857	0	44035706	A	G
17	rs62063271	0	44036047	G	A
17	rs572616442	0	44036129	C	T
17	rs62063275	0	44036287	A	G
17	rs62063276	0	44036408	T	G
17	rs62063277	0	44036462	T	A
17	rs17650818	0	44036787	T	C
17	rs62063278	0	44036914	C	T
17	rs62063279	0	44036936	G	A
17	rs113793114	0	44037079	G	A
17	rs62063280	0	44037299	G	C
17	rs17650842	0	44037491	A	G
17	rs140161293	0	44038295	G	A
17	rs62063281	0	44038785	A	G
17	rs17650860	0	44039008	G	A
17	rs62063282	0	44039043	G	A
17	rs242554	0	44039365	C	T
17	rs111520035	0	44039410	A	G
17	rs145236675	0	44039472	C	T
17	rs17650872	0	44039516	G	T
17	rs17650901	0	44039691	A	G
17	rs55780945	0	44040120	C	T
17	rs35838379	0	44040184	A	G
17	rs16940758	0	44040626	C	T
17	rs55711941	0	44040823	C	T
17	rs55709241	0	44041101	T	C
17	rs56280951	0	44041107	G	A
17	rs112058117	0	44041562	G	T
17	rs2664006	0	44041771	C	T
17	rs112206871	0	44041817	A	G
17	rs62063286	0	44041987	T	C
17	rs62063287	0	44041992	G	T
17	rs56166491	0	44042221	A	G
17	rs56226437	0	44042361	T	C
17	rs55907036	0	44042366	G	A
17	rs76281607	0	44042782	T	C
17	rs56294117	0	44042783	G	A
17	rs112415880	0	44042868	G	A
17	rs77169816	0	44042942	T	C
17	rs62063291	0	44043378	T	C
17	rs62063292	0	44043636	C	T
17	rs117977938	0	44043717	G	C
17	rs62063293	0	44043819	G	A
17	rs117559252	0	44044058	C	A
17	rs62063294	0	44044157	G	A
17	rs17650973	0	44044220	A	T
17	rs62063295	0	44044431	C	T
17	rs17650991	0	44044508	A	C
17	rs75145092	0	44044823	T	A
17	rs113857334	0	44044940	T	C
17	rs17572147	0	44044985	A	G
17	rs77513497	0	44045474	A	G
17	rs17572169	0	44045974	C	T
17	rs116204525	0	44046192	T	C
17	rs62063296	0	44046202	C	T
17	rs62641967	0	44047216	T	G
17	rs74373419	0	44047609	C	T
17	rs62063297	0	44047802	A	T
17	rs62063298	0	44048323	G	T
17	rs62063299	0	44048336	T	C
17	rs62063300	0	44048350	T	C
17	rs62063303	0	44049133	T	C
17	rs75242405	0	44049329	C	T
17	rs17651093	0	44049550	G	A
17	rs17572248	0	44049867	A	G
17	rs62063304	0	44049900	A	G
17	rs62063305	0	44050282	G	A
17	rs17651134	0	44050340	G	A
17	rs62063306	0	44050395	C	A
17	rs62063774	0	44050463	T	C
17	rs62063775	0	44050823	G	T
17	rs9896485	0	44050828	G	C
17	rs62063776	0	44050850	A	G
17	rs10514889	0	44051404	G	A
17	rs34619181	0	44051409	T	A
17	rs117124984	0	44051588	C	G
17	rs118087478	0	44051589	T	G
17	rs77875796	0	44051612	A	G
17	rs1800547	0	44051846	A	G
17	rs17651213	0	44051924	G	A
17	rs17572361	0	44052009	T	C
17	rs17651243	0	44052284	G	A
17	rs78104015	0	44052733	A	G
17	rs62063777	0	44053171	A	G
17	rs2217394	0	44053448	A	G
17	rs62063778	0	44053989	G	A
17	rs17651285	0	44054237	G	A
17	rs17572467	0	44054388	T	C
17	rs3785883	0	44054433	A	G
17	rs17572495	0	44054596	T	G
17	rs62063779	0	44054671	C	T
17	rs754593	0	44054696	G	A
17	rs754513	0	44055638	T	A
17	rs754512	0	44055647	A	T
17	rs13313562	0	44056097	C	G
17	rs62063780	0	44056238	A	G
17	rs2163129	0	44056433	T	C
17	rs2163130	0	44056434	G	A
17	rs1981997	0	44056767	G	A
17	rs1981998	0	44056833	G	A
17	rs3785884	0	44057595	G	A
17	rs17572613	0	44058004	A	G
17	rs77527347	0	44058017	G	T
17	rs2435206	0	44058111	C	T
17	rs17572627	0	44058629	T	A
17	rs3785885	0	44058640	A	G
17	rs17651483	0	44058861	C	A
17	rs2435207	0	44058928	G	A
17	rs191237882	0	44058967	G	A
17	rs17651507	0	44059010	A	T
17	rs62063783	0	44059215	C	T
17	rs2435208	0	44059497	G	A
17	rs7209707	0	44059666	C	T
17	rs62063784	0	44059775	A	G
17	rs56234850	0	44060248	G	A
17	rs80189278	0	44060492	G	A
17	rs63750417	0	44060775	C	T
17	rs63750072	0	44060859	A	G
17	rs62063786	0	44061023	G	A
17	rs63750222	0	44061025	C	T
17	rs62063787	0	44061036	T	C
17	rs17651549	0	44061278	C	T
17	rs538726790	0	44061696	C	T
17	rs2435209	0	44061893	G	T
17	rs2435210	0	44061894	C	T
17	rs554819069	0	44061898	T	C
17	rs576389326	0	44062337	G	A
17	rs6503453	0	44062603	A	G
17	rs541425496	0	44062689	A	C
17	rs559376136	0	44062915	G	T
17	rs530157802	0	44062993	A	G
17	rs541986174	0	44063140	A	G
17	rs2435211	0	44063244	C	T
17	rs531217003	0	44063393	G	A
17	rs571131167	0	44063563	T	C
17	rs547435395	0	44063766	A	G
17	rs565744479	0	44063787	A	G
17	rs537342897	0	44064208	G	A
17	rs577071575	0	44064334	T	C
17	rs552965964	0	44064759	A	C
17	rs8079215	0	44064851	C	T
17	rs713522	0	44065263	T	C
17	rs149663833	0	44065403	A	G
17	rs10445371	0	44065410	G	A
17	rs919461	0	44065669	A	T
17	rs919462	0	44065740	C	T
17	rs919463	0	44065741	G	A
17	rs919464	0	44065901	C	T
17	rs62063794	0	44066088	T	A
17	rs112385572	0	44066172	A	G
17	rs2435212	0	44066464	G	A
17	rs17651700	0	44066634	C	G
17	rs113134013	0	44066995	C	T
17	rs76357066	0	44067046	G	A
17	rs2258689	0	44067382	T	C
17	rs10445337	0	44067400	T	C
17	rs79447161	0	44067508	A	G
17	rs17651754	0	44067546	T	C
17	rs10445338	0	44067682	G	A
17	rs111652694	0	44067831	T	C
17	rs2435213	0	44067847	G	T
17	rs141013430	0	44067945	A	G
17	rs75743061	0	44068112	C	G
17	rs62063795	0	44068238	C	T
17	rs62063796	0	44068289	G	A
17	rs62063797	0	44068294	G	C
17	rs2435214	0	44068339	G	A
17	rs117990338	0	44068356	C	T
17	rs77290642	0	44068480	T	C
17	rs76618565	0	44068481	G	A
17	rs11656151	0	44068492	A	G
17	rs62063798	0	44068543	G	A
17	rs1052551	0	44068924	G	A
17	rs62063799	0	44069180	C	G
17	rs62063800	0	44069198	C	T
17	rs17651857	0	44069687	A	G
17	rs74759276	0	44069768	A	G
17	rs17651887	0	44069840	G	A
17	rs78599197	0	44069970	C	G
17	rs62063842	0	44070111	G	C
17	rs62063843	0	44070232	G	A
17	rs55662347	0	44070545	G	A
17	rs2471737	0	44070583	A	G
17	rs55913645	0	44070956	T	A
17	rs17573175	0	44071089	C	G
17	rs62063845	0	44071294	T	C
17	rs62063846	0	44071674	A	G
17	rs2435200	0	44071851	G	A
17	rs55736025	0	44072017	C	A
17	rs55886080	0	44072041	T	A
17	rs75944932	0	44072423	A	C
17	rs62063848	0	44072470	T	C
17	rs117199550	0	44072799	C	T
17	rs17573245	0	44072854	T	C
17	rs17573266	0	44072881	C	G
17	rs112572874	0	44072984	A	G
17	rs17652036	0	44073027	G	A
17	rs62063849	0	44073062	T	G
17	rs117455029	0	44073122	G	A
17	rs17652066	0	44073145	G	C
17	rs62063850	0	44073739	G	A
17	rs1052553	0	44073889	A	G
17	rs17652121	0	44073973	T	C
17	rs11568305	0	44074018	G	A
17	rs117562189	0	44074133	G	A
17	rs62063851	0	44074435	C	G
17	rs62063852	0	44074581	A	G
17	rs12051901	0	44074586	G	A
17	rs62063853	0	44074613	A	G
17	rs62063854	0	44074619	G	A
17	rs2004673	0	44075099	T	C
17	rs2004674	0	44075110	A	T
17	rs62063855	0	44075535	T	C
17	rs1078269	0	44075837	T	C
17	rs1078268	0	44075901	A	G
17	rs2471738	0	44076063	C	T
17	rs62063856	0	44076466	A	G
17	rs62063857	0	44076665	A	G
17	rs117439168	0	44077590	G	A
17	rs79959255	0	44077708	G	T
17	rs56301633	0	44077850	G	A
17	rs56108300	0	44077851	T	A
17	rs7216893	0	44078213	A	G
17	rs138538686	0	44078352	G	A
17	rs62063859	0	44078616	G	A
17	rs117499775	0	44078618	T	C
17	rs62064660	0	44078832	G	A
17	rs62064661	0	44078892	G	A
17	rs2435201	0	44078982	T	A
17	rs17573447	0	44079567	C	T
17	rs62064662	0	44079721	A	G
17	rs62064663	0	44080039	T	G
17	rs2471739	0	44080354	C	T
17	rs2435202	0	44080836	G	A
17	rs8070723	0	44081064	A	G
17	rs73317025	0	44081178	T	C
17	rs17573509	0	44081224	G	A
17	rs73317026	0	44081268	G	A
17	rs62064664	0	44081462	T	C
17	rs62064665	0	44081527	T	C
17	rs111324579	0	44082181	A	G
17	rs113201171	0	44082249	A	T
17	rs62064666	0	44082514	T	C
17	rs62064667	0	44082528	A	T
17	rs17573593	0	44082603	A	C
17	rs62064668	0	44082981	G	A
17	rs17573607	0	44083081	G	A
17	rs2435203	0	44083297	T	C
17	rs17652337	0	44083323	C	T
17	rs1991556	0	44083402	G	A
17	rs8067056	0	44083948	T	C
17	rs56087321	0	44084403	G	C
17	rs74829364	0	44084533	T	C
17	rs62064669	0	44084676	C	T
17	rs78962882	0	44084844	G	C
17	rs11657504	0	44085610	C	T
17	rs62064670	0	44085852	T	A
17	rs62064671	0	44086100	T	C
17	rs4792897	0	44086267	A	G
17	rs62064672	0	44086521	G	A
17	rs370558872	0	44086726	T	C
17	rs62064673	0	44087136	G	C
17	rs41543317	0	44087500	A	G
17	rs118039425	0	44087508	G	A
17	rs62064674	0	44088772	C	A
17	rs62064675	0	44088926	C	T
17	rs17652449	0	44088937	G	C
17	rs76723223	0	44089108	T	C
17	rs117641629	0	44089281	G	A
17	rs733966	0	44089563	C	T
17	rs733967	0	44089690	T	C
17	rs733968	0	44089715	C	T
17	rs733969	0	44089727	G	A
17	rs4283261	0	44089921	C	T
17	rs62062265	0	44090035	C	G
17	rs75666751	0	44090148	A	C
17	rs11079728	0	44090196	T	C
17	rs4306559	0	44090236	T	C
17	rs747152	0	44090339	T	C
17	rs12150530	0	44090393	T	C
17	rs12150254	0	44090455	T	C
17	rs551853349	0	44090536	G	A
17	rs12150170	0	44090646	A	G
17	rs12150515	0	44090685	G	T
17	rs62062266	0	44090704	A	G
17	rs41543512	0	44090778	T	A
17	rs17573858	0	44090796	T	C
17	rs62062267	0	44090854	C	T
17	rs62062268	0	44090858	C	T
17	rs62062269	0	44091092	G	C
17	rs62062270	0	44091195	T	C
17	rs75534191	0	44091724	G	A
17	rs66499584	0	44091780	G	A
17	rs9891103	0	44091886	C	T
17	rs146674965	0	44092150	A	G
17	rs12150469	0	44092497	T	C
17	rs12149995	0	44092801	G	A
17	rs62062274	0	44093319	G	A
17	rs62062275	0	44093496	A	G
17	rs62062276	0	44093627	A	G
17	rs62062278	0	44093860	A	G
17	rs62062281	0	44094112	A	G
17	rs62062282	0	44094374	A	G
17	rs17652502	0	44094471	G	A
17	rs2316948	0	44094667	C	G
17	rs62062283	0	44095055	C	A
17	rs111976319	0	44095335	C	A
17	rs58879558	0	44095467	T	C
17	rs62062284	0	44095570	G	A
17	rs62062285	0	44095661	T	G
17	rs62062286	0	44096486	C	T
17	rs62062288	0	44096553	G	A
17	rs62062289	0	44097235	G	C
17	rs67676322	0	44097249	G	A
17	rs916896	0	44098797	C	T
17	rs542241702	0	44098862	A	G
17	rs17652520	0	44098967	G	A
17	rs17573907	0	44099082	C	T
17	rs62062290	0	44099129	C	A
17	rs16940797	0	44099417	C	T
17	rs11652638	0	44099668	T	C
17	rs55726761	0	44099669	G	A
17	rs62062292	0	44099809	A	C
17	rs77747656	0	44099827	C	G
17	rs62062293	0	44100553	C	A
17	rs62062294	0	44100666	A	C
17	rs62062295	0	44100906	A	G
17	rs62062296	0	44100916	C	T
17	rs62062297	0	44101004	A	G
17	rs9468	0	44101563	T	C
17	rs8712	0	44101871	A	G
17	rs17574005	0	44102001	G	A
17	rs1052587	0	44102604	T	C
17	rs1052590	0	44102638	A	G
17	rs1052594	0	44102689	G	C
17	rs17574040	0	44102865	A	C
17	rs16940799	0	44102933	T	C
17	rs7687	0	44103296	T	C
17	rs17652748	0	44103616	C	T
17	rs16940802	0	44103704	G	A
17	rs75010486	0	44103825	T	C
17	rs16940806	0	44103826	G	A
17	rs2158257	0	44104343	A	C
17	rs2158256	0	44104347	G	A
17	rs17574228	0	44104509	T	C
17	rs7521	0	44105395	A	G
17	rs117379709	0	44105727	G	A
17	rs78681971	0	44106219	C	T
17	rs79772576	0	44106220	A	G
17	rs116949011	0	44106560	T	G
17	rs78229689	0	44106806	G	A
17	rs7350928	0	44108100	C	T
17	rs17574361	0	44108202	A	G
17	rs17652961	0	44108355	G	A
17	rs34579536	0	44108906	A	G
17	rs17574425	0	44109188	C	G
17	rs55881134	0	44109248	G	A
17	rs7220988	0	44109474	G	A
17	rs1076222	0	44109769	C	G
17	rs1078997	0	44109843	A	G
17	rs7350980	0	44110271	G	A
17	rs36076725	0	44110532	G	A
17	rs35833914	0	44110541	G	A
17	rs4597358	0	44110670	C	G
17	rs77009866	0	44110888	A	T
17	rs62062321	0	44111109	A	G
17	rs17574604	0	44111613	A	G
17	rs17653162	0	44111827	C	A
17	rs62062322	0	44112385	A	G
17	rs17653193	0	44112441	G	A
17	rs17653211	0	44112638	T	C
17	rs17653255	0	44112743	C	A
17	rs4608377	0	44113359	T	C
17	rs12185225	0	44113491	T	C
17	rs143920877	0	44113842	T	G
17	rs12150438	0	44113963	C	T
17	rs7214674	0	44113969	C	T
17	rs12150162	0	44114218	T	C
17	rs62062134	0	44114432	A	C
17	rs17574796	0	44115074	T	C
17	rs17574824	0	44115107	C	T
17	rs12185243	0	44115351	T	C
17	rs8077487	0	44115440	T	C
17	rs11079729	0	44115569	C	A
17	rs12150542	0	44115730	G	A
17	rs12150090	0	44115886	C	T
17	rs41437445	0	44116238	G	A
17	rs62062136	0	44116312	T	C
17	rs16940845	0	44116843	C	A
17	rs7221390	0	44116950	T	G
17	rs34043286	0	44117119	A	G
17	rs10514897	0	44117397	A	G
17	rs6503454	0	44118269	A	G
17	rs62062137	0	44118848	G	A
17	rs41382552	0	44118999	A	G
17	rs7213077	0	44119051	T	C
17	rs55893711	0	44119320	C	T
17	rs8064986	0	44119367	A	G
17	rs10514898	0	44119636	A	C
17	rs62063662	0	44119840	T	C
17	rs10514899	0	44119987	C	G
17	rs41374248	0	44120442	A	G
17	rs79252344	0	44120608	A	G
17	rs62063664	0	44120846	G	A
17	rs67682367	0	44120994	A	T
17	rs144324202	0	44121383	G	A
17	rs569670697	0	44121469	C	T
17	rs557307834	0	44121579	T	C
17	rs575200428	0	44121917	C	T
17	rs151036546	0	44122049	T	C
17	rs529844822	0	44122484	C	T
17	rs62063670	0	44123248	T	C
17	rs74571696	0	44123685	G	A
17	rs79698033	0	44123717	C	T
17	rs79065019	0	44124535	T	C
17	rs8074761	0	44124640	G	A
17	rs62063671	0	44124837	A	G
17	rs112578465	0	44125066	C	T
17	rs8078067	0	44125466	G	A
17	rs62063673	0	44125484	T	G
17	rs12150336	0	44125704	C	T
17	rs12150570	0	44126218	G	A
17	rs7218319	0	44126365	C	T
17	rs112746008	0	44126650	C	T
17	rs112333322	0	44126673	A	G
17	rs111327992	0	44126691	G	A
17	rs113434679	0	44126765	C	A
17	rs74977736	0	44126977	G	C
17	rs117058813	0	44127212	A	G
17	rs12150447	0	44128125	A	C
17	rs12150064	0	44128407	C	A
17	rs17653836	0	44128876	T	A
17	rs17575423	0	44129253	T	C
17	rs62063676	0	44129800	G	A
17	rs62063677	0	44129885	C	T
17	rs62063678	0	44129949	C	G
17	rs11869074	0	44130069	G	T
17	rs79649865	0	44130587	T	G
17	rs111853996	0	44130878	A	G
17	rs112674766	0	44130924	A	T
17	rs112074397	0	44131022	T	C
17	rs11654745	0	44131096	G	A
17	rs4792827	0	44131305	T	C
17	rs28689858	0	44131368	T	C
17	rs62063680	0	44131559	C	A
17	rs62063681	0	44131592	A	G
17	rs62063682	0	44131622	G	A
17	rs62063683	0	44131717	G	A
17	rs79180862	0	44131798	C	T
17	rs62063684	0	44132269	T	C
17	rs7212857	0	44132301	C	A
17	rs545434959	0	44132379	A	G
17	rs62063687	0	44132592	A	G
17	rs11652003	0	44132659	G	A
17	rs56166297	0	44132710	A	G
17	rs62060760	0	44132887	C	T
17	rs17575437	0	44133031	T	A
17	rs17653889	0	44133070	A	T
17	rs17653906	0	44133142	G	A
17	rs62060761	0	44133162	A	C
17	rs62060762	0	44133396	G	A
17	rs62060763	0	44133403	T	C
17	rs111259120	0	44133534	C	T
17	rs62060764	0	44133633	A	G
17	rs62060765	0	44133648	A	C
17	rs17575507	0	44134095	A	G
17	rs876944	0	44134391	G	T
17	rs62060767	0	44134910	G	A
17	rs62060768	0	44134984	G	A
17	rs62060769	0	44135026	G	C
17	rs1107820	0	44135359	T	C
17	rs17575556	0	44135827	G	A
17	rs17653998	0	44135985	A	G
17	rs933317	0	44136030	C	T
17	rs9303524	0	44136576	A	T
17	rs111372048	0	44136577	A	C
17	rs62060785	0	44136634	G	A
17	rs62060786	0	44136763	C	T
17	rs62060787	0	44136803	G	T
17	rs41384744	0	44137070	A	G
17	rs55714296	0	44137189	A	T
17	rs55690782	0	44137311	G	A
17	rs141371243	0	44137777	G	A
17	rs181613315	0	44137779	C	T
17	rs17654016	0	44137925	T	C
17	rs7220752	0	44138201	T	C
17	rs2316951	0	44139083	G	C
17	rs2316952	0	44139190	G	C
17	rs17575683	0	44139662	C	T
17	rs112411928	0	44139762	C	G
17	rs144452577	0	44140154	G	A
17	rs2316953	0	44140341	G	A
17	rs6503455	0	44140748	C	T
17	rs118185397	0	44141223	C	T
17	rs2838	0	44141347	A	G
17	rs12150127	0	44141732	G	A
17	rs62060792	0	44141955	T	A
17	rs76307183	0	44142121	G	A
17	rs11079730	0	44142132	G	C
17	rs62060793	0	44142427	A	G
17	rs62060794	0	44142566	C	T
17	rs62060795	0	44142663	C	T
17	rs17575773	0	44142879	C	T
17	rs62060797	0	44143344	G	A
17	rs11079731	0	44143470	C	T
17	rs12150344	0	44143484	G	A
17	rs62060798	0	44144152	T	C
17	rs117385703	0	44144234	T	C
17	rs62060799	0	44144251	G	T
17	rs111288789	0	44144275	T	C
17	rs17575822	0	44144345	A	G
17	rs17575850	0	44144387	C	A
17	rs17659731	0	44144634	G	A
17	rs75641221	0	44145373	T	C
17	rs62060800	0	44145592	A	G
17	rs62060801	0	44145860	A	G
17	rs17659743	0	44146165	C	G
17	rs62060802	0	44146336	A	C
17	rs75975083	0	44146357	T	C
17	rs77950913	0	44146451	T	C
17	rs79782347	0	44146567	T	C
17	rs12150057	0	44146963	A	G
17	rs9898030	0	44147404	C	A
17	rs56318865	0	44147411	G	A
17	rs56041778	0	44147511	G	C
17	rs55947022	0	44147574	G	A
17	rs55929190	0	44147599	G	C
17	rs56323408	0	44147721	C	T
17	rs55831516	0	44148267	C	T
17	rs62060809	0	44148613	G	A
17	rs62060810	0	44148674	A	G
17	rs6503456	0	44148705	A	C
17	rs1117253	0	44149297	A	C
17	rs12150625	0	44149448	C	G
17	rs12150627	0	44149537	C	G
17	rs12150628	0	44149581	C	T
17	rs12150611	0	44149741	G	A
17	rs74850776	0	44150042	T	C
17	rs974295	0	44150152	A	T
17	rs974293	0	44150233	G	A
17	rs974292	0	44150464	T	C
17	rs974291	0	44150480	A	T
17	rs12150551	0	44150920	T	C
17	rs12150558	0	44151156	T	C
17	rs9907738	0	44151546	T	G
17	rs62060812	0	44151667	A	G
17	rs62060834	0	44151697	A	T
17	rs62060835	0	44152390	C	T
17	rs62060836	0	44152447	G	A
17	rs62060838	0	44153144	A	G
17	rs62060839	0	44153227	A	G
17	rs62060840	0	44153258	A	G
17	rs62060841	0	44153386	A	T
17	rs62060842	0	44153607	T	A
17	rs62060843	0	44153626	C	T
17	rs112197756	0	44154105	A	G
17	rs62060845	0	44154393	A	G
17	rs62060846	0	44154461	A	C
17	rs74481389	0	44154607	T	C
17	rs62060847	0	44154946	C	T
17	rs56100031	0	44155157	C	T
17	rs55972730	0	44155707	C	T
17	rs2066899	0	44155732	C	T
17	rs141560852	0	44157198	C	A
17	rs17659881	0	44157597	A	G
17	rs78938131	0	44157622	T	G
17	rs62060850	0	44157982	A	T
17	rs62060851	0	44157992	T	C
17	rs1476554	0	44159102	C	T
17	rs77138434	0	44159555	C	A
17	rs111913701	0	44159631	T	G
17	rs111519055	0	44159672	A	G
17	rs77925835	0	44159695	C	T
17	rs17659953	0	44159725	C	T
17	rs17576165	0	44159849	T	C
17	rs17576200	0	44159988	G	A
17	rs62060852	0	44160050	G	A
17	rs11656663	0	44160410	C	T
17	rs62060853	0	44160592	G	A
17	rs17660017	0	44160674	G	C
17	rs113788190	0	44161302	A	G
17	rs112364920	0	44161360	A	T
17	rs8079695	0	44161441	C	T
17	rs80028338	0	44161470	A	C
17	rs11079732	0	44161581	T	C
17	rs72836329	0	44161763	C	T
17	rs62060855	0	44161860	C	T
17	rs62060856	0	44161875	A	C
17	rs2316955	0	44161985	T	G
17	rs11654640	0	44162230	G	A
17	rs17660065	0	44162284	T	C
17	rs8080583	0	44162597	C	A
17	rs66524664	0	44162713	G	A
17	rs55864131	0	44163411	T	C
17	rs2158258	0	44163809	A	C
17	rs62060858	0	44164090	G	C
17	rs62060859	0	44164133	G	A
17	rs55692232	0	44164323	G	A
17	rs72628322	0	44164583	C	T
17	rs3912063	0	44165049	A	G
17	rs3912062	0	44165069	A	G
17	rs3912061	0	44165098	C	T
17	rs3912060	0	44165435	C	T
17	rs17660132	0	44165803	T	C
17	rs74348235	0	44165852	A	G
17	rs62061764	0	44166197	A	G
17	rs17660167	0	44166311	C	T
17	rs17660228	0	44166500	G	A
17	rs17660251	0	44166646	C	T
17	rs17660294	0	44167101	T	C
17	rs10775404	0	44167366	A	C
17	rs62061766	0	44167464	G	A
17	rs79923630	0	44167661	G	T
17	rs62061767	0	44167729	A	G
17	rs111364350	0	44168508	C	T
17	rs2097760	0	44168677	A	G
17	rs143125392	0	44169310	G	A
17	rs62061770	0	44169377	G	C
17	rs62061771	0	44169406	G	A
17	rs62061772	0	44169437	T	C
17	rs111970616	0	44169581	T	C
17	rs17660337	0	44169605	T	C
17	rs62061788	0	44169759	G	A
17	rs62061789	0	44169769	C	T
17	rs17576631	0	44170018	G	C
17	rs112596352	0	44170238	G	A
17	rs62061790	0	44170414	G	A
17	rs17660398	0	44170612	C	T
17	rs62061791	0	44171024	T	C
17	rs72628323	0	44171207	G	A
17	rs62061792	0	44171554	G	A
17	rs62061793	0	44171565	C	A
17	rs72628324	0	44171757	G	A
17	rs17576695	0	44172327	T	A
17	rs80020809	0	44172391	C	T
17	rs77044307	0	44172408	C	G
17	rs7211983	0	44172679	G	A
17	rs79348289	0	44172698	T	C
17	rs75412750	0	44172773	C	T
17	rs60521849	0	44172812	G	A
17	rs62061795	0	44173179	C	A
17	rs17576709	0	44173356	C	G
17	rs62061796	0	44173408	G	A
17	rs11658616	0	44174077	C	T
17	rs62061802	0	44174351	T	A
17	rs62061803	0	44174513	C	A
17	rs8065825	0	44175489	A	G
17	rs55900347	0	44176092	G	A
17	rs56240678	0	44176170	C	G
17	rs16940890	0	44176209	G	A
17	rs62061808	0	44177337	C	T
17	rs77604208	0	44177669	C	T
17	rs80120913	0	44177755	C	G
17	rs17660464	0	44177993	C	A
17	rs17576779	0	44178272	C	T
17	rs17660488	0	44178337	T	C
17	rs16940893	0	44178339	A	C
17	rs62061809	0	44178839	T	C
17	rs62061810	0	44178884	G	A
17	rs113564729	0	44179095	G	A
17	rs112102887	0	44179749	G	A
17	rs112893440	0	44179969	G	A
17	rs17576842	0	44179992	A	G
17	rs62061811	0	44180173	T	G
17	rs17576870	0	44180442	A	G
17	rs57319081	0	44180819	G	C
17	rs17660595	0	44180954	A	G
17	rs62061812	0	44180997	C	T
17	rs546325422	0	44181118	G	A
17	rs111952388	0	44181454	C	T
17	rs62061814	0	44181508	T	G
17	rs62061815	0	44181681	A	G
17	rs17576954	0	44181933	T	C
17	rs77924366	0	44182181	T	C
17	rs11652924	0	44182267	T	C
17	rs62061816	0	44182336	C	A
17	rs116952167	0	44182580	G	A
17	rs62061817	0	44182706	A	G
17	rs62061818	0	44182917	C	G
17	rs111676341	0	44183403	A	G
17	rs17576989	0	44183616	C	A
17	rs79923708	0	44183790	G	A
17	rs79346219	0	44184375	A	G
17	rs73984689	0	44184404	G	A
17	rs140613665	0	44184425	C	T
17	rs111295615	0	44184428	T	C
17	rs4510068	0	44184828	G	T
17	rs76761511	0	44185245	C	A
17	rs74518378	0	44185410	C	T
17	rs8070420	0	44185479	G	T
17	rs62061821	0	44186055	G	A
17	rs16940904	0	44186063	C	T
17	rs17577024	0	44186252	G	A
17	rs4997213	0	44186267	G	A
17	rs17577052	0	44186301	T	C
17	rs117754181	0	44186478	G	A
17	rs77635460	0	44186593	T	C
17	rs62061822	0	44186894	A	C
17	rs9904766	0	44186952	T	C
17	rs9303525	0	44187257	A	G
17	rs17577094	0	44187492	A	G
17	rs17577159	0	44188477	T	G
17	rs62061823	0	44188645	C	T
17	rs62061824	0	44188755	T	C
17	rs55794067	0	44188764	T	C
17	rs7225002	0	44189067	A	G
17	rs56807059	0	44189270	A	C
17	rs17660847	0	44189373	C	T
17	rs17660865	0	44189408	T	C
17	rs2016034	0	44189598	A	G
17	rs79772780	0	44189855	G	A
17	rs76640332	0	44189858	G	A
17	rs145591718	0	44189908	G	A
17	rs78929339	0	44189910	A	G
17	rs17660907	0	44191085	G	A
17	rs17660936	0	44191159	C	T
17	rs11653367	0	44191483	A	G
17	rs62061847	0	44191682	G	A
17	rs144442307	0	44191701	G	A
17	rs17577313	0	44191835	A	G
17	rs4548919	0	44192395	G	T
17	rs4630591	0	44192568	C	T
17	rs4606752	0	44192618	A	G
17	rs17577369	0	44192923	A	G
17	rs62061848	0	44192946	C	T
17	rs17661015	0	44192957	T	C
17	rs17661027	0	44193097	C	A
17	rs34517924	0	44193713	G	A
17	rs62061849	0	44193882	C	T
17	rs17661045	0	44194152	T	A
17	rs17577447	0	44194381	T	A
17	rs117685808	0	44194391	A	G
17	rs62061850	0	44194519	T	C
17	rs111880194	0	44194621	C	G
17	rs10514901	0	44194735	G	T
17	rs17577496	0	44194835	T	C
17	rs62061851	0	44194891	C	T
17	rs62061852	0	44195424	A	C
17	rs57240476	0	44195432	C	T
17	rs727425	0	44195495	G	A
17	rs35018866	0	44195593	C	T
17	rs17661141	0	44196015	C	G
17	rs62061853	0	44196125	T	C
17	rs1468241	0	44196153	A	G
17	rs1468240	0	44196447	T	A
17	rs75229280	0	44196653	G	A
17	rs112813897	0	44196799	G	A
17	rs113909426	0	44196822	G	A
17	rs111678697	0	44197032	T	C
17	rs4383188	0	44197603	T	C
17	rs1966345	0	44197806	T	C
17	rs62061854	0	44198080	C	T
17	rs3087534	0	44198806	T	C
17	rs76924476	0	44199029	T	C
17	rs4792830	0	44199290	T	C
17	rs112560196	0	44200078	A	T
17	rs75652502	0	44200510	C	A
17	rs62061859	0	44201109	C	G
17	rs55802590	0	44201344	G	C
17	rs56257094	0	44201667	G	A
17	rs55672516	0	44201680	A	C
17	rs112073200	0	44201791	G	C
17	rs62063163	0	44201865	C	T
17	rs62063164	0	44201887	C	T
17	rs72628325	0	44202101	C	T
17	rs117770816	0	44202136	C	T
17	rs62063165	0	44202147	A	G
17	rs62063166	0	44202231	A	G
17	rs72628326	0	44202557	G	C
17	rs55669501	0	44202564	G	A
17	rs55686102	0	44202608	C	T
17	rs8068300	0	44202690	T	C
17	rs55885063	0	44202952	C	G
17	rs56273589	0	44203131	C	G
17	rs62063171	0	44203311	C	T
17	rs62063172	0	44203366	T	C
17	rs76380490	0	44203413	C	T
17	rs113120855	0	44203520	C	T
17	rs77095128	0	44204304	T	G
17	rs2016730	0	44204373	T	C
17	rs78746179	0	44204606	C	T
17	rs4581739	0	44204739	T	C
17	rs113638513	0	44204749	A	G
17	rs62063173	0	44204940	G	A
17	rs62063174	0	44205122	C	G
17	rs17577650	0	44205500	A	G
17	rs4471723	0	44205690	C	T
17	rs1122381	0	44205839	A	G
17	rs117965585	0	44206033	C	T
17	rs1122380	0	44206079	C	T
17	rs62063200	0	44206482	C	T
17	rs10514903	0	44206646	C	G
17	rs4792831	0	44206665	G	A
17	rs17661348	0	44207066	A	G
17	rs118008815	0	44207665	A	G
17	rs17661385	0	44207778	A	G
17	rs10514904	0	44207887	C	T
17	rs79301522	0	44207932	A	G
17	rs17661428	0	44208144	C	G
17	rs17577877	0	44208218	A	G
17	rs146682924	0	44208235	G	C
17	rs6503457	0	44208312	G	T
17	rs8070942	0	44208674	G	T
17	rs62063202	0	44208945	C	T
17	rs62063203	0	44209313	T	C
17	rs111724389	0	44209364	G	A
17	rs112401617	0	44209474	A	T
17	rs17577954	0	44209628	T	C
17	rs55780786	0	44209875	T	C
17	rs3089	0	44209919	C	G
17	rs55909047	0	44209957	A	G
17	rs56119705	0	44209985	T	C
17	rs17577975	0	44210442	C	T
17	rs7207582	0	44210933	A	G
17	rs12150087	0	44210988	C	G
17	rs111424940	0	44211502	G	A
17	rs62063207	0	44211902	A	G
17	rs12941738	0	44212030	A	C
17	rs62063208	0	44212032	C	A
17	rs10221243	0	44212310	G	A
17	rs117913167	0	44212362	C	T
17	rs9915547	0	44212782	T	C
17	rs542524111	0	44213204	C	T
17	rs564905548	0	44213712	G	A
17	rs536077496	0	44214094	A	G
17	rs570877560	0	44214815	C	G
17	rs575074983	0	44214888	T	C
17	rs557534113	0	44215045	T	C
17	rs72628327	0	44215394	G	A
17	rs552471054	0	44215823	A	G
17	rs72628328	0	44215859	A	G
17	rs568519571	0	44215896	C	T
17	rs575816835	0	44216226	A	G
17	rs1406072	0	44216322	C	A
17	rs563314190	0	44217112	G	T
17	rs552177258	0	44217226	A	G
17	rs528392906	0	44217293	G	A
17	rs534210380	0	44218242	C	T
17	rs117056889	0	44218624	C	A
17	rs34959341	0	44219457	T	C
17	rs4792835	0	44219555	A	G
17	rs1819040	0	44219831	T	A
17	rs564301026	0	44220454	T	G
17	rs550997647	0	44220942	G	A
17	rs192179849	0	44221141	G	A
17	rs2532307	0	44221350	G	A
17	rs538148047	0	44221602	G	C
17	rs556952432	0	44221836	C	T
17	rs11653458	0	44221843	A	G
17	rs386477606	0	44222019	G	T
17	rs573082572	0	44222067	T	G
17	rs2191155	0	44222138	A	G
17	rs544161107	0	44222335	G	A
17	rs2696588	0	44222424	G	C
17	rs533125554	0	44222460	T	G
17	rs527778993	0	44223060	G	A
17	rs567744882	0	44223243	G	A
17	rs568850733	0	44223387	T	C
17	rs9674888	0	44224272	G	A
17	rs577620178	0	44224686	A	T
17	rs35871694	0	44225231	G	A
17	rs566458560	0	44225485	T	C
17	rs556323004	0	44225802	C	T
17	rs538530693	0	44225886	G	A
17	rs553779720	0	44226030	G	A
17	rs543124303	0	44226126	A	C
17	rs567299266	0	44226980	A	G
17	rs576500756	0	44228169	C	T
17	rs577482939	0	44228529	G	A
17	rs541759959	0	44228609	C	G
17	rs542300723	0	44228770	A	G
17	rs560926498	0	44228824	A	G
17	rs56147261	0	44228894	T	C
17	rs60988411	0	44229559	C	T
17	rs191050440	0	44229748	A	G
17	rs17585082	0	44229787	A	C
17	rs577520390	0	44229986	T	C
17	rs12943758	0	44230598	G	A
17	rs564591344	0	44230647	C	T
17	rs529970690	0	44231117	T	C
17	rs569963579	0	44231295	G	A
17	rs537399285	0	44231326	G	A
17	rs553321776	0	44231617	A	T
17	rs540702737	0	44232408	G	A
17	rs530819145	0	44232959	G	A
17	rs535998558	0	44233433	G	C
17	rs575572584	0	44233589	T	C
17	rs576400151	0	44233776	T	C
17	rs540782647	0	44233811	C	T
17	rs542050069	0	44234060	A	G
17	rs12603761	0	44234168	G	A
17	rs552475563	0	44234526	C	T
17	rs35321809	0	44235827	C	A
17	rs534560878	0	44235893	C	T
17	rs11654111	0	44236005	C	T
17	rs564325593	0	44236725	C	A
17	rs540664392	0	44237068	A	T
17	rs533307115	0	44237372	G	C
17	rs59049733	0	44237744	A	C
17	rs117319569	0	44237751	C	T
17	rs557054045	0	44237790	G	A
17	rs117876255	0	44237806	T	C
17	rs8075479	0	44238126	T	C
17	rs17662379	0	44238217	C	T
17	rs544305651	0	44238405	A	T
17	rs562593126	0	44238424	G	A
17	rs187228148	0	44238559	T	A
17	rs566704864	0	44238571	C	G
17	rs143883750	0	44238918	T	A
17	rs568059837	0	44238938	T	C
17	rs535060999	0	44238966	T	C
17	rs544243747	0	44239958	C	T
17	rs562531663	0	44240107	T	C
17	rs527843148	0	44240502	C	T
17	rs386558525	0	44240986	C	A
17	rs539559479	0	44241304	C	G
17	rs10459926	0	44241530	T	A
17	rs533699804	0	44241664	T	C
17	rs34330925	0	44241726	A	G
17	rs117405676	0	44241917	A	C
17	rs562481792	0	44242788	C	T
17	rs566489145	0	44242969	T	C
17	rs567428298	0	44243179	A	G
17	rs116957266	0	44243312	C	G
17	rs543087623	0	44243979	C	T
17	rs565531740	0	44244397	G	A
17	rs544717127	0	44244581	T	C
17	rs531360085	0	44244926	T	G
17	rs386477048	0	44245171	G	T
17	rs566037900	0	44245876	A	G
17	rs555006557	0	44246211	A	G
17	rs544076796	0	44246405	C	A
17	rs2532276	0	44246624	C	A
17	rs542364049	0	44246997	G	A
17	rs560699746	0	44247017	C	A
17	rs549599956	0	44247164	A	G
17	rs564717292	0	44247314	C	T
17	rs2240759	0	44247415	C	T
17	rs565948451	0	44247673	G	A
17	rs570200944	0	44248042	G	A
17	rs2240758	0	44248499	G	C
17	rs566672630	0	44248769	T	C
17	rs535019273	0	44248814	G	A
17	rs553586616	0	44248837	T	C
17	rs17662853	0	44248848	G	A
17	rs571568457	0	44249096	A	C
17	rs543087095	0	44249199	T	G
17	rs564755460	0	44249621	A	G
17	rs532291518	0	44249800	G	A
17	rs546433642	0	44250108	T	C
17	rs2240757	0	44250433	T	C
17	rs535725934	0	44250616	G	A
17	rs541260793	0	44251230	T	C
17	rs530881963	0	44251582	T	C
17	rs570968715	0	44251769	A	G
17	rs547200563	0	44251972	G	A
17	rs568534287	0	44252098	C	T
17	rs569311806	0	44252197	G	T
17	rs536694159	0	44252416	G	C
17	rs576904891	0	44252468	G	A
17	rs117026337	0	44252598	A	C
17	rs563621837	0	44253364	G	A
17	rs550757212	0	44254379	C	T
17	rs569247938	0	44254413	A	G
17	rs570324382	0	44254494	T	C
17	rs533467502	0	44255532	T	C
17	rs551752654	0	44255550	A	G
17	rs534369494	0	44255777	G	A
17	rs575478168	0	44256296	G	A
17	rs573087564	0	44256655	G	A
17	rs539303688	0	44258231	A	G
17	rs557923371	0	44258354	G	C
17	rs573087816	0	44258422	G	T
17	rs578046020	0	44258954	G	C
17	rs560714845	0	44259040	G	C
17	rs2240756	0	44259690	T	G
17	rs567324860	0	44259792	G	A
17	rs537893623	0	44259919	A	G
17	rs144997692	0	44260018	A	G
17	rs578055951	0	44260416	T	C
17	rs532904601	0	44261137	C	T
17	rs548762783	0	44261753	T	C
17	rs538768389	0	44262496	T	C
17	rs142680430	0	44262517	G	A
17	rs572446729	0	44262758	C	T
17	rs2732588	0	44262950	G	A
17	rs544098746	0	44263479	T	C
17	rs562357125	0	44263729	C	G
17	rs544780187	0	44263923	T	C
17	rs527375859	0	44263965	T	C
17	rs539179202	0	44264045	T	C
17	rs12951211	0	44264420	G	C
17	rs539073154	0	44264717	A	C
17	rs566214080	0	44264943	T	C
17	rs576672302	0	44265328	A	G
17	rs2532242	0	44265334	A	G
17	rs563972143	0	44265702	A	T
17	rs2532240	0	44265839	C	T
17	rs549710507	0	44266022	A	G
17	rs2696566	0	44266531	G	A
17	rs564912328	0	44267227	A	G
17	rs559790424	0	44267617	A	G
17	rs570203120	0	44267863	G	A
17	rs530892614	0	44267904	T	C
17	rs2141298	0	44268488	C	T
17	rs12942899	0	44268905	A	G
17	rs547806751	0	44269546	C	T
17	rs62060947	0	44269922	T	C
17	rs11079733	0	44269964	T	A
17	rs2696633	0	44270059	A	T
17	rs72836333	0	44270181	G	A
17	rs546821167	0	44271152	G	A
17	rs569635106	0	44272000	G	A
17	rs570486150	0	44272266	A	G
17	rs553226241	0	44272552	C	T
17	rs574644730	0	44272679	G	C
17	rs535751452	0	44272928	C	A
17	rs2532233	0	44273218	C	T
17	rs545914867	0	44273264	G	A
17	rs551913443	0	44274474	C	T
17	rs570399582	0	44274560	T	C
17	rs569087361	0	44275035	T	G
17	rs117464802	0	44275616	G	A
17	rs563074118	0	44276013	G	A
17	rs545648705	0	44276330	T	C
17	rs539364020	0	44276821	G	A
17	rs2532229	0	44277265	A	C
17	rs556496186	0	44277691	T	C
17	rs545270044	0	44277818	A	G
17	rs572762545	0	44277867	G	A
17	rs540260849	0	44277923	G	A
17	rs17664048	0	44278742	A	G
17	rs1918786	0	44279101	A	G
17	rs1918787	0	44279252	A	G
17	rs573536609	0	44279760	G	A
17	rs562641029	0	44279803	T	G
17	rs551188913	0	44280188	T	A
17	rs559886250	0	44280523	A	G
17	rs571742017	0	44280697	T	C
17	rs554424146	0	44280902	G	C
17	rs555346866	0	44281452	A	G
17	rs544227999	0	44281588	T	C
17	rs544669576	0	44281722	T	C
17	rs118144601	0	44282481	C	A
17	rs140593577	0	44282796	C	T
17	rs571792649	0	44283022	A	G
17	rs542442671	0	44283139	C	A
17	rs547806241	0	44283571	C	T
17	rs548785130	0	44284057	C	T
17	rs558938674	0	44284518	G	A
17	rs538281694	0	44284600	G	A
17	rs139566238	0	44284760	C	A
17	rs559754274	0	44285531	G	A
17	rs547005230	0	44286128	A	G
17	rs4792837	0	44286384	C	A
17	rs531013081	0	44287310	A	G
17	rs564307311	0	44287373	G	C
17	rs2532419	0	44288281	C	T
17	rs2732628	0	44288284	G	A
17	rs2532418	0	44288579	T	C
17	rs2732629	0	44289101	A	G
17	rs2668670	0	44289628	A	C
17	rs138628515	0	44289781	T	A
17	rs2696466	0	44289832	A	G
17	rs2668665	0	44290047	G	A
17	rs2668662	0	44290759	T	C
17	rs2732606	0	44291365	C	T
17	rs2732605	0	44291381	A	G
17	rs2732601	0	44291479	G	A
17	rs2696610	0	44291820	A	G
17	rs3890609	0	44291980	G	A
17	rs2668695	0	44292126	T	C
17	rs2668694	0	44292319	T	C
17	rs2668692	0	44293020	G	A
17	rs2696609	0	44293205	A	G
17	rs2696608	0	44293671	A	G
17	rs4344791	0	44296103	C	A
17	rs560050580	0	44297148	G	A
17	rs137877621	0	44297293	C	T
17	rs555719522	0	44302881	C	T
17	rs56864675	0	44307622	A	G
17	rs143726776	0	44311082	T	C
17	rs140388865	0	44313148	G	A
17	rs552419936	0	44313757	G	A
17	rs55653937	0	44316076	G	T
17	rs62073098	0	44316449	A	C
17	rs566979023	0	44318184	A	G
17	rs2668632	0	44319366	C	T
17	rs578109777	0	44319369	T	C
17	rs2532379	0	44321273	A	C
17	rs531756820	0	44322960	A	G
17	rs199926341	0	44326245	A	G
17	rs79475968	0	44326895	T	C
17	rs554899842	0	44331214	T	C
17	rs12953096	0	44332959	C	T
17	rs76583033	0	44333343	G	A
17	rs2532363	0	44333423	G	T
17	rs62073157	0	44334052	G	A
17	rs56063140	0	44337760	A	G
17	rs569025098	0	44338735	C	T
17	rs11871260	0	44339461	G	A
17	rs12603479	0	44339636	G	C
17	rs561504284	0	44340253	A	G
17	rs56289714	0	44340334	T	C
17	rs4988900	0	44342378	G	A
17	rs2532345	0	44343902	G	A
17	rs3744462	0	44344769	C	G
17	rs2732651	0	44345063	C	T
17	rs150324371	0	44345116	G	A
17	rs530676870	0	44347218	C	A
17	rs568197156	0	44347727	A	T
17	rs2950694	0	44348298	A	G
17	rs75257416	0	44349079	C	A
17	rs2532329	0	44350090	G	A
17	rs2732711	0	44350293	A	G
17	rs562855425	0	44351285	A	G
17	rs533425051	0	44351298	G	A
17	rs2732708	0	44351387	C	T
17	rs2732706	0	44351686	C	T
17	rs2696541	0	44351743	G	A
17	rs2732705	0	44351929	T	G
17	rs2668622	0	44352131	G	T
17	rs568873066	0	44352872	A	G
17	rs143275150	0	44353770	C	T
17	rs111198951	0	44353885	G	A
17	rs75134797	0	44354232	C	T
17	rs566238830	0	44354549	C	G
17	rs2696532	0	44355602	A	G
17	rs62071628	0	44356058	G	A
17	rs2696524	0	44356793	A	G
17	rs571516577	0	44356949	T	C
17	rs17665188	0	44357351	T	C
17	rs75098428	0	44358098	C	A
17	rs74606758	0	44358286	T	C
17	rs36123991	0	44359663	G	T
17	rs558980400	0	44360941	T	C
17	rs143562817	0	44362035	T	C
17	rs567135833	0	44363929	C	T
17	rs2732615	0	44364056	T	C
17	rs569012614	0	44364209	C	T
17	rs564007266	0	44364584	C	T
17	rs535576035	0	44364649	C	T
17	rs2957297	0	44368212	C	A
17	rs273537	0	44410597	A	G
17	rs151172887	0	44515243	C	T
17	rs62072114	0	44526643	T	C
17	rs55913050	0	44567463	T	C
17	rs3874943	0	44572068	A	G
17	rs2942003	0	44576704	T	G
17	rs151267673	0	44625928	C	A
17	rs568039055	0	44632463	G	C
17	rs538414914	0	44652651	G	C
17	rs538603006	0	44687766	C	T
17	rs199470	0	44753025	C	T
17	rs117300236	0	44753350	A	G
17	rs138849325	0	44755557	A	G
17	rs199461	0	44762589	G	A
17	rs199460	0	44764775	A	C
17	rs62074082	0	44769000	G	A
17	rs199441	0	44773783	A	G
17	rs200403	0	44781143	C	A
17	rs199437	0	44786336	T	A
17	rs139331985	0	44786397	G	T
17	rs34565941	0	44787130	G	A
17	rs1378358	0	44787312	C	T
17	rs538628	0	44787313	G	C
17	rs183211	0	44788310	G	A
17	rs199436	0	44789285	A	G
17	rs169201	0	44790203	A	G
17	rs199438	0	44791643	G	A
17	rs10491141	0	44792632	C	G
17	rs17692129	0	44793283	C	T
17	rs199439	0	44793503	A	G
17	rs2316278	0	44793606	C	G
17	rs12951057	0	44794558	C	G
17	rs34720194	0	44794848	G	T
17	rs142167	0	44795234	A	G
17	rs199457	0	44795469	C	T
17	rs12937492	0	44796777	A	C
17	rs12947457	0	44797820	A	G
17	rs199456	0	44797919	C	T
17	rs79314128	0	44798551	G	A
17	rs16941125	0	44798586	C	G
17	rs199455	0	44799216	C	T
17	rs7224296	0	44800046	G	A
17	rs199454	0	44800110	G	A
17	rs78947085	0	44800861	A	T
17	rs199453	0	44800946	C	T
17	rs199452	0	44801340	C	T
17	rs199451	0	44801784	G	A
17	rs4968239	0	44802774	C	T
17	rs147405729	0	44802775	G	A
17	rs199450	0	44803098	G	A
17	rs35937770	0	44808360	G	A
17	rs199449	0	44808902	G	A
17	rs199448	0	44809001	A	G
17	rs116845508	0	44810652	C	T
17	rs199447	0	44812188	C	T
17	rs199446	0	44813169	G	A
17	rs6503809	0	44814132	T	A
17	rs117936104	0	44814598	A	G
17	rs7226263	0	44814884	T	C
17	rs7216231	0	44815743	A	G
17	rs12325819	0	44816132	G	T
17	rs199445	0	44817408	C	T
17	rs199444	0	44818276	T	C
17	rs144351579	0	44819371	C	T
17	rs8065602	0	44819519	A	G
17	rs199443	0	44819565	C	T
17	rs17698176	0	44819595	T	G
17	rs199442	0	44820122	G	A
17	rs199536	0	44820425	T	C
17	rs199535	0	44822662	A	G
17	rs150841918	0	44823967	T	A
17	rs199534	0	44824213	T	G
17	rs4246416	0	44824784	C	T
17	rs9896243	0	44826056	C	G
17	rs77162940	0	44827485	G	A
17	rs199533	0	44828931	G	A
17	rs199532	0	44830348	C	T
17	rs199531	0	44830414	T	C
17	rs12603920	0	44830426	C	T
17	rs9902077	0	44831932	A	G
17	rs35732828	0	44833217	C	A
17	rs141599417	0	44833888	C	T
17	rs12452215	0	44835179	G	A
17	rs16941674	0	44835495	C	G
17	rs9912530	0	44836302	T	C
17	rs199530	0	44836653	G	A
17	rs199529	0	44837217	A	C
17	rs57685539	0	44838710	T	G
17	rs76076573	0	44839671	T	G
17	rs199528	0	44843136	C	T
17	rs146748702	0	44843651	A	G
17	rs199527	0	44843667	G	A
17	rs80157885	0	44844089	C	G
17	rs77266163	0	44845538	C	T
17	rs148639599	0	44846767	T	C
17	rs199526	0	44847707	C	G
17	rs199525	0	44847834	T	G
17	rs3809857	0	44848314	G	T
17	rs199524	0	44848438	G	T
17	rs199523	0	44848517	C	A
17	rs199522	0	44849926	A	G
17	rs72628337	0	44850421	G	A
```
