## Supplementary material for "Characterization of shared and ancestry-specific signals driving complex traits using multi-ancestry fine-mapping": s1_snps.txt

```
rs9900708
rs60565989
rs62065776
rs74767236
rs12453874
rs12453875
rs75476713
rs12449738
rs35836843
rs12452088
rs34864700
rs12946444
rs77275109
rs117269073
rs56284011
rs112998358
rs11652163
rs12603597
rs12936109
rs1561968
rs34779614
rs74656108
rs7211402
rs35103016
rs9905098
rs12941960
rs74716106
rs61314636
rs12326005
rs76951886
rs184152776
rs9893429
rs4349189
rs12951005
rs12937001
rs2878973
rs12953082
rs12946018
rs9891298
rs9892253
rs76664292
rs8072289
rs76480684
rs6503410
rs79588955
rs139269922
rs150491423
rs78511019
rs2077261
rs894686
rs2337437
rs56057160
rs62065780
rs117860809
rs76220584
rs79163785
rs142612546
rs62065781
rs62065782
rs72828858
rs3744474
rs62065783
rs7220212
rs12568
rs7225735
rs7225329
rs730953
rs708381
rs11868071
rs55933307
rs62065786
rs112275462
rs62065787
rs7209081
rs4413004
rs117744326
rs73311379
rs79811178
rs62065788
rs7216522
rs12450587
rs10451271
rs9900173
rs7219243
rs77243960
rs75622696
rs59835134
rs75648943
rs72830981
rs12450063
rs6503411
rs144535065
rs7220106
rs9898793
rs143606066
rs76453367
rs12603364
rs113644109
rs150032562
rs148798765
rs8078303
rs9915259
rs80120688
rs8070631
rs76845539
rs8071302
rs4793179
rs4793180
rs4792966
rs4792967
rs117347927
rs4793181
rs62065821
rs11650033
rs62065823
rs55838522
rs59246405
rs112178217
rs62065826
rs12453616
rs144482144
rs72830998
rs28497626
rs12950988
rs4793173
rs4315379
rs8071429
rs62065828
rs4793172
rs4793171
rs57499268
rs59138429
rs12602966
rs148725889
rs12603474
rs79580688
rs12601574
rs12601576
rs116953690
rs9748204
rs9746981
rs145610444
rs112604052
rs62065829
rs7222240
rs76225419
rs55897749
rs62065831
rs62065832
rs12449933
rs8066252
rs6503412
rs62065833
rs62065834
rs12451399
rs4239145
rs113170866
rs142758179
rs62065835
rs117846333
rs6503413
rs73313230
rs6503415
rs4128658
rs4525538
rs62065836
rs8073198
rs41484746
rs62065837
rs117207382
rs77288888
rs116851011
rs1978070
rs6503416
rs6503417
rs11079425
rs11868511
rs28397098
rs9913787
rs12951622
rs6503418
rs2040558
rs56334615
rs8066395
rs146795286
rs55960502
rs41408545
rs147426138
rs76060698
rs12601652
rs149455674
rs12602256
rs7225240
rs2157839
rs2157840
rs7502890
rs111598486
rs6503420
rs4793169
rs8074938
rs71373532
rs12453630
rs111439215
rs77307957
rs41467648
rs72832829
rs7213273
rs77981506
rs75286509
rs59695806
rs56360935
rs112809819
rs6503421
rs8067053
rs8066411
rs7215357
rs111885820
rs4528619
rs7214267
rs35590381
rs916660
rs916661
rs8065098
rs9901635
rs35173750
rs9899200
rs77184475
rs74516356
rs2106354
rs2027994
rs2027995
rs2078823
rs28493834
rs17746351
rs16939799
rs73984321
rs146430889
rs35341801
rs143348354
rs6416904
rs6503422
rs1005136
rs59710160
rs2239916
rs875750
rs2239917
rs111931312
rs113340666
rs12601398
rs7502512
rs12601367
rs111630045
rs28570440
rs10491142
rs2269744
rs2239918
rs2157838
rs186079030
rs2239919
rs34356918
rs11870728
rs2239920
rs2239921
rs1132898
rs4793168
rs12937487
rs11871043
rs9899380
rs2301597
rs8073097
rs11868588
rs1468120
rs113203503
rs2239922
rs877599
rs877598
rs2239923
rs147551457
rs12936234
rs28784121
rs9912363
rs12103720
rs72832852
rs4793167
rs2269745
rs2239924
rs1053733
rs1053739
rs17684744
rs16939858
rs143759450
rs2269746
rs1989802
rs1989803
rs2239925
rs16939864
rs17684944
rs138144764
rs142157644
rs8070831
rs34497316
rs12948326
rs72832858
rs72832859
rs1052169
rs11870501
rs116850743
rs5026009
rs72832860
rs2285426
rs734921
rs2285427
rs2864881
rs713102
rs713101
rs112162280
rs739454
rs3744758
rs3744759
rs3744760
rs3744761
rs78336821
rs4362432
rs12603813
rs7217321
rs2129732
rs7226273
rs34813202
rs7207047
rs7209028
rs11653145
rs11652187
rs12944434
rs9303454
rs62066672
rs12604082
rs72832863
rs55740745
rs62066673
rs7223320
rs7224944
rs7214439
rs12944415
rs4986171
rs9906112
rs150922040
rs12603905
rs117873694
rs117232481
rs66532542
rs62066674
rs58219619
rs4986169
rs4986170
rs77403959
rs12946454
rs8069937
rs11652386
rs1056619
rs6503424
rs558091458
rs2291447
rs2306828
rs1542688
rs4986172
rs16939879
rs16939884
rs58346971
rs11653796
rs76927055
rs60289499
rs137989694
rs72628318
rs1053578
rs71373536
rs78622741
rs9894577
rs9897116
rs3809745
rs7216041
rs12051846
rs1044977
rs901753
rs8070447
rs149055563
rs7217422
rs117597243
rs76233987
rs77243715
rs8067974
rs146970756
rs144490428
rs151044812
rs8064386
rs76887801
rs11657325
rs151186613
rs4627401
rs9709123
rs4792858
rs71369807
rs147533516
rs8070221
rs7208548
rs4792819
rs7217491
rs12450321
rs78420531
rs60742188
rs4792867
rs66827053
rs139981906
rs59542675
rs76679230
rs4792868
rs11867300
rs79152928
rs62066677
rs138747984
rs11651809
rs8070437
rs28510841
rs34562831
rs62066678
rs4632173
rs4559944
rs35625124
rs8068816
rs8069272
rs77045387
rs34710884
rs76615055
rs8071573
rs73319060
rs7212802
rs62066682
rs7219397
rs78509373
rs6503426
rs6503427
rs145729014
rs67882608
rs144647217
rs141472305
rs7208466
rs117150983
rs12450413
rs144701507
rs6503428
rs62066707
rs62066708
rs117972125
rs61160218
rs80069680
rs112297877
rs112023302
rs138262388
rs7207244
rs7212192
rs11870697
rs72832877
rs6503430
rs79337476
rs111863021
rs7218351
rs145394967
rs62066710
rs7214310
rs72832878
rs111858497
rs79711330
rs117225566
rs62066713
rs79592359
rs111360850
rs113847117
rs111602534
rs4273079
rs62066714
rs12603585
rs12603483
rs112416568
rs62066715
rs75104533
rs17630064
rs62066716
rs117884330
rs74253615
rs16939911
rs117306614
rs55706568
rs8077692
rs113819830
rs74441054
rs8068730
rs77023398
rs139098453
rs117920061
rs7217315
rs141249601
rs117687464
rs57825815
rs1552458
rs7215363
rs1552457
rs62066718
rs75468347
rs12449792
rs62066719
rs1906342
rs58605696
rs79091156
rs9916564
rs9889614
rs62066720
rs9891541
rs11869822
rs11079492
rs11079493
rs12453698
rs57344356
rs9893052
rs145972883
rs4792892
rs58744688
rs75864910
rs9908905
rs9908320
rs9907333
rs9913962
rs79181461
rs75239108
rs12103702
rs9898221
rs143814916
rs9910393
rs9903656
rs9906359
rs1989230
rs1989229
rs9891552
rs77766814
rs1133458
rs12940312
rs1023995
rs8182370
rs60823899
rs7212404
rs1801353
rs74894402
rs111999393
rs28544002
rs74625254
rs77564485
rs62066723
rs9916625
rs7209805
rs62066724
rs76397059
rs57431070
rs57989921
rs60420573
rs8065345
rs2291448
rs11651968
rs111535252
rs9908267
rs72832885
rs117103308
rs60163605
rs58314091
rs4248280
rs56276534
rs77661889
rs56269837
rs62066728
rs4248914
rs4986168
rs4247364
rs4792836
rs7210761
rs7224548
rs7211069
rs7225083
rs11656414
rs7215764
rs9909488
rs1047841
rs708563
rs11574837
rs11574836
rs3744410
rs1047833
rs2285674
rs16939926
rs2074293
rs11574833
rs4792809
rs3178151
rs4792811
rs11574831
rs4247365
rs7213493
rs11079501
rs7214657
rs11574828
rs9911183
rs11079502
rs11574826
rs2072090
rs17685379
rs36107645
rs58007130
rs9908462
rs9972936
rs16939943
rs113896299
rs58428160
rs7222751
rs113772413
rs34198001
rs9905609
rs16939948
rs1985556
rs35971701
rs4792842
rs7207549
rs3785805
rs3785804
rs3785803
rs11574824
rs3785802
rs2074292
rs2074291
rs11574822
rs17846855
rs2074289
rs34066137
rs11079503
rs11574817
rs11574815
rs35518221
rs7210529
rs4792846
rs11574814
rs7222094
rs16939953
rs3760357
rs11574812
rs721579
rs4792812
rs4792813
rs9908076
rs2867316
rs142966231
rs1352312
rs111882557
rs55913194
rs112969331
rs11657021
rs2867317
rs79442196
rs111244088
rs75911690
rs79789477
rs7221403
rs12938138
rs9908330
rs4792847
rs1476533
rs1476532
rs74253619
rs7223853
rs75184106
rs12449740
rs79039330
rs7214514
rs17686001
rs11869999
rs80000929
rs74996617
rs79760062
rs4792848
rs7216796
rs559611761
rs117350379
rs4792849
rs117074068
rs75719641
rs74970811
rs113414546
rs76147974
rs117626672
rs116979783
rs76853696
rs80335384
rs117642368
rs78530059
rs16939958
rs150086194
rs4328483
rs16939961
rs56049236
rs56059526
rs4792814
rs4792850
rs34993366
rs60308509
rs57804037
rs35080075
rs57079292
rs35925307
rs59136196
rs77566261
rs180791533
rs35457051
rs36015986
rs59375097
rs67141028
rs1000354
rs8079270
rs67170803
rs34702068
rs35427715
rs35082152
rs139336056
rs35098769
rs35403192
rs17759537
rs17759555
rs79620933
rs116054740
rs35410914
rs117326137
rs4792815
rs9907503
rs62064591
rs12942322
rs72832896
rs4792851
rs117421612
rs16939964
rs79084945
rs12452272
rs115302681
rs36057737
rs11079524
rs112120661
rs7214661
rs12453351
rs4792853
rs117979895
rs140249258
rs10083848
rs60221345
rs59193782
rs59113655
rs142703808
rs36121378
rs7222377
rs12944705
rs12952082
rs12949988
rs140245332
rs12945838
rs138480559
rs116455572
rs115079799
rs56265946
rs10468562
rs6503435
rs79206700
rs10853050
rs60295153
rs12943205
rs117574138
rs117856128
rs80244613
rs143006871
rs34271337
rs58299347
rs67622136
rs28450718
rs117683720
rs115075977
rs147904962
rs867139
rs10468514
rs9303471
rs11650773
rs12952708
rs12952950
rs117806414
rs8066287
rs9895436
rs4792854
rs7220051
rs4792855
rs6503436
rs62064594
rs62064595
rs61572747
rs183136195
rs12939168
rs138358307
rs1230064
rs1230065
rs117311539
rs79724577
rs1230066
rs1230067
rs1230068
rs1230069
rs1230070
rs1230071
rs1230072
rs1230073
rs1234593
rs10438778
rs1230074
rs79470695
rs2905453
rs1230089
rs1230090
rs1230091
rs1237651
rs1230092
rs1230093
rs1230094
rs732589
rs117497016
rs7613
rs4763
rs1059504
rs8327
rs117139057
rs62064597
rs1230095
rs62064598
rs2028078
rs1230096
rs1230097
rs56220387
rs1230098
rs1230099
rs184952491
rs55793500
rs62064600
rs12150247
rs1230100
rs142703111
rs188777118
rs77044114
rs56236914
rs1230101
rs62064603
rs73984391
rs1230102
rs62064637
rs1230103
rs36078910
rs1230105
rs35389313
rs35327136
rs1230106
rs8071011
rs62064641
rs11657802
rs62064643
rs34063617
rs12940792
rs2102989
rs12947718
rs71373560
rs34915103
rs11654226
rs12942951
rs1230075
rs35884427
rs551083947
rs568701388
rs536043800
rs557532485
rs34286926
rs1230077
rs56378631
rs12946723
rs12952764
rs1230078
rs1230079
rs35420583
rs34792542
rs2106720
rs148406752
rs35519908
rs139434415
rs12942666
rs1230082
rs62064645
rs62064646
rs62064647
rs1230083
rs1230084
rs7222389
rs55648326
rs1230085
rs56212100
rs62064649
rs35626715
rs117905481
rs1230086
rs76344126
rs7209501
rs1230087
rs73307518
rs117218979
rs2959953
rs12949256
rs7220206
rs7222444
rs12939187
rs34018943
rs34104358
rs62064652
rs62064653
rs56020833
rs55642947
rs2684631
rs72834513
rs34465449
rs2959950
rs12946900
rs56168933
rs55790407
rs11012
rs9730
rs62064654
rs2521717
rs3186976
rs62064655
rs36114997
rs568655892
rs535784805
rs146092449
rs117442279
rs116910496
rs17631303
rs1317946
rs62064657
rs35489312
rs117755594
rs6503437
rs143827834
rs117649063
rs117029704
rs2684641
rs62065374
rs3845202
rs62065376
rs62065377
rs62065378
rs184359167
rs113575082
rs71373572
rs62065379
rs112538459
rs2077606
rs56278545
rs8075717
rs2960000
rs62065385
rs151097992
rs4588023
rs55703888
rs56005713
rs2521840
rs111423688
rs146254617
rs62065389
rs55727465
rs77099723
rs4792816
rs2139890
rs3946526
rs2078200
rs4792857
rs2521819
rs55663797
rs1879581
rs62065400
rs55671319
rs55652155
rs9893586
rs7224890
rs139898403
rs17631676
rs149366495
rs2090847
rs151184436
rs55746869
rs12950965
rs56015792
rs62065404
rs2037442
rs71238846
rs147243132
rs12452273
rs7218394
rs4239141
rs56192752
rs62065436
rs111639757
rs147183429
rs4792817
rs55925547
rs55643511
rs62065437
rs4792818
rs10401005
rs62065438
rs62065439
rs62065442
rs4792866
rs144733372
rs10432034
rs62065445
rs142470643
rs141403776
rs150379356
rs1879585
rs1879587
rs113322852
rs62065448
rs62065449
rs4523963
rs62065450
rs1879583
rs9905348
rs56328224
rs62065453
rs545028447
rs541864622
rs72834517
rs2696640
rs2693363
rs2693364
rs2696649
rs1724437
rs17642476
rs527989506
rs4062006
rs79742625
rs577070989
rs556130006
rs557336560
rs543659018
rs558887987
rs1724390
rs57213017
rs566002249
rs567808911
rs531934295
rs539288087
rs1724418
rs548021364
rs548602537
rs552422715
rs413519
rs440778
rs546997548
rs184332899
rs382362
rs611351
rs541886938
rs7220056
rs72834527
rs383241
rs376120
rs365825
rs393838
rs140587036
rs142822273
rs681485
rs594591
rs444071
rs396593
rs436667
rs650927
rs671740
rs81632
rs16940633
rs17686610
rs1635303
rs2942170
rs2942169
rs241045
rs241044
rs241043
rs7211561
rs241042
rs241041
rs241039
rs2942168
rs2942167
rs2942166
rs2942165
rs117368197
rs372494195
rs413778
rs389217
rs389978
rs439558
rs434805
rs393152
rs3108317
rs2942164
rs1706746
rs1706748
rs118084908
rs413917
rs3418
rs393675
rs449501
rs448830
rs434428
rs434598
rs434971
rs385691
rs455028
rs366858
rs439945
rs453997
rs424243
rs422112
rs417968
rs413844
rs647483
rs241038
rs241037
rs148451898
rs241036
rs1706720
rs1635302
rs241035
rs241034
rs1706719
rs241033
rs241032
rs241031
rs241030
rs241029
rs1635301
rs241028
rs241027
rs241026
rs139213410
rs241024
rs241023
rs241022
rs241021
rs241020
rs3843738
rs117094251
rs1724409
rs62053939
rs111273167
rs62053940
rs17760577
rs62053942
rs17760631
rs1635299
rs62053943
rs1635298
rs62053944
rs1724408
rs17687462
rs17760733
rs79675109
rs17687504
rs62053945
rs1724407
rs62053946
rs62053947
rs62053948
rs1635296
rs62053949
rs62053950
rs190174223
rs143699161
rs62053951
rs62053952
rs62053953
rs17687534
rs118190895
rs1631850
rs62053954
rs1635295
rs62053955
rs17687571
rs17760817
rs1630095
rs17687625
rs62053956
rs4792824
rs62053957
rs1635291
rs62055661
rs117536416
rs62055662
rs62055663
rs62055664
rs76717812
rs17687667
rs79073784
rs62055665
rs62055689
rs62055690
rs62055691
rs1635289
rs1724401
rs1724400
rs74398257
rs17687740
rs872972
rs757503
rs757502
rs757501
rs757500
rs62055693
rs1635288
rs735423
rs78487840
rs144766143
rs55974014
rs34804414
rs543716852
rs562098568
rs17687796
rs55651627
rs112155389
rs62055697
rs62055698
rs17761046
rs62055700
rs62055701
rs62055702
rs112431991
rs57222984
rs17687838
rs76333921
rs76453925
rs17687849
rs73317496
rs56400821
rs112169475
rs113728380
rs12946298
rs17761100
rs17761124
rs62055704
rs62055705
rs62055706
rs75115093
rs62055707
rs16941035
rs16941038
rs2049515
rs2158474
rs62055708
rs17761207
rs62055709
rs62055711
rs17688002
rs2040846
rs4486953
rs17688032
rs17688056
rs117849721
rs1635287
rs17688068
rs77220413
rs62055712
rs62055713
rs62055714
rs62055715
rs17688090
rs17688126
rs77310586
rs17761387
rs62055716
rs6503443
rs17688205
rs62055717
rs62055718
rs17688249
rs2040844
rs62055751
rs62055752
rs62055753
rs7215239
rs117430135
rs17688296
rs62055754
rs117555997
rs78471340
rs78052495
rs112782432
rs56100013
rs55980621
rs55669046
rs74371720
rs56323832
rs55972157
rs56110538
rs17761581
rs78971836
rs55840731
rs56283089
rs73317502
rs56312737
rs116096269
rs74765707
rs62056861
rs62056862
rs62056863
rs7207373
rs62056864
rs62056865
rs62056866
rs62056867
rs56200760
rs16941058
rs17688391
rs17688410
rs55927630
rs17688434
rs17688452
rs10491144
rs10491143
rs62056869
rs17688511
rs62056870
rs17688534
rs17688558
rs56162163
rs56391096
rs17761838
rs62056872
rs12150141
rs12150608
rs12150610
rs12150547
rs17688682
rs12150454
rs12150091
rs12150464
rs12150435
rs1635286
rs76761706
rs80143279
rs17761985
rs62056873
rs1724422
rs17688767
rs62056874
rs17688773
rs62056875
rs17688875
rs17762165
rs17688916
rs62056876
rs1623865
rs62056877
rs17688922
rs17688944
rs1526128
rs1526129
rs1724424
rs79985283
rs62056878
rs116897693
rs17762308
rs117560908
rs968028
rs968027
rs62056879
rs79892630
rs1724425
rs17762361
rs62056880
rs62056881
rs17689104
rs17689116
rs62056905
rs62056906
rs62056907
rs1724385
rs1526123
rs117725182
rs6503444
rs1724386
rs62056909
rs1635290
rs62056910
rs9912362
rs62056911
rs117267254
rs1617406
rs78568882
rs62056912
rs62056913
rs61667602
rs62056915
rs17689218
rs62056916
rs62056917
rs112534868
rs62056918
rs76970862
rs62056919
rs17762535
rs62056920
rs62056921
rs7406746
rs62056922
rs10451282
rs56290582
rs56397077
rs62056925
rs62056926
rs62056927
rs62056928
rs1880748
rs12936620
rs62056929
rs62056930
rs62056931
rs113100008
rs62056932
rs62056933
rs62056934
rs11871395
rs79322350
rs62056935
rs75076131
rs62056936
rs62056937
rs59950134
rs62056939
rs62056940
rs77387379
rs75990322
rs72834545
rs113661667
rs74579538
rs55973918
rs56220242
rs56160448
rs56167560
rs55849973
rs117288806
rs1880749
rs1568951
rs1568950
rs1568949
rs1105571
rs1105570
rs1105569
rs1105568
rs7502718
rs7502937
rs4479288
rs4479289
rs116843903
rs1969470
rs4609898
rs4605208
rs75310534
rs118101817
rs116897057
rs76007856
rs11655470
rs111415173
rs113991678
rs112995313
rs576234560
rs12942912
rs2864088
rs74583625
rs1880750
rs56167344
rs56046792
rs9903984
rs9895728
rs117544482
rs56323722
rs55989971
rs117615688
rs55938136
rs62056946
rs75403953
rs55838058
rs56062621
rs55962674
rs55896111
rs55787734
rs55653963
rs62054378
rs77819001
rs76667867
rs55968221
rs17563433
rs77370070
rs62054380
rs112570965
rs62054381
rs17649019
rs17563501
rs7218457
rs62054382
rs62054383
rs10514879
rs1358071
rs35580644
rs56280222
rs35116560
rs62054384
rs9897399
rs56205560
rs56380663
rs9303521
rs72834548
rs62054387
rs62054388
rs4401083
rs1880752
rs4617909
rs2902662
rs2864087
rs2902661
rs4609899
rs4471726
rs79226879
rs17563599
rs17649138
rs62054389
rs62054390
rs55947210
rs62054392
rs4390635
rs7225384
rs62054393
rs75986348
rs117100342
rs8065157
rs4414533
rs4792878
rs11079711
rs17649162
rs62054394
rs113790915
rs77807457
rs75022332
rs77804065
rs77301847
rs62054395
rs17563683
rs1880753
rs62054396
rs17563718
rs62054397
rs4569335
rs1526125
rs1526126
rs1526127
rs62054398
rs62054399
rs62054400
rs62054411
rs12938476
rs62054412
rs8067527
rs12944235
rs17563787
rs62054413
rs62054414
rs10451283
rs76421814
rs117558391
rs140252688
rs56006248
rs7220839
rs56298110
rs35587712
rs1608955
rs1608956
rs62054417
rs78440279
rs75500942
rs62054418
rs62054419
rs62054420
rs62054421
rs17563800
rs56295996
rs56384960
rs56178230
rs80157557
rs12940949
rs76728632
rs12944445
rs17563827
rs80072429
rs77114624
rs76311426
rs17563861
rs17563889
rs62054424
rs17563923
rs113369483
rs62054425
rs151314932
rs75200513
rs8075654
rs62054426
rs1989480
rs62054427
rs8082105
rs74464991
rs117086879
rs2004260
rs62054428
rs12947646
rs62054429
rs76171147
rs75643244
rs62054430
rs62054431
rs62054432
rs111497072
rs62054433
rs7207400
rs62054434
rs12150683
rs12150332
rs7212750
rs62054435
rs75715199
rs62054436
rs62054437
rs62054438
rs62054439
rs17334797
rs12150658
rs12150363
rs12150672
rs1880756
rs17334894
rs17334923
rs62054440
rs12150451
rs12150048
rs12150455
rs11650810
rs12150604
rs17334944
rs17426064
rs62054441
rs79172804
rs17426106
rs77850169
rs62054442
rs1880755
rs35350903
rs17335035
rs35879086
rs62055868
rs62055869
rs11650571
rs17426174
rs12940092
rs34094847
rs62055871
rs8069449
rs35225246
rs55645418
rs35631660
rs17426195
rs35282504
rs62055875
rs62055876
rs72834560
rs36047693
rs71375310
rs34195569
rs34579278
rs34211253
rs34008514
rs4264434
rs12943085
rs6503447
rs7350923
rs115157874
rs11079717
rs62055878
rs118077335
rs76669427
rs74514268
rs117465772
rs11655764
rs8068589
rs12948216
rs56013908
rs56214516
rs56168907
rs55747440
rs55801356
rs62055883
rs62055884
rs66672743
rs67492300
rs79882507
rs62055885
rs28439278
rs80095037
rs145648014
rs12150621
rs62055886
rs62055887
rs62055888
rs62055889
rs71375313
rs71375314
rs11079718
rs11079719
rs114557388
rs11079720
rs11079721
rs62055890
rs77849344
rs74918686
rs79545140
rs55818489
rs56369036
rs11079723
rs11079724
rs35795532
rs34593052
rs55707339
rs6503448
rs62055893
rs118104057
rs34748815
rs75257002
rs4792879
rs62055894
rs62055895
rs62055896
rs117890758
rs55725840
rs56194509
rs55657917
rs56082319
rs56109643
rs62055899
rs62055900
rs62055901
rs58089049
rs72834567
rs75074511
rs62055903
rs6503449
rs111374028
rs190444372
rs113934115
rs62055928
rs116876049
rs56268325
rs56070245
rs56387266
rs34303488
rs62055932
rs117053640
rs62055933
rs7225082
rs62055935
rs62055936
rs62055937
rs76294809
rs75916678
rs79730878
rs139217062
rs62055938
rs12949228
rs62055939
rs62055940
rs76885724
rs60814418
rs62055942
rs62055943
rs35909029
rs62055945
rs62055946
rs71375315
rs12952301
rs62055947
rs62055948
rs113871181
rs111370985
rs35152905
rs55787105
rs62055950
rs56043078
rs77965652
rs55849949
rs56303031
rs12953076
rs55991914
rs62055955
rs62055956
rs12938031
rs62055957
rs34186148
rs4074461
rs4077813
rs4074462
rs4077814
rs6503450
rs574201100
rs4076452
rs35076622
rs62057061
rs62057062
rs62057063
rs62057064
rs76830096
rs11869294
rs145447536
rs117910967
rs142438532
rs62057065
rs62057067
rs78917495
rs62057068
rs12942254
rs62057069
rs12950522
rs12942300
rs62057070
rs62057071
rs62057073
rs192833265
rs28364020
rs144817232
rs11650092
rs12940065
rs4792882
rs7209436
rs9892359
rs12944712
rs56319902
rs55943044
rs145011563
rs62057097
rs138728946
rs4458044
rs35785975
rs12952224
rs12942994
rs35131568
rs34174655
rs4792884
rs12944996
rs12936181
rs4792886
rs4792887
rs192922438
rs12945673
rs118115558
rs4792888
rs60645916
rs80184151
rs16940646
rs110402
rs16969853
rs73984616
rs142167068
rs17689378
rs7222658
rs71375320
rs2664008
rs12936511
rs62057101
rs242924
rs74370049
rs62057103
rs12939006
rs117304471
rs36069290
rs242925
rs150592968
rs242942
rs171442
rs11867635
rs3785877
rs242941
rs242940
rs72834580
rs55915917
rs55668363
rs17689471
rs117365970
rs117646503
rs171441
rs17762769
rs171440
rs8072451
rs8073146
rs28364025
rs28364028
rs28364023
rs55779147
rs56357543
rs56099546
rs81189
rs739645
rs739644
rs4564621
rs2316763
rs242939
rs2316764
rs4277389
rs4566211
rs4566212
rs4309444
rs242938
rs62057107
rs35327015
rs12150390
rs17689608
rs62057108
rs62057109
rs78074121
rs62057110
rs62057111
rs62057112
rs78587102
rs62057113
rs78506181
rs79600142
rs117811037
rs242937
rs111739681
rs17762882
rs17689653
rs17762912
rs242936
rs62057114
rs62057115
rs78917479
rs62057116
rs62057117
rs62057118
rs62057119
rs17762954
rs55638417
rs79501144
rs112137135
rs62057122
rs173365
rs62057123
rs62057143
rs62057144
rs80067508
rs36048893
rs4335809
rs4341787
rs4523962
rs116943158
rs4327090
rs3885074
rs3885075
rs41280116
rs34283254
rs71375321
rs1912151
rs1396862
rs41280118
rs62057146
rs62057147
rs17763050
rs117389699
rs62057148
rs62057149
rs62057150
rs62057151
rs62057152
rs117227244
rs17689824
rs62057153
rs62057154
rs62057155
rs62057156
rs78872653
rs62057157
rs17763086
rs17763104
rs17425752
rs17689882
rs75638861
rs62057158
rs1876831
rs16940665
rs16940668
rs16940671
rs16940672
rs55763795
rs55865707
rs62054760
rs62054761
rs62054762
rs242951
rs17689918
rs17763199
rs62054763
rs17689948
rs17689966
rs16940674
rs242950
rs16940676
rs1876830
rs41457044
rs1876829
rs1876828
rs242949
rs1876827
rs16940677
rs16940681
rs28364021
rs28364026
rs28364032
rs2316765
rs878886
rs878887
rs878888
rs4525537
rs4640231
rs28364027
rs4482334
rs16940686
rs56127111
rs242948
rs75104593
rs74998289
rs10445362
rs10445363
rs62054802
rs62054803
rs62054804
rs56842912
rs62054805
rs62054806
rs62054807
rs5820597
rs118174035
rs10445364
rs10445333
rs17690176
rs12937956
rs78328427
rs77692262
rs242947
rs117510714
rs56023973
rs17763515
rs17763533
rs62054809
rs112583797
rs117301738
rs74922289
rs56971664
rs62054811
rs2106785
rs56150806
rs4792825
rs17690314
rs56233672
rs56354807
rs55718212
rs117149222
rs11657992
rs17690326
rs17763596
rs62054814
rs17763634
rs17763658
rs929223
rs62621252
rs242944
rs62054815
rs12185233
rs12185268
rs12185235
rs171443
rs11079725
rs12373123
rs12373139
rs12373142
rs12373124
rs12373140
rs12373168
rs242943
rs17690661
rs55943825
rs17690679
rs17690703
rs17769490
rs77063768
rs62054817
rs62054818
rs62054819
rs143942024
rs147575883
rs148981495
rs62054820
rs8079387
rs8064870
rs56113217
rs8068916
rs56269136
rs56385754
rs17769552
rs62054822
rs16940704
rs3935637
rs885639
rs11652070
rs4616318
rs17690883
rs34845889
rs73313152
rs62054823
rs9890016
rs117350367
rs62054824
rs16940711
rs62054825
rs146576946
rs9896752
rs79589869
rs62054826
rs117732767
rs2316769
rs2873268
rs4340365
rs2873269
rs56026128
rs56329743
rs56288604
rs17690987
rs56146262
rs55942528
rs56254732
rs111358211
rs56323304
rs55751924
rs55660209
rs142998733
rs113856644
rs140926888
rs62054831
rs4627402
rs10445367
rs7221167
rs62054832
rs62054833
rs76563578
rs111962225
rs2521811
rs2316770
rs62054834
rs4792889
rs4792890
rs62054835
rs10445369
rs10445334
rs10445335
rs10445336
rs10445370
rs962885
rs2301689
rs55996632
rs55886302
rs56136075
rs242935
rs242934
rs62054841
rs62054842
rs62054843
rs62054844
rs76627340
rs75945623
rs79889833
rs77625338
rs77489223
rs55888391
rs242933
rs76329216
rs62054846
rs55646970
rs55673092
rs242932
rs140843301
rs242931
rs56347602
rs56249080
rs242930
rs56227067
rs55719714
rs56299858
rs117346071
rs62054857
rs75210307
rs74944644
rs79412431
rs62054858
rs242929
rs79406732
rs62054859
rs62055460
rs62055461
rs62055462
rs62055463
rs77652965
rs75690239
rs62055464
rs62055465
rs62055466
rs62055467
rs62055468
rs242928
rs62055469
rs62055470
rs62055471
rs56327054
rs56036719
rs55781174
rs12150223
rs12150516
rs67896329
rs11869096
rs62055475
rs1158660
rs11657882
rs527658313
rs7218286
rs7220421
rs183086
rs78637438
rs2316771
rs62055478
rs242923
rs1078830
rs753235
rs886249
rs753236
rs242922
rs2316772
rs2316773
rs2316774
rs739643
rs739642
rs757055
rs56398500
rs56289364
rs62055483
rs78238042
rs55673340
rs77092481
rs62055486
rs34739559
rs34097347
rs2106784
rs117466731
rs2158072
rs9898399
rs62055488
rs62055490
rs62055491
rs34416056
rs62055492
rs2055794
rs2055795
rs2055796
rs80348388
rs188075497
rs62055493
rs62055494
rs62055495
rs62055496
rs2316775
rs62055497
rs2188888
rs3919455
rs2214258
rs62055498
rs62055499
rs62055500
rs62055501
rs62055502
rs916793
rs4441322
rs113414067
rs55905252
rs17691328
rs62055515
rs62055516
rs62055517
rs62055518
rs56364632
rs55768605
rs55653657
rs55894109
rs56101773
rs56249780
rs117730343
rs56040418
rs55721252
rs55876817
rs55944735
rs62055525
rs112915466
rs56343551
rs55975673
rs56387391
rs2019816
rs2006305
rs2019820
rs2019822
rs62055529
rs79580365
rs55937610
rs56365901
rs55767267
rs56127309
rs56194412
rs56338487
rs56180212
rs56301449
rs62055538
rs62055539
rs62055540
rs17770108
rs62055541
rs114469358
rs117801051
rs77426526
rs77129180
rs74863825
rs80254317
rs112425426
rs62055542
rs17770120
rs17770150
rs17770186
rs17691449
rs62055544
rs62055545
rs62055546
rs62055547
rs62055548
rs113327263
rs62055549
rs62055550
rs62055551
rs62055552
rs242926
rs62055553
rs62055554
rs62055555
rs111941646
rs62055556
rs62055557
rs62055558
rs62055559
rs79193046
rs17691466
rs117293754
rs7210728
rs17691508
rs62056760
rs55943606
rs55895732
rs55960528
rs55877243
rs17770296
rs17691556
rs62056761
rs17770337
rs62056773
rs9910173
rs62056774
rs62056775
rs62056776
rs78729125
rs17770343
rs62056777
rs8065165
rs17691610
rs76594404
rs80233201
rs62056778
rs11575895
rs62056779
rs11575896
rs3744456
rs74457229
rs3744457
rs74548327
rs111972148
rs76324150
rs113347741
rs78720789
rs4792891
rs62056780
rs62056781
rs74496580
rs3785878
rs62056782
rs80346216
rs76632685
rs62056783
rs7224541
rs62056784
rs62056785
rs62056786
rs62056789
rs62056790
rs62056791
rs11079726
rs77561671
rs62056792
rs9303523
rs11079727
rs62056793
rs62056794
rs1864324
rs1864325
rs28646281
rs62056795
rs62056796
rs55691306
rs55823844
rs1560310
rs1467962
rs1560311
rs1467963
rs1560312
rs62056800
rs62056801
rs113834264
rs2099151
rs2082068
rs930119
rs1984937
rs145127226
rs62056802
rs574075136
rs113589236
rs113029914
rs112275277
rs62056803
rs62056804
rs77084869
rs74573628
rs75617973
rs62056805
rs62056806
rs9898786
rs182322737
rs62056807
rs1467966
rs62056808
rs62056809
rs62056810
rs79492906
rs62056811
rs74509629
rs3785879
rs79290980
rs4792893
rs1467967
rs1467968
rs4371195
rs12150125
rs12150527
rs7502888
rs62056812
rs111447859
rs28439143
rs56189701
rs60128610
rs2435204
rs62056835
rs62056837
rs62056838
rs62056839
rs117166686
rs62056840
rs112116311
rs78209533
rs62056841
rs79860128
rs9944484
rs17563965
rs17563986
rs61421488
rs9913462
rs17564020
rs62056843
rs55682376
rs55788678
rs56042957
rs55810795
rs55933304
rs62056848
rs62056849
rs62056850
rs62056851
rs9899833
rs3785880
rs35908989
rs77926909
rs111541901
rs17649518
rs62056859
rs112647192
rs17649553
rs66660193
rs17649571
rs17564153
rs8076152
rs17649635
rs8080903
rs1560313
rs55760800
rs2316776
rs56303672
rs17649641
rs75046472
rs17564223
rs138181598
rs118137012
rs17649700
rs62058962
rs62058963
rs1467969
rs1467970
rs767058
rs767057
rs767056
rs4792894
rs62058964
rs62058965
rs1967981
rs1476127
rs55929431
rs8079501
rs56002706
rs117915480
rs8078495
rs17649866
rs62058968
rs17564493
rs17649918
rs17649954
rs55685451
rs17564591
rs17564619
rs242556
rs9904290
rs62059003
rs17650063
rs17564703
rs2055797
rs76090253
rs55788597
rs56197117
rs56249311
rs62059004
rs76500077
rs12947764
rs62059005
rs16940742
rs113796169
rs71375325
rs112454267
rs17564780
rs62059007
rs1001945
rs62059008
rs62059009
rs1967982
rs62061705
rs17564829
rs62061706
rs62061707
rs62061708
rs62061709
rs60426848
rs8078967
rs62061712
rs7501759
rs2316782
rs2316783
rs4255816
rs62061713
rs62061714
rs8065800
rs113952577
rs78077519
rs17564871
rs17650258
rs62061715
rs17564948
rs17564983
rs62061716
rs17650335
rs17565025
rs77924424
rs62061719
rs17650381
rs17650417
rs62061720
rs11867549
rs62061721
rs79857651
rs113756354
rs12150111
rs12150460
rs12150195
rs55874169
rs12150229
rs12150230
rs12150576
rs12150235
rs12150242
rs12150104
rs62061725
rs62061726
rs113537106
rs62061727
rs62061728
rs62061729
rs62061730
rs62061731
rs11653258
rs62061732
rs62061733
rs7210219
rs2435205
rs62062768
rs62062769
rs117372337
rs62062770
rs242557
rs62062771
rs62062772
rs62062773
rs116980531
rs117224340
rs79115768
rs28416808
rs62062774
rs2316784
rs4327091
rs4479290
rs62062775
rs62062776
rs62062777
rs75839508
rs75686108
rs79765413
rs78834738
rs62062778
rs62062779
rs62062780
rs62062781
rs62062782
rs62062783
rs62062784
rs62062785
rs62062786
rs62062787
rs62062788
rs62062789
rs62062790
rs62062791
rs62062792
rs78026984
rs113395365
rs242559
rs62062793
rs62062794
rs78556223
rs242561
rs242562
rs62062795
rs62062796
rs62062797
rs62062798
rs62062799
rs62062800
rs62062801
rs62062802
rs62062803
rs74903707
rs77017444
rs76839282
rs144507520
rs17650579
rs151268513
rs17650597
rs17650633
rs17650651
rs2471736
rs62062805
rs878917
rs62062806
rs55978005
rs878918
rs55946323
rs56317731
rs55821155
rs56080482
rs17571718
rs78555354
rs17571739
rs62062813
rs62063262
rs113520245
rs113277432
rs112950348
rs62063263
rs62063264
rs62063265
rs62063266
rs17571781
rs62063269
rs17571809
rs17650771
rs77555455
rs17571857
rs62063271
rs572616442
rs62063275
rs62063276
rs62063277
rs17650818
rs62063278
rs62063279
rs113793114
rs62063280
rs17650842
rs140161293
rs62063281
rs17650860
rs62063282
rs242554
rs111520035
rs145236675
rs17650872
rs17650901
rs55780945
rs35838379
rs16940758
rs55711941
rs55709241
rs56280951
rs112058117
rs2664006
rs112206871
rs62063286
rs62063287
rs56166491
rs56226437
rs55907036
rs76281607
rs56294117
rs112415880
rs77169816
rs62063291
rs62063292
rs117977938
rs62063293
rs117559252
rs62063294
rs17650973
rs62063295
rs17650991
rs75145092
rs113857334
rs17572147
rs77513497
rs17572169
rs116204525
rs62063296
rs62641967
rs74373419
rs62063297
rs62063298
rs62063299
rs62063300
rs62063303
rs75242405
rs17651093
rs17572248
rs62063304
rs62063305
rs17651134
rs62063306
rs62063774
rs62063775
rs9896485
rs62063776
rs10514889
rs34619181
rs117124984
rs118087478
rs77875796
rs1800547
rs17651213
rs17572361
rs17651243
rs78104015
rs62063777
rs2217394
rs62063778
rs17651285
rs17572467
rs3785883
rs17572495
rs62063779
rs754593
rs754513
rs754512
rs13313562
rs62063780
rs2163129
rs2163130
rs1981997
rs1981998
rs3785884
rs17572613
rs77527347
rs2435206
rs17572627
rs3785885
rs17651483
rs2435207
rs191237882
rs17651507
rs62063783
rs2435208
rs7209707
rs62063784
rs56234850
rs80189278
rs63750417
rs63750072
rs62063786
rs63750222
rs62063787
rs17651549
rs538726790
rs2435209
rs2435210
rs554819069
rs576389326
rs6503453
rs541425496
rs559376136
rs530157802
rs541986174
rs2435211
rs531217003
rs571131167
rs547435395
rs565744479
rs537342897
rs577071575
rs552965964
rs8079215
rs713522
rs149663833
rs10445371
rs919461
rs919462
rs919463
rs919464
rs62063794
rs112385572
rs2435212
rs17651700
rs113134013
rs76357066
rs2258689
rs10445337
rs79447161
rs17651754
rs10445338
rs111652694
rs2435213
rs141013430
rs75743061
rs62063795
rs62063796
rs62063797
rs2435214
rs117990338
rs77290642
rs76618565
rs11656151
rs62063798
rs1052551
rs62063799
rs62063800
rs17651857
rs74759276
rs17651887
rs78599197
rs62063842
rs62063843
rs55662347
rs2471737
rs55913645
rs17573175
rs62063845
rs62063846
rs2435200
rs55736025
rs55886080
rs75944932
rs62063848
rs117199550
rs17573245
rs17573266
rs112572874
rs17652036
rs62063849
rs117455029
rs17652066
rs62063850
rs1052553
rs17652121
rs11568305
rs117562189
rs62063851
rs62063852
rs12051901
rs62063853
rs62063854
rs2004673
rs2004674
rs62063855
rs1078269
rs1078268
rs2471738
rs62063856
rs62063857
rs117439168
rs79959255
rs56301633
rs56108300
rs7216893
rs138538686
rs62063859
rs117499775
rs62064660
rs62064661
rs2435201
rs17573447
rs62064662
rs62064663
rs2471739
rs2435202
rs8070723
rs73317025
rs17573509
rs73317026
rs62064664
rs62064665
rs111324579
rs113201171
rs62064666
rs62064667
rs17573593
rs62064668
rs17573607
rs2435203
rs17652337
rs1991556
rs8067056
rs56087321
rs74829364
rs62064669
rs78962882
rs11657504
rs62064670
rs62064671
rs4792897
rs62064672
rs370558872
rs62064673
rs41543317
rs118039425
rs62064674
rs62064675
rs17652449
rs76723223
rs117641629
rs733966
rs733967
rs733968
rs733969
rs4283261
rs62062265
rs75666751
rs11079728
rs4306559
rs747152
rs12150530
rs12150254
rs551853349
rs12150170
rs12150515
rs62062266
rs41543512
rs17573858
rs62062267
rs62062268
rs62062269
rs62062270
rs75534191
rs66499584
rs9891103
rs146674965
rs12150469
rs12149995
rs62062274
rs62062275
rs62062276
rs62062278
rs62062281
rs62062282
rs17652502
rs2316948
rs62062283
rs111976319
rs58879558
rs62062284
rs62062285
rs62062286
rs62062288
rs62062289
rs67676322
rs916896
rs542241702
rs17652520
rs17573907
rs62062290
rs16940797
rs11652638
rs55726761
rs62062292
rs77747656
rs62062293
rs62062294
rs62062295
rs62062296
rs62062297
rs9468
rs8712
rs17574005
rs1052587
rs1052590
rs1052594
rs17574040
rs16940799
rs7687
rs17652748
rs16940802
rs75010486
rs16940806
rs2158257
rs2158256
rs17574228
rs7521
rs117379709
rs78681971
rs79772576
rs116949011
rs78229689
rs7350928
rs17574361
rs17652961
rs34579536
rs17574425
rs55881134
rs7220988
rs1076222
rs1078997
rs7350980
rs36076725
rs35833914
rs4597358
rs77009866
rs62062321
rs17574604
rs17653162
rs62062322
rs17653193
rs17653211
rs17653255
rs4608377
rs12185225
rs143920877
rs12150438
rs7214674
rs12150162
rs62062134
rs17574796
rs17574824
rs12185243
rs8077487
rs11079729
rs12150542
rs12150090
rs41437445
rs62062136
rs16940845
rs7221390
rs34043286
rs10514897
rs6503454
rs62062137
rs41382552
rs7213077
rs55893711
rs8064986
rs10514898
rs62063662
rs10514899
rs41374248
rs79252344
rs62063664
rs67682367
rs144324202
rs569670697
rs557307834
rs575200428
rs151036546
rs529844822
rs62063670
rs74571696
rs79698033
rs79065019
rs8074761
rs62063671
rs112578465
rs8078067
rs62063673
rs12150336
rs12150570
rs7218319
rs112746008
rs112333322
rs111327992
rs113434679
rs74977736
rs117058813
rs12150447
rs12150064
rs17653836
rs17575423
rs62063676
rs62063677
rs62063678
rs11869074
rs79649865
rs111853996
rs112674766
rs112074397
rs11654745
rs4792827
rs28689858
rs62063680
rs62063681
rs62063682
rs62063683
rs79180862
rs62063684
rs7212857
rs545434959
rs62063687
rs11652003
rs56166297
rs62060760
rs17575437
rs17653889
rs17653906
rs62060761
rs62060762
rs62060763
rs111259120
rs62060764
rs62060765
rs17575507
rs876944
rs62060767
rs62060768
rs62060769
rs1107820
rs17575556
rs17653998
rs933317
rs9303524
rs111372048
rs62060785
rs62060786
rs62060787
rs41384744
rs55714296
rs55690782
rs141371243
rs181613315
rs17654016
rs7220752
rs2316951
rs2316952
rs17575683
rs112411928
rs144452577
rs2316953
rs6503455
rs118185397
rs2838
rs12150127
rs62060792
rs76307183
rs11079730
rs62060793
rs62060794
rs62060795
rs17575773
rs62060797
rs11079731
rs12150344
rs62060798
rs117385703
rs62060799
rs111288789
rs17575822
rs17575850
rs17659731
rs75641221
rs62060800
rs62060801
rs17659743
rs62060802
rs75975083
rs77950913
rs79782347
rs12150057
rs9898030
rs56318865
rs56041778
rs55947022
rs55929190
rs56323408
rs55831516
rs62060809
rs62060810
rs6503456
rs1117253
rs12150625
rs12150627
rs12150628
rs12150611
rs74850776
rs974295
rs974293
rs974292
rs974291
rs12150551
rs12150558
rs9907738
rs62060812
rs62060834
rs62060835
rs62060836
rs62060838
rs62060839
rs62060840
rs62060841
rs62060842
rs62060843
rs112197756
rs62060845
rs62060846
rs74481389
rs62060847
rs56100031
rs55972730
rs2066899
rs141560852
rs17659881
rs78938131
rs62060850
rs62060851
rs1476554
rs77138434
rs111913701
rs111519055
rs77925835
rs17659953
rs17576165
rs17576200
rs62060852
rs11656663
rs62060853
rs17660017
rs113788190
rs112364920
rs8079695
rs80028338
rs11079732
rs72836329
rs62060855
rs62060856
rs2316955
rs11654640
rs17660065
rs8080583
rs66524664
rs55864131
rs2158258
rs62060858
rs62060859
rs55692232
rs72628322
rs3912063
rs3912062
rs3912061
rs3912060
rs17660132
rs74348235
rs62061764
rs17660167
rs17660228
rs17660251
rs17660294
rs10775404
rs62061766
rs79923630
rs62061767
rs111364350
rs2097760
rs143125392
rs62061770
rs62061771
rs62061772
rs111970616
rs17660337
rs62061788
rs62061789
rs17576631
rs112596352
rs62061790
rs17660398
rs62061791
rs72628323
rs62061792
rs62061793
rs72628324
rs17576695
rs80020809
rs77044307
rs7211983
rs79348289
rs75412750
rs60521849
rs62061795
rs17576709
rs62061796
rs11658616
rs62061802
rs62061803
rs8065825
rs55900347
rs56240678
rs16940890
rs62061808
rs77604208
rs80120913
rs17660464
rs17576779
rs17660488
rs16940893
rs62061809
rs62061810
rs113564729
rs112102887
rs112893440
rs17576842
rs62061811
rs17576870
rs57319081
rs17660595
rs62061812
rs546325422
rs111952388
rs62061814
rs62061815
rs17576954
rs77924366
rs11652924
rs62061816
rs116952167
rs62061817
rs62061818
rs111676341
rs17576989
rs79923708
rs79346219
rs73984689
rs140613665
rs111295615
rs4510068
rs76761511
rs74518378
rs8070420
rs62061821
rs16940904
rs17577024
rs4997213
rs17577052
rs117754181
rs77635460
rs62061822
rs9904766
rs9303525
rs17577094
rs17577159
rs62061823
rs62061824
rs55794067
rs7225002
rs56807059
rs17660847
rs17660865
rs2016034
rs79772780
rs76640332
rs145591718
rs78929339
rs17660907
rs17660936
rs11653367
rs62061847
rs144442307
rs17577313
rs4548919
rs4630591
rs4606752
rs17577369
rs62061848
rs17661015
rs17661027
rs34517924
rs62061849
rs17661045
rs17577447
rs117685808
rs62061850
rs111880194
rs10514901
rs17577496
rs62061851
rs62061852
rs57240476
rs727425
rs35018866
rs17661141
rs62061853
rs1468241
rs1468240
rs75229280
rs112813897
rs113909426
rs111678697
rs4383188
rs1966345
rs62061854
rs3087534
rs76924476
rs4792830
rs112560196
rs75652502
rs62061859
rs55802590
rs56257094
rs55672516
rs112073200
rs62063163
rs62063164
rs72628325
rs117770816
rs62063165
rs62063166
rs72628326
rs55669501
rs55686102
rs8068300
rs55885063
rs56273589
rs62063171
rs62063172
rs76380490
rs113120855
rs77095128
rs2016730
rs78746179
rs4581739
rs113638513
rs62063173
rs62063174
rs17577650
rs4471723
rs1122381
rs117965585
rs1122380
rs62063200
rs10514903
rs4792831
rs17661348
rs118008815
rs17661385
rs10514904
rs79301522
rs17661428
rs17577877
rs146682924
rs6503457
rs8070942
rs62063202
rs62063203
rs111724389
rs112401617
rs17577954
rs55780786
rs3089
rs55909047
rs56119705
rs17577975
rs7207582
rs12150087
rs111424940
rs62063207
rs12941738
rs62063208
rs10221243
rs117913167
rs9915547
rs542524111
rs564905548
rs536077496
rs570877560
rs575074983
rs557534113
rs72628327
rs552471054
rs72628328
rs568519571
rs575816835
rs1406072
rs563314190
rs552177258
rs528392906
rs534210380
rs117056889
rs34959341
rs4792835
rs1819040
rs564301026
rs550997647
rs192179849
rs2532307
rs538148047
rs556952432
rs11653458
rs386477606
rs573082572
rs2191155
rs544161107
rs2696588
rs533125554
rs527778993
rs567744882
rs568850733
rs9674888
rs577620178
rs35871694
rs566458560
rs556323004
rs538530693
rs553779720
rs543124303
rs567299266
rs576500756
rs577482939
rs541759959
rs542300723
rs560926498
rs56147261
rs60988411
rs191050440
rs17585082
rs577520390
rs12943758
rs564591344
rs529970690
rs569963579
rs537399285
rs553321776
rs540702737
rs530819145
rs535998558
rs575572584
rs576400151
rs540782647
rs542050069
rs12603761
rs552475563
rs35321809
rs534560878
rs11654111
rs564325593
rs540664392
rs533307115
rs59049733
rs117319569
rs557054045
rs117876255
rs8075479
rs17662379
rs544305651
rs562593126
rs187228148
rs566704864
rs143883750
rs568059837
rs535060999
rs544243747
rs562531663
rs527843148
rs386558525
rs539559479
rs10459926
rs533699804
rs34330925
rs117405676
rs562481792
rs566489145
rs567428298
rs116957266
rs543087623
rs565531740
rs544717127
rs531360085
rs386477048
rs566037900
rs555006557
rs544076796
rs2532276
rs542364049
rs560699746
rs549599956
rs564717292
rs2240759
rs565948451
rs570200944
rs2240758
rs566672630
rs535019273
rs553586616
rs17662853
rs571568457
rs543087095
rs564755460
rs532291518
rs546433642
rs2240757
rs535725934
rs541260793
rs530881963
rs570968715
rs547200563
rs568534287
rs569311806
rs536694159
rs576904891
rs117026337
rs563621837
rs550757212
rs569247938
rs570324382
rs533467502
rs551752654
rs534369494
rs575478168
rs573087564
rs539303688
rs557923371
rs573087816
rs578046020
rs560714845
rs2240756
rs567324860
rs537893623
rs144997692
rs578055951
rs532904601
rs548762783
rs538768389
rs142680430
rs572446729
rs2732588
rs544098746
rs562357125
rs544780187
rs527375859
rs539179202
rs12951211
rs539073154
rs566214080
rs576672302
rs2532242
rs563972143
rs2532240
rs549710507
rs2696566
rs564912328
rs559790424
rs570203120
rs530892614
rs2141298
rs12942899
rs547806751
rs62060947
rs11079733
rs2696633
rs72836333
rs546821167
rs569635106
rs570486150
rs553226241
rs574644730
rs535751452
rs2532233
rs545914867
rs551913443
rs570399582
rs569087361
rs117464802
rs563074118
rs545648705
rs539364020
rs2532229
rs556496186
rs545270044
rs572762545
rs540260849
rs17664048
rs1918786
rs1918787
rs573536609
rs562641029
rs551188913
rs559886250
rs571742017
rs554424146
rs555346866
rs544227999
rs544669576
rs118144601
rs140593577
rs571792649
rs542442671
rs547806241
rs548785130
rs558938674
rs538281694
rs139566238
rs559754274
rs547005230
rs4792837
rs531013081
rs564307311
rs2532419
rs2732628
rs2532418
rs2732629
rs2668670
rs138628515
rs2696466
rs2668665
rs2668662
rs2732606
rs2732605
rs2732601
rs2696610
rs3890609
rs2668695
rs2668694
rs2668692
rs2696609
rs2696608
rs4344791
rs560050580
rs137877621
rs555719522
rs56864675
rs143726776
rs140388865
rs552419936
rs55653937
rs62073098
rs566979023
rs2668632
rs578109777
rs2532379
rs531756820
rs199926341
rs79475968
rs554899842
rs12953096
rs76583033
rs2532363
rs62073157
rs56063140
rs569025098
rs11871260
rs12603479
rs561504284
rs56289714
rs4988900
rs2532345
rs3744462
rs2732651
rs150324371
rs530676870
rs568197156
rs2950694
rs75257416
rs2532329
rs2732711
rs562855425
rs533425051
rs2732708
rs2732706
rs2696541
rs2732705
rs2668622
rs568873066
rs143275150
rs111198951
rs75134797
rs566238830
rs2696532
rs62071628
rs2696524
rs571516577
rs17665188
rs75098428
rs74606758
rs36123991
rs558980400
rs143562817
rs567135833
rs2732615
rs569012614
rs564007266
rs535576035
rs2957297
rs273537
rs151172887
rs62072114
rs55913050
rs3874943
rs2942003
rs151267673
rs568039055
rs538414914
rs538603006
rs199470
rs117300236
rs138849325
rs199461
rs199460
rs62074082
rs199441
rs200403
rs199437
rs139331985
rs34565941
rs1378358
rs538628
rs183211
rs199436
rs169201
rs199438
rs10491141
rs17692129
rs199439
rs2316278
rs12951057
rs34720194
rs142167
rs199457
rs12937492
rs12947457
rs199456
rs79314128
rs16941125
rs199455
rs7224296
rs199454
rs78947085
rs199453
rs199452
rs199451
rs4968239
rs147405729
rs199450
rs35937770
rs199449
rs199448
rs116845508
rs199447
rs199446
rs6503809
rs117936104
rs7226263
rs7216231
rs12325819
rs199445
rs199444
rs144351579
rs8065602
rs199443
rs17698176
rs199442
rs199536
rs199535
rs150841918
rs199534
rs4246416
rs9896243
rs77162940
rs199533
rs199532
rs199531
rs12603920
rs9902077
rs35732828
rs141599417
rs12452215
rs16941674
rs9912530
rs199530
rs199529
rs57685539
rs76076573
rs199528
rs146748702
rs199527
rs80157885
rs77266163
rs148639599
rs199526
rs199525
rs3809857
rs199524
rs199523
rs199522
rs72628337
```
