## Supplementary material for "Characterization of shared and ancestry-specific signals driving complex traits using multi-ancestry fine-mapping": s2.afreq

```
#CHROM	ID	REF	ALT	ALT_FREQS	OBS_CT
17	rs9900708	C	T	0.393849	1008
17	rs193260324	C	T	0.0198413	1008
17	rs79635816	G	C	0.18254	1008
17	rs60565989	G	A	0.244048	1008
17	rs12453874	T	C	0.244048	1008
17	rs12453875	T	A	0.244048	1008
17	rs12449738	T	A	0.244048	1008
17	rs113173063	A	G	0.00793651	1008
17	rs57982334	G	A	0.0208333	1008
17	rs35836843	A	G	0.243056	1008
17	rs12452088	G	A	0.111111	1008
17	rs34864700	G	A	0.242063	1008
17	rs12946444	C	T	0.242063	1008
17	rs77275109	C	A	0.111111	1008
17	rs146611688	C	T	0.0277778	1008
17	rs4792965	C	A	0.131944	1008
17	rs4793175	G	A	0.130952	1008
17	rs117269073	T	C	0.112103	1008
17	rs4793176	C	T	0.130952	1008
17	rs58365028	C	A	0.130952	1008
17	rs36027641	T	C	0.130952	1008
17	rs56284011	G	C	0.252976	1008
17	rs112998358	C	G	0.112103	1008
17	rs11652163	A	G	0.35119	1008
17	rs75211220	C	T	0.138889	1008
17	rs12603597	C	G	0.111111	1008
17	rs183206745	G	A	0.00793651	1008
17	rs75353403	G	A	0.140873	1008
17	rs4793177	C	T	0.140873	1008
17	rs12936109	G	A	0.00992063	1008
17	rs1561968	G	C	0.112103	1008
17	rs34779614	C	T	0.0327381	1008
17	rs76251979	G	A	0.141865	1008
17	rs7211402	C	T	0.671627	1008
17	rs35103016	G	A	0.015873	1008
17	rs9905098	G	A	0.347222	1008
17	rs12941960	C	T	0.015873	1008
17	rs74716106	G	C	0.116071	1008
17	rs61314636	T	C	0.0525794	1008
17	rs12326005	G	A	0.50496	1008
17	rs76951886	C	T	0.347222	1008
17	rs138445937	A	G	0.0168651	1008
17	rs9893429	G	C	0.347222	1008
17	rs4349189	C	A	0.506944	1008
17	rs12951005	G	T	0.015873	1008
17	rs12937001	C	G	0.015873	1008
17	rs60573416	T	C	0.141865	1008
17	rs2878973	T	C	0.500992	1008
17	rs186050935	C	T	0.00793651	1008
17	rs12953082	G	C	0.015873	1008
17	rs143334356	A	G	0.0396825	1008
17	rs78652363	T	C	0.0674603	1008
17	rs12946018	T	G	0.015873	1008
17	rs9891298	C	T	0.359127	1008
17	rs9892253	C	G	0.359127	1008
17	rs8072289	T	C	0.501984	1008
17	rs75247308	C	T	0.141865	1008
17	rs6503410	C	T	0.0545635	1008
17	rs79588955	G	C	0.108135	1008
17	rs78511019	G	A	0.0505952	1008
17	rs2077261	G	A	0.015873	1008
17	rs894686	G	A	0.0347222	1008
17	rs2337437	G	T	0.0347222	1008
17	rs56057160	A	C	0.015873	1008
17	rs62065780	T	C	0.015873	1008
17	rs76220584	C	G	0.295635	1008
17	rs79163785	G	A	0.0168651	1008
17	rs142612546	G	A	0.0168651	1008
17	rs62065781	G	C	0.014881	1008
17	rs62065782	C	T	0.014881	1008
17	rs3744474	T	C	0.265873	1008
17	rs7220212	C	G	0.0347222	1008
17	rs12568	A	C	0.0347222	1008
17	rs7225735	A	C	0.343254	1008
17	rs7225329	C	T	0.343254	1008
17	rs730953	A	C	0.34623	1008
17	rs708381	C	T	0.34623	1008
17	rs11868071	G	A	0.109127	1008
17	rs55933307	A	G	0.015873	1008
17	rs62065786	A	G	0.34623	1008
17	rs112275462	C	G	0.0168651	1008
17	rs145014961	C	T	0.0892857	1008
17	rs62065787	G	C	0.34623	1008
17	rs140777775	G	A	0.0297619	1008
17	rs7209081	T	A	0.0347222	1008
17	rs4413004	T	C	0.34623	1008
17	rs73311379	C	T	0.0347222	1008
17	rs141901220	G	A	0.0238095	1008
17	rs79811178	G	A	0.0109127	1008
17	rs62065788	G	A	0.015873	1008
17	rs7216522	A	G	0.0605159	1008
17	rs12450587	G	C	0.015873	1008
17	rs77323994	C	T	0.0297619	1008
17	rs10451271	A	G	0.0505952	1008
17	rs9303432	A	G	0.862103	1008
17	rs117298907	G	A	0.0297619	1008
17	rs9900173	G	A	0.27381	1008
17	rs7219243	A	G	0.0347222	1008
17	rs77243960	C	T	0.294643	1008
17	rs75622696	C	G	0.294643	1008
17	rs59835134	A	T	0.0347222	1008
17	rs76358396	G	A	0.139881	1008
17	rs75648943	C	T	0.0168651	1008
17	rs72830981	C	T	0.015873	1008
17	rs12450063	C	A	0.015873	1008
17	rs6503411	T	G	0.0347222	1008
17	rs7220106	T	G	0.0505952	1008
17	rs74252802	C	A	0.115079	1008
17	rs9898793	C	T	0.27381	1008
17	rs141298600	A	G	0.0297619	1008
17	rs12603364	C	T	0.108135	1008
17	rs113644109	C	T	0.0347222	1008
17	rs536111955	C	A	0.00892857	1008
17	rs8078303	T	C	0.294643	1008
17	rs9915259	T	C	0.295635	1008
17	rs80120688	C	T	0.156746	1008
17	rs8070631	C	G	0.0347222	1008
17	rs8071302	C	T	0.0515873	1008
17	rs4793179	C	T	0.34623	1008
17	rs4793180	C	T	0.265873	1008
17	rs4792966	A	C	0.347222	1008
17	rs4792967	A	G	0.34623	1008
17	rs117347927	G	A	0.179563	1008
17	rs4793181	T	C	0.34623	1008
17	rs62065821	C	T	0.015873	1008
17	rs11650033	T	C	0.0505952	1008
17	rs62065823	C	T	0.015873	1008
17	rs55838522	A	G	0.0505952	1008
17	rs59246405	C	T	0.0505952	1008
17	rs62065826	T	C	0.015873	1008
17	rs117899691	C	T	0.0297619	1008
17	rs12453616	G	C	0.015873	1008
17	rs148358499	C	T	0.114087	1008
17	rs28497626	A	G	0.156746	1008
17	rs12950988	G	A	0.279762	1008
17	rs4793173	A	C	0.34623	1008
17	rs4315379	G	C	0.0168651	1008
17	rs8071429	T	A	0.34623	1008
17	rs141126897	C	T	0.0287698	1008
17	rs151149376	G	A	0.0416667	1008
17	rs545379771	T	G	0.014881	1008
17	rs140071887	C	T	0.0416667	1008
17	rs62065828	A	G	0.015873	1008
17	rs4793172	A	T	0.34623	1008
17	rs79712245	T	C	0.0287698	1008
17	rs4793171	A	G	0.156746	1008
17	rs57499268	G	A	0.0367063	1008
17	rs59138429	T	G	0.109127	1008
17	rs12602966	A	C	0.277778	1008
17	rs12603474	T	G	0.109127	1008
17	rs61544589	G	A	0.139881	1008
17	rs79580688	C	T	0.0168651	1008
17	rs12601574	C	G	0.189484	1008
17	rs12601576	C	T	0.34623	1008
17	rs139306896	C	T	0.0248016	1008
17	rs116953690	C	T	0.109127	1008
17	rs9748204	A	G	0.189484	1008
17	rs9746981	A	G	0.109127	1008
17	rs145610444	T	C	0.0357143	1008
17	rs112604052	G	A	0.0357143	1008
17	rs62065829	A	G	0.189484	1008
17	rs145841669	A	G	0.0287698	1008
17	rs7222240	G	A	0.0357143	1008
17	rs76225419	G	C	0.109127	1008
17	rs55897749	T	C	0.348214	1008
17	rs62065831	G	A	0.015873	1008
17	rs62065832	C	T	0.015873	1008
17	rs12449933	C	T	0.0446429	1008
17	rs8066252	G	A	0.109127	1008
17	rs6503412	A	G	0.189484	1008
17	rs62065833	T	G	0.0446429	1008
17	rs62065834	C	T	0.0178571	1008
17	rs12451399	C	T	0.0446429	1008
17	rs4239145	G	A	0.156746	1008
17	rs113170866	A	G	0.110119	1008
17	rs62065835	C	G	0.0446429	1008
17	rs117846333	C	A	0.109127	1008
17	rs142720277	G	A	0.0287698	1008
17	rs6503413	C	T	0.189484	1008
17	rs73313230	G	A	0.109127	1008
17	rs6503415	C	T	0.189484	1008
17	rs4128658	A	G	0.015873	1008
17	rs4525538	A	G	0.34623	1008
17	rs62065836	G	C	0.0456349	1008
17	rs8073198	G	T	0.109127	1008
17	rs41484746	A	G	0.0168651	1008
17	rs62065837	C	T	0.015873	1008
17	rs117207382	G	A	0.109127	1008
17	rs77288888	A	G	0.157738	1008
17	rs116851011	T	C	0.0168651	1008
17	rs1978070	A	G	0.0357143	1008
17	rs6503416	C	T	0.189484	1008
17	rs6503417	T	C	0.347222	1008
17	rs11079425	A	G	0.0357143	1008
17	rs77755021	T	G	0.139881	1008
17	rs11868511	G	A	0.109127	1008
17	rs28397098	C	T	0.0357143	1008
17	rs9913787	G	A	0.276786	1008
17	rs6503418	A	G	0.189484	1008
17	rs2040558	C	T	0.0446429	1008
17	rs34108277	A	C	0.0287698	1008
17	rs56334615	A	G	0.015873	1008
17	rs8066395	A	G	0.0357143	1008
17	rs55960502	C	T	0.0357143	1008
17	rs41408545	G	A	0.103175	1008
17	rs12601652	G	A	0.10119	1008
17	rs142092984	C	G	0.0367063	1008
17	rs12602256	C	T	0.108135	1008
17	rs143936341	G	A	0.0367063	1008
17	rs7225240	A	G	0.0575397	1008
17	rs2157839	T	C	0.475198	1008
17	rs2157840	G	T	0.0575397	1008
17	rs138859178	G	A	0.0367063	1008
17	rs7502890	A	G	0.0575397	1008
17	rs111598486	C	T	0.108135	1008
17	rs6503420	C	G	0.475198	1008
17	rs4793169	T	C	0.202381	1008
17	rs138363582	G	T	0.0218254	1008
17	rs8074938	A	G	0.475198	1008
17	rs12453630	G	A	0.108135	1008
17	rs117881906	A	G	0.0367063	1008
17	rs111439215	A	C	0.107143	1008
17	rs34361243	T	C	0.0367063	1008
17	rs148587551	T	C	0.031746	1008
17	rs41467648	C	A	0.108135	1008
17	rs7213273	G	A	0.470238	1008
17	rs75286509	A	T	0.108135	1008
17	rs59695806	T	C	0.276786	1008
17	rs118049816	C	T	0.0367063	1008
17	rs56360935	A	T	0.276786	1008
17	rs112809819	A	C	0.108135	1008
17	rs6503421	T	C	0.203373	1008
17	rs8067053	C	T	0.0386905	1008
17	rs8066411	G	A	0.0575397	1008
17	rs7215357	A	G	0.203373	1008
17	rs111885820	G	A	0.108135	1008
17	rs4528619	G	C	0.0218254	1008
17	rs7214267	G	A	0.203373	1008
17	rs35590381	G	A	0.267857	1008
17	rs916660	G	A	0.0575397	1008
17	rs916661	G	A	0.0218254	1008
17	rs117176288	C	T	0.0376984	1008
17	rs8065098	A	G	0.108135	1008
17	rs9901635	A	G	0.267857	1008
17	rs7216895	T	C	0.0376984	1008
17	rs35173750	G	T	0.276786	1008
17	rs9899200	G	A	0.267857	1008
17	rs148148788	C	T	0.0376984	1008
17	rs77184475	A	T	0.138889	1008
17	rs74516356	A	T	0.108135	1008
17	rs7212533	C	G	0.0376984	1008
17	rs2106354	C	T	0.0575397	1008
17	rs2027994	A	G	0.203373	1008
17	rs34727004	T	C	0.0376984	1008
17	rs2027995	C	T	0.47123	1008
17	rs2078823	C	T	0.0367063	1008
17	rs28493834	C	T	0.267857	1008
17	rs145241897	C	T	0.0218254	1008
17	rs17746351	C	G	0.0585317	1008
17	rs16939799	A	G	0.0188492	1008
17	rs73984321	T	C	0.0367063	1008
17	rs145527276	G	A	0.12004	1008
17	rs35341801	G	C	0.268849	1008
17	rs6416904	A	G	0.47123	1008
17	rs6503422	T	C	0.203373	1008
17	rs1005136	G	T	0.0585317	1008
17	rs59710160	G	C	0.0188492	1008
17	rs2239916	T	C	0.203373	1008
17	rs875750	T	A	0.0585317	1008
17	rs2239917	T	C	0.203373	1008
17	rs111931312	G	A	0.107143	1008
17	rs113340666	G	A	0.107143	1008
17	rs12601398	C	T	0.107143	1008
17	rs7502512	G	T	0.47123	1008
17	rs12601367	G	T	0.107143	1008
17	rs111630045	T	C	0.107143	1008
17	rs28570440	C	T	0.0962302	1008
17	rs10491142	G	C	0.107143	1008
17	rs16939810	C	T	0.247024	1008
17	rs2269744	A	G	0.107143	1008
17	rs2239918	T	A	0.0992063	1008
17	rs2157838	C	G	0.0386905	1008
17	rs2239919	A	G	0.470238	1008
17	rs11870728	G	A	0.107143	1008
17	rs2239920	G	A	0.0605159	1008
17	rs2239921	C	T	0.742063	1008
17	rs1132898	C	T	0.0367063	1008
17	rs4793168	C	G	0.265873	1008
17	rs12937487	C	T	0.265873	1008
17	rs142013558	C	G	0.0376984	1008
17	rs11871043	T	C	0.205357	1008
17	rs57837152	A	G	0.247024	1008
17	rs9899380	C	G	0.206349	1008
17	rs16939826	G	A	0.0376984	1008
17	rs2301597	T	C	0.168651	1008
17	rs8073097	A	G	0.0367063	1008
17	rs8073025	C	T	0.0367063	1008
17	rs11868588	G	A	0.108135	1008
17	rs117634942	C	T	0.0367063	1008
17	rs1468120	G	A	0.0605159	1008
17	rs113203503	C	T	0.108135	1008
17	rs2239922	C	T	0.266865	1008
17	rs877599	G	A	0.0386905	1008
17	rs877598	A	C	0.0605159	1008
17	rs2239923	C	T	0.274802	1008
17	rs147551457	A	G	0.108135	1008
17	rs12936234	T	C	0.47123	1008
17	rs28784121	C	T	0.108135	1008
17	rs151324918	A	G	0.0297619	1008
17	rs74612531	G	T	0.0367063	1008
17	rs9912363	A	G	0.267857	1008
17	rs12103720	C	T	0.0386905	1008
17	rs2269745	A	G	0.108135	1008
17	rs145874373	G	A	0.0119048	1008
17	rs2239924	T	G	0.268849	1008
17	rs1053733	G	A	0.794643	1008
17	rs1053739	G	A	0.527778	1008
17	rs16939858	C	T	0.0386905	1008
17	rs117105863	G	A	0.0367063	1008
17	rs2269746	C	A	0.106151	1008
17	rs1989802	G	C	0.678571	1008
17	rs1989803	C	G	0.831349	1008
17	rs2239925	T	C	0.902778	1008
17	rs78867706	C	T	0.0138889	1008
17	rs16939864	G	A	0.252976	1008
17	rs117156303	C	T	0.031746	1008
17	rs17684944	T	C	0.902778	1008
17	rs138144764	G	A	0.108135	1008
17	rs8070831	G	A	0.264881	1008
17	rs34497316	G	A	0.108135	1008
17	rs12948326	T	G	0.529762	1008
17	rs72832859	C	G	0.0625	1008
17	rs145965471	G	C	0.0803571	1008
17	rs1052169	A	C	0.0803571	1008
17	rs146108297	C	T	0.0376984	1008
17	rs117751074	G	A	0.144841	1008
17	rs11870501	T	G	0.327381	1008
17	rs5026009	T	C	0.0714286	1008
17	rs118115243	C	T	0.0357143	1008
17	rs59189862	C	T	0.247024	1008
17	rs79484952	G	A	0.00892857	1008
17	rs3744757	G	A	0.253968	1008
17	rs2285426	C	T	0.10119	1008
17	rs2285427	T	C	0.270833	1008
17	rs2864881	T	C	0.935516	1008
17	rs61516629	T	G	0.0396825	1008
17	rs713102	C	A	0.266865	1008
17	rs713101	A	G	0.674603	1008
17	rs112162280	C	T	0.117063	1008
17	rs3744758	A	G	0.249008	1008
17	rs3744759	G	A	0.249008	1008
17	rs3744760	T	C	0.556548	1008
17	rs3744761	C	T	0.162698	1008
17	rs4362432	G	A	0.219246	1008
17	rs12603813	T	C	0.225198	1008
17	rs7217321	A	G	0.91369	1008
17	rs2129732	G	A	0.0922619	1008
17	rs7226273	T	C	0.014881	1008
17	rs34813202	A	G	0.52877	1008
17	rs7207047	G	A	0.133929	1008
17	rs7209028	A	G	0.702381	1008
17	rs11653145	T	C	0.529762	1008
17	rs11652187	A	G	0.52877	1008
17	rs12944434	A	G	0.568452	1008
17	rs9303454	A	G	0.702381	1008
17	rs62066672	G	A	0.0416667	1008
17	rs79355162	G	A	0.0396825	1008
17	rs12604082	C	T	0.077381	1008
17	rs55740745	A	C	0.702381	1008
17	rs62066673	C	T	0.0416667	1008
17	rs7223320	G	A	0.683532	1008
17	rs7224944	C	T	0.0416667	1008
17	rs7214439	T	C	0.0763889	1008
17	rs185497374	C	T	0.031746	1008
17	rs190417755	T	C	0.031746	1008
17	rs12944415	G	A	0.0505952	1008
17	rs182560962	C	T	0.0357143	1008
17	rs184519194	C	T	0.0357143	1008
17	rs4986171	C	A	0.274802	1008
17	rs9906112	A	G	0.675595	1008
17	rs12603905	A	T	0.0873016	1008
17	rs117232481	G	A	0.0128968	1008
17	rs138291949	A	C	0.0367063	1008
17	rs66532542	C	T	0.323413	1008
17	rs62066674	G	T	0.323413	1008
17	rs58219619	G	A	0.0486111	1008
17	rs4986169	G	A	0.272817	1008
17	rs4986170	G	A	0.722222	1008
17	rs12946454	A	T	0.224206	1008
17	rs12603116	A	T	0.0228175	1008
17	rs8069937	G	A	0.271825	1008
17	rs11652386	C	G	0.958333	1008
17	rs1056619	C	T	0.0496032	1008
17	rs191168114	C	A	0.0386905	1008
17	rs562014718	G	A	0.00892857	1008
17	rs28588212	C	T	0.237103	1008
17	rs6503424	T	C	0.958333	1008
17	rs2291447	G	T	0.271825	1008
17	rs2306828	A	C	0.920635	1008
17	rs1542688	C	T	0.015873	1008
17	rs4986172	C	T	0.47123	1008
17	rs16939879	A	G	0.015873	1008
17	rs16939884	G	T	0.015873	1008
17	rs58346971	A	C	0.0535714	1008
17	rs77266462	T	C	0.237103	1008
17	rs11653796	A	G	0.219246	1008
17	rs60289499	G	A	0.255952	1008
17	rs137989694	G	A	0.217262	1008
17	rs72628318	A	G	0.303571	1008
17	rs79206782	G	A	0.0168651	1008
17	rs79716442	C	T	0.228175	1008
17	rs71373536	G	A	0.218254	1008
17	rs4986173	T	C	0.228175	1008
17	rs78622741	G	C	0.133929	1008
17	rs116523982	G	A	0.228175	1008
17	rs9894577	G	A	0.229167	1008
17	rs78105063	C	G	0.0238095	1008
17	rs140969056	C	T	0.0406746	1008
17	rs3744411	T	C	0.0178571	1008
17	rs3744412	G	C	0.228175	1008
17	rs3809745	G	C	0.34127	1008
17	rs7216041	C	T	0.514881	1008
17	rs12051846	A	G	0.218254	1008
17	rs1044977	T	C	0.218254	1008
17	rs8070447	A	C	0.343254	1008
17	rs7217422	G	C	0.0833333	1008
17	rs76233987	G	A	0.446429	1008
17	rs77243715	G	T	0.446429	1008
17	rs8067974	A	G	0.458333	1008
17	rs74398190	C	T	0.228175	1008
17	rs146350609	G	A	0.00396825	1008
17	rs77895338	C	T	0.0267857	1008
17	rs8064386	T	C	0.540675	1008
17	rs146986998	C	T	0.0168651	1008
17	rs76887801	T	G	0.301587	1008
17	rs59622946	G	T	0.228175	1008
17	rs16939893	C	T	0.231151	1008
17	rs137869155	G	A	0.0228175	1008
17	rs75863857	A	T	0.231151	1008
17	rs11657325	G	A	0.213294	1008
17	rs4627401	A	T	0.686508	1008
17	rs9709123	A	G	0.688492	1008
17	rs4792858	A	C	0.354167	1008
17	rs73319048	C	G	0.232143	1008
17	rs8070221	G	C	0.6875	1008
17	rs76672411	C	A	0.0595238	1008
17	rs144171786	A	G	0.0168651	1008
17	rs7208548	A	C	0.686508	1008
17	rs4792819	A	C	0.353175	1008
17	rs7217491	T	C	0.231151	1008
17	rs12450321	C	T	0.102183	1008
17	rs78420531	G	T	0.160714	1008
17	rs60742188	G	A	0.102183	1008
17	rs4792867	C	T	0.353175	1008
17	rs79363592	C	T	0.0238095	1008
17	rs75581249	G	A	0.0337302	1008
17	rs66827053	A	G	0.353175	1008
17	rs139172925	G	A	0.0982143	1008
17	rs59542675	G	A	0.0109127	1008
17	rs76679230	G	A	0.0912698	1008
17	rs4792868	C	T	0.231151	1008
17	rs11867300	G	A	0.0912698	1008
17	rs79152928	T	C	0.167659	1008
17	rs62066677	G	A	0.160714	1008
17	rs75589269	C	T	0.231151	1008
17	rs11651809	C	G	0.356151	1008
17	rs8070437	C	T	0.643849	1008
17	rs74927046	T	G	0.231151	1008
17	rs28510841	G	C	0.0992063	1008
17	rs34562831	C	T	0.0992063	1008
17	rs62066678	C	G	0.194444	1008
17	rs4632173	A	G	0.545635	1008
17	rs4559944	A	G	0.644841	1008
17	rs35625124	T	A	0.110119	1008
17	rs77593208	A	T	0.0396825	1008
17	rs8068816	T	A	0.253968	1008
17	rs8069272	T	A	0.0426587	1008
17	rs149013604	A	G	0.0535714	1008
17	rs142965733	C	G	0.0545635	1008
17	rs77045387	G	A	0.264881	1008
17	rs8071573	A	G	0.700397	1008
17	rs73319060	T	G	0.00793651	1008
17	rs7212802	G	A	0.698413	1008
17	rs62066682	G	A	0.50496	1008
17	rs7219397	T	A	0.698413	1008
17	rs78509373	T	C	0.275794	1008
17	rs6503426	C	T	0.697421	1008
17	rs6503427	C	T	0.736111	1008
17	rs145729014	T	C	0.275794	1008
17	rs117014527	A	G	0.00694444	1008
17	rs67882608	A	T	0.697421	1008
17	rs144647217	G	A	0.0873016	1008
17	rs186061946	C	T	0.0128968	1008
17	rs7208466	A	G	0.694444	1008
17	rs12450413	C	T	0.27877	1008
17	rs6503428	T	A	0.694444	1008
17	rs62066707	T	A	0.185516	1008
17	rs61160218	G	A	0.285714	1008
17	rs74834963	T	G	0.223214	1008
17	rs80169564	C	T	0.222222	1008
17	rs80069680	C	T	0.184524	1008
17	rs112297877	C	G	0.193452	1008
17	rs73319076	A	C	0.22123	1008
17	rs144269995	A	T	0.22123	1008
17	rs7207244	C	G	0.280754	1008
17	rs7212192	T	C	0.69246	1008
17	rs11870697	T	C	0.69246	1008
17	rs72832877	C	T	0.198413	1008
17	rs6503430	C	T	0.420635	1008
17	rs7218351	A	G	0.634921	1008
17	rs145394967	G	A	0.208333	1008
17	rs7214310	C	T	0.664683	1008
17	rs4986147	G	A	0.205357	1008
17	rs79711330	A	G	0.0416667	1008
17	rs79592359	T	G	0.27877	1008
17	rs113847117	C	T	0.184524	1008
17	rs111602534	T	C	0.184524	1008
17	rs4273079	C	T	0.462302	1008
17	rs62066714	G	T	0.287698	1008
17	rs12603585	C	A	0.28869	1008
17	rs12603483	G	A	0.28869	1008
17	rs112416568	G	T	0.00198413	1008
17	rs117884330	C	G	0.274802	1008
17	rs74253615	C	A	0.184524	1008
17	rs16939911	T	C	0.00198413	1008
17	rs117306614	G	T	0.0545635	1008
17	rs55706568	C	G	0.264881	1008
17	rs8077692	C	T	0.74504	1008
17	rs544126535	T	A	0.0297619	1008
17	rs113819830	C	T	0.286706	1008
17	rs8068730	G	A	0.183532	1008
17	rs117920061	G	A	0.0486111	1008
17	rs117687464	G	A	0.219246	1008
17	rs57825815	G	A	0.219246	1008
17	rs1552458	A	G	0.750992	1008
17	rs7215363	G	C	0.185516	1008
17	rs1552457	T	G	0.749008	1008
17	rs75468347	C	A	0.218254	1008
17	rs12449792	C	T	0.285714	1008
17	rs1906342	A	G	0.25	1008
17	rs58605696	C	T	0.22619	1008
17	rs79091156	G	A	0.18254	1008
17	rs9916564	G	A	0.489087	1008
17	rs79162210	G	A	0.0208333	1008
17	rs9889614	G	A	0.492063	1008
17	rs77349922	T	C	0.0208333	1008
17	rs62066720	C	G	0.491071	1008
17	rs9891541	C	T	0.0625	1008
17	rs11869822	T	A	0.491071	1008
17	rs11079492	C	G	0.493056	1008
17	rs11079493	G	C	0.429563	1008
17	rs12453698	C	T	0.429563	1008
17	rs57344356	G	A	0.184524	1008
17	rs9893052	T	C	0.493056	1008
17	rs4792892	G	T	0.429563	1008
17	rs58744688	A	C	0.493056	1008
17	rs75864910	C	T	0.0634921	1008
17	rs9908905	A	G	0.251984	1008
17	rs9908320	C	T	0.0634921	1008
17	rs9907333	G	A	0.0634921	1008
17	rs9913962	G	A	0.0625	1008
17	rs79181461	G	A	0.0625	1008
17	rs75239108	T	C	0.0625	1008
17	rs12103702	C	T	0.0625	1008
17	rs9898221	A	G	0.0625	1008
17	rs9910393	T	A	0.0634921	1008
17	rs9903656	G	A	0.0634921	1008
17	rs9906359	A	G	0.0625	1008
17	rs1989230	G	A	0.180556	1008
17	rs1989229	A	G	0.243056	1008
17	rs9891552	T	A	0.0625	1008
17	rs140753632	C	T	0.0218254	1008
17	rs77766814	A	G	0.0644841	1008
17	rs77496285	C	T	0.0267857	1008
17	rs1133458	G	A	0.183532	1008
17	rs12940312	G	A	0.133929	1008
17	rs1023995	T	C	0.545635	1008
17	rs8182370	G	C	0.246032	1008
17	rs60823899	G	C	0.249008	1008
17	rs7212404	G	A	0.181548	1008
17	rs1801353	C	T	0.28373	1008
17	rs74894402	A	G	0.263889	1008
17	rs118097512	C	T	0.0426587	1008
17	rs111999393	T	C	0.015873	1008
17	rs28544002	T	C	0.015873	1008
17	rs149532487	A	G	0.0367063	1008
17	rs62066723	T	C	0.015873	1008
17	rs9916625	G	A	0.0763889	1008
17	rs7209805	T	C	0.0763889	1008
17	rs62066724	A	G	0.015873	1008
17	rs57431070	G	A	0.015873	1008
17	rs57989921	C	T	0.015873	1008
17	rs60420573	A	G	0.0744048	1008
17	rs8065345	A	G	0.015873	1008
17	rs2291448	A	G	0.0644841	1008
17	rs11651968	C	T	0.304563	1008
17	rs9908267	G	C	0.279762	1008
17	rs72832885	T	C	0.0823413	1008
17	rs60163605	C	A	0.27877	1008
17	rs58314091	T	C	0.27877	1008
17	rs4248280	C	G	0.279762	1008
17	rs56276534	T	C	0.510913	1008
17	rs56269837	A	G	0.510913	1008
17	rs4248914	C	T	0.701389	1008
17	rs4986168	C	T	0.509921	1008
17	rs4247364	G	C	0.599206	1008
17	rs4792836	T	C	0.701389	1008
17	rs7210761	T	C	0.599206	1008
17	rs7224548	G	T	0.599206	1008
17	rs7211069	T	C	0.701389	1008
17	rs7225083	G	C	0.599206	1008
17	rs11656414	A	G	0.511905	1008
17	rs7215764	G	C	0.702381	1008
17	rs708563	G	A	0.513889	1008
17	rs11574837	C	T	0.108135	1008
17	rs3744410	G	T	0.107143	1008
17	rs17846851	T	C	0.0178571	1008
17	rs1047833	G	C	0.707341	1008
17	rs2285674	C	A	0.515873	1008
17	rs16939926	T	C	0.107143	1008
17	rs2074293	G	A	0.619048	1008
17	rs4792809	G	T	0.886905	1008
17	rs3178151	T	C	0.179563	1008
17	rs4792811	C	G	0.886905	1008
17	rs11574831	C	T	0.0902778	1008
17	rs577831952	G	A	0.0109127	1008
17	rs4247365	G	A	0.886905	1008
17	rs7213493	G	A	0.0922619	1008
17	rs9635724	G	T	0.0426587	1008
17	rs11079501	T	C	0.179563	1008
17	rs7214657	G	T	0.886905	1008
17	rs11574828	C	T	0.179563	1008
17	rs9911183	G	A	0.0902778	1008
17	rs11079502	A	G	0.507937	1008
17	rs11574826	C	G	0.179563	1008
17	rs2072090	G	C	0.507937	1008
17	rs17846859	G	C	0.0178571	1008
17	rs17685379	C	T	0.0833333	1008
17	rs36107645	T	C	0.37996	1008
17	rs58007130	C	T	0.0912698	1008
17	rs9908462	C	T	0.380952	1008
17	rs9972936	G	A	0.505952	1008
17	rs16939943	C	T	0.0912698	1008
17	rs113896299	C	T	0.180556	1008
17	rs58428160	G	A	0.37996	1008
17	rs7222751	G	A	0.0912698	1008
17	rs113772413	G	C	0.180556	1008
17	rs34198001	C	T	0.109127	1008
17	rs9905609	C	T	0.199405	1008
17	rs16939948	T	C	0.109127	1008
17	rs1985556	A	G	0.885913	1008
17	rs35971701	T	C	0.373016	1008
17	rs4792842	G	A	0.507937	1008
17	rs7207549	A	G	0.87996	1008
17	rs3785805	G	T	0.183532	1008
17	rs3785804	G	A	0.0813492	1008
17	rs3785803	G	A	0.0813492	1008
17	rs3785802	C	G	0.874008	1008
17	rs2074292	G	A	0.494048	1008
17	rs2074291	C	A	0.497024	1008
17	rs2074290	C	T	0.0208333	1008
17	rs17846855	C	A	0.0962302	1008
17	rs2074289	A	G	0.189484	1008
17	rs34066137	G	A	0.105159	1008
17	rs11079503	C	T	0.0813492	1008
17	rs11574815	G	A	0.078373	1008
17	rs35518221	A	G	0.0833333	1008
17	rs4792846	G	A	0.493056	1008
17	rs11574814	C	T	0.0595238	1008
17	rs7222094	T	C	0.868056	1008
17	rs3760357	G	C	0.0803571	1008
17	rs721579	C	T	0.489087	1008
17	rs4792812	T	C	0.161706	1008
17	rs4792813	C	T	0.157738	1008
17	rs9908076	C	T	0.127976	1008
17	rs2867316	C	T	0.621032	1008
17	rs1352312	T	G	0.621032	1008
17	rs111882557	G	A	0.078373	1008
17	rs112969331	G	C	0.078373	1008
17	rs79442196	C	T	0.0793651	1008
17	rs111244088	T	C	0.078373	1008
17	rs75911690	C	T	0.078373	1008
17	rs79789477	G	A	0.078373	1008
17	rs7221403	A	C	0.859127	1008
17	rs12938138	G	A	0.126984	1008
17	rs9908330	A	G	0.700397	1008
17	rs4792847	G	A	0.858135	1008
17	rs1476533	C	T	0.078373	1008
17	rs1476532	A	G	0.699405	1008
17	rs74253619	C	T	0.15873	1008
17	rs7223853	A	T	0.550595	1008
17	rs75184106	C	A	0.078373	1008
17	rs12449740	G	A	0.699405	1008
17	rs79039330	G	T	0.078373	1008
17	rs7214514	T	G	0.378968	1008
17	rs57525868	C	T	0.0357143	1008
17	rs117557718	T	C	0.0496032	1008
17	rs17686001	G	A	0.00198413	1008
17	rs11869999	T	A	0.146825	1008
17	rs80000929	G	A	0.152778	1008
17	rs74996617	G	A	0.157738	1008
17	rs79760062	A	G	0.15873	1008
17	rs4792848	G	T	0.157738	1008
17	rs7216796	G	A	0.138889	1008
17	rs4792849	A	G	0.512897	1008
17	rs74848434	G	A	0.0496032	1008
17	rs75719641	G	A	0.15873	1008
17	rs74970811	C	T	0.0892857	1008
17	rs76147974	C	T	0.0763889	1008
17	rs76853696	C	T	0.167659	1008
17	rs78530059	C	G	0.167659	1008
17	rs16939958	C	T	0.167659	1008
17	rs138410223	A	G	0.0327381	1008
17	rs4328483	T	G	0.436508	1008
17	rs16939961	C	T	0.168651	1008
17	rs56059526	G	A	0.119048	1008
17	rs4792814	T	C	0.4375	1008
17	rs4792850	A	C	0.4375	1008
17	rs34993366	T	C	0.118056	1008
17	rs60308509	T	C	0.118056	1008
17	rs57804037	C	T	0.286706	1008
17	rs35080075	T	C	0.118056	1008
17	rs57079292	C	T	0.168651	1008
17	rs35925307	T	G	0.118056	1008
17	rs59136196	A	G	0.168651	1008
17	rs147419434	T	A	0.0287698	1008
17	rs77566261	C	G	0.165675	1008
17	rs35457051	G	T	0.109127	1008
17	rs117172854	A	G	0.0287698	1008
17	rs59375097	A	G	0.109127	1008
17	rs67141028	G	A	0.109127	1008
17	rs1000354	A	G	0.339286	1008
17	rs8079270	C	T	0.109127	1008
17	rs67170803	A	C	0.280754	1008
17	rs34702068	G	C	0.111111	1008
17	rs35427715	T	C	0.111111	1008
17	rs35082152	C	T	0.111111	1008
17	rs35098769	G	A	0.111111	1008
17	rs35403192	C	A	0.111111	1008
17	rs17759555	C	A	0.0823413	1008
17	rs141091766	C	T	0.0327381	1008
17	rs79620933	C	T	0.169643	1008
17	rs35410914	C	T	0.111111	1008
17	rs117326137	C	T	0.00992063	1008
17	rs4792815	G	T	0.165675	1008
17	rs9907503	T	C	0.115079	1008
17	rs12942322	T	C	0.122024	1008
17	rs72832896	A	G	0.0882937	1008
17	rs4792851	T	C	0.436508	1008
17	rs16939964	T	C	0.0873016	1008
17	rs79084945	G	A	0.220238	1008
17	rs12452272	C	A	0.114087	1008
17	rs148255010	T	C	0.0496032	1008
17	rs117274767	G	T	0.138889	1008
17	rs36057737	G	A	0.0873016	1008
17	rs11079524	T	C	0.429563	1008
17	rs112120661	C	T	0.115079	1008
17	rs7214661	A	G	0.206349	1008
17	rs4792852	C	T	0.00496032	1008
17	rs4792853	A	G	0.954365	1008
17	rs60221345	C	T	0.206349	1008
17	rs59193782	T	G	0.206349	1008
17	rs59113655	T	C	0.115079	1008
17	rs36121378	C	T	0.0873016	1008
17	rs7222377	T	A	0.202381	1008
17	rs12944705	A	G	0.0833333	1008
17	rs12952082	C	T	0.440476	1008
17	rs12949988	G	A	0.439484	1008
17	rs140245332	C	T	0.0863095	1008
17	rs568289271	T	C	0.00396825	1008
17	rs12945838	A	G	0.0912698	1008
17	rs2017313	T	C	0.0992063	1008
17	rs150820346	C	G	0.0347222	1008
17	rs117515828	C	T	0.0198413	1008
17	rs35762653	G	A	0.0327381	1008
17	rs56265946	C	T	0.0902778	1008
17	rs6503435	T	C	0.124008	1008
17	rs79206700	C	A	0.0902778	1008
17	rs10853050	A	G	0.465278	1008
17	rs143305260	C	T	0.0396825	1008
17	rs200027572	A	G	0.015873	1008
17	rs12943205	A	G	0.0922619	1008
17	rs74568330	A	C	0.014881	1008
17	rs118081270	C	A	0.0218254	1008
17	rs34271337	C	T	0.0922619	1008
17	rs58299347	C	T	0.333333	1008
17	rs67622136	A	G	0.0982143	1008
17	rs35771499	G	C	0.030754	1008
17	rs147904962	G	A	0.0972222	1008
17	rs867139	C	G	0.130952	1008
17	rs34064870	A	T	0.031746	1008
17	rs10468514	A	G	0.438492	1008
17	rs9303471	A	C	0.470238	1008
17	rs11650773	T	C	0.436508	1008
17	rs12952708	C	T	0.435516	1008
17	rs12952950	C	T	0.436508	1008
17	rs117806414	A	T	0.0277778	1008
17	rs8066287	C	G	0.433532	1008
17	rs9895436	G	A	0.467262	1008
17	rs4792854	C	T	0.470238	1008
17	rs7220051	A	T	0.376984	1008
17	rs115975018	A	G	0.0367063	1008
17	rs114736530	G	T	0.0367063	1008
17	rs4792855	C	T	0.377976	1008
17	rs6503436	C	A	0.479167	1008
17	rs79549411	T	C	0.0367063	1008
17	rs1230063	A	G	0.0367063	1008
17	rs145433429	G	A	0.0337302	1008
17	rs61572747	A	G	0.103175	1008
17	rs12939168	T	C	0.117063	1008
17	rs1230064	A	G	0.415675	1008
17	rs1230065	T	G	0.415675	1008
17	rs2016980	G	A	0.0793651	1008
17	rs1230066	G	C	0.414683	1008
17	rs1230067	G	A	0.41369	1008
17	rs1230068	T	C	0.41369	1008
17	rs1230069	C	G	0.41369	1008
17	rs1230070	C	T	0.41369	1008
17	rs1230071	C	T	0.41369	1008
17	rs1230072	C	T	0.41369	1008
17	rs1230073	G	T	0.41369	1008
17	rs1234593	T	C	0.414683	1008
17	rs10438778	A	G	0.426587	1008
17	rs1230074	T	A	0.425595	1008
17	rs79470695	C	T	0.220238	1008
17	rs2905453	A	G	0.425595	1008
17	rs1230089	C	T	0.425595	1008
17	rs1230090	A	G	0.425595	1008
17	rs1230091	G	A	0.424603	1008
17	rs1237651	T	C	0.425595	1008
17	rs1230092	A	C	0.425595	1008
17	rs1230093	G	A	0.424603	1008
17	rs1230094	G	A	0.423611	1008
17	rs732589	C	T	0.423611	1008
17	rs7613	G	A	0.423611	1008
17	rs1059504	A	G	0.444444	1008
17	rs8327	A	G	0.345238	1008
17	rs117139057	G	C	0.111111	1008
17	rs188239464	C	T	0.0188492	1008
17	rs1230095	C	G	0.5625	1008
17	rs1230096	A	T	0.5625	1008
17	rs1230097	T	A	0.563492	1008
17	rs1230098	C	A	0.5625	1008
17	rs1230099	G	A	0.5625	1008
17	rs1230100	G	C	0.563492	1008
17	rs118072696	A	T	0.0525794	1008
17	rs142833021	C	T	0.0208333	1008
17	rs1230101	G	A	0.561508	1008
17	rs1230102	G	A	0.561508	1008
17	rs1230103	G	A	0.560516	1008
17	rs1230105	G	C	0.904762	1008
17	rs1230106	A	G	0.5625	1008
17	rs79650010	T	G	0.0625	1008
17	rs2102989	G	A	0.438492	1008
17	rs11654226	C	T	0.55754	1008
17	rs1230075	A	G	0.439484	1008
17	rs143163949	G	A	0.0486111	1008
17	rs1230077	G	A	0.438492	1008
17	rs1230078	T	C	0.441468	1008
17	rs1230079	T	C	0.440476	1008
17	rs2106720	C	T	0.439484	1008
17	rs1230082	G	C	0.440476	1008
17	rs1230083	G	A	0.438492	1008
17	rs1230084	C	T	0.093254	1008
17	rs1230085	G	A	0.438492	1008
17	rs1230086	C	T	0.440476	1008
17	rs1230087	C	T	0.440476	1008
17	rs73307518	C	T	0.170635	1008
17	rs141093428	C	T	0.0386905	1008
17	rs2959953	G	C	0.44246	1008
17	rs2684631	A	G	0.441468	1008
17	rs2959950	T	C	0.441468	1008
17	rs117218263	T	C	0.0347222	1008
17	rs2521717	G	C	0.00198413	1008
17	rs1317946	A	C	0.445437	1008
17	rs6503437	A	G	0.445437	1008
17	rs3845202	G	T	0.00198413	1008
17	rs188919605	G	A	0.0178571	1008
17	rs191815733	G	A	0.0486111	1008
17	rs142002457	G	A	0.0327381	1008
17	rs56278545	G	A	0.438492	1008
17	rs8075717	T	C	0.439484	1008
17	rs151097992	T	C	0.046627	1008
17	rs4588023	C	T	0.440476	1008
17	rs2521840	G	C	0.440476	1008
17	rs4792816	C	T	0.441468	1008
17	rs117683230	C	T	0.0327381	1008
17	rs149244804	A	C	0.0109127	1008
17	rs2078200	C	T	0.440476	1008
17	rs547330644	C	T	0.0178571	1008
17	rs4792857	A	C	0.326389	1008
17	rs2521819	T	C	0.439484	1008
17	rs62065400	G	A	0.438492	1008
17	rs9893586	A	C	0.443452	1008
17	rs7224890	G	C	0.44246	1008
17	rs2037442	C	T	0.438492	1008
17	rs7218394	T	C	0.438492	1008
17	rs4239141	T	A	0.439484	1008
17	rs4792817	A	T	0.438492	1008
17	rs4792818	C	T	0.439484	1008
17	rs10401005	G	A	0.439484	1008
17	rs181659035	G	A	0.0674603	1008
17	rs562458596	C	T	0.0486111	1008
17	rs4792866	T	A	0.438492	1008
17	rs10432034	T	C	0.330357	1008
17	rs141403776	A	T	0.046627	1008
17	rs1879587	A	G	0.440476	1008
17	rs4523963	T	G	0.439484	1008
17	rs9905348	G	A	0.436508	1008
17	rs188877329	G	T	0.0287698	1008
17	rs541864622	T	C	0.802579	1008
17	rs145398712	T	A	0.0228175	1008
17	rs150219435	C	T	0.030754	1008
17	rs372995435	G	C	0.0615079	1008
17	rs117422950	G	A	0.0188492	1008
17	rs2696640	G	A	0.313492	1008
17	rs2693363	T	C	0.33631	1008
17	rs2693364	C	G	0.335317	1008
17	rs2696649	T	C	0.337302	1008
17	rs1724437	C	T	0.33631	1008
17	rs17642476	G	C	0.0615079	1008
17	rs4062006	G	T	0.313492	1008
17	rs557336560	C	A	0.338294	1008
17	rs200856855	C	T	0.00793651	1008
17	rs141821761	T	C	0.0406746	1008
17	rs150338679	G	C	0.0515873	1008
17	rs149465877	G	A	0.0357143	1008
17	rs147373818	A	G	0.0525794	1008
17	rs16940632	G	T	0.0664683	1008
17	rs1635303	C	T	0.375	1008
17	rs241043	A	T	0.0922619	1008
17	rs7211561	T	A	0.0525794	1008
17	rs148748878	T	G	0.0248016	1008
17	rs117349125	G	A	0.0793651	1008
17	rs143413567	C	A	0.0188492	1008
17	rs439945	A	C	0.876984	1008
17	rs417968	G	A	0.875992	1008
17	rs1706720	G	C	0.876984	1008
17	rs1635302	C	T	0.876984	1008
17	rs116989783	G	A	0.014881	1008
17	rs150265163	C	T	0.0357143	1008
17	rs1706719	C	T	0.876984	1008
17	rs118022951	G	A	0.0803571	1008
17	rs1635301	T	G	0.876984	1008
17	rs146001956	G	T	0.0277778	1008
17	rs142568901	T	C	0.0228175	1008
17	rs117550896	C	T	0.0297619	1008
17	rs3843738	A	G	0.627976	1008
17	rs1724409	G	T	0.99504	1008
17	rs12601866	C	G	0.0327381	1008
17	rs75357672	C	T	0.0357143	1008
17	rs1635299	C	T	0.155754	1008
17	rs143699161	A	G	0.110119	1008
17	rs117710879	G	T	0.0198413	1008
17	rs139351111	C	G	0.0763889	1008
17	rs735423	C	G	0.159722	1008
17	rs34804414	A	C	0.078373	1008
17	rs17687796	G	A	0.0793651	1008
17	rs12946298	C	G	0.078373	1008
17	rs1635287	C	T	0.161706	1008
17	rs142595644	G	A	0.0297619	1008
17	rs74371720	G	A	0.189484	1008
17	rs16941058	A	G	0.137897	1008
17	rs1635286	G	A	0.167659	1008
17	rs139622703	G	C	0.0277778	1008
17	rs1724422	A	G	0.168651	1008
17	rs1623865	C	T	0.196429	1008
17	rs1724424	T	G	0.207341	1008
17	rs1724425	C	T	0.212302	1008
17	rs142579967	G	C	0.0248016	1008
17	rs1724385	G	T	0.0833333	1008
17	rs1526123	T	C	0.436508	1008
17	rs6503444	T	C	0.212302	1008
17	rs1724386	C	T	0.219246	1008
17	rs1635290	A	G	0.233135	1008
17	rs117893412	G	C	0.0486111	1008
17	rs9912362	T	C	0.525794	1008
17	rs1617406	G	A	0.758929	1008
17	rs76970862	A	G	0.143849	1008
17	rs142514192	G	A	0.0248016	1008
17	rs7406746	A	C	0.627976	1008
17	rs1880748	T	C	0.791667	1008
17	rs11871395	G	A	0.237103	1008
17	rs59950134	G	C	0.263889	1008
17	rs1105568	C	A	0.215278	1008
17	rs116843903	G	A	0.0843254	1008
17	rs11655470	C	T	0.515873	1008
17	rs12942912	G	A	0.215278	1008
17	rs118010751	G	A	0.0634921	1008
17	rs55968221	A	G	0.486111	1008
17	rs7218457	A	G	0.486111	1008
17	rs35116560	T	C	0.515873	1008
17	rs9303521	T	G	0.604167	1008
17	rs72834548	G	A	0.261905	1008
17	rs7225384	C	G	0.513889	1008
17	rs4414533	C	T	0.513889	1008
17	rs4792878	C	T	0.0376984	1008
17	rs11079711	G	A	0.262897	1008
17	rs1880753	G	A	0.481151	1008
17	rs12938476	T	C	0.516865	1008
17	rs8067527	G	A	0.513889	1008
17	rs12944235	G	A	0.485119	1008
17	rs117593214	G	A	0.0605159	1008
17	rs7220839	C	T	0.483135	1008
17	rs60175966	C	T	0.0138889	1008
17	rs59548700	G	A	0.0337302	1008
17	rs373083909	A	C	0.0238095	1008
17	rs75200513	A	G	0.185516	1008
17	rs8075654	G	T	0.483135	1008
17	rs1989480	G	T	0.484127	1008
17	rs117867702	A	C	0.0704365	1008
17	rs8082105	G	A	0.514881	1008
17	rs78630657	T	A	0.0238095	1008
17	rs75848775	C	T	0.0238095	1008
17	rs62054430	A	G	0.077381	1008
17	rs116981664	C	T	0.0535714	1008
17	rs76579382	C	T	0.0545635	1008
17	rs1880756	C	T	0.264881	1008
17	rs62054441	C	T	0.260913	1008
17	rs77850169	C	T	0.126984	1008
17	rs1880755	C	T	0.489087	1008
17	rs11650571	T	A	0.781746	1008
17	rs8069449	T	C	0.782738	1008
17	rs4264434	A	T	0.218254	1008
17	rs189281914	C	T	0.00496032	1008
17	rs186131799	A	C	0.0208333	1008
17	rs6503447	A	T	0.217262	1008
17	rs11655764	G	A	0.220238	1008
17	rs8068589	C	A	0.779762	1008
17	rs66672743	G	T	0.218254	1008
17	rs67492300	G	A	0.218254	1008
17	rs80095037	G	T	0.203373	1008
17	rs55818489	G	C	0.401786	1008
17	rs6503448	G	A	0.134921	1008
17	rs4792879	C	T	0.0952381	1008
17	rs72834567	C	A	0.0892857	1008
17	rs75074511	G	A	0.147817	1008
17	rs7225082	G	T	0.871032	1008
17	rs146417377	T	A	0.031746	1008
17	rs143335647	G	A	0.0426587	1008
17	rs35909029	T	C	0.901786	1008
17	rs12952301	T	C	0.892857	1008
17	rs35152905	T	G	0.0952381	1008
17	rs117623108	A	G	0.0654762	1008
17	rs12953076	C	T	0.0952381	1008
17	rs12938031	A	G	0.0119048	1008
17	rs34186148	G	C	0.0962302	1008
17	rs118072172	G	A	0.014881	1008
17	rs4074461	G	T	0.107143	1008
17	rs4077814	T	G	0.0952381	1008
17	rs6503450	T	C	0.892857	1008
17	rs574201100	A	G	0.988095	1008
17	rs4076452	G	C	0.0962302	1008
17	rs35076622	G	A	0.0982143	1008
17	rs11869294	C	G	0.208333	1008
17	rs117904437	C	A	0.0218254	1008
17	rs117325904	G	A	0.0267857	1008
17	rs12942254	C	A	0.0962302	1008
17	rs12950522	A	C	0.890873	1008
17	rs12942300	T	A	0.0119048	1008
17	rs28364020	C	T	0.0962302	1008
17	rs117509589	T	C	0.0436508	1008
17	rs12940065	G	A	0.0962302	1008
17	rs7209436	C	T	0.901786	1008
17	rs12944712	G	A	0.10119	1008
17	rs4458044	G	C	0.285714	1008
17	rs60645916	G	C	0.0853175	1008
17	rs77628007	A	C	0.00892857	1008
17	rs150578768	T	G	0.046627	1008
17	rs110402	G	A	0.901786	1008
17	rs73984616	C	T	0.0853175	1008
17	rs7222658	A	G	0.0853175	1008
17	rs142853351	C	T	0.031746	1008
17	rs242924	G	T	0.919643	1008
17	rs242925	C	T	0.918651	1008
17	rs242942	T	C	0.981151	1008
17	rs3826423	G	A	0.0297619	1008
17	rs3785877	G	A	0.0188492	1008
17	rs242941	A	C	0.917659	1008
17	rs242940	A	G	0.916667	1008
17	rs171440	G	A	0.865079	1008
17	rs78779660	G	A	0.0297619	1008
17	rs81189	G	C	0.865079	1008
17	rs35327015	C	T	0.0188492	1008
17	rs242937	A	G	0.868056	1008
17	rs173365	A	G	0.919643	1008
17	rs80067508	T	C	0.268849	1008
17	rs36048893	C	T	0.0188492	1008
17	rs71375321	G	A	0.0704365	1008
17	rs242951	C	T	0.809524	1008
17	rs17689948	G	C	0.118056	1008
17	rs17689966	G	A	0.811508	1008
17	rs242949	G	T	0.808532	1008
17	rs28364026	G	A	0.236111	1008
17	rs28364032	G	A	0.118056	1008
17	rs28364027	A	G	0.0694444	1008
17	rs16940686	G	T	0.0694444	1008
17	rs242948	G	T	0.805556	1008
17	rs56842912	G	A	0.118056	1008
17	rs62054807	C	T	0.12004	1008
17	rs5820597	G	C	0.0694444	1008
17	rs12937956	G	T	0.0684524	1008
17	rs242947	G	A	0.8125	1008
17	rs117510714	G	A	0.118056	1008
17	rs117301738	G	A	0.118056	1008
17	rs17763658	G	A	0.118056	1008
17	rs242944	G	A	0.798611	1008
17	rs144544474	G	A	0.0267857	1008
17	rs242943	T	C	0.934524	1008
17	rs17690703	C	T	0.0674603	1008
17	rs8079387	A	T	0.189484	1008
17	rs8064870	T	C	0.190476	1008
17	rs8068916	T	G	0.194444	1008
17	rs142468338	C	G	0.0436508	1008
17	rs16940704	T	C	0.0664683	1008
17	rs3935637	T	C	0.195437	1008
17	rs4616318	A	G	0.202381	1008
17	rs17690883	C	T	0.0208333	1008
17	rs34845889	G	C	0.0982143	1008
17	rs73313152	C	G	0.105159	1008
17	rs9890016	T	C	0.107143	1008
17	rs117350367	G	A	0.0694444	1008
17	rs16940711	A	C	0.0734127	1008
17	rs9896752	T	C	0.107143	1008
17	rs62054826	C	A	0.0208333	1008
17	rs117732767	C	A	0.0694444	1008
17	rs7221167	T	C	0.284722	1008
17	rs76326382	T	G	0.0486111	1008
17	rs2521811	T	C	0.392857	1008
17	rs2316770	G	A	0.24504	1008
17	rs4792889	C	T	0.0168651	1008
17	rs4792890	G	A	0.0168651	1008
17	rs962885	T	C	0.300595	1008
17	rs2301689	T	C	0.302579	1008
17	rs242935	T	C	0.306548	1008
17	rs242934	G	C	0.30754	1008
17	rs242933	A	G	0.444444	1008
17	rs242932	T	A	0.25496	1008
17	rs242931	A	G	0.251984	1008
17	rs242930	C	T	0.248016	1008
17	rs242929	G	A	0.251984	1008
17	rs242928	G	A	0.269841	1008
17	rs147550215	G	A	0.0644841	1008
17	rs67896329	C	T	0.123016	1008
17	rs11869096	G	A	0.277778	1008
17	rs1158660	G	A	0.259921	1008
17	rs11657882	A	G	0.27877	1008
17	rs7218286	A	G	0.277778	1008
17	rs7220421	G	A	0.276786	1008
17	rs183086	G	A	0.277778	1008
17	rs242923	A	G	0.447421	1008
17	rs242922	A	C	0.481151	1008
17	rs57672145	G	A	0.047619	1008
17	rs145438855	G	A	0.0138889	1008
17	rs9898399	A	G	0.0188492	1008
17	rs139795102	C	T	0.0198413	1008
17	rs2019820	C	T	0.0178571	1008
17	rs114469358	T	C	0.0178571	1008
17	rs117801051	C	T	0.0178571	1008
17	rs242926	C	G	0.940476	1008
17	rs7210728	G	A	0.0188492	1008
17	rs9910173	A	C	0.0178571	1008
17	rs3744456	C	G	0.152778	1008
17	rs3744457	C	T	0.40873	1008
17	rs4792891	T	G	0.0188492	1008
17	rs148142409	G	A	0.0426587	1008
17	rs3785878	C	T	0.239087	1008
17	rs7224541	G	A	0.0178571	1008
17	rs11079726	A	G	0.458333	1008
17	rs9303523	T	C	0.0188492	1008
17	rs117705806	G	T	0.0714286	1008
17	rs28646281	T	G	0.0188492	1008
17	rs1560312	A	G	0.0188492	1008
17	rs930119	A	G	0.458333	1008
17	rs142087364	G	A	0.0119048	1008
17	rs144672993	C	T	0.0119048	1008
17	rs9898786	G	A	0.0178571	1008
17	rs2280004	A	G	0.133929	1008
17	rs117942449	C	T	0.0535714	1008
17	rs3785879	C	A	0.40873	1008
17	rs4792893	G	A	0.0178571	1008
17	rs12601170	C	T	0.0525794	1008
17	rs1467967	G	A	0.40873	1008
17	rs60128610	T	A	0.195437	1008
17	rs142547614	G	A	0.0109127	1008
17	rs61421488	A	C	0.0188492	1008
17	rs9913462	G	C	0.0188492	1008
17	rs9899833	G	A	0.0208333	1008
17	rs3785880	T	G	0.393849	1008
17	rs35908989	T	C	0.175595	1008
17	rs66660193	A	G	0.151786	1008
17	rs146873720	C	G	0.015873	1008
17	rs8076152	C	G	0.260913	1008
17	rs8080903	T	C	0.261905	1008
17	rs1560313	A	G	0.262897	1008
17	rs2316776	C	T	0.240079	1008
17	rs242556	A	T	0.939484	1008
17	rs9904290	A	G	0.265873	1008
17	rs190429384	T	A	0.0188492	1008
17	rs2055797	A	T	0.421627	1008
17	rs149100897	A	T	0.00694444	1008
17	rs12947764	T	G	0.0208333	1008
17	rs16940742	A	G	0.25	1008
17	rs71375325	C	T	0.146825	1008
17	rs1001945	C	G	0.272817	1008
17	rs1967982	A	G	0.419643	1008
17	rs60426848	G	A	0.244048	1008
17	rs8078967	T	C	0.265873	1008
17	rs8065800	G	A	0.418651	1008
17	rs145500200	A	G	0.00694444	1008
17	rs11867549	A	G	0.0218254	1008
17	rs11653258	G	T	0.0565476	1008
17	rs2435205	G	A	0.740079	1008
17	rs242557	G	A	0.568452	1008
17	rs118149575	A	C	0.0654762	1008
17	rs242559	C	A	0.948413	1008
17	rs242560	G	A	0.0962302	1008
17	rs242562	G	A	0.565476	1008
17	rs144912990	C	T	0.0228175	1008
17	rs140520240	G	A	0.0228175	1008
17	rs878917	C	T	0.190476	1008
17	rs878918	A	G	0.15873	1008
17	rs242563	G	A	0.947421	1008
17	rs150338516	C	T	0.00892857	1008
17	rs12603508	C	T	0.188492	1008
17	rs150870754	G	A	0.0347222	1008
17	rs242554	C	T	0.62996	1008
17	rs35838379	A	G	0.303571	1008
17	rs16940758	C	T	0.170635	1008
17	rs2664006	C	T	0.52381	1008
17	rs62063286	T	C	0.00198413	1008
17	rs62063287	G	T	0.00198413	1008
17	rs76281607	T	C	0.827381	1008
17	rs77169816	T	C	0.827381	1008
17	rs117977938	G	C	0.0218254	1008
17	rs116204525	T	C	0.0208333	1008
17	rs118190448	A	G	0.0625	1008
17	rs9896485	G	C	0.617063	1008
17	rs10514889	G	A	0.505952	1008
17	rs34619181	T	A	0.809524	1008
17	rs150119235	C	T	0.0238095	1008
17	rs3785883	A	G	0.827381	1008
17	rs754593	G	A	0.809524	1008
17	rs13313562	C	G	0.820437	1008
17	rs3785884	G	A	0.126984	1008
17	rs2435206	C	T	0.217262	1008
17	rs3785885	A	G	0.845238	1008
17	rs2435207	G	A	0.21627	1008
17	rs17651507	A	T	0.170635	1008
17	rs2435208	G	A	0.446429	1008
17	rs80189278	G	A	0.00595238	1008
17	rs63750072	A	G	0.015873	1008
17	rs63750222	C	T	0.205357	1008
17	rs2435209	G	T	0.215278	1008
17	rs2435210	C	T	0.215278	1008
17	rs6503453	A	G	0.670635	1008
17	rs2435211	C	T	0.21131	1008
17	rs8079215	C	T	0.827381	1008
17	rs713522	T	C	0.624008	1008
17	rs919463	G	A	0.492063	1008
17	rs2435212	G	A	0.492063	1008
17	rs2258689	T	C	0.627976	1008
17	rs2435213	G	T	0.602183	1008
17	rs149316672	C	T	0.00793651	1008
17	rs2435214	G	A	0.191468	1008
17	rs118020479	C	T	0.143849	1008
17	rs2471737	A	G	0.510913	1008
17	rs2435200	G	A	0.5	1008
17	rs117199550	C	T	0.014881	1008
17	rs11568305	G	A	0.015873	1008
17	rs12051901	G	A	0.154762	1008
17	rs12450013	C	G	0.184524	1008
17	rs2471738	C	T	0.202381	1008
17	rs2435201	T	A	0.477183	1008
17	rs2471739	C	T	0.330357	1008
17	rs2435202	G	A	0.359127	1008
17	rs73317025	T	C	0.0128968	1008
17	rs73317026	G	A	0.0119048	1008
17	rs2435203	T	C	0.604167	1008
17	rs8067056	T	C	0.498016	1008
17	rs56087321	G	C	0.212302	1008
17	rs11657504	C	T	0.305556	1008
17	rs4792897	A	G	0.00198413	1008
17	rs41543317	A	G	0.896825	1008
17	rs3744460	C	A	0.292659	1008
17	rs41543512	T	A	0.49504	1008
17	rs66499584	G	A	0.49504	1008
17	rs149561857	A	G	0.39881	1008
17	rs57930510	C	G	0.28869	1008
17	rs58879558	T	C	0.289683	1008
17	rs67676322	G	A	0.479167	1008
17	rs916896	C	T	0.105159	1008
17	rs117539395	C	G	0.40873	1008
17	rs16940797	C	T	0.482143	1008
17	rs7521	A	G	0.894841	1008
17	rs7220988	G	A	0.106151	1008
17	rs1078997	A	G	0.483135	1008
17	rs190700193	G	A	0.0446429	1008
17	rs147005720	G	T	0.0446429	1008
17	rs72628320	C	T	0.0714286	1008
17	rs16940845	C	A	0.105159	1008
17	rs2277613	C	T	0.406746	1008
17	rs7213077	T	C	0.105159	1008
17	rs8064986	A	G	0.894841	1008
17	rs62063662	T	C	0.105159	1008
17	rs10514899	C	G	0.105159	1008
17	rs67682367	A	T	0.484127	1008
17	rs8078067	G	A	0.106151	1008
17	rs141861343	G	A	0.0178571	1008
17	rs11869074	G	T	0.484127	1008
17	rs11654745	G	A	0.105159	1008
17	rs4792827	T	C	0.894841	1008
17	rs78781413	G	A	0.40873	1008
17	rs7212857	C	A	0.410714	1008
17	rs74536520	C	T	0.40873	1008
17	rs11652003	G	A	0.411706	1008
17	rs56166297	A	G	0.483135	1008
17	rs12449717	G	C	0.40873	1008
17	rs144452577	G	A	0.175595	1008
17	rs6503455	C	T	0.105159	1008
17	rs11079730	G	C	0.483135	1008
17	rs117095393	T	C	0.0277778	1008
17	rs2301732	T	C	0.409722	1008
17	rs72628321	C	T	0.172619	1008
17	rs117325413	C	T	0.111111	1008
17	rs79436222	G	A	0.40873	1008
17	rs8079695	C	T	0.410714	1008
17	rs11079732	T	C	0.893849	1008
17	rs72836329	C	T	0.106151	1008
17	rs11654640	G	A	0.893849	1008
17	rs66524664	G	A	0.482143	1008
17	rs2158258	A	C	0.894841	1008
17	rs72628322	C	T	0.178571	1008
17	rs10775404	A	C	0.411706	1008
17	rs78620080	T	C	0.409722	1008
17	rs78376388	T	A	0.031746	1008
17	rs116902028	A	G	0.40873	1008
17	rs72628323	G	A	0.482143	1008
17	rs2023862	G	A	0.40873	1008
17	rs72628324	G	A	0.482143	1008
17	rs146462740	G	A	0.0267857	1008
17	rs7211983	G	A	0.410714	1008
17	rs60521849	G	A	0.106151	1008
17	rs8065825	A	G	0.107143	1008
17	rs16940890	G	A	0.178571	1008
17	rs2023861	C	T	0.286706	1008
17	rs16940893	A	C	0.178571	1008
17	rs113564729	G	A	0.105159	1008
17	rs77429287	T	C	0.0297619	1008
17	rs57319081	G	C	0.303571	1008
17	rs11652924	T	C	0.893849	1008
17	rs117795466	T	A	0.40377	1008
17	rs4510068	G	T	0.410714	1008
17	rs74518378	C	T	0.302579	1008
17	rs8070420	G	T	0.107143	1008
17	rs9904766	T	C	0.893849	1008
17	rs7225002	A	G	0.412698	1008
17	rs56807059	A	C	0.106151	1008
17	rs2016034	A	G	0.893849	1008
17	rs78325661	C	T	0.0297619	1008
17	rs11653367	A	G	0.0198413	1008
17	rs34517924	G	A	0.464286	1008
17	rs146390235	G	T	0.0138889	1008
17	rs57240476	C	T	0.0813492	1008
17	rs77560794	G	A	0.113095	1008
17	rs12603341	G	A	0.406746	1008
17	rs72628325	C	T	0.483135	1008
17	rs72628326	G	C	0.178571	1008
17	rs8068300	T	C	0.886905	1008
17	rs2016730	T	C	0.402778	1008
17	rs4792831	G	A	0.40377	1008
17	rs143706807	T	C	0.0357143	1008
17	rs72628327	G	A	0.179563	1008
17	rs72628328	A	G	0.485119	1008
17	rs1406072	C	A	0.484127	1008
17	rs148071729	T	C	0.0168651	1008
17	rs4792833	C	A	0.400794	1008
17	rs4792834	T	C	0.407738	1008
17	rs4792835	A	G	0.409722	1008
17	rs140502728	T	C	0.100198	1008
17	rs11653458	A	G	0.112103	1008
17	rs190326905	T	A	0.015873	1008
17	rs2696588	G	C	0.887897	1008
17	rs9674888	G	A	0.887897	1008
17	rs550752160	G	A	0.0248016	1008
17	rs56147261	T	C	0.484127	1008
17	rs60988411	C	T	0.484127	1008
17	rs12603761	G	A	0.304563	1008
17	rs35321809	C	A	0.105159	1008
17	rs11654111	C	T	0.106151	1008
17	rs187210394	T	C	0.00793651	1008
17	rs59049733	A	C	0.483135	1008
17	rs117876255	T	C	0.178571	1008
17	rs77143214	T	C	0.0297619	1008
17	rs577745214	C	T	0.407738	1008
17	rs10459926	T	A	0.483135	1008
17	rs34330925	A	G	0.409722	1008
17	rs116957266	C	G	0.409722	1008
17	rs72628330	T	A	0.0882937	1008
17	rs560699746	C	A	0.106151	1008
17	rs2240759	C	T	0.483135	1008
17	rs2240758	G	C	0.409722	1008
17	rs2240757	T	C	0.482143	1008
17	rs140324252	T	C	0.030754	1008
17	rs147755246	A	G	0.014881	1008
17	rs2240756	T	G	0.410714	1008
17	rs192359804	G	A	0.0228175	1008
17	rs538768389	T	C	0.0188492	1008
17	rs2732588	G	A	0.894841	1008
17	rs117291568	C	T	0.014881	1008
17	rs2532240	C	T	0.410714	1008
17	rs72836333	G	A	0.105159	1008
17	rs551913443	C	T	0.894841	1008
17	rs118144601	C	A	0.0833333	1008
17	rs558938674	G	A	0.486111	1008
17	rs538281694	G	A	0.105159	1008
17	rs4792837	C	A	0.107143	1008
17	rs138628515	T	A	0.483135	1008
17	rs2696466	A	G	0.410714	1008
17	rs183836125	C	T	0.0287698	1008
17	rs117796739	A	G	0.0446429	1008
17	rs3890609	G	A	0.893849	1008
17	rs4344791	C	A	0.483135	1008
17	rs137877621	C	T	0.294643	1008
17	rs56864675	A	G	0.481151	1008
17	rs77913286	G	A	0.0337302	1008
17	rs62073098	A	C	0.0297619	1008
17	rs2732635	T	C	0.411706	1008
17	rs186892945	C	A	0.0347222	1008
17	rs2532379	A	C	0.410714	1008
17	rs376435017	G	A	0.0248016	1008
17	rs79475968	T	C	0.00198413	1008
17	rs12953096	C	T	0.00198413	1008
17	rs76583033	G	A	0.300595	1008
17	rs56063140	A	G	0.222222	1008
17	rs186200115	C	T	0.00198413	1008
17	rs2732684	G	A	0.409722	1008
17	rs11871260	G	A	0.300595	1008
17	rs12603479	G	C	0.301587	1008
17	rs56289714	T	C	0.301587	1008
17	rs4988900	G	A	0.284722	1008
17	rs141021444	T	C	0.0208333	1008
17	rs2532345	G	A	0.719246	1008
17	rs3744462	C	G	0.155754	1008
17	rs2532337	A	T	0.419643	1008
17	rs3826424	C	T	0.0843254	1008
17	rs75134797	C	T	0.271825	1008
17	rs2732700	T	C	0.439484	1008
17	rs62071628	G	A	0.285714	1008
17	rs75098428	C	A	0.272817	1008
17	rs74606758	T	C	0.272817	1008
17	rs147981960	A	G	0.0119048	1008
17	rs273537	A	G	0.369048	1008
17	rs62072114	T	C	0.360119	1008
17	rs55913050	T	C	0.0486111	1008
17	rs3874943	A	G	0.429563	1008
17	rs2942003	T	G	0.542659	1008
17	rs150647074	C	T	0.0347222	1008
17	rs151267673	C	A	0.585317	1008
17	rs568039055	G	C	0.0109127	1008
17	rs538414914	G	C	0.197421	1008
17	rs192847700	C	G	0.0178571	1008
17	rs199470	C	T	0.486111	1008
17	rs117300236	A	G	0.513889	1008
17	rs199461	G	A	0.588294	1008
17	rs199460	A	C	0.587302	1008
17	rs62074082	G	A	0.587302	1008
17	rs199441	A	G	0.998016	1008
17	rs200403	C	A	0.409722	1008
17	rs76083437	G	A	0.030754	1008
17	rs549813011	T	C	0.0277778	1008
17	rs199437	T	A	0.587302	1008
17	rs183950723	G	A	0.0218254	1008
17	rs34565941	G	A	0.58631	1008
17	rs183211	G	A	0.587302	1008
17	rs199436	A	G	0.587302	1008
17	rs199438	G	A	0.587302	1008
17	rs10491141	C	G	0.58631	1008
17	rs17692129	C	T	0.30754	1008
17	rs72628335	A	G	0.0277778	1008
17	rs2316278	C	G	0.58631	1008
17	rs34720194	G	T	0.58631	1008
17	rs16941095	C	T	0.34127	1008
17	rs142167	A	G	0.587302	1008
17	rs12937492	A	C	0.58631	1008
17	rs12947457	A	G	0.58631	1008
17	rs16941125	C	G	0.0744048	1008
17	rs199455	C	T	0.411706	1008
17	rs151083524	G	C	0.0178571	1008
17	rs7224296	G	A	0.412698	1008
17	rs199454	G	A	0.412698	1008
17	rs199453	C	T	0.587302	1008
17	rs199452	C	T	0.587302	1008
17	rs4968239	C	T	0.585317	1008
17	rs78349511	A	C	0.0347222	1008
17	rs74982369	G	T	0.014881	1008
17	rs35937770	G	A	0.310516	1008
17	rs199449	G	A	0.585317	1008
17	rs116845508	C	T	0.0168651	1008
17	rs199446	G	A	0.414683	1008
17	rs6503809	T	A	0.583333	1008
17	rs12453054	T	A	0.224206	1008
17	rs7226263	T	C	0.415675	1008
17	rs7216231	A	G	0.415675	1008
17	rs12325819	G	T	0.584325	1008
17	rs72628336	T	C	0.164683	1008
17	rs199444	T	C	0.585317	1008
17	rs8065602	A	G	0.583333	1008
17	rs17698176	T	G	0.00198413	1008
17	rs59600577	T	C	0.0585317	1008
17	rs199442	G	A	0.583333	1008
17	rs199536	T	C	0.416667	1008
17	rs4246416	C	T	0.584325	1008
17	rs77162940	G	A	0.581349	1008
17	rs199531	T	C	0.582341	1008
17	rs12603920	C	T	0.581349	1008
17	rs9902077	A	G	0.582341	1008
17	rs12452215	G	A	0.582341	1008
17	rs16941674	C	G	0.581349	1008
17	rs9912530	T	C	0.418651	1008
17	rs199530	G	A	0.419643	1008
17	rs199527	G	A	0.422619	1008
17	rs149935689	C	T	0.0257937	1008
17	rs199526	C	G	0.425595	1008
17	rs3809857	G	T	0.308532	1008
17	rs199524	G	T	0.426587	1008
17	rs199523	C	A	0.425595	1008
17	rs72628337	G	A	0.573413	1008
```
