## Supplementary material for "Characterization of shared and ancestry-specific signals driving complex traits using multi-ancestry fine-mapping": s2_ref.bim

```
17	rs9900708	0	43072663	C	T
17	rs193260324	0	43072713	C	T
17	rs79635816	0	43072946	G	C
17	rs60565989	0	43073261	G	A
17	rs12453874	0	43073853	T	C
17	rs12453875	0	43073873	T	A
17	rs12449738	0	43074253	T	A
17	rs113173063	0	43074351	A	G
17	rs57982334	0	43074425	G	A
17	rs35836843	0	43075023	A	G
17	rs12452088	0	43075693	G	A
17	rs34864700	0	43076102	G	A
17	rs12946444	0	43076132	C	T
17	rs77275109	0	43076494	C	A
17	rs146611688	0	43076563	C	T
17	rs4792965	0	43076750	C	A
17	rs4793175	0	43076764	G	A
17	rs117269073	0	43077345	T	C
17	rs4793176	0	43077947	C	T
17	rs58365028	0	43078390	C	A
17	rs36027641	0	43078665	T	C
17	rs56284011	0	43079322	G	C
17	rs112998358	0	43079877	C	G
17	rs11652163	0	43081974	A	G
17	rs75211220	0	43082634	C	T
17	rs12603597	0	43082671	C	G
17	rs183206745	0	43083164	G	A
17	rs75353403	0	43084455	G	A
17	rs4793177	0	43084812	C	T
17	rs12936109	0	43085340	G	A
17	rs1561968	0	43085352	G	C
17	rs34779614	0	43085415	C	T
17	rs76251979	0	43086625	G	A
17	rs7211402	0	43086673	C	T
17	rs35103016	0	43087183	G	A
17	rs9905098	0	43087376	G	A
17	rs12941960	0	43087826	C	T
17	rs74716106	0	43088064	G	C
17	rs61314636	0	43088098	T	C
17	rs12326005	0	43088228	G	A
17	rs76951886	0	43088936	C	T
17	rs138445937	0	43089159	A	G
17	rs9893429	0	43089477	G	C
17	rs4349189	0	43090135	C	A
17	rs12951005	0	43090416	G	T
17	rs12937001	0	43090910	C	G
17	rs60573416	0	43090950	T	C
17	rs2878973	0	43091018	T	C
17	rs186050935	0	43091136	C	T
17	rs12953082	0	43091181	G	C
17	rs143334356	0	43091376	A	G
17	rs78652363	0	43092081	T	C
17	rs12946018	0	43092302	T	G
17	rs9891298	0	43092635	C	T
17	rs9892253	0	43093021	C	G
17	rs8072289	0	43093401	T	C
17	rs75247308	0	43093872	C	T
17	rs6503410	0	43094140	C	T
17	rs79588955	0	43094236	G	C
17	rs78511019	0	43095574	G	A
17	rs2077261	0	43095854	G	A
17	rs894686	0	43096128	G	A
17	rs2337437	0	43096229	G	T
17	rs56057160	0	43096317	A	C
17	rs62065780	0	43097260	T	C
17	rs76220584	0	43098200	C	G
17	rs79163785	0	43099094	G	A
17	rs142612546	0	43099479	G	A
17	rs62065781	0	43099514	G	C
17	rs62065782	0	43099624	C	T
17	rs3744474	0	43100070	T	C
17	rs7220212	0	43100566	C	G
17	rs12568	0	43100831	A	C
17	rs7225735	0	43101281	A	C
17	rs7225329	0	43101382	C	T
17	rs730953	0	43102286	A	C
17	rs708381	0	43102588	C	T
17	rs11868071	0	43103008	G	A
17	rs55933307	0	43103905	A	G
17	rs62065786	0	43104469	A	G
17	rs112275462	0	43105007	C	G
17	rs145014961	0	43105210	C	T
17	rs62065787	0	43105631	G	C
17	rs140777775	0	43105730	G	A
17	rs7209081	0	43106394	T	A
17	rs4413004	0	43106844	T	C
17	rs73311379	0	43107589	C	T
17	rs141901220	0	43107891	G	A
17	rs79811178	0	43108208	G	A
17	rs62065788	0	43108470	G	A
17	rs7216522	0	43108705	A	G
17	rs12450587	0	43108899	G	C
17	rs77323994	0	43109057	C	T
17	rs10451271	0	43111154	A	G
17	rs9303432	0	43111162	A	G
17	rs117298907	0	43111558	G	A
17	rs9900173	0	43111688	G	A
17	rs7219243	0	43112835	A	G
17	rs77243960	0	43113191	C	T
17	rs75622696	0	43113192	C	G
17	rs59835134	0	43113795	A	T
17	rs76358396	0	43113879	G	A
17	rs75648943	0	43114333	C	T
17	rs72830981	0	43114659	C	T
17	rs12450063	0	43114943	C	A
17	rs6503411	0	43115263	T	G
17	rs7220106	0	43115601	T	G
17	rs74252802	0	43115700	C	A
17	rs9898793	0	43116313	C	T
17	rs141298600	0	43117238	A	G
17	rs12603364	0	43117476	C	T
17	rs113644109	0	43117581	C	T
17	rs536111955	0	43117749	C	A
17	rs8078303	0	43117813	T	C
17	rs9915259	0	43118177	T	C
17	rs80120688	0	43118702	C	T
17	rs8070631	0	43120500	C	G
17	rs8071302	0	43120994	C	T
17	rs4793179	0	43121077	C	T
17	rs4793180	0	43121308	C	T
17	rs4792966	0	43121490	A	C
17	rs4792967	0	43121502	A	G
17	rs117347927	0	43121737	G	A
17	rs4793181	0	43122016	T	C
17	rs62065821	0	43122018	C	T
17	rs11650033	0	43122164	T	C
17	rs62065823	0	43122245	C	T
17	rs55838522	0	43122794	A	G
17	rs59246405	0	43123625	C	T
17	rs62065826	0	43123945	T	C
17	rs117899691	0	43124649	C	T
17	rs12453616	0	43125662	G	C
17	rs148358499	0	43125929	C	T
17	rs28497626	0	43127395	A	G
17	rs12950988	0	43127708	G	A
17	rs4793173	0	43127715	A	C
17	rs4315379	0	43128569	G	C
17	rs8071429	0	43128906	T	A
17	rs141126897	0	43129470	C	T
17	rs151149376	0	43130568	G	A
17	rs545379771	0	43130632	T	G
17	rs140071887	0	43130750	C	T
17	rs62065828	0	43131056	A	G
17	rs4793172	0	43131480	A	T
17	rs79712245	0	43132289	T	C
17	rs4793171	0	43132290	A	G
17	rs57499268	0	43132378	G	A
17	rs59138429	0	43132613	T	G
17	rs12602966	0	43132719	A	C
17	rs12603474	0	43133128	T	G
17	rs61544589	0	43133172	G	A
17	rs79580688	0	43133193	C	T
17	rs12601574	0	43133627	C	G
17	rs12601576	0	43133628	C	T
17	rs139306896	0	43134074	C	T
17	rs116953690	0	43134618	C	T
17	rs9748204	0	43134624	A	G
17	rs9746981	0	43134721	A	G
17	rs145610444	0	43134808	T	C
17	rs112604052	0	43134831	G	A
17	rs62065829	0	43135449	A	G
17	rs145841669	0	43135473	A	G
17	rs7222240	0	43136195	G	A
17	rs76225419	0	43136257	G	C
17	rs55897749	0	43136303	T	C
17	rs62065831	0	43136335	G	A
17	rs62065832	0	43136336	C	T
17	rs12449933	0	43137201	C	T
17	rs8066252	0	43137756	G	A
17	rs6503412	0	43137770	A	G
17	rs62065833	0	43138333	T	G
17	rs62065834	0	43138597	C	T
17	rs12451399	0	43140100	C	T
17	rs4239145	0	43140432	G	A
17	rs113170866	0	43140995	A	G
17	rs62065835	0	43141151	C	G
17	rs117846333	0	43141255	C	A
17	rs142720277	0	43141314	G	A
17	rs6503413	0	43141342	C	T
17	rs73313230	0	43141583	G	A
17	rs6503415	0	43141634	C	T
17	rs4128658	0	43141756	A	G
17	rs4525538	0	43141966	A	G
17	rs62065836	0	43142170	G	C
17	rs8073198	0	43142249	G	T
17	rs41484746	0	43142664	A	G
17	rs62065837	0	43142762	C	T
17	rs117207382	0	43143333	G	A
17	rs77288888	0	43143662	A	G
17	rs116851011	0	43144057	T	C
17	rs1978070	0	43144150	A	G
17	rs6503416	0	43144195	C	T
17	rs6503417	0	43144218	T	C
17	rs11079425	0	43144288	A	G
17	rs77755021	0	43145980	T	G
17	rs11868511	0	43146176	G	A
17	rs28397098	0	43146256	C	T
17	rs9913787	0	43146432	G	A
17	rs6503418	0	43147275	A	G
17	rs2040558	0	43147351	C	T
17	rs34108277	0	43147439	A	C
17	rs56334615	0	43147554	A	G
17	rs8066395	0	43147582	A	G
17	rs55960502	0	43148166	C	T
17	rs41408545	0	43148510	G	A
17	rs12601652	0	43149235	G	A
17	rs142092984	0	43150048	C	G
17	rs12602256	0	43150216	C	T
17	rs143936341	0	43150217	G	A
17	rs7225240	0	43150242	A	G
17	rs2157839	0	43151400	T	C
17	rs2157840	0	43151473	G	T
17	rs138859178	0	43152590	G	A
17	rs7502890	0	43152675	A	G
17	rs111598486	0	43152680	C	T
17	rs6503420	0	43152719	C	G
17	rs4793169	0	43152877	T	C
17	rs138363582	0	43152923	G	T
17	rs8074938	0	43153006	A	G
17	rs12453630	0	43153389	G	A
17	rs117881906	0	43153635	A	G
17	rs111439215	0	43153820	A	C
17	rs34361243	0	43154258	T	C
17	rs148587551	0	43154372	T	C
17	rs41467648	0	43155379	C	A
17	rs7213273	0	43155914	G	A
17	rs75286509	0	43155980	A	T
17	rs59695806	0	43156023	T	C
17	rs118049816	0	43156076	C	T
17	rs56360935	0	43156135	A	T
17	rs112809819	0	43156558	A	C
17	rs6503421	0	43156716	T	C
17	rs8067053	0	43156719	C	T
17	rs8066411	0	43157092	G	A
17	rs7215357	0	43157329	A	G
17	rs111885820	0	43157647	G	A
17	rs4528619	0	43157656	G	C
17	rs7214267	0	43157709	G	A
17	rs35590381	0	43157982	G	A
17	rs916660	0	43158674	G	A
17	rs916661	0	43158902	G	A
17	rs117176288	0	43159833	C	T
17	rs8065098	0	43159933	A	G
17	rs9901635	0	43160499	A	G
17	rs7216895	0	43160539	T	C
17	rs35173750	0	43160548	G	T
17	rs9899200	0	43160558	G	A
17	rs148148788	0	43160571	C	T
17	rs77184475	0	43160704	A	T
17	rs74516356	0	43160728	A	T
17	rs7212533	0	43160763	C	G
17	rs2106354	0	43161105	C	T
17	rs2027994	0	43161114	A	G
17	rs34727004	0	43161320	T	C
17	rs2027995	0	43161353	C	T
17	rs2078823	0	43161952	C	T
17	rs28493834	0	43161990	C	T
17	rs145241897	0	43162140	C	T
17	rs17746351	0	43162776	C	G
17	rs16939799	0	43162922	A	G
17	rs73984321	0	43163019	T	C
17	rs145527276	0	43163238	G	A
17	rs35341801	0	43163325	G	C
17	rs6416904	0	43163756	A	G
17	rs6503422	0	43163851	T	C
17	rs1005136	0	43164246	G	T
17	rs59710160	0	43165142	G	C
17	rs2239916	0	43165185	T	C
17	rs875750	0	43165384	T	A
17	rs2239917	0	43165887	T	C
17	rs111931312	0	43165952	G	A
17	rs113340666	0	43166057	G	A
17	rs12601398	0	43166213	C	T
17	rs7502512	0	43166450	G	T
17	rs12601367	0	43166710	G	T
17	rs111630045	0	43166854	T	C
17	rs28570440	0	43167157	C	T
17	rs10491142	0	43167863	G	C
17	rs16939810	0	43167952	C	T
17	rs2269744	0	43168274	A	G
17	rs2239918	0	43169109	T	A
17	rs2157838	0	43169281	C	G
17	rs2239919	0	43169392	A	G
17	rs11870728	0	43169939	G	A
17	rs2239920	0	43170422	G	A
17	rs2239921	0	43170907	C	T
17	rs1132898	0	43171154	C	T
17	rs4793168	0	43171521	C	G
17	rs12937487	0	43171734	C	T
17	rs142013558	0	43171834	C	G
17	rs11871043	0	43172849	T	C
17	rs57837152	0	43172906	A	G
17	rs9899380	0	43173131	C	G
17	rs16939826	0	43173218	G	A
17	rs2301597	0	43173273	T	C
17	rs8073097	0	43173516	A	G
17	rs8073025	0	43173827	C	T
17	rs11868588	0	43174107	G	A
17	rs117634942	0	43175055	C	T
17	rs1468120	0	43175162	G	A
17	rs113203503	0	43175164	C	T
17	rs2239922	0	43175906	C	T
17	rs877599	0	43176622	G	A
17	rs877598	0	43176632	A	C
17	rs2239923	0	43176804	C	T
17	rs147551457	0	43177720	A	G
17	rs12936234	0	43177951	T	C
17	rs28784121	0	43177994	C	T
17	rs151324918	0	43178829	A	G
17	rs74612531	0	43179306	G	T
17	rs9912363	0	43179674	A	G
17	rs12103720	0	43180617	C	T
17	rs2269745	0	43181325	A	G
17	rs145874373	0	43182629	G	A
17	rs2239924	0	43182810	T	G
17	rs1053733	0	43183028	G	A
17	rs1053739	0	43183108	G	A
17	rs16939858	0	43183420	C	T
17	rs117105863	0	43183662	G	A
17	rs2269746	0	43185023	C	A
17	rs1989802	0	43185242	G	C
17	rs1989803	0	43185492	C	G
17	rs2239925	0	43185820	T	C
17	rs78867706	0	43185895	C	T
17	rs16939864	0	43186557	G	A
17	rs117156303	0	43186579	C	T
17	rs17684944	0	43187141	T	C
17	rs138144764	0	43187221	G	A
17	rs8070831	0	43187543	G	A
17	rs34497316	0	43187787	G	A
17	rs12948326	0	43188117	T	G
17	rs72832859	0	43188891	C	G
17	rs145965471	0	43188978	G	C
17	rs1052169	0	43189049	A	C
17	rs146108297	0	43189199	C	T
17	rs117751074	0	43189264	G	A
17	rs11870501	0	43189267	T	G
17	rs5026009	0	43189359	T	C
17	rs118115243	0	43189387	C	T
17	rs59189862	0	43189567	C	T
17	rs79484952	0	43189752	G	A
17	rs3744757	0	43189815	G	A
17	rs2285426	0	43190658	C	T
17	rs2285427	0	43191006	T	C
17	rs2864881	0	43191099	T	C
17	rs61516629	0	43192024	T	G
17	rs713102	0	43192681	C	A
17	rs713101	0	43192821	A	G
17	rs112162280	0	43194413	C	T
17	rs3744758	0	43195663	A	G
17	rs3744759	0	43195699	G	A
17	rs3744760	0	43195981	T	C
17	rs3744761	0	43196013	C	T
17	rs4362432	0	43196546	G	A
17	rs12603813	0	43196584	T	C
17	rs7217321	0	43197085	A	G
17	rs2129732	0	43197593	G	A
17	rs7226273	0	43197675	T	C
17	rs34813202	0	43198823	A	G
17	rs7207047	0	43198998	G	A
17	rs7209028	0	43199100	A	G
17	rs11653145	0	43199763	T	C
17	rs11652187	0	43199904	A	G
17	rs12944434	0	43200294	A	G
17	rs9303454	0	43200918	A	G
17	rs62066672	0	43200993	G	A
17	rs79355162	0	43201227	G	A
17	rs12604082	0	43201240	C	T
17	rs55740745	0	43201334	A	C
17	rs62066673	0	43201425	C	T
17	rs7223320	0	43201798	G	A
17	rs7224944	0	43202188	C	T
17	rs7214439	0	43202378	T	C
17	rs185497374	0	43202509	C	T
17	rs190417755	0	43202514	T	C
17	rs12944415	0	43202529	G	A
17	rs182560962	0	43202547	C	T
17	rs184519194	0	43202551	C	T
17	rs4986171	0	43202718	C	A
17	rs9906112	0	43203469	A	G
17	rs12603905	0	43204591	A	T
17	rs117232481	0	43205625	G	A
17	rs138291949	0	43206154	A	C
17	rs66532542	0	43207030	C	T
17	rs62066674	0	43207426	G	T
17	rs58219619	0	43207624	G	A
17	rs4986169	0	43207849	G	A
17	rs4986170	0	43207858	G	A
17	rs12946454	0	43208121	A	T
17	rs12603116	0	43208275	A	T
17	rs8069937	0	43208626	G	A
17	rs11652386	0	43209168	C	G
17	rs1056619	0	43209727	C	T
17	rs191168114	0	43209878	C	A
17	rs562014718	0	43210743	G	A
17	rs28588212	0	43212473	C	T
17	rs6503424	0	43212521	T	C
17	rs2291447	0	43212963	G	T
17	rs2306828	0	43213772	A	C
17	rs1542688	0	43215632	C	T
17	rs4986172	0	43216281	C	T
17	rs16939879	0	43216472	A	G
17	rs16939884	0	43216815	G	T
17	rs58346971	0	43217198	A	C
17	rs77266462	0	43217584	T	C
17	rs11653796	0	43218259	A	G
17	rs60289499	0	43218677	G	A
17	rs137989694	0	43219666	G	A
17	rs72628318	0	43219912	A	G
17	rs79206782	0	43220289	G	A
17	rs79716442	0	43220386	C	T
17	rs71373536	0	43221808	G	A
17	rs4986173	0	43222528	T	C
17	rs78622741	0	43222659	G	C
17	rs116523982	0	43223170	G	A
17	rs9894577	0	43223292	G	A
17	rs78105063	0	43224184	C	G
17	rs140969056	0	43224920	C	T
17	rs3744411	0	43225287	T	C
17	rs3744412	0	43225422	G	C
17	rs3809745	0	43225594	G	C
17	rs7216041	0	43226478	C	T
17	rs12051846	0	43226887	A	G
17	rs1044977	0	43227214	T	C
17	rs8070447	0	43229299	A	C
17	rs7217422	0	43230465	G	C
17	rs76233987	0	43232013	G	A
17	rs77243715	0	43232014	G	T
17	rs8067974	0	43232566	A	G
17	rs74398190	0	43233387	C	T
17	rs146350609	0	43233514	G	A
17	rs77895338	0	43235024	C	T
17	rs8064386	0	43236109	T	C
17	rs146986998	0	43236309	C	T
17	rs76887801	0	43237123	T	G
17	rs59622946	0	43237648	G	T
17	rs16939893	0	43240081	C	T
17	rs137869155	0	43241471	G	A
17	rs75863857	0	43241827	A	T
17	rs11657325	0	43242694	G	A
17	rs4627401	0	43244034	A	T
17	rs9709123	0	43244620	A	G
17	rs4792858	0	43244700	A	C
17	rs73319048	0	43245402	C	G
17	rs8070221	0	43245893	G	C
17	rs76672411	0	43245921	C	A
17	rs144171786	0	43246901	A	G
17	rs7208548	0	43247930	A	C
17	rs4792819	0	43247957	A	C
17	rs7217491	0	43248447	T	C
17	rs12450321	0	43248581	C	T
17	rs78420531	0	43249246	G	T
17	rs60742188	0	43249437	G	A
17	rs4792867	0	43249444	C	T
17	rs79363592	0	43249785	C	T
17	rs75581249	0	43250125	G	A
17	rs66827053	0	43250653	A	G
17	rs139172925	0	43252056	G	A
17	rs59542675	0	43253143	G	A
17	rs76679230	0	43253551	G	A
17	rs4792868	0	43254040	C	T
17	rs11867300	0	43254152	G	A
17	rs79152928	0	43254231	T	C
17	rs62066677	0	43254421	G	A
17	rs75589269	0	43255381	C	T
17	rs11651809	0	43255681	C	G
17	rs8070437	0	43257270	C	T
17	rs74927046	0	43257356	T	G
17	rs28510841	0	43257389	G	C
17	rs34562831	0	43259685	C	T
17	rs62066678	0	43259719	C	G
17	rs4632173	0	43260783	A	G
17	rs4559944	0	43260880	A	G
17	rs35625124	0	43262629	T	A
17	rs77593208	0	43262643	A	T
17	rs8068816	0	43263019	T	A
17	rs8069272	0	43263233	T	A
17	rs149013604	0	43263299	A	G
17	rs142965733	0	43263301	C	G
17	rs77045387	0	43263774	G	A
17	rs8071573	0	43264915	A	G
17	rs73319060	0	43265323	T	G
17	rs7212802	0	43266091	G	A
17	rs62066682	0	43266487	G	A
17	rs7219397	0	43266519	T	A
17	rs78509373	0	43266542	T	C
17	rs6503426	0	43268267	C	T
17	rs6503427	0	43268712	C	T
17	rs145729014	0	43269242	T	C
17	rs117014527	0	43269701	A	G
17	rs67882608	0	43270288	A	T
17	rs144647217	0	43270363	G	A
17	rs186061946	0	43270570	C	T
17	rs7208466	0	43271947	A	G
17	rs12450413	0	43273187	C	T
17	rs6503428	0	43273867	T	A
17	rs62066707	0	43273992	T	A
17	rs61160218	0	43274555	G	A
17	rs74834963	0	43274734	T	G
17	rs80169564	0	43275356	C	T
17	rs80069680	0	43275886	C	T
17	rs112297877	0	43275949	C	G
17	rs73319076	0	43275977	A	C
17	rs144269995	0	43277503	A	T
17	rs7207244	0	43277541	C	G
17	rs7212192	0	43277652	T	C
17	rs11870697	0	43277758	T	C
17	rs72832877	0	43278576	C	T
17	rs6503430	0	43278732	C	T
17	rs7218351	0	43279320	A	G
17	rs145394967	0	43279830	G	A
17	rs7214310	0	43281946	C	T
17	rs4986147	0	43282545	G	A
17	rs79711330	0	43283263	A	G
17	rs79592359	0	43286143	T	G
17	rs113847117	0	43287288	C	T
17	rs111602534	0	43287317	T	C
17	rs4273079	0	43287421	C	T
17	rs62066714	0	43287642	G	T
17	rs12603585	0	43288110	C	A
17	rs12603483	0	43288222	G	A
17	rs112416568	0	43288550	G	T
17	rs117884330	0	43289312	C	G
17	rs74253615	0	43290262	C	A
17	rs16939911	0	43290265	T	C
17	rs117306614	0	43290731	G	T
17	rs55706568	0	43292035	C	G
17	rs8077692	0	43292154	C	T
17	rs544126535	0	43292155	T	A
17	rs113819830	0	43292279	C	T
17	rs8068730	0	43294324	G	A
17	rs117920061	0	43294811	G	A
17	rs117687464	0	43297152	G	A
17	rs57825815	0	43297297	G	A
17	rs1552458	0	43298388	A	G
17	rs7215363	0	43300231	G	C
17	rs1552457	0	43300669	T	G
17	rs75468347	0	43301858	C	A
17	rs12449792	0	43302259	C	T
17	rs1906342	0	43303608	A	G
17	rs58605696	0	43304034	C	T
17	rs79091156	0	43304649	G	A
17	rs9916564	0	43305131	G	A
17	rs79162210	0	43305163	G	A
17	rs9889614	0	43305401	G	A
17	rs77349922	0	43305435	T	C
17	rs62066720	0	43305456	C	G
17	rs9891541	0	43305520	C	T
17	rs11869822	0	43306148	T	A
17	rs11079492	0	43306305	C	G
17	rs11079493	0	43306345	G	C
17	rs12453698	0	43306649	C	T
17	rs57344356	0	43306685	G	A
17	rs9893052	0	43306763	T	C
17	rs4792892	0	43307719	G	T
17	rs58744688	0	43308183	A	C
17	rs75864910	0	43308547	C	T
17	rs9908905	0	43309078	A	G
17	rs9908320	0	43309171	C	T
17	rs9907333	0	43309466	G	A
17	rs9913962	0	43309942	G	A
17	rs79181461	0	43310143	G	A
17	rs75239108	0	43310182	T	C
17	rs12103702	0	43310840	C	T
17	rs9898221	0	43311620	A	G
17	rs9910393	0	43311968	T	A
17	rs9903656	0	43312700	G	A
17	rs9906359	0	43312800	A	G
17	rs1989230	0	43312831	G	A
17	rs1989229	0	43312893	A	G
17	rs9891552	0	43313404	T	A
17	rs140753632	0	43314204	C	T
17	rs77766814	0	43314544	A	G
17	rs77496285	0	43314640	C	T
17	rs1133458	0	43315547	G	A
17	rs12940312	0	43316360	G	A
17	rs1023995	0	43316520	T	C
17	rs8182370	0	43316613	G	C
17	rs60823899	0	43316642	G	C
17	rs7212404	0	43317574	G	A
17	rs1801353	0	43319770	C	T
17	rs74894402	0	43320366	A	G
17	rs118097512	0	43324611	C	T
17	rs111999393	0	43325185	T	C
17	rs28544002	0	43325839	T	C
17	rs149532487	0	43327228	A	G
17	rs62066723	0	43327309	T	C
17	rs9916625	0	43327944	G	A
17	rs7209805	0	43327946	T	C
17	rs62066724	0	43330066	A	G
17	rs57431070	0	43330929	G	A
17	rs57989921	0	43331177	C	T
17	rs60420573	0	43331438	A	G
17	rs8065345	0	43332015	A	G
17	rs2291448	0	43332365	A	G
17	rs11651968	0	43333125	C	T
17	rs9908267	0	43334005	G	C
17	rs72832885	0	43334228	T	C
17	rs60163605	0	43334649	C	A
17	rs58314091	0	43334653	T	C
17	rs4248280	0	43334978	C	G
17	rs56276534	0	43335413	T	C
17	rs56269837	0	43335650	A	G
17	rs4248914	0	43336480	C	T
17	rs4986168	0	43336574	C	T
17	rs4247364	0	43336687	G	C
17	rs4792836	0	43336770	T	C
17	rs7210761	0	43336997	T	C
17	rs7224548	0	43337136	G	T
17	rs7211069	0	43337171	T	C
17	rs7225083	0	43337501	G	C
17	rs11656414	0	43337970	A	G
17	rs7215764	0	43338941	G	C
17	rs708563	0	43340936	G	A
17	rs11574837	0	43341110	C	T
17	rs3744410	0	43341913	G	T
17	rs17846851	0	43341977	T	C
17	rs1047833	0	43342141	G	C
17	rs2285674	0	43342306	C	A
17	rs16939926	0	43343249	T	C
17	rs2074293	0	43344073	G	A
17	rs4792809	0	43346980	G	T
17	rs3178151	0	43347066	T	C
17	rs4792811	0	43347336	C	G
17	rs11574831	0	43347610	C	T
17	rs577831952	0	43348317	G	A
17	rs4247365	0	43348887	G	A
17	rs7213493	0	43349176	G	A
17	rs9635724	0	43349197	G	T
17	rs11079501	0	43349882	T	C
17	rs7214657	0	43349920	G	T
17	rs11574828	0	43350081	C	T
17	rs9911183	0	43350514	G	A
17	rs11079502	0	43350666	A	G
17	rs11574826	0	43351039	C	G
17	rs2072090	0	43351127	G	C
17	rs17846859	0	43351657	G	C
17	rs17685379	0	43352049	C	T
17	rs36107645	0	43352642	T	C
17	rs58007130	0	43353269	C	T
17	rs9908462	0	43353423	C	T
17	rs9972936	0	43353677	G	A
17	rs16939943	0	43353763	C	T
17	rs113896299	0	43354617	C	T
17	rs58428160	0	43354681	G	A
17	rs7222751	0	43354930	G	A
17	rs113772413	0	43357804	G	C
17	rs34198001	0	43357938	C	T
17	rs9905609	0	43358166	C	T
17	rs16939948	0	43358418	T	C
17	rs1985556	0	43359241	A	G
17	rs35971701	0	43359891	T	C
17	rs4792842	0	43360057	G	A
17	rs7207549	0	43360128	A	G
17	rs3785805	0	43360940	G	T
17	rs3785804	0	43360994	G	A
17	rs3785803	0	43361213	G	A
17	rs3785802	0	43361350	C	G
17	rs2074292	0	43361491	G	A
17	rs2074291	0	43361889	C	A
17	rs2074290	0	43362456	C	T
17	rs17846855	0	43364737	C	A
17	rs2074289	0	43364914	A	G
17	rs34066137	0	43365015	G	A
17	rs11079503	0	43365089	C	T
17	rs11574815	0	43365392	G	A
17	rs35518221	0	43365441	A	G
17	rs4792846	0	43367152	G	A
17	rs11574814	0	43367424	C	T
17	rs7222094	0	43367653	T	C
17	rs3760357	0	43369904	G	C
17	rs721579	0	43370481	C	T
17	rs4792812	0	43374055	T	C
17	rs4792813	0	43375239	C	T
17	rs9908076	0	43376110	C	T
17	rs2867316	0	43376447	C	T
17	rs1352312	0	43376761	T	G
17	rs111882557	0	43377320	G	A
17	rs112969331	0	43378398	G	C
17	rs79442196	0	43379488	C	T
17	rs111244088	0	43379765	T	C
17	rs75911690	0	43380115	C	T
17	rs79789477	0	43380341	G	A
17	rs7221403	0	43380666	A	C
17	rs12938138	0	43381472	G	A
17	rs9908330	0	43383100	A	G
17	rs4792847	0	43383484	G	A
17	rs1476533	0	43383595	C	T
17	rs1476532	0	43383596	A	G
17	rs74253619	0	43384345	C	T
17	rs7223853	0	43384632	A	T
17	rs75184106	0	43385263	C	A
17	rs12449740	0	43385349	G	A
17	rs79039330	0	43385620	G	T
17	rs7214514	0	43387104	T	G
17	rs57525868	0	43387887	C	T
17	rs117557718	0	43388389	T	C
17	rs17686001	0	43388413	G	A
17	rs11869999	0	43389726	T	A
17	rs80000929	0	43390121	G	A
17	rs74996617	0	43390343	G	A
17	rs79760062	0	43390763	A	G
17	rs4792848	0	43391328	G	T
17	rs7216796	0	43392208	G	A
17	rs4792849	0	43395178	A	G
17	rs74848434	0	43395750	G	A
17	rs75719641	0	43396077	G	A
17	rs74970811	0	43396328	C	T
17	rs76147974	0	43397246	C	T
17	rs76853696	0	43398594	C	T
17	rs78530059	0	43400563	C	G
17	rs16939958	0	43400747	C	T
17	rs138410223	0	43401241	A	G
17	rs4328483	0	43401540	T	G
17	rs16939961	0	43401748	C	T
17	rs56059526	0	43402859	G	A
17	rs4792814	0	43403005	T	C
17	rs4792850	0	43403777	A	C
17	rs34993366	0	43404148	T	C
17	rs60308509	0	43404943	T	C
17	rs57804037	0	43405024	C	T
17	rs35080075	0	43405333	T	C
17	rs57079292	0	43405520	C	T
17	rs35925307	0	43405754	T	G
17	rs59136196	0	43405846	A	G
17	rs147419434	0	43408966	T	A
17	rs77566261	0	43409429	C	G
17	rs35457051	0	43409653	G	T
17	rs117172854	0	43411373	A	G
17	rs59375097	0	43411574	A	G
17	rs67141028	0	43412337	G	A
17	rs1000354	0	43413451	A	G
17	rs8079270	0	43414434	C	T
17	rs67170803	0	43415383	A	C
17	rs34702068	0	43416415	G	C
17	rs35427715	0	43416944	T	C
17	rs35082152	0	43416953	C	T
17	rs35098769	0	43417205	G	A
17	rs35403192	0	43417216	C	A
17	rs17759555	0	43417995	C	A
17	rs141091766	0	43418268	C	T
17	rs79620933	0	43418841	C	T
17	rs35410914	0	43419922	C	T
17	rs117326137	0	43420085	C	T
17	rs4792815	0	43420120	G	T
17	rs9907503	0	43421115	T	C
17	rs12942322	0	43421431	T	C
17	rs72832896	0	43421720	A	G
17	rs4792851	0	43422855	T	C
17	rs16939964	0	43423890	T	C
17	rs79084945	0	43424018	G	A
17	rs12452272	0	43424214	C	A
17	rs148255010	0	43426306	T	C
17	rs117274767	0	43426386	G	T
17	rs36057737	0	43427544	G	A
17	rs11079524	0	43428218	T	C
17	rs112120661	0	43430388	C	T
17	rs7214661	0	43430696	A	G
17	rs4792852	0	43432039	C	T
17	rs4792853	0	43432801	A	G
17	rs60221345	0	43434386	C	T
17	rs59193782	0	43434565	T	G
17	rs59113655	0	43434595	T	C
17	rs36121378	0	43435277	C	T
17	rs7222377	0	43436472	T	A
17	rs12944705	0	43436791	A	G
17	rs12952082	0	43437238	C	T
17	rs12949988	0	43437241	G	A
17	rs140245332	0	43437308	C	T
17	rs568289271	0	43437345	T	C
17	rs12945838	0	43438430	A	G
17	rs2017313	0	43438698	T	C
17	rs150820346	0	43438840	C	G
17	rs117515828	0	43442166	C	T
17	rs35762653	0	43443832	G	A
17	rs56265946	0	43444133	C	T
17	rs6503435	0	43445484	T	C
17	rs79206700	0	43445610	C	A
17	rs10853050	0	43445792	A	G
17	rs143305260	0	43447498	C	T
17	rs200027572	0	43447657	A	G
17	rs12943205	0	43448317	A	G
17	rs74568330	0	43448972	A	C
17	rs118081270	0	43449644	C	A
17	rs34271337	0	43450678	C	T
17	rs58299347	0	43451359	C	T
17	rs67622136	0	43452519	A	G
17	rs35771499	0	43453065	G	C
17	rs147904962	0	43454537	G	A
17	rs867139	0	43454804	C	G
17	rs34064870	0	43456203	A	T
17	rs10468514	0	43456240	A	G
17	rs9303471	0	43456342	A	C
17	rs11650773	0	43456676	T	C
17	rs12952708	0	43456728	C	T
17	rs12952950	0	43456769	C	T
17	rs117806414	0	43457575	A	T
17	rs8066287	0	43457711	C	G
17	rs9895436	0	43457886	G	A
17	rs4792854	0	43458641	C	T
17	rs7220051	0	43459253	A	T
17	rs115975018	0	43459318	A	G
17	rs114736530	0	43459464	G	T
17	rs4792855	0	43459697	C	T
17	rs6503436	0	43459770	C	A
17	rs79549411	0	43460005	T	C
17	rs1230063	0	43460091	A	G
17	rs145433429	0	43460873	G	A
17	rs61572747	0	43460891	A	G
17	rs12939168	0	43461225	T	C
17	rs1230064	0	43461460	A	G
17	rs1230065	0	43461481	T	G
17	rs2016980	0	43462803	G	A
17	rs1230066	0	43464890	G	C
17	rs1230067	0	43465737	G	A
17	rs1230068	0	43466648	T	C
17	rs1230069	0	43466654	C	G
17	rs1230070	0	43466714	C	T
17	rs1230071	0	43466773	C	T
17	rs1230072	0	43466961	C	T
17	rs1230073	0	43467025	G	T
17	rs1234593	0	43467236	T	C
17	rs10438778	0	43467987	A	G
17	rs1230074	0	43468128	T	A
17	rs79470695	0	43468366	C	T
17	rs2905453	0	43468385	A	G
17	rs1230089	0	43468806	C	T
17	rs1230090	0	43468865	A	G
17	rs1230091	0	43469064	G	A
17	rs1237651	0	43469114	T	C
17	rs1230092	0	43469284	A	C
17	rs1230093	0	43469597	G	A
17	rs1230094	0	43470156	G	A
17	rs732589	0	43470760	C	T
17	rs7613	0	43471481	G	A
17	rs1059504	0	43472321	A	G
17	rs8327	0	43472507	A	G
17	rs117139057	0	43472825	G	C
17	rs188239464	0	43473100	C	T
17	rs1230095	0	43474440	C	G
17	rs1230096	0	43476527	A	T
17	rs1230097	0	43476606	T	A
17	rs1230098	0	43478193	C	A
17	rs1230099	0	43478713	G	A
17	rs1230100	0	43480848	G	C
17	rs118072696	0	43480941	A	T
17	rs142833021	0	43483413	C	T
17	rs1230101	0	43483774	G	A
17	rs1230102	0	43485219	G	A
17	rs1230103	0	43485791	G	A
17	rs1230105	0	43487282	G	C
17	rs1230106	0	43487968	A	G
17	rs79650010	0	43488239	T	G
17	rs2102989	0	43492416	G	A
17	rs11654226	0	43493798	C	T
17	rs1230075	0	43494497	A	G
17	rs143163949	0	43494906	G	A
17	rs1230077	0	43496218	G	A
17	rs1230078	0	43497395	T	C
17	rs1230079	0	43497978	T	C
17	rs2106720	0	43498710	C	T
17	rs1230082	0	43500344	G	C
17	rs1230083	0	43500837	G	A
17	rs1230084	0	43501182	C	T
17	rs1230085	0	43501599	G	A
17	rs1230086	0	43503283	C	T
17	rs1230087	0	43503947	C	T
17	rs73307518	0	43504217	C	T
17	rs141093428	0	43504468	C	T
17	rs2959953	0	43507008	G	C
17	rs2684631	0	43510650	A	G
17	rs2959950	0	43511598	T	C
17	rs117218263	0	43512151	T	C
17	rs2521717	0	43514411	G	C
17	rs1317946	0	43516738	A	C
17	rs6503437	0	43518152	A	G
17	rs3845202	0	43520398	G	T
17	rs188919605	0	43520860	G	A
17	rs191815733	0	43522340	G	A
17	rs142002457	0	43525697	G	A
17	rs56278545	0	43530550	G	A
17	rs8075717	0	43534322	T	C
17	rs151097992	0	43535047	T	C
17	rs4588023	0	43535952	C	T
17	rs2521840	0	43537168	G	C
17	rs4792816	0	43541129	C	T
17	rs117683230	0	43541159	C	T
17	rs149244804	0	43541320	A	C
17	rs2078200	0	43541834	C	T
17	rs547330644	0	43542237	C	T
17	rs4792857	0	43543064	A	C
17	rs2521819	0	43543830	T	C
17	rs62065400	0	43546853	G	A
17	rs9893586	0	43548671	A	C
17	rs7224890	0	43548778	G	C
17	rs2037442	0	43551672	C	T
17	rs7218394	0	43553150	T	C
17	rs4239141	0	43554902	T	A
17	rs4792817	0	43556734	A	T
17	rs4792818	0	43557687	C	T
17	rs10401005	0	43557805	G	A
17	rs181659035	0	43563182	G	A
17	rs562458596	0	43563719	C	T
17	rs4792866	0	43563951	T	A
17	rs10432034	0	43565690	T	C
17	rs141403776	0	43566408	A	T
17	rs1879587	0	43567545	A	G
17	rs4523963	0	43570226	T	G
17	rs9905348	0	43571815	G	A
17	rs188877329	0	43577481	G	T
17	rs541864622	0	43581752	T	C
17	rs145398712	0	43583368	T	A
17	rs150219435	0	43589166	C	T
17	rs372995435	0	43589491	G	C
17	rs117422950	0	43625367	G	A
17	rs2696640	0	43651233	G	A
17	rs2693363	0	43651422	T	C
17	rs2693364	0	43651511	C	G
17	rs2696649	0	43653121	T	C
17	rs1724437	0	43655912	C	T
17	rs17642476	0	43656380	G	C
17	rs4062006	0	43657073	G	T
17	rs557336560	0	43659355	C	A
17	rs200856855	0	43672777	C	T
17	rs141821761	0	43676250	T	C
17	rs150338679	0	43685859	G	C
17	rs149465877	0	43688123	G	A
17	rs147373818	0	43706430	A	G
17	rs16940632	0	43707300	G	T
17	rs1635303	0	43710833	C	T
17	rs241043	0	43712619	A	T
17	rs7211561	0	43712623	T	A
17	rs148748878	0	43718548	T	G
17	rs117349125	0	43720558	G	A
17	rs143413567	0	43726184	C	A
17	rs439945	0	43726659	A	C
17	rs417968	0	43728376	G	A
17	rs1706720	0	43731837	G	C
17	rs1635302	0	43731873	C	T
17	rs116989783	0	43732308	G	A
17	rs150265163	0	43732609	C	T
17	rs1706719	0	43733264	C	T
17	rs118022951	0	43734924	G	A
17	rs1635301	0	43735258	T	G
17	rs146001956	0	43735930	G	T
17	rs142568901	0	43738099	T	C
17	rs117550896	0	43738147	C	T
17	rs3843738	0	43739194	A	G
17	rs1724409	0	43740565	G	T
17	rs12601866	0	43741549	C	G
17	rs75357672	0	43741991	C	T
17	rs1635299	0	43743079	C	T
17	rs143699161	0	43748712	A	G
17	rs117710879	0	43749080	G	T
17	rs139351111	0	43751129	C	G
17	rs735423	0	43757020	C	G
17	rs34804414	0	43757579	A	C
17	rs17687796	0	43757971	G	A
17	rs12946298	0	43760225	C	G
17	rs1635287	0	43763840	C	T
17	rs142595644	0	43768486	G	A
17	rs74371720	0	43768534	G	A
17	rs16941058	0	43772090	A	G
17	rs1635286	0	43776458	G	A
17	rs139622703	0	43777173	G	C
17	rs1724422	0	43777313	A	G
17	rs1623865	0	43778768	C	T
17	rs1724424	0	43779962	T	G
17	rs1724425	0	43781747	C	T
17	rs142579967	0	43782453	G	C
17	rs1724385	0	43783245	G	T
17	rs1526123	0	43783340	T	C
17	rs6503444	0	43783370	T	C
17	rs1724386	0	43783760	C	T
17	rs1635290	0	43783953	A	G
17	rs117893412	0	43784000	G	C
17	rs9912362	0	43784228	T	C
17	rs1617406	0	43784777	G	A
17	rs76970862	0	43786683	A	G
17	rs142514192	0	43786980	G	A
17	rs7406746	0	43787353	A	C
17	rs1880748	0	43788796	T	C
17	rs11871395	0	43790056	G	A
17	rs59950134	0	43791248	G	C
17	rs1105568	0	43793427	C	A
17	rs116843903	0	43794040	G	A
17	rs11655470	0	43795433	C	T
17	rs12942912	0	43795899	G	A
17	rs118010751	0	43797231	G	A
17	rs55968221	0	43799852	A	G
17	rs7218457	0	43802506	A	G
17	rs35116560	0	43804186	T	C
17	rs9303521	0	43805194	T	G
17	rs72834548	0	43805398	G	A
17	rs7225384	0	43809096	C	G
17	rs4414533	0	43809844	C	T
17	rs4792878	0	43810165	C	T
17	rs11079711	0	43810168	G	A
17	rs1880753	0	43811260	G	A
17	rs12938476	0	43812897	T	C
17	rs8067527	0	43813186	G	A
17	rs12944235	0	43813221	G	A
17	rs117593214	0	43814345	G	A
17	rs7220839	0	43815145	C	T
17	rs60175966	0	43816692	C	T
17	rs59548700	0	43817236	G	A
17	rs373083909	0	43818076	A	C
17	rs75200513	0	43820623	A	G
17	rs8075654	0	43820669	G	T
17	rs1989480	0	43820893	G	T
17	rs117867702	0	43820907	A	C
17	rs8082105	0	43821478	G	A
17	rs78630657	0	43821540	T	A
17	rs75848775	0	43821542	C	T
17	rs62054430	0	43823585	A	G
17	rs116981664	0	43825224	C	T
17	rs76579382	0	43826318	C	T
17	rs1880756	0	43826666	C	T
17	rs62054441	0	43828749	C	T
17	rs77850169	0	43828938	C	T
17	rs1880755	0	43829404	C	T
17	rs11650571	0	43830705	T	A
17	rs8069449	0	43831562	T	C
17	rs4264434	0	43834351	A	T
17	rs189281914	0	43834619	C	T
17	rs186131799	0	43834662	A	C
17	rs6503447	0	43834912	A	T
17	rs11655764	0	43836477	G	A
17	rs8068589	0	43836665	C	A
17	rs66672743	0	43837594	G	T
17	rs67492300	0	43837777	G	A
17	rs80095037	0	43838237	G	T
17	rs55818489	0	43841308	G	C
17	rs6503448	0	43842473	G	A
17	rs4792879	0	43843861	C	T
17	rs72834567	0	43845746	C	A
17	rs75074511	0	43846129	G	A
17	rs7225082	0	43848495	G	T
17	rs146417377	0	43848828	T	A
17	rs143335647	0	43850692	G	A
17	rs35909029	0	43851498	T	C
17	rs12952301	0	43852487	T	C
17	rs35152905	0	43853072	T	G
17	rs117623108	0	43853170	A	G
17	rs12953076	0	43854015	C	T
17	rs12938031	0	43854502	A	G
17	rs34186148	0	43854655	G	C
17	rs118072172	0	43855052	G	A
17	rs4074461	0	43855156	G	T
17	rs4077814	0	43855333	T	G
17	rs6503450	0	43855571	T	C
17	rs574201100	0	43855603	A	G
17	rs4076452	0	43855894	G	C
17	rs35076622	0	43856458	G	A
17	rs11869294	0	43857223	C	G
17	rs117904437	0	43857256	C	A
17	rs117325904	0	43858483	G	A
17	rs12942254	0	43858705	C	A
17	rs12950522	0	43859106	A	C
17	rs12942300	0	43859405	T	A
17	rs28364020	0	43861853	C	T
17	rs117509589	0	43862282	T	C
17	rs12940065	0	43865871	G	A
17	rs7209436	0	43870142	C	T
17	rs12944712	0	43871147	G	A
17	rs4458044	0	43873727	G	C
17	rs60645916	0	43878030	G	C
17	rs77628007	0	43878296	A	C
17	rs150578768	0	43879381	T	G
17	rs110402	0	43880047	G	A
17	rs73984616	0	43881290	C	T
17	rs7222658	0	43882035	A	G
17	rs142853351	0	43882647	C	T
17	rs242924	0	43885367	G	T
17	rs242925	0	43888866	C	T
17	rs242942	0	43891633	T	C
17	rs3826423	0	43892077	G	A
17	rs3785877	0	43892188	G	A
17	rs242941	0	43892520	A	C
17	rs242940	0	43892600	A	G
17	rs171440	0	43893487	G	A
17	rs78779660	0	43894742	G	A
17	rs81189	0	43894798	G	C
17	rs35327015	0	43896039	C	T
17	rs242937	0	43898368	A	G
17	rs173365	0	43901074	A	G
17	rs80067508	0	43901665	T	C
17	rs36048893	0	43901763	C	T
17	rs71375321	0	43902915	G	A
17	rs242951	0	43909412	C	T
17	rs17689948	0	43910402	G	C
17	rs17689966	0	43910455	G	A
17	rs242949	0	43911716	G	T
17	rs28364026	0	43912294	G	A
17	rs28364032	0	43912342	G	A
17	rs28364027	0	43912805	A	G
17	rs16940686	0	43913030	G	T
17	rs242948	0	43913544	G	T
17	rs56842912	0	43914914	G	A
17	rs62054807	0	43915497	C	T
17	rs5820597	0	43916148	G	C
17	rs12937956	0	43916930	G	T
17	rs242947	0	43917136	G	A
17	rs117510714	0	43917216	G	A
17	rs117301738	0	43918505	G	A
17	rs17763658	0	43922640	G	A
17	rs242944	0	43923180	G	A
17	rs144544474	0	43924292	G	A
17	rs242943	0	43924412	T	C
17	rs17690703	0	43925297	C	T
17	rs8079387	0	43926777	A	T
17	rs8064870	0	43926789	T	C
17	rs8068916	0	43926987	T	G
17	rs142468338	0	43927017	C	G
17	rs16940704	0	43928124	T	C
17	rs3935637	0	43928573	T	C
17	rs4616318	0	43928810	A	G
17	rs17690883	0	43928866	C	T
17	rs34845889	0	43928906	G	C
17	rs73313152	0	43928950	C	G
17	rs9890016	0	43929696	T	C
17	rs117350367	0	43929952	G	A
17	rs16940711	0	43930006	A	C
17	rs9896752	0	43930200	T	C
17	rs62054826	0	43930700	C	A
17	rs117732767	0	43930715	C	A
17	rs7221167	0	43933307	T	C
17	rs76326382	0	43933838	T	G
17	rs2521811	0	43934044	T	C
17	rs2316770	0	43934256	G	A
17	rs4792889	0	43934332	C	T
17	rs4792890	0	43934387	G	A
17	rs962885	0	43935631	T	C
17	rs2301689	0	43935838	T	C
17	rs242935	0	43936410	T	C
17	rs242934	0	43936664	G	C
17	rs242933	0	43938470	A	G
17	rs242932	0	43939136	T	A
17	rs242931	0	43939225	A	G
17	rs242930	0	43939497	C	T
17	rs242929	0	43940229	G	A
17	rs242928	0	43943051	G	A
17	rs147550215	0	43944520	G	A
17	rs67896329	0	43945088	C	T
17	rs11869096	0	43945100	G	A
17	rs1158660	0	43945288	G	A
17	rs11657882	0	43945416	A	G
17	rs7218286	0	43945524	A	G
17	rs7220421	0	43945726	G	A
17	rs183086	0	43945745	G	A
17	rs242923	0	43945981	A	G
17	rs242922	0	43946370	A	C
17	rs57672145	0	43947964	G	A
17	rs145438855	0	43950243	G	A
17	rs9898399	0	43950322	A	G
17	rs139795102	0	43958456	C	T
17	rs2019820	0	43959825	C	T
17	rs114469358	0	43962562	T	C
17	rs117801051	0	43962575	C	T
17	rs242926	0	43966105	C	G
17	rs7210728	0	43968415	G	A
17	rs9910173	0	43969897	A	C
17	rs3744456	0	43972176	C	G
17	rs3744457	0	43972915	C	T
17	rs4792891	0	43973498	T	G
17	rs148142409	0	43973647	G	A
17	rs3785878	0	43974147	C	T
17	rs7224541	0	43974594	G	A
17	rs11079726	0	43976235	A	G
17	rs9303523	0	43976684	T	C
17	rs117705806	0	43977252	G	T
17	rs28646281	0	43977846	T	G
17	rs1560312	0	43978988	A	G
17	rs930119	0	43979972	A	G
17	rs142087364	0	43981912	G	A
17	rs144672993	0	43981913	C	T
17	rs9898786	0	43984081	G	A
17	rs2280004	0	43985132	A	G
17	rs117942449	0	43985626	C	T
17	rs3785879	0	43985636	C	A
17	rs4792893	0	43985723	G	A
17	rs12601170	0	43986139	C	T
17	rs1467967	0	43986179	G	A
17	rs60128610	0	43987942	T	A
17	rs142547614	0	43989109	G	A
17	rs61421488	0	43991509	A	C
17	rs9913462	0	43991643	G	C
17	rs9899833	0	43992943	G	A
17	rs3785880	0	43993376	T	G
17	rs35908989	0	43994021	T	C
17	rs66660193	0	43994763	A	G
17	rs146873720	0	43995385	C	G
17	rs8076152	0	43995932	C	G
17	rs8080903	0	43996140	T	C
17	rs1560313	0	43996561	A	G
17	rs2316776	0	43996933	C	T
17	rs242556	0	44002250	A	T
17	rs9904290	0	44002271	A	G
17	rs190429384	0	44002486	T	A
17	rs2055797	0	44002632	A	T
17	rs149100897	0	44003107	A	T
17	rs12947764	0	44004442	T	G
17	rs16940742	0	44004924	A	G
17	rs71375325	0	44005297	C	T
17	rs1001945	0	44005821	C	G
17	rs1967982	0	44006223	A	G
17	rs60426848	0	44007550	G	A
17	rs8078967	0	44008101	T	C
17	rs8065800	0	44010478	G	A
17	rs145500200	0	44012735	A	G
17	rs11867549	0	44013235	A	G
17	rs11653258	0	44017725	G	T
17	rs2435205	0	44018764	G	A
17	rs242557	0	44019712	G	A
17	rs118149575	0	44024837	A	C
17	rs242559	0	44025888	C	A
17	rs242560	0	44026331	G	A
17	rs242562	0	44026739	G	A
17	rs144912990	0	44029164	C	T
17	rs140520240	0	44030789	G	A
17	rs878917	0	44031385	C	T
17	rs878918	0	44031596	A	G
17	rs242563	0	44034736	G	A
17	rs150338516	0	44036387	C	T
17	rs12603508	0	44038144	C	T
17	rs150870754	0	44039325	G	A
17	rs242554	0	44039365	C	T
17	rs35838379	0	44040184	A	G
17	rs16940758	0	44040626	C	T
17	rs2664006	0	44041771	C	T
17	rs62063286	0	44041987	T	C
17	rs62063287	0	44041992	G	T
17	rs76281607	0	44042782	T	C
17	rs77169816	0	44042942	T	C
17	rs117977938	0	44043717	G	C
17	rs116204525	0	44046192	T	C
17	rs118190448	0	44047110	A	G
17	rs9896485	0	44050828	G	C
17	rs10514889	0	44051404	G	A
17	rs34619181	0	44051409	T	A
17	rs150119235	0	44053267	C	T
17	rs3785883	0	44054433	A	G
17	rs754593	0	44054696	G	A
17	rs13313562	0	44056097	C	G
17	rs3785884	0	44057595	G	A
17	rs2435206	0	44058111	C	T
17	rs3785885	0	44058640	A	G
17	rs2435207	0	44058928	G	A
17	rs17651507	0	44059010	A	T
17	rs2435208	0	44059497	G	A
17	rs80189278	0	44060492	G	A
17	rs63750072	0	44060859	A	G
17	rs63750222	0	44061025	C	T
17	rs2435209	0	44061893	G	T
17	rs2435210	0	44061894	C	T
17	rs6503453	0	44062603	A	G
17	rs2435211	0	44063244	C	T
17	rs8079215	0	44064851	C	T
17	rs713522	0	44065263	T	C
17	rs919463	0	44065741	G	A
17	rs2435212	0	44066464	G	A
17	rs2258689	0	44067382	T	C
17	rs2435213	0	44067847	G	T
17	rs149316672	0	44068201	C	T
17	rs2435214	0	44068339	G	A
17	rs118020479	0	44069853	C	T
17	rs2471737	0	44070583	A	G
17	rs2435200	0	44071851	G	A
17	rs117199550	0	44072799	C	T
17	rs11568305	0	44074018	G	A
17	rs12051901	0	44074586	G	A
17	rs12450013	0	44075506	C	G
17	rs2471738	0	44076063	C	T
17	rs2435201	0	44078982	T	A
17	rs2471739	0	44080354	C	T
17	rs2435202	0	44080836	G	A
17	rs73317025	0	44081178	T	C
17	rs73317026	0	44081268	G	A
17	rs2435203	0	44083297	T	C
17	rs8067056	0	44083948	T	C
17	rs56087321	0	44084403	G	C
17	rs11657504	0	44085610	C	T
17	rs4792897	0	44086267	A	G
17	rs41543317	0	44087500	A	G
17	rs3744460	0	44087629	C	A
17	rs41543512	0	44090778	T	A
17	rs66499584	0	44091780	G	A
17	rs149561857	0	44092866	A	G
17	rs57930510	0	44095316	C	G
17	rs58879558	0	44095467	T	C
17	rs67676322	0	44097249	G	A
17	rs916896	0	44098797	C	T
17	rs117539395	0	44099309	C	G
17	rs16940797	0	44099417	C	T
17	rs7521	0	44105395	A	G
17	rs7220988	0	44109474	G	A
17	rs1078997	0	44109843	A	G
17	rs190700193	0	44113223	G	A
17	rs147005720	0	44116309	G	T
17	rs72628320	0	44116674	C	T
17	rs16940845	0	44116843	C	A
17	rs2277613	0	44117135	C	T
17	rs7213077	0	44119051	T	C
17	rs8064986	0	44119367	A	G
17	rs62063662	0	44119840	T	C
17	rs10514899	0	44119987	C	G
17	rs67682367	0	44120994	A	T
17	rs8078067	0	44125466	G	A
17	rs141861343	0	44127803	G	A
17	rs11869074	0	44130069	G	T
17	rs11654745	0	44131096	G	A
17	rs4792827	0	44131305	T	C
17	rs78781413	0	44131417	G	A
17	rs7212857	0	44132301	C	A
17	rs74536520	0	44132448	C	T
17	rs11652003	0	44132659	G	A
17	rs56166297	0	44132710	A	G
17	rs12449717	0	44134954	G	C
17	rs144452577	0	44140154	G	A
17	rs6503455	0	44140748	C	T
17	rs11079730	0	44142132	G	C
17	rs117095393	0	44143775	T	C
17	rs2301732	0	44144214	T	C
17	rs72628321	0	44150716	C	T
17	rs117325413	0	44152086	C	T
17	rs79436222	0	44157638	G	A
17	rs8079695	0	44161441	C	T
17	rs11079732	0	44161581	T	C
17	rs72836329	0	44161763	C	T
17	rs11654640	0	44162230	G	A
17	rs66524664	0	44162713	G	A
17	rs2158258	0	44163809	A	C
17	rs72628322	0	44164583	C	T
17	rs10775404	0	44167366	A	C
17	rs78620080	0	44167562	T	C
17	rs78376388	0	44167854	T	A
17	rs116902028	0	44168994	A	G
17	rs72628323	0	44171207	G	A
17	rs2023862	0	44171566	G	A
17	rs72628324	0	44171757	G	A
17	rs146462740	0	44172166	G	A
17	rs7211983	0	44172679	G	A
17	rs60521849	0	44172812	G	A
17	rs8065825	0	44175489	A	G
17	rs16940890	0	44176209	G	A
17	rs2023861	0	44177103	C	T
17	rs16940893	0	44178339	A	C
17	rs113564729	0	44179095	G	A
17	rs77429287	0	44179983	T	C
17	rs57319081	0	44180819	G	C
17	rs11652924	0	44182267	T	C
17	rs117795466	0	44184522	T	A
17	rs4510068	0	44184828	G	T
17	rs74518378	0	44185410	C	T
17	rs8070420	0	44185479	G	T
17	rs9904766	0	44186952	T	C
17	rs7225002	0	44189067	A	G
17	rs56807059	0	44189270	A	C
17	rs2016034	0	44189598	A	G
17	rs78325661	0	44190173	C	T
17	rs11653367	0	44191483	A	G
17	rs34517924	0	44193713	G	A
17	rs146390235	0	44193885	G	T
17	rs57240476	0	44195432	C	T
17	rs77560794	0	44196135	G	A
17	rs12603341	0	44196830	G	A
17	rs72628325	0	44202101	C	T
17	rs72628326	0	44202557	G	C
17	rs8068300	0	44202690	T	C
17	rs2016730	0	44204373	T	C
17	rs4792831	0	44206665	G	A
17	rs143706807	0	44212412	T	C
17	rs72628327	0	44215394	G	A
17	rs72628328	0	44215859	A	G
17	rs1406072	0	44216322	C	A
17	rs148071729	0	44218493	T	C
17	rs4792833	0	44219374	C	A
17	rs4792834	0	44219492	T	C
17	rs4792835	0	44219555	A	G
17	rs140502728	0	44221021	T	C
17	rs11653458	0	44221843	A	G
17	rs190326905	0	44222022	T	A
17	rs2696588	0	44222424	G	C
17	rs9674888	0	44224272	G	A
17	rs550752160	0	44227245	G	A
17	rs56147261	0	44228894	T	C
17	rs60988411	0	44229559	C	T
17	rs12603761	0	44234168	G	A
17	rs35321809	0	44235827	C	A
17	rs11654111	0	44236005	C	T
17	rs187210394	0	44237429	T	C
17	rs59049733	0	44237744	A	C
17	rs117876255	0	44237806	T	C
17	rs77143214	0	44238151	T	C
17	rs577745214	0	44240181	C	T
17	rs10459926	0	44241530	T	A
17	rs34330925	0	44241726	A	G
17	rs116957266	0	44243312	C	G
17	rs72628330	0	44246971	T	A
17	rs560699746	0	44247017	C	A
17	rs2240759	0	44247415	C	T
17	rs2240758	0	44248499	G	C
17	rs2240757	0	44250433	T	C
17	rs140324252	0	44255394	T	C
17	rs147755246	0	44255509	A	G
17	rs2240756	0	44259690	T	G
17	rs192359804	0	44262309	G	A
17	rs538768389	0	44262496	T	C
17	rs2732588	0	44262950	G	A
17	rs117291568	0	44264426	C	T
17	rs2532240	0	44265839	C	T
17	rs72836333	0	44270181	G	A
17	rs551913443	0	44274474	C	T
17	rs118144601	0	44282481	C	A
17	rs558938674	0	44284518	G	A
17	rs538281694	0	44284600	G	A
17	rs4792837	0	44286384	C	A
17	rs138628515	0	44289781	T	A
17	rs2696466	0	44289832	A	G
17	rs183836125	0	44290909	C	T
17	rs117796739	0	44291725	A	G
17	rs3890609	0	44291980	G	A
17	rs4344791	0	44296103	C	A
17	rs137877621	0	44297293	C	T
17	rs56864675	0	44307622	A	G
17	rs77913286	0	44316184	G	A
17	rs62073098	0	44316449	A	C
17	rs2732635	0	44318723	T	C
17	rs186892945	0	44319326	C	A
17	rs2532379	0	44321273	A	C
17	rs376435017	0	44325944	G	A
17	rs79475968	0	44326895	T	C
17	rs12953096	0	44332959	C	T
17	rs76583033	0	44333343	G	A
17	rs56063140	0	44337760	A	G
17	rs186200115	0	44339189	C	T
17	rs2732684	0	44339409	G	A
17	rs11871260	0	44339461	G	A
17	rs12603479	0	44339636	G	C
17	rs56289714	0	44340334	T	C
17	rs4988900	0	44342378	G	A
17	rs141021444	0	44342835	T	C
17	rs2532345	0	44343902	G	A
17	rs3744462	0	44344769	C	G
17	rs2532337	0	44346361	A	T
17	rs3826424	0	44350309	C	T
17	rs75134797	0	44354232	C	T
17	rs2732700	0	44354796	T	C
17	rs62071628	0	44356058	G	A
17	rs75098428	0	44358098	C	A
17	rs74606758	0	44358286	T	C
17	rs147981960	0	44368852	A	G
17	rs273537	0	44410597	A	G
17	rs62072114	0	44526643	T	C
17	rs55913050	0	44567463	T	C
17	rs3874943	0	44572068	A	G
17	rs2942003	0	44576704	T	G
17	rs150647074	0	44578158	C	T
17	rs151267673	0	44625928	C	A
17	rs568039055	0	44632463	G	C
17	rs538414914	0	44652651	G	C
17	rs192847700	0	44687454	C	G
17	rs199470	0	44753025	C	T
17	rs117300236	0	44753350	A	G
17	rs199461	0	44762589	G	A
17	rs199460	0	44764775	A	C
17	rs62074082	0	44769000	G	A
17	rs199441	0	44773783	A	G
17	rs200403	0	44781143	C	A
17	rs76083437	0	44785124	G	A
17	rs549813011	0	44785855	T	C
17	rs199437	0	44786336	T	A
17	rs183950723	0	44786930	G	A
17	rs34565941	0	44787130	G	A
17	rs183211	0	44788310	G	A
17	rs199436	0	44789285	A	G
17	rs199438	0	44791643	G	A
17	rs10491141	0	44792632	C	G
17	rs17692129	0	44793283	C	T
17	rs72628335	0	44793537	A	G
17	rs2316278	0	44793606	C	G
17	rs34720194	0	44794848	G	T
17	rs16941095	0	44795190	C	T
17	rs142167	0	44795234	A	G
17	rs12937492	0	44796777	A	C
17	rs12947457	0	44797820	A	G
17	rs16941125	0	44798586	C	G
17	rs199455	0	44799216	C	T
17	rs151083524	0	44799630	G	C
17	rs7224296	0	44800046	G	A
17	rs199454	0	44800110	G	A
17	rs199453	0	44800946	C	T
17	rs199452	0	44801340	C	T
17	rs4968239	0	44802774	C	T
17	rs78349511	0	44803160	A	C
17	rs74982369	0	44805603	G	T
17	rs35937770	0	44808360	G	A
17	rs199449	0	44808902	G	A
17	rs116845508	0	44810652	C	T
17	rs199446	0	44813169	G	A
17	rs6503809	0	44814132	T	A
17	rs12453054	0	44814383	T	A
17	rs7226263	0	44814884	T	C
17	rs7216231	0	44815743	A	G
17	rs12325819	0	44816132	G	T
17	rs72628336	0	44817355	T	C
17	rs199444	0	44818276	T	C
17	rs8065602	0	44819519	A	G
17	rs17698176	0	44819595	T	G
17	rs59600577	0	44819711	T	C
17	rs199442	0	44820122	G	A
17	rs199536	0	44820425	T	C
17	rs4246416	0	44824784	C	T
17	rs77162940	0	44827485	G	A
17	rs199531	0	44830414	T	C
17	rs12603920	0	44830426	C	T
17	rs9902077	0	44831932	A	G
17	rs12452215	0	44835179	G	A
17	rs16941674	0	44835495	C	G
17	rs9912530	0	44836302	T	C
17	rs199530	0	44836653	G	A
17	rs199527	0	44843667	G	A
17	rs149935689	0	44846233	C	T
17	rs199526	0	44847707	C	G
17	rs3809857	0	44848314	G	T
17	rs199524	0	44848438	G	T
17	rs199523	0	44848517	C	A
17	rs72628337	0	44850421	G	A
```
