## Supplementary material for "Characterization of shared and ancestry-specific signals driving complex traits using multi-ancestry fine-mapping": s2_snps.txt

```
rs9900708
rs193260324
rs79635816
rs60565989
rs12453874
rs12453875
rs12449738
rs113173063
rs57982334
rs35836843
rs12452088
rs34864700
rs12946444
rs77275109
rs146611688
rs4792965
rs4793175
rs117269073
rs4793176
rs58365028
rs36027641
rs56284011
rs112998358
rs11652163
rs75211220
rs12603597
rs183206745
rs75353403
rs4793177
rs12936109
rs1561968
rs34779614
rs76251979
rs7211402
rs35103016
rs9905098
rs12941960
rs74716106
rs61314636
rs12326005
rs76951886
rs138445937
rs9893429
rs4349189
rs12951005
rs12937001
rs60573416
rs2878973
rs186050935
rs12953082
rs143334356
rs78652363
rs12946018
rs9891298
rs9892253
rs8072289
rs75247308
rs6503410
rs79588955
rs78511019
rs2077261
rs894686
rs2337437
rs56057160
rs62065780
rs76220584
rs79163785
rs142612546
rs62065781
rs62065782
rs3744474
rs7220212
rs12568
rs7225735
rs7225329
rs730953
rs708381
rs11868071
rs55933307
rs62065786
rs112275462
rs145014961
rs62065787
rs140777775
rs7209081
rs4413004
rs73311379
rs141901220
rs79811178
rs62065788
rs7216522
rs12450587
rs77323994
rs10451271
rs9303432
rs117298907
rs9900173
rs7219243
rs77243960
rs75622696
rs59835134
rs76358396
rs75648943
rs72830981
rs12450063
rs6503411
rs7220106
rs74252802
rs9898793
rs141298600
rs12603364
rs113644109
rs536111955
rs8078303
rs9915259
rs80120688
rs8070631
rs8071302
rs4793179
rs4793180
rs4792966
rs4792967
rs117347927
rs4793181
rs62065821
rs11650033
rs62065823
rs55838522
rs59246405
rs62065826
rs117899691
rs12453616
rs148358499
rs28497626
rs12950988
rs4793173
rs4315379
rs8071429
rs141126897
rs151149376
rs545379771
rs140071887
rs62065828
rs4793172
rs79712245
rs4793171
rs57499268
rs59138429
rs12602966
rs12603474
rs61544589
rs79580688
rs12601574
rs12601576
rs139306896
rs116953690
rs9748204
rs9746981
rs145610444
rs112604052
rs62065829
rs145841669
rs7222240
rs76225419
rs55897749
rs62065831
rs62065832
rs12449933
rs8066252
rs6503412
rs62065833
rs62065834
rs12451399
rs4239145
rs113170866
rs62065835
rs117846333
rs142720277
rs6503413
rs73313230
rs6503415
rs4128658
rs4525538
rs62065836
rs8073198
rs41484746
rs62065837
rs117207382
rs77288888
rs116851011
rs1978070
rs6503416
rs6503417
rs11079425
rs77755021
rs11868511
rs28397098
rs9913787
rs6503418
rs2040558
rs34108277
rs56334615
rs8066395
rs55960502
rs41408545
rs12601652
rs142092984
rs12602256
rs143936341
rs7225240
rs2157839
rs2157840
rs138859178
rs7502890
rs111598486
rs6503420
rs4793169
rs138363582
rs8074938
rs12453630
rs117881906
rs111439215
rs34361243
rs148587551
rs41467648
rs7213273
rs75286509
rs59695806
rs118049816
rs56360935
rs112809819
rs6503421
rs8067053
rs8066411
rs7215357
rs111885820
rs4528619
rs7214267
rs35590381
rs916660
rs916661
rs117176288
rs8065098
rs9901635
rs7216895
rs35173750
rs9899200
rs148148788
rs77184475
rs74516356
rs7212533
rs2106354
rs2027994
rs34727004
rs2027995
rs2078823
rs28493834
rs145241897
rs17746351
rs16939799
rs73984321
rs145527276
rs35341801
rs6416904
rs6503422
rs1005136
rs59710160
rs2239916
rs875750
rs2239917
rs111931312
rs113340666
rs12601398
rs7502512
rs12601367
rs111630045
rs28570440
rs10491142
rs16939810
rs2269744
rs2239918
rs2157838
rs2239919
rs11870728
rs2239920
rs2239921
rs1132898
rs4793168
rs12937487
rs142013558
rs11871043
rs57837152
rs9899380
rs16939826
rs2301597
rs8073097
rs8073025
rs11868588
rs117634942
rs1468120
rs113203503
rs2239922
rs877599
rs877598
rs2239923
rs147551457
rs12936234
rs28784121
rs151324918
rs74612531
rs9912363
rs12103720
rs2269745
rs145874373
rs2239924
rs1053733
rs1053739
rs16939858
rs117105863
rs2269746
rs1989802
rs1989803
rs2239925
rs78867706
rs16939864
rs117156303
rs17684944
rs138144764
rs8070831
rs34497316
rs12948326
rs72832859
rs145965471
rs1052169
rs146108297
rs117751074
rs11870501
rs5026009
rs118115243
rs59189862
rs79484952
rs3744757
rs2285426
rs2285427
rs2864881
rs61516629
rs713102
rs713101
rs112162280
rs3744758
rs3744759
rs3744760
rs3744761
rs4362432
rs12603813
rs7217321
rs2129732
rs7226273
rs34813202
rs7207047
rs7209028
rs11653145
rs11652187
rs12944434
rs9303454
rs62066672
rs79355162
rs12604082
rs55740745
rs62066673
rs7223320
rs7224944
rs7214439
rs185497374
rs190417755
rs12944415
rs182560962
rs184519194
rs4986171
rs9906112
rs12603905
rs117232481
rs138291949
rs66532542
rs62066674
rs58219619
rs4986169
rs4986170
rs12946454
rs12603116
rs8069937
rs11652386
rs1056619
rs191168114
rs562014718
rs28588212
rs6503424
rs2291447
rs2306828
rs1542688
rs4986172
rs16939879
rs16939884
rs58346971
rs77266462
rs11653796
rs60289499
rs137989694
rs72628318
rs79206782
rs79716442
rs71373536
rs4986173
rs78622741
rs116523982
rs9894577
rs78105063
rs140969056
rs3744411
rs3744412
rs3809745
rs7216041
rs12051846
rs1044977
rs8070447
rs7217422
rs76233987
rs77243715
rs8067974
rs74398190
rs146350609
rs77895338
rs8064386
rs146986998
rs76887801
rs59622946
rs16939893
rs137869155
rs75863857
rs11657325
rs4627401
rs9709123
rs4792858
rs73319048
rs8070221
rs76672411
rs144171786
rs7208548
rs4792819
rs7217491
rs12450321
rs78420531
rs60742188
rs4792867
rs79363592
rs75581249
rs66827053
rs139172925
rs59542675
rs76679230
rs4792868
rs11867300
rs79152928
rs62066677
rs75589269
rs11651809
rs8070437
rs74927046
rs28510841
rs34562831
rs62066678
rs4632173
rs4559944
rs35625124
rs77593208
rs8068816
rs8069272
rs149013604
rs142965733
rs77045387
rs8071573
rs73319060
rs7212802
rs62066682
rs7219397
rs78509373
rs6503426
rs6503427
rs145729014
rs117014527
rs67882608
rs144647217
rs186061946
rs7208466
rs12450413
rs6503428
rs62066707
rs61160218
rs74834963
rs80169564
rs80069680
rs112297877
rs73319076
rs144269995
rs7207244
rs7212192
rs11870697
rs72832877
rs6503430
rs7218351
rs145394967
rs7214310
rs4986147
rs79711330
rs79592359
rs113847117
rs111602534
rs4273079
rs62066714
rs12603585
rs12603483
rs112416568
rs117884330
rs74253615
rs16939911
rs117306614
rs55706568
rs8077692
rs544126535
rs113819830
rs8068730
rs117920061
rs117687464
rs57825815
rs1552458
rs7215363
rs1552457
rs75468347
rs12449792
rs1906342
rs58605696
rs79091156
rs9916564
rs79162210
rs9889614
rs77349922
rs62066720
rs9891541
rs11869822
rs11079492
rs11079493
rs12453698
rs57344356
rs9893052
rs4792892
rs58744688
rs75864910
rs9908905
rs9908320
rs9907333
rs9913962
rs79181461
rs75239108
rs12103702
rs9898221
rs9910393
rs9903656
rs9906359
rs1989230
rs1989229
rs9891552
rs140753632
rs77766814
rs77496285
rs1133458
rs12940312
rs1023995
rs8182370
rs60823899
rs7212404
rs1801353
rs74894402
rs118097512
rs111999393
rs28544002
rs149532487
rs62066723
rs9916625
rs7209805
rs62066724
rs57431070
rs57989921
rs60420573
rs8065345
rs2291448
rs11651968
rs9908267
rs72832885
rs60163605
rs58314091
rs4248280
rs56276534
rs56269837
rs4248914
rs4986168
rs4247364
rs4792836
rs7210761
rs7224548
rs7211069
rs7225083
rs11656414
rs7215764
rs708563
rs11574837
rs3744410
rs17846851
rs1047833
rs2285674
rs16939926
rs2074293
rs4792809
rs3178151
rs4792811
rs11574831
rs577831952
rs4247365
rs7213493
rs9635724
rs11079501
rs7214657
rs11574828
rs9911183
rs11079502
rs11574826
rs2072090
rs17846859
rs17685379
rs36107645
rs58007130
rs9908462
rs9972936
rs16939943
rs113896299
rs58428160
rs7222751
rs113772413
rs34198001
rs9905609
rs16939948
rs1985556
rs35971701
rs4792842
rs7207549
rs3785805
rs3785804
rs3785803
rs3785802
rs2074292
rs2074291
rs2074290
rs17846855
rs2074289
rs34066137
rs11079503
rs11574815
rs35518221
rs4792846
rs11574814
rs7222094
rs3760357
rs721579
rs4792812
rs4792813
rs9908076
rs2867316
rs1352312
rs111882557
rs112969331
rs79442196
rs111244088
rs75911690
rs79789477
rs7221403
rs12938138
rs9908330
rs4792847
rs1476533
rs1476532
rs74253619
rs7223853
rs75184106
rs12449740
rs79039330
rs7214514
rs57525868
rs117557718
rs17686001
rs11869999
rs80000929
rs74996617
rs79760062
rs4792848
rs7216796
rs4792849
rs74848434
rs75719641
rs74970811
rs76147974
rs76853696
rs78530059
rs16939958
rs138410223
rs4328483
rs16939961
rs56059526
rs4792814
rs4792850
rs34993366
rs60308509
rs57804037
rs35080075
rs57079292
rs35925307
rs59136196
rs147419434
rs77566261
rs35457051
rs117172854
rs59375097
rs67141028
rs1000354
rs8079270
rs67170803
rs34702068
rs35427715
rs35082152
rs35098769
rs35403192
rs17759555
rs141091766
rs79620933
rs35410914
rs117326137
rs4792815
rs9907503
rs12942322
rs72832896
rs4792851
rs16939964
rs79084945
rs12452272
rs148255010
rs117274767
rs36057737
rs11079524
rs112120661
rs7214661
rs4792852
rs4792853
rs60221345
rs59193782
rs59113655
rs36121378
rs7222377
rs12944705
rs12952082
rs12949988
rs140245332
rs568289271
rs12945838
rs2017313
rs150820346
rs117515828
rs35762653
rs56265946
rs6503435
rs79206700
rs10853050
rs143305260
rs200027572
rs12943205
rs74568330
rs118081270
rs34271337
rs58299347
rs67622136
rs35771499
rs147904962
rs867139
rs34064870
rs10468514
rs9303471
rs11650773
rs12952708
rs12952950
rs117806414
rs8066287
rs9895436
rs4792854
rs7220051
rs115975018
rs114736530
rs4792855
rs6503436
rs79549411
rs1230063
rs145433429
rs61572747
rs12939168
rs1230064
rs1230065
rs2016980
rs1230066
rs1230067
rs1230068
rs1230069
rs1230070
rs1230071
rs1230072
rs1230073
rs1234593
rs10438778
rs1230074
rs79470695
rs2905453
rs1230089
rs1230090
rs1230091
rs1237651
rs1230092
rs1230093
rs1230094
rs732589
rs7613
rs1059504
rs8327
rs117139057
rs188239464
rs1230095
rs1230096
rs1230097
rs1230098
rs1230099
rs1230100
rs118072696
rs142833021
rs1230101
rs1230102
rs1230103
rs1230105
rs1230106
rs79650010
rs2102989
rs11654226
rs1230075
rs143163949
rs1230077
rs1230078
rs1230079
rs2106720
rs1230082
rs1230083
rs1230084
rs1230085
rs1230086
rs1230087
rs73307518
rs141093428
rs2959953
rs2684631
rs2959950
rs117218263
rs2521717
rs1317946
rs6503437
rs3845202
rs188919605
rs191815733
rs142002457
rs56278545
rs8075717
rs151097992
rs4588023
rs2521840
rs4792816
rs117683230
rs149244804
rs2078200
rs547330644
rs4792857
rs2521819
rs62065400
rs9893586
rs7224890
rs2037442
rs7218394
rs4239141
rs4792817
rs4792818
rs10401005
rs181659035
rs562458596
rs4792866
rs10432034
rs141403776
rs1879587
rs4523963
rs9905348
rs188877329
rs541864622
rs145398712
rs150219435
rs372995435
rs117422950
rs2696640
rs2693363
rs2693364
rs2696649
rs1724437
rs17642476
rs4062006
rs557336560
rs200856855
rs141821761
rs150338679
rs149465877
rs147373818
rs16940632
rs1635303
rs241043
rs7211561
rs148748878
rs117349125
rs143413567
rs439945
rs417968
rs1706720
rs1635302
rs116989783
rs150265163
rs1706719
rs118022951
rs1635301
rs146001956
rs142568901
rs117550896
rs3843738
rs1724409
rs12601866
rs75357672
rs1635299
rs143699161
rs117710879
rs139351111
rs735423
rs34804414
rs17687796
rs12946298
rs1635287
rs142595644
rs74371720
rs16941058
rs1635286
rs139622703
rs1724422
rs1623865
rs1724424
rs1724425
rs142579967
rs1724385
rs1526123
rs6503444
rs1724386
rs1635290
rs117893412
rs9912362
rs1617406
rs76970862
rs142514192
rs7406746
rs1880748
rs11871395
rs59950134
rs1105568
rs116843903
rs11655470
rs12942912
rs118010751
rs55968221
rs7218457
rs35116560
rs9303521
rs72834548
rs7225384
rs4414533
rs4792878
rs11079711
rs1880753
rs12938476
rs8067527
rs12944235
rs117593214
rs7220839
rs60175966
rs59548700
rs373083909
rs75200513
rs8075654
rs1989480
rs117867702
rs8082105
rs78630657
rs75848775
rs62054430
rs116981664
rs76579382
rs1880756
rs62054441
rs77850169
rs1880755
rs11650571
rs8069449
rs4264434
rs189281914
rs186131799
rs6503447
rs11655764
rs8068589
rs66672743
rs67492300
rs80095037
rs55818489
rs6503448
rs4792879
rs72834567
rs75074511
rs7225082
rs146417377
rs143335647
rs35909029
rs12952301
rs35152905
rs117623108
rs12953076
rs12938031
rs34186148
rs118072172
rs4074461
rs4077814
rs6503450
rs574201100
rs4076452
rs35076622
rs11869294
rs117904437
rs117325904
rs12942254
rs12950522
rs12942300
rs28364020
rs117509589
rs12940065
rs7209436
rs12944712
rs4458044
rs60645916
rs77628007
rs150578768
rs110402
rs73984616
rs7222658
rs142853351
rs242924
rs242925
rs242942
rs3826423
rs3785877
rs242941
rs242940
rs171440
rs78779660
rs81189
rs35327015
rs242937
rs173365
rs80067508
rs36048893
rs71375321
rs242951
rs17689948
rs17689966
rs242949
rs28364026
rs28364032
rs28364027
rs16940686
rs242948
rs56842912
rs62054807
rs5820597
rs12937956
rs242947
rs117510714
rs117301738
rs17763658
rs242944
rs144544474
rs242943
rs17690703
rs8079387
rs8064870
rs8068916
rs142468338
rs16940704
rs3935637
rs4616318
rs17690883
rs34845889
rs73313152
rs9890016
rs117350367
rs16940711
rs9896752
rs62054826
rs117732767
rs7221167
rs76326382
rs2521811
rs2316770
rs4792889
rs4792890
rs962885
rs2301689
rs242935
rs242934
rs242933
rs242932
rs242931
rs242930
rs242929
rs242928
rs147550215
rs67896329
rs11869096
rs1158660
rs11657882
rs7218286
rs7220421
rs183086
rs242923
rs242922
rs57672145
rs145438855
rs9898399
rs139795102
rs2019820
rs114469358
rs117801051
rs242926
rs7210728
rs9910173
rs3744456
rs3744457
rs4792891
rs148142409
rs3785878
rs7224541
rs11079726
rs9303523
rs117705806
rs28646281
rs1560312
rs930119
rs142087364
rs144672993
rs9898786
rs2280004
rs117942449
rs3785879
rs4792893
rs12601170
rs1467967
rs60128610
rs142547614
rs61421488
rs9913462
rs9899833
rs3785880
rs35908989
rs66660193
rs146873720
rs8076152
rs8080903
rs1560313
rs2316776
rs242556
rs9904290
rs190429384
rs2055797
rs149100897
rs12947764
rs16940742
rs71375325
rs1001945
rs1967982
rs60426848
rs8078967
rs8065800
rs145500200
rs11867549
rs11653258
rs2435205
rs242557
rs118149575
rs242559
rs242560
rs242562
rs144912990
rs140520240
rs878917
rs878918
rs242563
rs150338516
rs12603508
rs150870754
rs242554
rs35838379
rs16940758
rs2664006
rs62063286
rs62063287
rs76281607
rs77169816
rs117977938
rs116204525
rs118190448
rs9896485
rs10514889
rs34619181
rs150119235
rs3785883
rs754593
rs13313562
rs3785884
rs2435206
rs3785885
rs2435207
rs17651507
rs2435208
rs80189278
rs63750072
rs63750222
rs2435209
rs2435210
rs6503453
rs2435211
rs8079215
rs713522
rs919463
rs2435212
rs2258689
rs2435213
rs149316672
rs2435214
rs118020479
rs2471737
rs2435200
rs117199550
rs11568305
rs12051901
rs12450013
rs2471738
rs2435201
rs2471739
rs2435202
rs73317025
rs73317026
rs2435203
rs8067056
rs56087321
rs11657504
rs4792897
rs41543317
rs3744460
rs41543512
rs66499584
rs149561857
rs57930510
rs58879558
rs67676322
rs916896
rs117539395
rs16940797
rs7521
rs7220988
rs1078997
rs190700193
rs147005720
rs72628320
rs16940845
rs2277613
rs7213077
rs8064986
rs62063662
rs10514899
rs67682367
rs8078067
rs141861343
rs11869074
rs11654745
rs4792827
rs78781413
rs7212857
rs74536520
rs11652003
rs56166297
rs12449717
rs144452577
rs6503455
rs11079730
rs117095393
rs2301732
rs72628321
rs117325413
rs79436222
rs8079695
rs11079732
rs72836329
rs11654640
rs66524664
rs2158258
rs72628322
rs10775404
rs78620080
rs78376388
rs116902028
rs72628323
rs2023862
rs72628324
rs146462740
rs7211983
rs60521849
rs8065825
rs16940890
rs2023861
rs16940893
rs113564729
rs77429287
rs57319081
rs11652924
rs117795466
rs4510068
rs74518378
rs8070420
rs9904766
rs7225002
rs56807059
rs2016034
rs78325661
rs11653367
rs34517924
rs146390235
rs57240476
rs77560794
rs12603341
rs72628325
rs72628326
rs8068300
rs2016730
rs4792831
rs143706807
rs72628327
rs72628328
rs1406072
rs148071729
rs4792833
rs4792834
rs4792835
rs140502728
rs11653458
rs190326905
rs2696588
rs9674888
rs550752160
rs56147261
rs60988411
rs12603761
rs35321809
rs11654111
rs187210394
rs59049733
rs117876255
rs77143214
rs577745214
rs10459926
rs34330925
rs116957266
rs72628330
rs560699746
rs2240759
rs2240758
rs2240757
rs140324252
rs147755246
rs2240756
rs192359804
rs538768389
rs2732588
rs117291568
rs2532240
rs72836333
rs551913443
rs118144601
rs558938674
rs538281694
rs4792837
rs138628515
rs2696466
rs183836125
rs117796739
rs3890609
rs4344791
rs137877621
rs56864675
rs77913286
rs62073098
rs2732635
rs186892945
rs2532379
rs376435017
rs79475968
rs12953096
rs76583033
rs56063140
rs186200115
rs2732684
rs11871260
rs12603479
rs56289714
rs4988900
rs141021444
rs2532345
rs3744462
rs2532337
rs3826424
rs75134797
rs2732700
rs62071628
rs75098428
rs74606758
rs147981960
rs273537
rs62072114
rs55913050
rs3874943
rs2942003
rs150647074
rs151267673
rs568039055
rs538414914
rs192847700
rs199470
rs117300236
rs199461
rs199460
rs62074082
rs199441
rs200403
rs76083437
rs549813011
rs199437
rs183950723
rs34565941
rs183211
rs199436
rs199438
rs10491141
rs17692129
rs72628335
rs2316278
rs34720194
rs16941095
rs142167
rs12937492
rs12947457
rs16941125
rs199455
rs151083524
rs7224296
rs199454
rs199453
rs199452
rs4968239
rs78349511
rs74982369
rs35937770
rs199449
rs116845508
rs199446
rs6503809
rs12453054
rs7226263
rs7216231
rs12325819
rs72628336
rs199444
rs8065602
rs17698176
rs59600577
rs199442
rs199536
rs4246416
rs77162940
rs199531
rs12603920
rs9902077
rs12452215
rs16941674
rs9912530
rs199530
rs199527
rs149935689
rs199526
rs3809857
rs199524
rs199523
rs72628337
```
