## Supplementary material for "Characterization of shared and ancestry-specific signals driving complex traits using multi-ancestry fine-mapping": susiex_nc3.cs80.cs

```
CS_ID	SNP	BP	REF_ALLELE	ALT_ALLELE	REF_FRQ	BETA	SE	-LOG10P	CS_PIP	OVRL_PIP
1	rs151172887	44515243	T,NA	C,NA	0.65507,NA	-0.023927,NA	0.0041594,NA	8.0559,NA	0.00737949	0.0073796
1	rs560050580	44297148	A,NA	G,NA	0.757455,NA	-0.0277605,NA	0.0046128,NA	8.75345,NA	0.005416	0.00541606
1	rs62062288	44096553	A,NA	G,NA	0.763419,NA	-0.028081,NA	0.0046523,NA	8.80124,NA	0.00444263	0.0044427
1	rs561504284	44340253	G,NA	A,NA	0.751491,NA	-0.0273666,NA	0.00457516,NA	8.65557,NA	0.00304866	0.00304872
1	rs12373168	43924337	C,NA	A,NA	0.757455,NA	-0.0270717,NA	0.0046128,NA	8.35763,NA	0.00239485	0.00239491
1	rs62073157	44334052	A,NA	G,NA	0.758449,NA	-0.0276736,NA	0.00461925,NA	8.68056,NA	0.00237562	0.00237568
1	rs566979023	44318184	G,NA	A,NA	0.756461,NA	-0.0274711,NA	0.0046064,NA	8.60797,NA	0.00236204	0.0023621
1	rs35076622	43856458	A,A	G,G	0.62326,0.901786	-0.024393,-0.0048973	0.00408022,0.0143636	8.64702,0.134813	0.00228179	0.00228208
1	rs60814418	43850645	T,NA	C,NA	0.756461,NA	-0.0266499,NA	0.0046064,NA	8.14063,NA	0.00208459	0.00208464
1	rs552419936	44313757	A,NA	G,NA	0.758449,NA	-0.0274652,NA	0.00461925,NA	8.56049,NA	0.00204397	0.00204403
1	rs2532363	44333423	T,NA	G,NA	0.759443,NA	-0.0276299,NA	0.00462576,NA	8.63289,NA	0.00203002	0.00203008
1	rs555346866	44281452	G,NA	A,NA	0.757455,NA	-0.0273836,NA	0.0046128,NA	8.53567,NA	0.00200263	0.00200269
1	rs530676870	44347218	A,NA	C,NA	0.761431,NA	-0.0276662,NA	0.00463892,NA	8.60864,NA	0.00189933	0.00189939
1	rs34186148	43854655	C,C	G,G	0.622266,0.90377	-0.0242445,-0.00539626	0.00407811,0.014495	8.55848,0.148937	0.00188152	0.00188181
1	rs2668632	44319366	T,NA	C,NA	0.758449,NA	-0.0274219,NA	0.00461925,NA	8.53567,NA	0.00187561	0.00187566
1	rs578109777	44319369	C,NA	T,NA	0.758449,NA	-0.0274219,NA	0.00461925,NA	8.53567,NA	0.00187561	0.00187566
1	rs55653937	44316076	T,NA	G,NA	0.757455,NA	-0.0274268,NA	0.0046128,NA	8.56049,NA	0.00175804	0.0017581
1	rs562855425	44351285	G,NA	A,NA	0.759443,NA	-0.0275058,NA	0.00462576,NA	8.56161,NA	0.00175153	0.00175159
1	rs56323304	43932129	T,NA	C,NA	0.759443,NA	-0.0269406,NA	0.00462576,NA	8.24078,NA	0.00169707	0.00169712
1	rs62055935	43848750	C,NA	T,NA	0.760437,NA	-0.0273255,NA	0.00463231,NA	8.43656,NA	0.00164247	0.00164253
1	rs62055936	43848761	A,NA	T,NA	0.759443,NA	-0.027247,NA	0.00462576,NA	8.41394,NA	0.00161824	0.0016183
1	rs35631660	43832337	G,NA	A,NA	0.760437,NA	-0.0272808,NA	0.00463231,NA	8.41118,NA	0.00154297	0.00154302
1	rs2732629	44289101	G,NA	A,NA	0.756461,NA	-0.0269256,NA	0.0046064,NA	8.29604,NA	0.00149684	0.00149689
1	rs753235	43946223	A,NA	G,NA	0.756461,NA	-0.0260622,NA	0.0046064,NA	7.81445,NA	0.00149027	0.00149032
1	rs17426195	43832367	A,NA	G,NA	0.760437,NA	-0.0272365,NA	0.00463231,NA	8.38608,NA	0.00145053	0.00145058
1	rs17689378	43881790	T,NA	C,NA	0.760437,NA	-0.0272309,NA	0.00463231,NA	8.38293,NA	0.00143907	0.00143913
1	rs2668622	44352131	T,NA	G,NA	0.748509,NA	-0.0266432,NA	0.00455701,NA	8.29967,NA	0.00139963	0.00139969
1	rs545270044	44277818	G,NA	A,NA	0.757455,NA	-0.0269237,NA	0.0046128,NA	8.27381,NA	0.00139634	0.00139639
1	rs568873066	44352872	G,NA	A,NA	0.759443,NA	-0.0269632,NA	0.00462576,NA	8.25346,NA	0.00136462	0.00136468
1	rs753236	43946318	C,NA	T,NA	0.760437,NA	-0.0271922,NA	0.00463231,NA	8.36102,NA	0.00136358	0.00136363
1	rs80184151	43879308	G,NA	A,NA	0.760437,NA	-0.0271862,NA	0.00463231,NA	8.35763,NA	0.00135241	0.00135246
1	rs62057101	43885291	A,NA	G,NA	0.760437,NA	-0.0271862,NA	0.00463231,NA	8.35763,NA	0.00135241	0.00135246
1	rs62057103	43887480	C,NA	T,NA	0.760437,NA	-0.0271862,NA	0.00463231,NA	8.35763,NA	0.00135241	0.00135246
1	rs78440279	43816052	T,NA	C,NA	0.759443,NA	-0.0265141,NA	0.00462576,NA	8.00283,NA	0.00134597	0.00134601
1	rs555719522	44302881	T,NA	C,NA	0.757455,NA	-0.0271321,NA	0.0046128,NA	8.39195,NA	0.00134012	0.00134017
1	rs535576035	44364649	T,NA	C,NA	0.755467,NA	-0.0271046,NA	0.00460006,NA	8.41906,NA	0.00132151	0.00132157
1	rs62054437	43825576	C,NA	T,NA	0.759443,NA	-0.0271135,NA	0.00462576,NA	8.33827,NA	0.00131014	0.0013102
1	rs62054436	43825568	T,NA	C,NA	0.760437,NA	-0.027152,NA	0.00463231,NA	8.33827,NA	0.00128945	0.00128951
1	rs75257002	43843395	T,NA	C,NA	0.759443,NA	-0.0270693,NA	0.00462576,NA	8.31328,NA	0.0012623	0.00126235
1	rs9897399	43804317	G,NA	A,NA	0.240557,NA	0.0267252,NA	0.00462576,NA	8.12018,NA	0.00125624	0.00125629
1	rs2668694	44292319	C,NA	T,NA	0.758449,NA	-0.0271267,NA	0.00461925,NA	8.36736,NA	0.00124175	0.00124181
1	rs77807457	43810851	C,NA	G,NA	0.760437,NA	-0.0271142,NA	0.00463231,NA	8.31698,NA	0.00122342	0.00122347
1	rs2732705	44351929	G,NA	T,NA	0.756461,NA	-0.0273052,NA	0.0046064,NA	8.51248,NA	0.00121556	0.00121562
1	rs62055932	43848412	G,NA	A,NA	0.760437,NA	-0.0271077,NA	0.00463231,NA	8.31328,NA	0.0012125	0.00121255
1	rs8073146	43893751	G,NA	A,NA	0.760437,NA	-0.0271077,NA	0.00463231,NA	8.31328,NA	0.0012125	0.00121255
1	rs62057122	43901001	T,NA	C,NA	0.760437,NA	-0.0271008,NA	0.00463231,NA	8.30942,NA	0.00120104	0.00120109
1	rs2696610	44291820	G,NA	A,NA	0.759443,NA	-0.0271255,NA	0.00462576,NA	8.34504,NA	0.00115624	0.00115629
1	rs2732606	44291365	T,NA	C,NA	0.759443,NA	-0.0271255,NA	0.00462576,NA	8.34504,NA	0.00115624	0.00115629
1	rs2668695	44292126	C,NA	T,NA	0.759443,NA	-0.0271255,NA	0.00462576,NA	8.34504,NA	0.00115624	0.00115629
1	rs2732601	44291479	A,NA	G,NA	0.759443,NA	-0.0271255,NA	0.00462576,NA	8.34504,NA	0.00115624	0.00115629
1	rs2732605	44291381	G,NA	A,NA	0.759443,NA	-0.0271255,NA	0.00462576,NA	8.34504,NA	0.00115608	0.00115613
1	rs2732708	44351387	T,NA	C,NA	0.757455,NA	-0.0273432,NA	0.0046128,NA	8.51248,NA	0.00115192	0.00115198
1	rs55943044	43872228	A,NA	G,NA	0.760437,NA	-0.0270634,NA	0.00463231,NA	8.28832,NA	0.00114023	0.00114028
1	rs113871181	43852733	A,NA	G,NA	0.760437,NA	-0.0270634,NA	0.00463231,NA	8.28832,NA	0.00114023	0.00114028
1	rs62055933	43848461	A,NA	G,NA	0.760437,NA	-0.0270634,NA	0.00463231,NA	8.28832,NA	0.00114023	0.00114028
1	rs56319902	43871982	T,NA	C,NA	0.760437,NA	-0.0270634,NA	0.00463231,NA	8.28832,NA	0.00114023	0.00114028
1	rs569025098	44338735	T,NA	C,NA	0.736581,NA	-0.0268905,NA	0.00448855,NA	8.68056,NA	0.00113943	0.00113949
1	rs62057115	43899417	C,NA	G,NA	0.760437,NA	-0.0270561,NA	0.00463231,NA	8.28423,NA	0.00112878	0.00112883
1	rs17689653	43898963	T,NA	A,NA	0.760437,NA	-0.0270561,NA	0.00463231,NA	8.28423,NA	0.00112878	0.00112883
1	rs17762882	43898887	C,NA	T,NA	0.760437,NA	-0.0270561,NA	0.00463231,NA	8.28423,NA	0.00112878	0.00112883
1	rs62057110	43896734	C,NA	T,NA	0.760437,NA	-0.0270561,NA	0.00463231,NA	8.28423,NA	0.00112878	0.00112883
1	rs62057109	43896637	C,NA	T,NA	0.760437,NA	-0.0270561,NA	0.00463231,NA	8.28423,NA	0.00112878	0.00112883
1	rs62057108	43896616	C,NA	T,NA	0.760437,NA	-0.0270561,NA	0.00463231,NA	8.28423,NA	0.00112878	0.00112883
1	rs17689608	43896528	G,NA	C,NA	0.760437,NA	-0.0270561,NA	0.00463231,NA	8.28423,NA	0.00112878	0.00112883
1	rs62057107	43896032	T,NA	C,NA	0.760437,NA	-0.0270561,NA	0.00463231,NA	8.28423,NA	0.00112878	0.00112883
1	rs17665188	44357351	C,NA	T,NA	0.761431,NA	-0.0272906,NA	0.00463892,NA	8.39467,NA	0.00112564	0.00112569
1	rs559790424	44267617	G,NA	A,NA	0.756461,NA	-0.0267175,NA	0.0046064,NA	8.17857,NA	0.00111963	0.00111968
1	rs2668665	44290047	A,NA	G,NA	0.758449,NA	-0.0270441,NA	0.00461925,NA	8.32053,NA	0.00110682	0.00110687
1	rs2532418	44288579	C,NA	T,NA	0.758449,NA	-0.0270441,NA	0.00461925,NA	8.32053,NA	0.00110654	0.0011066
1	rs2668662	44290759	C,NA	T,NA	0.759443,NA	-0.0270821,NA	0.00462576,NA	8.32053,NA	0.0010887	0.00108875
1	rs559754274	44285531	A,NA	G,NA	0.759443,NA	-0.0270821,NA	0.00462576,NA	8.32053,NA	0.0010887	0.00108875
1	rs62055893	43842494	G,NA	A,NA	0.760437,NA	-0.0270231,NA	0.00463231,NA	8.26567,NA	0.00107835	0.0010784
1	rs111370985	43852742	C,NA	T,NA	0.760437,NA	-0.0270231,NA	0.00463231,NA	8.26567,NA	0.00107835	0.0010784
1	rs62057144	43901558	G,NA	A,NA	0.760437,NA	-0.0270154,NA	0.00463231,NA	8.26135,NA	0.00106694	0.001067
1	rs79501144	43900697	T,NA	C,NA	0.760437,NA	-0.0270154,NA	0.00463231,NA	8.26135,NA	0.00106694	0.001067
1	rs112137135	43900817	G,NA	A,NA	0.760437,NA	-0.0270154,NA	0.00463231,NA	8.26135,NA	0.00106694	0.001067
1	rs62057143	43901528	C,NA	T,NA	0.760437,NA	-0.0270154,NA	0.00463231,NA	8.26135,NA	0.00106694	0.001067
1	rs62057123	43901238	G,NA	A,NA	0.760437,NA	-0.0270154,NA	0.00463231,NA	8.26135,NA	0.00106694	0.001067
1	rs62057114	43899401	T,NA	C,NA	0.760437,NA	-0.0270154,NA	0.00463231,NA	8.26135,NA	0.00106694	0.001067
1	rs41280116	43902842	T,NA	C,NA	0.760437,NA	-0.0270154,NA	0.00463231,NA	8.26135,NA	0.00106694	0.001067
1	rs55638417	43900434	G,NA	A,NA	0.760437,NA	-0.0270154,NA	0.00463231,NA	8.26135,NA	0.00106694	0.001067
1	rs4566211	43895696	A,NA	G,NA	0.760437,NA	-0.0270154,NA	0.00463231,NA	8.26135,NA	0.00106694	0.001067
1	rs17762912	43899161	C,NA	A,NA	0.760437,NA	-0.0270154,NA	0.00463231,NA	8.26135,NA	0.00106694	0.001067
1	rs78506181	43897480	G,NA	A,NA	0.760437,NA	-0.0270154,NA	0.00463231,NA	8.26135,NA	0.00106694	0.001067
1	rs62057113	43897449	T,NA	A,NA	0.760437,NA	-0.0270154,NA	0.00463231,NA	8.26135,NA	0.00106694	0.001067
1	rs78587102	43897246	G,NA	A,NA	0.760437,NA	-0.0270154,NA	0.00463231,NA	8.26135,NA	0.00106694	0.001067
1	rs62057112	43897202	A,NA	T,NA	0.760437,NA	-0.0270154,NA	0.00463231,NA	8.26135,NA	0.00106694	0.001067
1	rs62057111	43897130	G,NA	A,NA	0.760437,NA	-0.0270154,NA	0.00463231,NA	8.26135,NA	0.00106694	0.001067
1	rs78074121	43896690	C,NA	T,NA	0.760437,NA	-0.0270154,NA	0.00463231,NA	8.26135,NA	0.00106694	0.001067
1	rs12150390	43896228	C,NA	T,NA	0.760437,NA	-0.0270154,NA	0.00463231,NA	8.26135,NA	0.00106694	0.001067
1	rs4309444	43895797	C,NA	T,NA	0.760437,NA	-0.0270154,NA	0.00463231,NA	8.26135,NA	0.00106694	0.001067
1	rs4566212	43895751	A,NA	G,NA	0.760437,NA	-0.0270154,NA	0.00463231,NA	8.26135,NA	0.00106694	0.001067
1	rs1396862	43902997	A,NA	G,NA	0.760437,NA	-0.0270154,NA	0.00463231,NA	8.26135,NA	0.00106694	0.001067
1	rs4277389	43895653	G,NA	A,NA	0.760437,NA	-0.0270154,NA	0.00463231,NA	8.26135,NA	0.00106694	0.001067
1	rs2316764	43895602	G,NA	T,NA	0.760437,NA	-0.0270154,NA	0.00463231,NA	8.26135,NA	0.00106694	0.001067
1	rs56099546	43894609	G,NA	A,NA	0.760437,NA	-0.0270154,NA	0.00463231,NA	8.26135,NA	0.00106694	0.001067
1	rs56357543	43894547	T,NA	C,NA	0.760437,NA	-0.0270154,NA	0.00463231,NA	8.26135,NA	0.00106694	0.001067
1	rs55779147	43894510	A,NA	G,NA	0.760437,NA	-0.0270154,NA	0.00463231,NA	8.26135,NA	0.00106694	0.001067
1	rs28364023	43894159	T,NA	C,NA	0.760437,NA	-0.0270154,NA	0.00463231,NA	8.26135,NA	0.00106694	0.001067
1	rs78917479	43899611	T,NA	C,NA	0.760437,NA	-0.0270154,NA	0.00463231,NA	8.26135,NA	0.00106694	0.001067
1	rs62057116	43899655	C,NA	T,NA	0.760437,NA	-0.0270154,NA	0.00463231,NA	8.26135,NA	0.00106694	0.001067
1	rs62057117	43899657	G,NA	C,NA	0.760437,NA	-0.0270154,NA	0.00463231,NA	8.26135,NA	0.00106694	0.001067
1	rs111198951	44353885	A,NA	G,NA	0.755467,NA	-0.0269376,NA	0.00460006,NA	8.32392,NA	0.0010494	0.00104946
1	rs2732706	44351686	T,NA	C,NA	0.755467,NA	-0.0271434,NA	0.00460006,NA	8.44126,NA	0.00104443	0.00104448
1	rs539364020	44276821	A,NA	G,NA	0.758449,NA	-0.0270007,NA	0.00461925,NA	8.29604,NA	0.00104125	0.0010413
1	rs17664048	44278742	G,NA	A,NA	0.759443,NA	-0.0270388,NA	0.00462576,NA	8.29604,NA	0.00102519	0.00102524
1	rs62056909	43783803	G,NA	A,NA	0.763419,NA	-0.0270507,NA	0.0046523,NA	8.21593,NA	0.00102303	0.00102308
1	rs55707339	43842462	C,NA	T,NA	0.759443,NA	-0.0270251,NA	0.00462576,NA	8.28832,NA	0.00102037	0.00102042
1	rs12948216	43836673	T,NA	C,NA	0.760437,NA	-0.0269788,NA	0.00463231,NA	8.24078,NA	0.00101424	0.00101429
1	rs56013908	43836920	C,NA	T,NA	0.760437,NA	-0.0269788,NA	0.00463231,NA	8.24078,NA	0.00101424	0.00101429
1	rs62055948	43852621	C,NA	T,NA	0.760437,NA	-0.0269788,NA	0.00463231,NA	8.24078,NA	0.00101424	0.00101429
1	rs76669427	43836051	A,NA	T,NA	0.760437,NA	-0.0269788,NA	0.00463231,NA	8.24078,NA	0.00101424	0.00101429
1	rs62055946	43851971	A,NA	C,NA	0.760437,NA	-0.0269788,NA	0.00463231,NA	8.24078,NA	0.00101424	0.00101429
1	rs11079717	43835351	C,NA	T,NA	0.760437,NA	-0.0269788,NA	0.00463231,NA	8.24078,NA	0.00101424	0.00101429
1	rs62057065	43858187	T,NA	G,NA	0.760437,NA	-0.0269788,NA	0.00463231,NA	8.24078,NA	0.00101424	0.00101429
1	rs7350923	43834970	T,NA	C,NA	0.760437,NA	-0.0269788,NA	0.00463231,NA	8.24078,NA	0.00101424	0.00101429
1	rs62057070	43859640	G,NA	A,NA	0.760437,NA	-0.0269788,NA	0.00463231,NA	8.24078,NA	0.00101424	0.00101429
1	rs62057071	43859691	G,NA	C,NA	0.760437,NA	-0.0269788,NA	0.00463231,NA	8.24078,NA	0.00101424	0.00101429
1	rs8072451	43893716	T,NA	C,NA	0.760437,NA	-0.0269788,NA	0.00463231,NA	8.24078,NA	0.00101424	0.00101429
1	rs34195569	43833921	A,NA	G,NA	0.760437,NA	-0.0269788,NA	0.00463231,NA	8.24078,NA	0.00101424	0.00101429
1	rs35282504	43832618	A,NA	G,NA	0.760437,NA	-0.0269788,NA	0.00463231,NA	8.24078,NA	0.00101424	0.00101429
1	rs62055875	43832864	C,NA	T,NA	0.760437,NA	-0.0269788,NA	0.00463231,NA	8.24078,NA	0.00101424	0.00101429
1	rs55849949	43853526	G,NA	A,NA	0.760437,NA	-0.0269788,NA	0.00463231,NA	8.24078,NA	0.00101424	0.00101429
1	rs62055950	43853133	C,NA	T,NA	0.760437,NA	-0.0269788,NA	0.00463231,NA	8.24078,NA	0.00101424	0.00101429
1	rs77965652	43853457	G,NA	A,NA	0.760437,NA	-0.0269788,NA	0.00463231,NA	8.24078,NA	0.00101424	0.00101429
1	rs62055871	43831112	A,NA	G,NA	0.760437,NA	-0.0269788,NA	0.00463231,NA	8.24078,NA	0.00101424	0.00101429
1	rs36047693	43833824	C,NA	G,NA	0.760437,NA	-0.0269788,NA	0.00463231,NA	8.24078,NA	0.00101424	0.00101429
1	rs571516577	44356949	C,NA	T,NA	0.761431,NA	-0.0272083,NA	0.00463892,NA	8.34821,NA	0.00100472	0.00100477
1	rs4335809	43902216	T,NA	C,NA	0.760437,NA	-0.0269707,NA	0.00463231,NA	8.23623,NA	0.00100291	0.00100296
1	rs17762954	43899786	T,NA	C,NA	0.760437,NA	-0.0269707,NA	0.00463231,NA	8.23623,NA	0.00100291	0.00100296
1	rs62057119	43899736	A,NA	G,NA	0.760437,NA	-0.0269707,NA	0.00463231,NA	8.23623,NA	0.00100291	0.00100296
1	rs2316763	43895530	T,NA	C,NA	0.760437,NA	-0.0269707,NA	0.00463231,NA	8.23623,NA	0.00100291	0.00100296
1	rs41280118	43903089	T,NA	C,NA	0.760437,NA	-0.0269707,NA	0.00463231,NA	8.23623,NA	0.00100291	0.00100296
1	rs739644	43895008	G,NA	C,NA	0.760437,NA	-0.0269707,NA	0.00463231,NA	8.23623,NA	0.00100291	0.00100296
1	rs16940677	43911898	T,NA	C,NA	0.760437,NA	-0.0269707,NA	0.00463231,NA	8.23623,NA	0.00100291	0.00100296
1	rs4564621	43895501	C,NA	G,NA	0.760437,NA	-0.0269707,NA	0.00463231,NA	8.23623,NA	0.00100291	0.00100296
1	rs62057147	43903298	A,NA	G,NA	0.760437,NA	-0.0269707,NA	0.00463231,NA	8.23623,NA	0.00100291	0.00100296
1	rs1912151	43902944	T,NA	C,NA	0.760437,NA	-0.0269707,NA	0.00463231,NA	8.23623,NA	0.00100291	0.00100296
1	rs62057118	43899727	G,NA	A,NA	0.760437,NA	-0.0269707,NA	0.00463231,NA	8.23623,NA	0.00100291	0.00100296
1	rs739645	43894990	G,NA	T,NA	0.760437,NA	-0.0269707,NA	0.00463231,NA	8.23623,NA	0.00100291	0.00100296
1	rs34283254	43902861	A,NA	C,NA	0.760437,NA	-0.0269707,NA	0.00463231,NA	8.23623,NA	0.00100291	0.00100296
1	rs4523962	43902522	A,NA	G,NA	0.760437,NA	-0.0269707,NA	0.00463231,NA	8.23623,NA	0.00100291	0.00100296
1	rs3885074	43902738	A,NA	C,NA	0.760437,NA	-0.0269707,NA	0.00463231,NA	8.23623,NA	0.00100291	0.00100296
1	rs3885075	43902799	G,NA	A,NA	0.760437,NA	-0.0269707,NA	0.00463231,NA	8.23623,NA	0.00100291	0.00100296
1	rs111739681	43898459	T,NA	C,NA	0.760437,NA	-0.0269707,NA	0.00463231,NA	8.23623,NA	0.00100291	0.00100296
1	rs28364025	43894102	C,NA	T,NA	0.760437,NA	-0.0269707,NA	0.00463231,NA	8.23623,NA	0.00100291	0.00100296
1	rs79600142	43897722	C,NA	T,NA	0.760437,NA	-0.0269707,NA	0.00463231,NA	8.23623,NA	0.00100291	0.00100296
1	rs17769552	43927290	A,NA	G,NA	0.767396,NA	-0.0271248,NA	0.00467973,NA	8.16859,NA	0.000993157	0.000993212
1	rs570399582	44274560	C,NA	T,NA	0.758449,NA	-0.0269614,NA	0.00461925,NA	8.27381,NA	0.000986599	0.00098665
1	rs2532229	44277265	C,NA	A,NA	0.758449,NA	-0.0269614,NA	0.00461925,NA	8.27381,NA	0.000986479	0.00098653
1	rs77804065	43810896	T,NA	C,NA	0.749503,NA	-0.0261623,NA	0.00456301,NA	8.00725,NA	0.000976683	0.000976738
1	rs2668692	44293020	A,NA	G,NA	0.757455,NA	-0.0271321,NA	0.0046128,NA	8.39195,NA	0.000975538	0.00097559
1	rs885639	43928614	G,NA	T,NA	0.759443,NA	-0.0270178,NA	0.00462576,NA	8.28423,NA	0.000971995	0.000972046
1	rs544669576	44281722	C,NA	T,NA	0.759443,NA	-0.0269993,NA	0.00462576,NA	8.27381,NA	0.000970733	0.000970783
1	rs544227999	44281588	C,NA	T,NA	0.759443,NA	-0.0269993,NA	0.00462576,NA	8.27381,NA	0.000970733	0.000970783
1	rs556496186	44277691	C,NA	T,NA	0.759443,NA	-0.0269993,NA	0.00462576,NA	8.27381,NA	0.000970733	0.000970783
1	rs563074118	44276013	A,NA	G,NA	0.759443,NA	-0.0269993,NA	0.00462576,NA	8.27381,NA	0.000970733	0.000970783
1	rs569087361	44275035	G,NA	T,NA	0.759443,NA	-0.0269993,NA	0.00462576,NA	8.27381,NA	0.000970733	0.000970783
1	rs559886250	44280523	G,NA	A,NA	0.759443,NA	-0.0269993,NA	0.00462576,NA	8.27381,NA	0.000970733	0.000970783
1	rs551188913	44280188	A,NA	T,NA	0.759443,NA	-0.0269993,NA	0.00462576,NA	8.27381,NA	0.000970733	0.000970783
1	rs1918786	44279101	G,NA	A,NA	0.759443,NA	-0.0269993,NA	0.00462576,NA	8.27381,NA	0.000970733	0.000970783
1	rs1918787	44279252	G,NA	A,NA	0.759443,NA	-0.0269993,NA	0.00462576,NA	8.27381,NA	0.000970733	0.000970783
1	rs573536609	44279760	A,NA	G,NA	0.759443,NA	-0.0269993,NA	0.00462576,NA	8.27381,NA	0.000970733	0.000970783
1	rs62057063	43856730	T,NA	C,NA	0.760437,NA	-0.0269345,NA	0.00463231,NA	8.21593,NA	0.000954015	0.000954066
1	rs56070245	43847868	C,NA	T,NA	0.760437,NA	-0.0269345,NA	0.00463231,NA	8.21593,NA	0.000954015	0.000954066
1	rs62057064	43857033	T,NA	C,NA	0.760437,NA	-0.0269345,NA	0.00463231,NA	8.21593,NA	0.000954015	0.000954066
1	rs62055903	43846668	A,NA	C,NA	0.760437,NA	-0.0269345,NA	0.00463231,NA	8.21593,NA	0.000954015	0.000954066
1	rs62057062	43856710	A,NA	G,NA	0.760437,NA	-0.0269345,NA	0.00463231,NA	8.21593,NA	0.000954015	0.000954066
1	rs34008514	43834314	G,NA	A,NA	0.760437,NA	-0.0269345,NA	0.00463231,NA	8.21593,NA	0.000954015	0.000954066
1	rs62057061	43856639	G,NA	C,NA	0.760437,NA	-0.0269345,NA	0.00463231,NA	8.21593,NA	0.000954015	0.000954066
1	rs62055942	43850966	G,NA	A,NA	0.760437,NA	-0.0269345,NA	0.00463231,NA	8.21593,NA	0.000954015	0.000954066
1	rs55645418	43832115	G,NA	A,NA	0.760437,NA	-0.0269345,NA	0.00463231,NA	8.21593,NA	0.000954015	0.000954066
1	rs62055939	43849787	T,NA	A,NA	0.760437,NA	-0.0269345,NA	0.00463231,NA	8.21593,NA	0.000954015	0.000954066
1	rs17426174	43830938	C,NA	G,NA	0.760437,NA	-0.0269345,NA	0.00463231,NA	8.21593,NA	0.000954015	0.000954066
1	rs55991914	43854267	T,NA	C,NA	0.760437,NA	-0.0269345,NA	0.00463231,NA	8.21593,NA	0.000954015	0.000954066
1	rs62055869	43830685	A,NA	G,NA	0.760437,NA	-0.0269345,NA	0.00463231,NA	8.21593,NA	0.000954015	0.000954066
1	rs62055943	43851018	C,NA	T,NA	0.760437,NA	-0.0269345,NA	0.00463231,NA	8.21593,NA	0.000954015	0.000954066
1	rs62055945	43851851	A,NA	G,NA	0.760437,NA	-0.0269345,NA	0.00463231,NA	8.21593,NA	0.000954015	0.000954066
1	rs62055868	43830640	T,NA	C,NA	0.760437,NA	-0.0269345,NA	0.00463231,NA	8.21593,NA	0.000954015	0.000954066
1	rs62057068	43858629	G,NA	A,NA	0.760437,NA	-0.0269345,NA	0.00463231,NA	8.21593,NA	0.000954015	0.000954066
1	rs77849344	43840864	A,NA	G,NA	0.760437,NA	-0.0269345,NA	0.00463231,NA	8.21593,NA	0.000954015	0.000954066
1	rs62057069	43859065	C,NA	T,NA	0.760437,NA	-0.0269345,NA	0.00463231,NA	8.21593,NA	0.000954015	0.000954066
1	rs76885724	43850519	T,NA	C,NA	0.760437,NA	-0.0269345,NA	0.00463231,NA	8.21593,NA	0.000954015	0.000954066
1	rs62055889	43838919	A,NA	G,NA	0.760437,NA	-0.0269345,NA	0.00463231,NA	8.21593,NA	0.000954015	0.000954066
1	rs62055894	43843943	A,NA	G,NA	0.760437,NA	-0.0269345,NA	0.00463231,NA	8.21593,NA	0.000954015	0.000954066
1	rs12150621	43838482	T,NA	G,NA	0.760437,NA	-0.0269345,NA	0.00463231,NA	8.21593,NA	0.000954015	0.000954066
1	rs28439278	43838071	T,NA	C,NA	0.760437,NA	-0.0269345,NA	0.00463231,NA	8.21593,NA	0.000954015	0.000954066
1	rs62055885	43838014	G,NA	A,NA	0.760437,NA	-0.0269345,NA	0.00463231,NA	8.21593,NA	0.000954015	0.000954066
1	rs55747440	43837115	G,NA	A,NA	0.760437,NA	-0.0269345,NA	0.00463231,NA	8.21593,NA	0.000954015	0.000954066
1	rs62055895	43844044	G,NA	A,NA	0.760437,NA	-0.0269345,NA	0.00463231,NA	8.21593,NA	0.000954015	0.000954066
1	rs62055896	43844201	T,NA	C,NA	0.760437,NA	-0.0269345,NA	0.00463231,NA	8.21593,NA	0.000954015	0.000954066
1	rs55725840	43844486	A,NA	T,NA	0.760437,NA	-0.0269345,NA	0.00463231,NA	8.21593,NA	0.000954015	0.000954066
1	rs34579278	43833981	G,NA	A,NA	0.760437,NA	-0.0269345,NA	0.00463231,NA	8.21593,NA	0.000954015	0.000954066
1	rs62057067	43858326	T,NA	C,NA	0.760437,NA	-0.0269345,NA	0.00463231,NA	8.21593,NA	0.000954015	0.000954066
1	rs74514268	43836191	A,NA	G,NA	0.760437,NA	-0.0269345,NA	0.00463231,NA	8.21593,NA	0.000954015	0.000954066
1	rs62055940	43849896	G,NA	A,NA	0.760437,NA	-0.0269345,NA	0.00463231,NA	8.21593,NA	0.000954015	0.000954066
1	rs62055878	43835854	A,NA	C,NA	0.760437,NA	-0.0269345,NA	0.00463231,NA	8.21593,NA	0.000954015	0.000954066
1	rs56109643	43844859	G,NA	A,NA	0.760437,NA	-0.0269345,NA	0.00463231,NA	8.21593,NA	0.000954015	0.000954066
1	rs76830096	43857129	C,NA	A,NA	0.760437,NA	-0.0269345,NA	0.00463231,NA	8.21593,NA	0.000954015	0.000954066
1	rs12943085	43834482	A,NA	G,NA	0.760437,NA	-0.0269345,NA	0.00463231,NA	8.21593,NA	0.000954015	0.000954066
1	rs62055901	43845041	A,NA	G,NA	0.760437,NA	-0.0269345,NA	0.00463231,NA	8.21593,NA	0.000954015	0.000954066
1	rs62057073	43861117	T,NA	C,NA	0.760437,NA	-0.0269345,NA	0.00463231,NA	8.21593,NA	0.000954015	0.000954066
1	rs56369036	43841571	A,NA	T,NA	0.760437,NA	-0.0269345,NA	0.00463231,NA	8.21593,NA	0.000954015	0.000954066
1	rs34211253	43834074	G,NA	C,NA	0.760437,NA	-0.0269345,NA	0.00463231,NA	8.21593,NA	0.000954015	0.000954066
1	rs56043078	43853235	G,NA	T,NA	0.760437,NA	-0.0269345,NA	0.00463231,NA	8.21593,NA	0.000954015	0.000954066
1	rs62054435	43825339	G,NA	C,NA	0.760437,NA	-0.0269345,NA	0.00463231,NA	8.21593,NA	0.000954015	0.000954066
1	rs117646503	43893260	C,NA	T,NA	0.760437,NA	-0.02693,NA	0.00463231,NA	8.21341,NA	0.000948114	0.000948165
1	rs62057146	43903106	G,NA	A,NA	0.760437,NA	-0.02693,NA	0.00463231,NA	8.21341,NA	0.000948114	0.000948165
1	rs17763050	43903336	A,NA	G,NA	0.760437,NA	-0.02693,NA	0.00463231,NA	8.21341,NA	0.000948114	0.000948165
1	rs17762769	43893403	A,NA	G,NA	0.760437,NA	-0.02693,NA	0.00463231,NA	8.21341,NA	0.000948114	0.000948165
1	rs62057149	43903546	G,NA	A,NA	0.760437,NA	-0.02693,NA	0.00463231,NA	8.21341,NA	0.000948114	0.000948165
1	rs62057150	43903548	T,NA	C,NA	0.760437,NA	-0.02693,NA	0.00463231,NA	8.21341,NA	0.000948114	0.000948165
1	rs17689471	43892973	C,NA	T,NA	0.760437,NA	-0.02693,NA	0.00463231,NA	8.21341,NA	0.000948114	0.000948165
1	rs62057148	43903485	C,NA	G,NA	0.760437,NA	-0.02693,NA	0.00463231,NA	8.21341,NA	0.000947983	0.000948034
1	rs2696524	44356793	G,NA	A,NA	0.761431,NA	-0.0271653,NA	0.00463892,NA	8.32392,NA	0.000946762	0.000946815
1	rs62054762	43909022	T,NA	G,NA	0.763419,NA	-0.0269213,NA	0.0046523,NA	8.14385,NA	0.000946638	0.00094669
1	rs531013081	44287310	G,NA	A,NA	0.758449,NA	-0.0270441,NA	0.00461925,NA	8.32053,NA	0.000943189	0.00094324
1	rs546821167	44271152	A,NA	G,NA	0.757455,NA	-0.0268805,NA	0.0046128,NA	8.2494,NA	0.000939001	0.000939052
1	rs2668670	44289628	C,NA	A,NA	0.758449,NA	-0.0270441,NA	0.00461925,NA	8.32053,NA	0.00093885	0.000938901
1	rs571792649	44283022	G,NA	A,NA	0.756461,NA	-0.0269256,NA	0.0046064,NA	8.29604,NA	0.000935488	0.00093554
1	rs570486150	44272266	G,NA	A,NA	0.758449,NA	-0.026918,NA	0.00461925,NA	8.2494,NA	0.000929275	0.000929326
1	rs545914867	44273264	A,NA	G,NA	0.758449,NA	-0.026918,NA	0.00461925,NA	8.2494,NA	0.000924502	0.000924552
1	rs569635106	44272000	A,NA	G,NA	0.759443,NA	-0.0269559,NA	0.00462576,NA	8.2494,NA	0.000917886	0.000917937
1	rs17334944	43828617	A,NA	G,NA	0.759443,NA	-0.0268562,NA	0.00462576,NA	8.19337,NA	0.000916929	0.000916979
1	rs4074462	43855228	T,NA	G,NA	0.759443,NA	-0.0268562,NA	0.00462576,NA	8.19337,NA	0.000916457	0.000916507
1	rs542442671	44283139	A,NA	C,NA	0.756461,NA	-0.0269256,NA	0.0046064,NA	8.29604,NA	0.000915099	0.000915151
1	rs554424146	44280902	C,NA	G,NA	0.759443,NA	-0.0269559,NA	0.00462576,NA	8.2494,NA	0.000914239	0.000914289
1	rs17425752	43906726	C,NA	A,NA	0.761431,NA	-0.0269684,NA	0.00463892,NA	8.21341,NA	0.000910874	0.000910924
1	rs62054439	43825725	T,NA	G,NA	0.760437,NA	-0.0268942,NA	0.00463231,NA	8.19337,NA	0.000902442	0.000902492
1	rs75916678	43849366	C,NA	T,NA	0.760437,NA	-0.0268942,NA	0.00463231,NA	8.19337,NA	0.000902442	0.000902492
1	rs56168907	43837091	C,NA	T,NA	0.760437,NA	-0.0268942,NA	0.00463231,NA	8.19337,NA	0.000902442	0.000902492
1	rs117365970	43893259	A,NA	G,NA	0.760437,NA	-0.0268942,NA	0.00463231,NA	8.19337,NA	0.000902442	0.000902492
1	rs62055883	43837446	G,NA	C,NA	0.760437,NA	-0.0268942,NA	0.00463231,NA	8.19337,NA	0.000902442	0.000902492
1	rs76294809	43849327	A,NA	G,NA	0.760437,NA	-0.0268942,NA	0.00463231,NA	8.19337,NA	0.000902442	0.000902492
1	rs78917495	43858482	T,NA	C,NA	0.760437,NA	-0.0268942,NA	0.00463231,NA	8.19337,NA	0.000902442	0.000902492
1	rs62055928	43847374	A,NA	G,NA	0.760437,NA	-0.0268942,NA	0.00463231,NA	8.19337,NA	0.000902442	0.000902492
1	rs56268325	43847741	C,NA	T,NA	0.760437,NA	-0.0268942,NA	0.00463231,NA	8.19337,NA	0.000902442	0.000902492
1	rs113934115	43847039	T,NA	C,NA	0.760437,NA	-0.0268942,NA	0.00463231,NA	8.19337,NA	0.000902442	0.000902492
1	rs62054438	43825711	C,NA	A,NA	0.760437,NA	-0.0268942,NA	0.00463231,NA	8.19337,NA	0.000902442	0.000902492
1	rs111374028	43846820	A,NA	G,NA	0.760437,NA	-0.0268942,NA	0.00463231,NA	8.19337,NA	0.000902442	0.000902492
1	rs55787105	43853109	A,NA	G,NA	0.760437,NA	-0.0268942,NA	0.00463231,NA	8.19337,NA	0.000902442	0.000902492
1	rs62055900	43845002	G,NA	C,NA	0.760437,NA	-0.0268942,NA	0.00463231,NA	8.19337,NA	0.000902442	0.000902492
1	rs56387266	43847912	C,NA	T,NA	0.760437,NA	-0.0268942,NA	0.00463231,NA	8.19337,NA	0.000902442	0.000902492
1	rs62055884	43837567	T,NA	C,NA	0.760437,NA	-0.0268942,NA	0.00463231,NA	8.19337,NA	0.000902442	0.000902492
1	rs34303488	43848181	T,NA	C,NA	0.760437,NA	-0.0268942,NA	0.00463231,NA	8.19337,NA	0.000902442	0.000902492
1	rs62055947	43852605	T,NA	C,NA	0.760437,NA	-0.0268942,NA	0.00463231,NA	8.19337,NA	0.000902442	0.000902492
1	rs56303031	43853922	A,NA	G,NA	0.760437,NA	-0.0268942,NA	0.00463231,NA	8.19337,NA	0.000902442	0.000902492
1	rs11079724	43841912	T,NA	C,NA	0.760437,NA	-0.0268942,NA	0.00463231,NA	8.19337,NA	0.000902442	0.000902492
1	rs11079721	43840107	A,NA	C,NA	0.760437,NA	-0.0268942,NA	0.00463231,NA	8.19337,NA	0.000902442	0.000902492
1	rs17334797	43825912	G,NA	A,NA	0.760437,NA	-0.0268942,NA	0.00463231,NA	8.19337,NA	0.000902442	0.000902492
1	rs79882507	43837782	G,NA	A,NA	0.760437,NA	-0.0268942,NA	0.00463231,NA	8.19337,NA	0.000902442	0.000902492
1	rs75715199	43825478	A,NA	G,NA	0.760437,NA	-0.0268942,NA	0.00463231,NA	8.19337,NA	0.000902442	0.000902492
1	rs12150658	43826305	A,NA	G,NA	0.760437,NA	-0.0268942,NA	0.00463231,NA	8.19337,NA	0.000902442	0.000902492
1	rs12150363	43826351	G,NA	A,NA	0.760437,NA	-0.0268942,NA	0.00463231,NA	8.19337,NA	0.000902442	0.000902492
1	rs12150672	43826637	A,NA	G,NA	0.760437,NA	-0.0268942,NA	0.00463231,NA	8.19337,NA	0.000902442	0.000902492
1	rs12150604	43828221	A,NA	T,NA	0.760437,NA	-0.0268942,NA	0.00463231,NA	8.19337,NA	0.000902442	0.000902492
1	rs17334894	43827209	A,NA	G,NA	0.760437,NA	-0.0268942,NA	0.00463231,NA	8.19337,NA	0.000902442	0.000902492
1	rs17426064	43828698	T,NA	C,NA	0.760437,NA	-0.0268942,NA	0.00463231,NA	8.19337,NA	0.000902442	0.000902492
1	rs35879086	43830382	A,NA	G,NA	0.760437,NA	-0.0268942,NA	0.00463231,NA	8.19337,NA	0.000902442	0.000902492
1	rs62057156	43904948	C,NA	G,NA	0.760437,NA	-0.0268853,NA	0.00463231,NA	8.18836,NA	0.00089136	0.000891409
1	rs62057155	43904673	T,NA	C,NA	0.760437,NA	-0.0268853,NA	0.00463231,NA	8.18836,NA	0.00089136	0.000891409
1	rs62057154	43904610	T,NA	C,NA	0.760437,NA	-0.0268853,NA	0.00463231,NA	8.18836,NA	0.00089136	0.000891409
1	rs62057153	43904528	C,NA	T,NA	0.760437,NA	-0.0268853,NA	0.00463231,NA	8.18836,NA	0.00089136	0.000891409
1	rs17689824	43904397	T,NA	C,NA	0.760437,NA	-0.0268853,NA	0.00463231,NA	8.18836,NA	0.00089136	0.000891409
1	rs62057152	43904110	C,NA	G,NA	0.760437,NA	-0.0268853,NA	0.00463231,NA	8.18836,NA	0.00089136	0.000891409
1	rs4341787	43902505	T,NA	C,NA	0.759443,NA	-0.0269325,NA	0.00462576,NA	8.23623,NA	0.00088527	0.000885321
1	rs62054442	43829353	G,NA	A,NA	0.759443,NA	-0.0268119,NA	0.00462576,NA	8.16859,NA	0.000883833	0.000883883
1	rs2696532	44355602	G,NA	A,NA	0.763419,NA	-0.0272066,NA	0.0046523,NA	8.30315,NA	0.00087012	0.000870174
1	rs62054822	43927708	G,NA	A,NA	0.759443,NA	-0.0269325,NA	0.00462576,NA	8.23623,NA	0.000863977	0.000864027
1	rs55801356	43837237	G,NA	A,NA	0.760437,NA	-0.0268499,NA	0.00463231,NA	8.16859,NA	0.000848993	0.000849043
1	rs17426106	43828935	C,NA	G,NA	0.760437,NA	-0.0268499,NA	0.00463231,NA	8.16859,NA	0.000848993	0.000849043
1	rs12150455	43827508	G,NA	A,NA	0.760437,NA	-0.0268499,NA	0.00463231,NA	8.16859,NA	0.000848993	0.000849043
1	rs62055938	43849656	A,NA	C,NA	0.760437,NA	-0.0268499,NA	0.00463231,NA	8.16859,NA	0.000848993	0.000849043
1	rs12150451	43827431	G,NA	A,NA	0.760437,NA	-0.0268499,NA	0.00463231,NA	8.16859,NA	0.000848993	0.000849043
1	rs62054440	43827391	C,NA	G,NA	0.760437,NA	-0.0268499,NA	0.00463231,NA	8.16859,NA	0.000848993	0.000849043
1	rs62055886	43838678	A,NA	G,NA	0.760437,NA	-0.0268499,NA	0.00463231,NA	8.16859,NA	0.000848993	0.000849043
1	rs62055887	43838710	C,NA	T,NA	0.760437,NA	-0.0268499,NA	0.00463231,NA	8.16859,NA	0.000848993	0.000849043
1	rs62055899	43844977	A,NA	T,NA	0.760437,NA	-0.0268499,NA	0.00463231,NA	8.16859,NA	0.000848993	0.000849043
1	rs62054761	43909008	T,NA	C,NA	0.763419,NA	-0.0268363,NA	0.0046523,NA	8.09671,NA	0.000842417	0.000842468
1	rs62054760	43908989	T,NA	C,NA	0.763419,NA	-0.0268363,NA	0.0046523,NA	8.09671,NA	0.000842417	0.000842468
1	rs17689918	43910088	A,NA	G,NA	0.760437,NA	-0.0268405,NA	0.00463231,NA	8.16334,NA	0.000838073	0.000838123
1	rs78872653	43905134	A,NA	G,NA	0.760437,NA	-0.0268405,NA	0.00463231,NA	8.16334,NA	0.000838073	0.000838123
1	rs62057157	43905313	C,NA	G,NA	0.760437,NA	-0.0268405,NA	0.00463231,NA	8.16334,NA	0.000838073	0.000838123
1	rs17763086	43905481	G,NA	T,NA	0.760437,NA	-0.0268405,NA	0.00463231,NA	8.16334,NA	0.000838073	0.000838123
1	rs12150048	43827471	C,NA	G,NA	0.761431,NA	-0.0268882,NA	0.00463892,NA	8.16859,NA	0.000835815	0.000835865
1	rs56040418	43958079	T,NA	C,NA	0.759443,NA	-0.0264255,NA	0.00462576,NA	7.95386,NA	0.000829374	0.000829422
1	rs2141298	44268488	T,NA	C,NA	0.758449,NA	-0.0268353,NA	0.00461925,NA	8.20288,NA	0.000828691	0.000828742
1	rs77301847	43810902	G,NA	A,NA	0.760437,NA	-0.0268243,NA	0.00463231,NA	8.15428,NA	0.00081958	0.00081963
1	rs62073098	44316449	C,C	A,A	0.757455,0.970238	-0.0275093,0.00760111	0.0046128,0.0251555	8.60797,0.117745	0.000816459	0.000816478
1	rs563972143	44265702	T,NA	A,NA	0.759443,NA	-0.0268731,NA	0.00462576,NA	8.20288,NA	0.000815537	0.000815587
1	rs62055955	43854340	G,NA	A,NA	0.759443,NA	-0.0267676,NA	0.00462576,NA	8.14385,NA	0.000811144	0.000811194
1	rs62055957	43854536	A,NA	C,NA	0.759443,NA	-0.0267676,NA	0.00462576,NA	8.14385,NA	0.000811144	0.000811194
1	rs62055876	43832940	G,NA	A,NA	0.759443,NA	-0.0269849,NA	0.00462576,NA	8.26567,NA	0.00081114	0.00081119
1	rs757503	43756466	C,NA	T,NA	0.759443,NA	-0.0261432,NA	0.00462576,NA	7.79883,NA	0.000805147	0.000805194
1	rs12150332	43824908	T,NA	C,NA	0.760437,NA	-0.0268056,NA	0.00463231,NA	8.14385,NA	0.000798776	0.000798826
1	rs71375313	43839253	A,NA	G,NA	0.760437,NA	-0.0268056,NA	0.00463231,NA	8.14385,NA	0.000798776	0.000798826
1	rs76171147	43823229	C,NA	T,NA	0.760437,NA	-0.0268056,NA	0.00463231,NA	8.14385,NA	0.000798776	0.000798826
1	rs62054433	43824348	C,NA	T,NA	0.760437,NA	-0.0268056,NA	0.00463231,NA	8.14385,NA	0.000798776	0.000798826
1	rs12150683	43824848	G,NA	A,NA	0.760437,NA	-0.0268056,NA	0.00463231,NA	8.14385,NA	0.000798776	0.000798826
1	rs62054434	43824382	G,NA	T,NA	0.760437,NA	-0.0268056,NA	0.00463231,NA	8.14385,NA	0.000798776	0.000798826
1	rs75643244	43823326	G,NA	A,NA	0.760437,NA	-0.0268056,NA	0.00463231,NA	8.14385,NA	0.000798776	0.000798826
1	rs111497072	43824201	A,NA	G,NA	0.760437,NA	-0.0268056,NA	0.00463231,NA	8.14385,NA	0.000798776	0.000798826
1	rs62054432	43823889	A,NA	C,NA	0.760437,NA	-0.0268056,NA	0.00463231,NA	8.14385,NA	0.000798776	0.000798826
1	rs2532233	44273218	T,NA	C,NA	0.757455,NA	-0.0268805,NA	0.0046128,NA	8.2494,NA	0.000798538	0.000798588
1	rs548785130	44284057	T,NA	C,NA	0.754473,NA	-0.0267264,NA	0.00459376,NA	8.22502,NA	0.000794812	0.000794864
1	rs567135833	44363929	T,NA	C,NA	0.758449,NA	-0.0272177,NA	0.00461925,NA	8.41906,NA	0.000793677	0.000793731
1	rs62057158	43907143	A,NA	G,NA	0.760437,NA	-0.0267998,NA	0.00463231,NA	8.14063,NA	0.000792459	0.000792508
1	rs16940681	43912159	C,NA	G,NA	0.760437,NA	-0.0267998,NA	0.00463231,NA	8.14063,NA	0.000792459	0.000792508
1	rs2696633	44270059	T,NA	A,NA	0.758449,NA	-0.026918,NA	0.00461925,NA	8.2494,NA	0.000789148	0.000789199
1	rs574644730	44272679	C,NA	G,NA	0.758449,NA	-0.026918,NA	0.00461925,NA	8.2494,NA	0.000788988	0.000789038
1	rs535751452	44272928	A,NA	C,NA	0.758449,NA	-0.026918,NA	0.00461925,NA	8.2494,NA	0.000788988	0.000789038
1	rs17564223	43997520	T,NA	C,NA	0.759443,NA	-0.0261274,NA	0.00462576,NA	7.79023,NA	0.000786829	0.000786875
1	rs10451283	43814020	C,NA	T,NA	0.759443,NA	-0.0267274,NA	0.00462576,NA	8.12139,NA	0.000786167	0.000786217
1	rs11079720	43840016	A,NA	G,NA	0.761431,NA	-0.0268534,NA	0.00463892,NA	8.14916,NA	0.000786043	0.000786093
1	rs566238830	44354549	G,NA	C,NA	0.746521,NA	-0.0267388,NA	0.00454514,NA	8.39467,NA	0.000779084	0.000779144
1	rs17691328	43955487	T,NA	C,NA	0.760437,NA	-0.0264226,NA	0.00463231,NA	7.93165,NA	0.000777698	0.000777746
1	rs566214080	44264943	C,NA	T,NA	0.759443,NA	-0.0268297,NA	0.00462576,NA	8.17857,NA	0.000768254	0.000768303
1	rs549710507	44266022	G,NA	A,NA	0.759443,NA	-0.0268297,NA	0.00462576,NA	8.17857,NA	0.000768254	0.000768303
1	rs2696566	44266531	A,NA	G,NA	0.759443,NA	-0.0268297,NA	0.00462576,NA	8.17857,NA	0.000768254	0.000768303
1	rs539073154	44264717	C,NA	A,NA	0.759443,NA	-0.0268297,NA	0.00462576,NA	8.17857,NA	0.000768254	0.000768303
1	rs576672302	44265328	G,NA	A,NA	0.759443,NA	-0.0268297,NA	0.00462576,NA	8.17857,NA	0.000768254	0.000768303
1	rs539179202	44264045	C,NA	T,NA	0.759443,NA	-0.0268297,NA	0.00462576,NA	8.17857,NA	0.000768254	0.000768303
1	rs17769490	43925605	A,NA	G,NA	0.759443,NA	-0.0268472,NA	0.00462576,NA	8.18836,NA	0.0007682	0.00076825
1	rs545648705	44276330	C,NA	T,NA	0.757455,NA	-0.026963,NA	0.0046128,NA	8.29604,NA	0.000764383	0.000764433
1	rs17689882	43906828	A,NA	G,NA	0.761431,NA	-0.026838,NA	0.00463892,NA	8.14063,NA	0.000761464	0.000761513
1	rs62057151	43903842	T,NA	C,NA	0.753479,NA	-0.0265809,NA	0.00458751,NA	8.16334,NA	0.000756137	0.00075619
1	rs62054431	43823880	T,NA	C,NA	0.760437,NA	-0.0267653,NA	0.00463231,NA	8.12139,NA	0.000755761	0.000755811
1	rs74464991	43821685	A,NA	C,NA	0.760437,NA	-0.0267653,NA	0.00463231,NA	8.12139,NA	0.000755761	0.000755811
1	rs79545140	43840935	C,NA	T,NA	0.760437,NA	-0.0267653,NA	0.00463231,NA	8.12139,NA	0.000755761	0.000755811
1	rs74918686	43840899	C,NA	G,NA	0.760437,NA	-0.0267653,NA	0.00463231,NA	8.12139,NA	0.000755761	0.000755811
1	rs62055937	43848968	T,NA	G,NA	0.760437,NA	-0.0267653,NA	0.00463231,NA	8.12139,NA	0.000755761	0.000755811
1	rs62055890	43840681	T,NA	C,NA	0.760437,NA	-0.0267653,NA	0.00463231,NA	8.12139,NA	0.000755761	0.000755811
1	rs2004260	43822398	C,NA	T,NA	0.760437,NA	-0.0267653,NA	0.00463231,NA	8.12139,NA	0.000755761	0.000755811
1	rs28364021	43912282	T,NA	C,NA	0.760437,NA	-0.026755,NA	0.00463231,NA	8.11568,NA	0.000745206	0.000745255
1	rs1876828	43911525	T,NA	C,NA	0.760437,NA	-0.026755,NA	0.00463231,NA	8.11568,NA	0.000745206	0.000745255
1	rs1876831	43907745	T,NA	C,NA	0.760437,NA	-0.026755,NA	0.00463231,NA	8.11568,NA	0.000745206	0.000745255
1	rs1876827	43911832	C,NA	T,NA	0.760437,NA	-0.026755,NA	0.00463231,NA	8.11568,NA	0.000745206	0.000745255
1	rs16940665	43907896	C,NA	T,NA	0.760437,NA	-0.026755,NA	0.00463231,NA	8.11568,NA	0.000745206	0.000745255
1	rs16940668	43907966	A,NA	G,NA	0.760437,NA	-0.026755,NA	0.00463231,NA	8.11568,NA	0.000745206	0.000745255
1	rs1876829	43911443	C,NA	T,NA	0.760437,NA	-0.026755,NA	0.00463231,NA	8.11568,NA	0.000745206	0.000745255
1	rs55763795	43908773	C,NA	G,NA	0.760437,NA	-0.026755,NA	0.00463231,NA	8.11568,NA	0.000745206	0.000745255
1	rs55865707	43908826	G,NA	T,NA	0.760437,NA	-0.026755,NA	0.00463231,NA	8.11568,NA	0.000745206	0.000745255
1	rs1876830	43911352	T,NA	C,NA	0.760437,NA	-0.026755,NA	0.00463231,NA	8.11568,NA	0.000745206	0.000745255
1	rs62054763	43910262	G,NA	C,NA	0.760437,NA	-0.026755,NA	0.00463231,NA	8.11568,NA	0.000745206	0.000745255
1	rs11079733	44269964	A,NA	T,NA	0.758449,NA	-0.0268747,NA	0.00461925,NA	8.22502,NA	0.000743439	0.000743489
1	rs62056905	43782693	G,NA	A,NA	0.758449,NA	-0.0266054,NA	0.00461925,NA	8.07431,NA	0.000728857	0.000728907
1	rs530892614	44267904	C,NA	T,NA	0.756461,NA	-0.0267607,NA	0.0046064,NA	8.20288,NA	0.000728255	0.000728306
1	rs544098746	44263479	C,NA	T,NA	0.759443,NA	-0.0267863,NA	0.00462576,NA	8.15428,NA	0.00072377	0.000723819
1	rs562357125	44263729	G,NA	C,NA	0.759443,NA	-0.0267863,NA	0.00462576,NA	8.15428,NA	0.00072377	0.000723819
1	rs62054819	43926149	G,NA	A,NA	0.759443,NA	-0.0268025,NA	0.00462576,NA	8.16334,NA	0.000722436	0.000722485
1	rs62054820	43926755	G,NA	A,NA	0.759443,NA	-0.0268025,NA	0.00462576,NA	8.16334,NA	0.000722436	0.000722485
1	rs56385754	43927255	T,NA	G,NA	0.759443,NA	-0.0268025,NA	0.00462576,NA	8.16334,NA	0.000722436	0.000722485
1	rs62054817	43925966	A,NA	G,NA	0.759443,NA	-0.0268025,NA	0.00462576,NA	8.16334,NA	0.000722436	0.000722485
1	rs62055956	43854449	T,NA	C,NA	0.759443,NA	-0.0266831,NA	0.00462576,NA	8.09671,NA	0.000722153	0.000722202
1	rs541260793	44251230	C,NA	T,NA	0.759443,NA	-0.0267771,NA	0.00462576,NA	8.14916,NA	0.00071471	0.00071476
1	rs11079723	43841729	C,NA	T,NA	0.759443,NA	-0.0268964,NA	0.00462576,NA	8.21593,NA	0.000714383	0.000714432
1	rs547005230	44286128	G,NA	A,NA	0.752485,NA	-0.026779,NA	0.00458131,NA	8.29604,NA	0.000713362	0.000713414
1	rs62054427	43821062	G,NA	A,NA	0.760437,NA	-0.026721,NA	0.00463231,NA	8.09671,NA	0.000711172	0.000711221
1	rs17334923	43827244	T,NA	C,NA	0.760437,NA	-0.026721,NA	0.00463231,NA	8.09671,NA	0.000711172	0.000711221
1	rs62054428	43822511	A,NA	G,NA	0.760437,NA	-0.026721,NA	0.00463231,NA	8.09671,NA	0.000711172	0.000711221
1	rs62054426	43820741	T,NA	A,NA	0.760437,NA	-0.026721,NA	0.00463231,NA	8.09671,NA	0.000711074	0.000711124
1	rs242559	44025888	A,A	C,C	0.250497,0.051587	0.025331,-0.01713	0.00456301,0.0193257	7.54756,0.425495	0.000710912	0.000710936
1	rs2316765	43912454	C,NA	T,NA	0.760437,NA	-0.0267103,NA	0.00463231,NA	8.09077,NA	0.00070083	0.000700879
1	rs16940674	43910507	T,NA	C,NA	0.760437,NA	-0.0267103,NA	0.00463231,NA	8.09077,NA	0.00070083	0.000700879
1	rs41457044	43911424	T,NA	C,NA	0.760437,NA	-0.0267103,NA	0.00463231,NA	8.09077,NA	0.000700734	0.000700784
1	rs548762783	44261753	C,NA	T,NA	0.758449,NA	-0.0267092,NA	0.00461925,NA	8.13224,NA	0.000696728	0.000696778
1	rs56180212	43960911	G,NA	A,NA	0.759443,NA	-0.0262966,NA	0.00462576,NA	7.8829,NA	0.000694697	0.000694744
1	rs572762545	44277867	A,NA	G,NA	0.756461,NA	-0.0268432,NA	0.0046064,NA	8.2494,NA	0.000693982	0.000694032
1	rs564912328	44267227	G,NA	A,NA	0.756461,NA	-0.0267175,NA	0.0046064,NA	8.17857,NA	0.000686268	0.000686319
1	rs532904601	44261137	T,NA	C,NA	0.759443,NA	-0.0267469,NA	0.00462576,NA	8.13224,NA	0.000685617	0.000685666
1	rs62054818	43926056	C,NA	A,NA	0.759443,NA	-0.0267619,NA	0.00462576,NA	8.14063,NA	0.000683252	0.000683302
1	rs56269136	43926992	T,NA	C,NA	0.759443,NA	-0.0267619,NA	0.00462576,NA	8.14063,NA	0.000683252	0.000683302
1	rs77063768	43925729	G,NA	A,NA	0.759443,NA	-0.0267619,NA	0.00462576,NA	8.14063,NA	0.000683252	0.000683302
1	rs547806751	44269546	T,NA	C,NA	0.760437,NA	-0.0267848,NA	0.00463231,NA	8.13224,NA	0.000677272	0.000677321
1	rs570203120	44267863	A,NA	G,NA	0.757455,NA	-0.0267546,NA	0.0046128,NA	8.17857,NA	0.000677161	0.000677212
1	rs532291518	44249800	A,NA	G,NA	0.759443,NA	-0.0267373,NA	0.00462576,NA	8.1269,NA	0.000676688	0.000676737
1	rs16940676	43911036	A,NA	G,NA	0.761431,NA	-0.0267484,NA	0.00463892,NA	8.09077,NA	0.000673418	0.000673467
1	rs2873268	43930955	A,NA	G,NA	0.760437,NA	-0.0266807,NA	0.00463231,NA	8.07431,NA	0.000672972	0.000673021
1	rs62054429	43823125	A,NA	G,NA	0.760437,NA	-0.0266807,NA	0.00463231,NA	8.07431,NA	0.000672972	0.000673021
1	rs4340365	43930980	T,NA	C,NA	0.760437,NA	-0.0266807,NA	0.00463231,NA	8.07431,NA	0.000672972	0.000673021
1	rs17690987	43931626	C,NA	T,NA	0.760437,NA	-0.0266807,NA	0.00463231,NA	8.07431,NA	0.000672972	0.000673021
1	rs17563923	43819450	A,NA	G,NA	0.760437,NA	-0.0266807,NA	0.00463231,NA	8.07431,NA	0.000672972	0.000673021
1	rs62054425	43819480	T,NA	C,NA	0.760437,NA	-0.0266807,NA	0.00463231,NA	8.07431,NA	0.000672972	0.000673021
1	rs76563578	43933879	G,NA	C,NA	0.760437,NA	-0.0266807,NA	0.00463231,NA	8.07431,NA	0.000672972	0.000673021
1	rs567324860	44259792	A,NA	G,NA	0.758449,NA	-0.0266659,NA	0.00461925,NA	8.10803,NA	0.000672227	0.000672276
1	rs527375859	44263965	C,NA	T,NA	0.758449,NA	-0.026792,NA	0.00461925,NA	8.17857,NA	0.000663341	0.00066339
1	rs878886	43912490	G,NA	C,NA	0.760437,NA	-0.0266696,NA	0.00463231,NA	8.06815,NA	0.000662835	0.000662884
1	rs17763199	43910183	A,NA	G,NA	0.761431,NA	-0.0267076,NA	0.00463892,NA	8.06815,NA	0.000655257	0.000655306
1	rs75022332	43810873	T,NA	A,NA	0.760437,NA	-0.0266583,NA	0.00463231,NA	8.06189,NA	0.00065269	0.000652739
1	rs4471723	44205690	T,NA	C,NA	0.753479,NA	-0.0260932,NA	0.00458751,NA	7.89065,NA	0.000648176	0.000648226
1	rs578055951	44260416	C,NA	T,NA	0.759443,NA	-0.0267034,NA	0.00462576,NA	8.10803,NA	0.000646017	0.000646066
1	rs578046020	44258954	C,NA	G,NA	0.759443,NA	-0.0267034,NA	0.00462576,NA	8.10803,NA	0.000646017	0.000646066
1	rs79412431	43940021	A,NA	G,NA	0.760437,NA	-0.0266475,NA	0.00463231,NA	8.0559,NA	0.000643111	0.00064316
1	rs75210307	43940012	C,NA	T,NA	0.760437,NA	-0.0266475,NA	0.00463231,NA	8.0559,NA	0.000643111	0.00064316
1	rs56113217	43926948	G,NA	A,NA	0.759443,NA	-0.0267172,NA	0.00462576,NA	8.11568,NA	0.000642653	0.000642702
1	rs79730878	43849415	C,NA	T,NA	0.754473,NA	-0.0266171,NA	0.00459376,NA	8.16334,NA	0.000634913	0.000634969
1	rs62054831	43932381	T,NA	C,NA	0.760437,NA	-0.0266363,NA	0.00463231,NA	8.0497,NA	0.000633368	0.000633417
1	rs80157557	43817898	A,NA	G,NA	0.760437,NA	-0.0266363,NA	0.00463231,NA	8.0497,NA	0.000633368	0.000633417
1	rs17563827	43818222	A,NA	C,NA	0.760437,NA	-0.0266363,NA	0.00463231,NA	8.0497,NA	0.000633368	0.000633417
1	rs17563861	43818906	G,NA	A,NA	0.760437,NA	-0.0266363,NA	0.00463231,NA	8.0497,NA	0.000633368	0.000633417
1	rs17563889	43818946	T,NA	A,NA	0.760437,NA	-0.0266363,NA	0.00463231,NA	8.0497,NA	0.000633368	0.000633417
1	rs62054424	43819384	A,NA	G,NA	0.760437,NA	-0.0266363,NA	0.00463231,NA	8.0497,NA	0.000633368	0.000633417
1	rs56178230	43817832	A,NA	G,NA	0.760437,NA	-0.0266363,NA	0.00463231,NA	8.0497,NA	0.000633368	0.000633417
1	rs76311426	43818690	T,NA	G,NA	0.760437,NA	-0.0266363,NA	0.00463231,NA	8.0497,NA	0.000633368	0.000633417
1	rs80072429	43818611	A,NA	G,NA	0.760437,NA	-0.0266363,NA	0.00463231,NA	8.0497,NA	0.000633368	0.000633417
1	rs113856644	43932277	A,NA	G,NA	0.760437,NA	-0.0266363,NA	0.00463231,NA	8.0497,NA	0.000633368	0.000633417
1	rs55942528	43932028	G,NA	A,NA	0.760437,NA	-0.0266363,NA	0.00463231,NA	8.0497,NA	0.000633368	0.000633417
1	rs77114624	43818657	C,NA	T,NA	0.760437,NA	-0.0266363,NA	0.00463231,NA	8.0497,NA	0.000633368	0.000633417
1	rs56288604	43931380	G,NA	A,NA	0.760437,NA	-0.0266363,NA	0.00463231,NA	8.0497,NA	0.000633368	0.000633417
1	rs56384960	43817608	A,NA	G,NA	0.760437,NA	-0.0266363,NA	0.00463231,NA	8.0497,NA	0.000633368	0.000633417
1	rs566002249	43669931	C,NA	T,NA	0.756461,NA	-0.0264111,NA	0.0046064,NA	8.00725,NA	0.000632702	0.000632754
1	rs573087816	44258422	T,NA	G,NA	0.758449,NA	-0.0266225,NA	0.00461925,NA	8.08385,NA	0.00061859	0.000618639
1	rs2532329	44350090	A,NA	G,NA	0.748509,NA	-0.027097,NA	0.00455701,NA	8.56161,NA	0.000618151	0.00061821
1	rs62055888	43838720	T,NA	C,NA	0.763419,NA	-0.0267625,NA	0.0046523,NA	8.0559,NA	0.000613814	0.000613864
1	rs557923371	44258354	C,NA	G,NA	0.759443,NA	-0.02666,NA	0.00462576,NA	8.08385,NA	0.000608752	0.000608801
1	rs539303688	44258231	G,NA	A,NA	0.759443,NA	-0.02666,NA	0.00462576,NA	8.08385,NA	0.000608752	0.000608801
1	rs550757212	44254379	T,NA	C,NA	0.759443,NA	-0.02666,NA	0.00462576,NA	8.08385,NA	0.000608752	0.000608801
1	rs74944644	43940020	C,NA	T,NA	0.760437,NA	-0.0266036,NA	0.00463231,NA	8.03156,NA	0.000605659	0.000605708
1	rs542050069	44234060	G,NA	A,NA	0.759443,NA	-0.0266496,NA	0.00462576,NA	8.07805,NA	0.00060015	0.000600199
1	rs62055471	43943755	C,NA	T,NA	0.760437,NA	-0.026592,NA	0.00463231,NA	8.02513,NA	0.000596145	0.000596193
1	rs56026128	43931244	C,NA	G,NA	0.760437,NA	-0.026592,NA	0.00463231,NA	8.02513,NA	0.000596145	0.000596193
1	rs62055470	43943657	G,NA	A,NA	0.760437,NA	-0.026592,NA	0.00463231,NA	8.02513,NA	0.000596145	0.000596193
1	rs62055469	43943655	C,NA	A,NA	0.760437,NA	-0.026592,NA	0.00463231,NA	8.02513,NA	0.000596145	0.000596193
1	rs62055468	43943000	C,NA	A,NA	0.760437,NA	-0.026592,NA	0.00463231,NA	8.02513,NA	0.000596145	0.000596193
1	rs79406732	43940497	T,NA	C,NA	0.760437,NA	-0.026592,NA	0.00463231,NA	8.02513,NA	0.000596145	0.000596193
1	rs55673092	43938882	A,NA	G,NA	0.760437,NA	-0.026592,NA	0.00463231,NA	8.02513,NA	0.000596145	0.000596193
1	rs62054834	43934314	C,NA	T,NA	0.760437,NA	-0.026592,NA	0.00463231,NA	8.02513,NA	0.000596145	0.000596193
1	rs76728632	43818160	C,NA	A,NA	0.760437,NA	-0.026592,NA	0.00463231,NA	8.02513,NA	0.000596145	0.000596193
1	rs56329743	43931245	A,NA	G,NA	0.760437,NA	-0.026592,NA	0.00463231,NA	8.02513,NA	0.000596145	0.000596193
1	rs56295996	43817557	T,NA	C,NA	0.760437,NA	-0.026592,NA	0.00463231,NA	8.02513,NA	0.000596145	0.000596193
1	rs17563800	43817459	T,NA	C,NA	0.760437,NA	-0.026592,NA	0.00463231,NA	8.02513,NA	0.000596145	0.000596193
1	rs553226241	44272552	T,NA	C,NA	0.756461,NA	-0.0268432,NA	0.0046064,NA	8.2494,NA	0.000591582	0.000591632
1	rs62054420	43816655	G,NA	C,NA	0.759443,NA	-0.0265141,NA	0.00462576,NA	8.00283,NA	0.000587163	0.000587211
1	rs62054421	43816657	A,NA	G,NA	0.759443,NA	-0.0265141,NA	0.00462576,NA	8.00283,NA	0.000587163	0.000587211
1	rs56127111	43913315	T,NA	C,NA	0.760437,NA	-0.02658,NA	0.00463231,NA	8.01851,NA	0.000586484	0.000586533
1	rs878887	43912582	T,NA	C,NA	0.760437,NA	-0.02658,NA	0.00463231,NA	8.01851,NA	0.000586484	0.000586533
1	rs878888	43912635	G,NA	A,NA	0.760437,NA	-0.02658,NA	0.00463231,NA	8.01851,NA	0.000586484	0.000586533
1	rs62054804	43914809	T,NA	C,NA	0.760437,NA	-0.02658,NA	0.00463231,NA	8.01851,NA	0.000586484	0.000586533
1	rs4525537	43912723	C,NA	T,NA	0.760437,NA	-0.02658,NA	0.00463231,NA	8.01851,NA	0.000586484	0.000586533
1	rs62054802	43914598	C,NA	G,NA	0.760437,NA	-0.02658,NA	0.00463231,NA	8.01851,NA	0.000586484	0.000586533
1	rs2696609	44293205	G,NA	A,NA	0.751491,NA	-0.0267364,NA	0.00457516,NA	8.29226,NA	0.000583811	0.000583863
1	rs534369494	44255777	A,NA	G,NA	0.759443,NA	-0.0266206,NA	0.00462576,NA	8.06189,NA	0.000576784	0.000576833
1	rs2316772	43946423	C,NA	A,NA	0.758449,NA	-0.0264326,NA	0.00461925,NA	7.97833,NA	0.000574901	0.00057495
1	rs56062621	43798903	G,NA	A,NA	0.760437,NA	-0.0265597,NA	0.00463231,NA	8.00725,NA	0.000570435	0.000570484
1	rs55838058	43798902	T,NA	C,NA	0.760437,NA	-0.0265597,NA	0.00463231,NA	8.00725,NA	0.000570435	0.000570484
1	rs62063795	44068238	T,NA	C,NA	0.758449,NA	-0.0260626,NA	0.00461925,NA	7.77487,NA	0.000568579	0.000568625
1	rs535019273	44248814	A,NA	G,NA	0.759443,NA	-0.0266098,NA	0.00462576,NA	8.0559,NA	0.000568345	0.000568393
1	rs540260849	44277923	A,NA	G,NA	0.757455,NA	-0.0266287,NA	0.0046128,NA	8.10803,NA	0.000567169	0.000567219
1	rs111962225	43934016	C,NA	G,NA	0.760437,NA	-0.0265517,NA	0.00463231,NA	8.00283,NA	0.000564248	0.000564296
1	rs56136075	43936298	A,NA	C,NA	0.760437,NA	-0.0265517,NA	0.00463231,NA	8.00283,NA	0.000564248	0.000564296
1	rs77489223	43937736	T,NA	C,NA	0.760437,NA	-0.0265517,NA	0.00463231,NA	8.00283,NA	0.000564248	0.000564296
1	rs1608956	43815820	A,NA	T,NA	0.760437,NA	-0.0265517,NA	0.00463231,NA	8.00283,NA	0.000564248	0.000564296
1	rs56298110	43815336	G,NA	A,NA	0.760437,NA	-0.0265517,NA	0.00463231,NA	8.00283,NA	0.000564248	0.000564296
1	rs1608955	43815713	T,NA	C,NA	0.760437,NA	-0.0265517,NA	0.00463231,NA	8.00283,NA	0.000564248	0.000564296
1	rs76421814	43814427	C,NA	T,NA	0.760437,NA	-0.0265517,NA	0.00463231,NA	8.00283,NA	0.000564248	0.000564296
1	rs56006248	43815141	G,NA	A,NA	0.760437,NA	-0.0265517,NA	0.00463231,NA	8.00283,NA	0.000564248	0.000564296
1	rs55886302	43936011	G,NA	A,NA	0.760437,NA	-0.0265517,NA	0.00463231,NA	8.00283,NA	0.000564248	0.000564296
1	rs77625338	43937671	T,NA	C,NA	0.760437,NA	-0.0265517,NA	0.00463231,NA	8.00283,NA	0.000564248	0.000564296
1	rs79889833	43937633	G,NA	A,NA	0.760437,NA	-0.0265517,NA	0.00463231,NA	8.00283,NA	0.000564248	0.000564296
1	rs76627340	43937460	A,NA	G,NA	0.760437,NA	-0.0265517,NA	0.00463231,NA	8.00283,NA	0.000564248	0.000564296
1	rs62054844	43937333	G,NA	T,NA	0.760437,NA	-0.0265517,NA	0.00463231,NA	8.00283,NA	0.000564248	0.000564296
1	rs62054842	43937162	T,NA	C,NA	0.760437,NA	-0.0265517,NA	0.00463231,NA	8.00283,NA	0.000564248	0.000564296
1	rs62054841	43937104	A,NA	G,NA	0.760437,NA	-0.0265517,NA	0.00463231,NA	8.00283,NA	0.000564248	0.000564296
1	rs56299858	43939659	A,NA	G,NA	0.760437,NA	-0.0265517,NA	0.00463231,NA	8.00283,NA	0.000564248	0.000564296
1	rs55781174	43944158	T,NA	C,NA	0.760437,NA	-0.0265517,NA	0.00463231,NA	8.00283,NA	0.000564248	0.000564296
1	rs56036719	43943974	T,NA	C,NA	0.760437,NA	-0.0265517,NA	0.00463231,NA	8.00283,NA	0.000564248	0.000564296
1	rs56327054	43943957	C,NA	G,NA	0.760437,NA	-0.0265517,NA	0.00463231,NA	8.00283,NA	0.000564248	0.000564296
1	rs62055464	43941858	G,NA	T,NA	0.760437,NA	-0.0265517,NA	0.00463231,NA	8.00283,NA	0.000564248	0.000564296
1	rs62055461	43941350	T,NA	C,NA	0.760437,NA	-0.0265517,NA	0.00463231,NA	8.00283,NA	0.000564248	0.000564296
1	rs62055460	43940825	C,NA	G,NA	0.760437,NA	-0.0265517,NA	0.00463231,NA	8.00283,NA	0.000564248	0.000564296
1	rs62054859	43940685	A,NA	G,NA	0.760437,NA	-0.0265517,NA	0.00463231,NA	8.00283,NA	0.000564248	0.000564296
1	rs62054858	43940188	C,NA	T,NA	0.760437,NA	-0.0265517,NA	0.00463231,NA	8.00283,NA	0.000564248	0.000564296
1	rs62054419	43816605	C,NA	A,NA	0.760437,NA	-0.0265517,NA	0.00463231,NA	8.00283,NA	0.000564248	0.000564296
1	rs62054857	43939936	A,NA	G,NA	0.760437,NA	-0.0265517,NA	0.00463231,NA	8.00283,NA	0.000564248	0.000564296
1	rs55888391	43938107	G,NA	A,NA	0.760437,NA	-0.0265517,NA	0.00463231,NA	8.00283,NA	0.000564248	0.000564296
1	rs55719714	43939638	A,NA	G,NA	0.760437,NA	-0.0265517,NA	0.00463231,NA	8.00283,NA	0.000564248	0.000564296
1	rs56227067	43939609	T,NA	A,NA	0.760437,NA	-0.0265517,NA	0.00463231,NA	8.00283,NA	0.000564248	0.000564296
1	rs56249080	43939432	T,NA	G,NA	0.760437,NA	-0.0265517,NA	0.00463231,NA	8.00283,NA	0.000564248	0.000564296
1	rs56347602	43939255	C,NA	T,NA	0.760437,NA	-0.0265517,NA	0.00463231,NA	8.00283,NA	0.000564248	0.000564296
1	rs62054418	43816306	A,NA	G,NA	0.760437,NA	-0.0265517,NA	0.00463231,NA	8.00283,NA	0.000564248	0.000564296
1	rs55646970	43938796	G,NA	A,NA	0.760437,NA	-0.0265517,NA	0.00463231,NA	8.00283,NA	0.000564248	0.000564296
1	rs75500942	43816106	A,NA	C,NA	0.760437,NA	-0.0265517,NA	0.00463231,NA	8.00283,NA	0.000564248	0.000564296
1	rs62054846	43938634	G,NA	A,NA	0.760437,NA	-0.0265517,NA	0.00463231,NA	8.00283,NA	0.000564248	0.000564296
1	rs76329216	43938499	A,NA	G,NA	0.760437,NA	-0.0265517,NA	0.00463231,NA	8.00283,NA	0.000564248	0.000564296
1	rs62054417	43815859	C,NA	A,NA	0.760437,NA	-0.0265517,NA	0.00463231,NA	8.00283,NA	0.000564248	0.000564296
1	rs62054824	43929992	T,NA	C,NA	0.760437,NA	-0.0265517,NA	0.00463231,NA	8.00283,NA	0.000564248	0.000564296
1	rs2316769	43930798	G,NA	A,NA	0.760437,NA	-0.0265517,NA	0.00463231,NA	8.00283,NA	0.000564248	0.000564296
1	rs2873269	43931122	T,NA	C,NA	0.760437,NA	-0.0265517,NA	0.00463231,NA	8.00283,NA	0.000564248	0.000564296
1	rs56146262	43931907	A,NA	C,NA	0.760437,NA	-0.0265517,NA	0.00463231,NA	8.00283,NA	0.000564248	0.000564296
1	rs11079718	43839951	T,NA	A,NA	0.756461,NA	-0.0264031,NA	0.0046064,NA	8.00283,NA	0.000561796	0.000561846
1	rs539288087	43671099	A,NA	C,NA	0.764414,NA	-0.0267249,NA	0.00465908,NA	8.0137,NA	0.000560906	0.000560957
1	rs569247938	44254413	G,NA	A,NA	0.758449,NA	-0.0266659,NA	0.00461925,NA	8.10803,NA	0.000558203	0.000558252
1	rs560714845	44259040	C,NA	G,NA	0.758449,NA	-0.0266659,NA	0.00461925,NA	8.10803,NA	0.000557989	0.000558038
1	rs4640231	43912786	C,NA	G,NA	0.760437,NA	-0.0265393,NA	0.00463231,NA	7.99599,NA	0.000554813	0.000554861
1	rs4482334	43912830	C,NA	T,NA	0.760437,NA	-0.0265393,NA	0.00463231,NA	7.99599,NA	0.000554813	0.000554861
1	rs10445333	43916509	G,NA	A,NA	0.760437,NA	-0.0265393,NA	0.00463231,NA	7.99599,NA	0.000554813	0.000554861
1	rs10445362	43914554	A,NA	C,NA	0.760437,NA	-0.0265393,NA	0.00463231,NA	7.99599,NA	0.000554813	0.000554861
1	rs10445364	43916356	A,NA	G,NA	0.760437,NA	-0.0265393,NA	0.00463231,NA	7.99599,NA	0.000554813	0.000554861
1	rs17763533	43918190	C,NA	T,NA	0.760437,NA	-0.0265393,NA	0.00463231,NA	7.99599,NA	0.000554813	0.000554861
1	rs62054806	43915312	T,NA	C,NA	0.760437,NA	-0.0265393,NA	0.00463231,NA	7.99599,NA	0.000554813	0.000554861
1	rs62054805	43915054	G,NA	A,NA	0.760437,NA	-0.0265393,NA	0.00463231,NA	7.99599,NA	0.000554813	0.000554861
1	rs10445363	43914558	A,NA	G,NA	0.760437,NA	-0.0265393,NA	0.00463231,NA	7.99599,NA	0.000554813	0.000554861
1	rs62054803	43914728	T,NA	G,NA	0.760437,NA	-0.0265393,NA	0.00463231,NA	7.99599,NA	0.000554813	0.000554861
1	rs62056930	43789640	C,NA	A,NA	0.759443,NA	-0.0264698,NA	0.00462576,NA	7.97833,NA	0.000552712	0.000552761
1	rs563621837	44253364	A,NA	G,NA	0.758449,NA	-0.0265398,NA	0.00461925,NA	8.03778,NA	0.000552338	0.000552387
1	rs564755460	44249621	G,NA	A,NA	0.759443,NA	-0.0265771,NA	0.00462576,NA	8.03778,NA	0.000543597	0.000543645
1	rs533467502	44255532	C,NA	T,NA	0.759443,NA	-0.0265771,NA	0.00462576,NA	8.03778,NA	0.000543597	0.000543645
1	rs57213017	43666906	C,NA	G,NA	0.758449,NA	-0.0265286,NA	0.00461925,NA	8.03156,NA	0.000543256	0.000543306
1	rs4327091	44021717	A,NA	G,NA	0.760437,NA	-0.0265197,NA	0.00463231,NA	7.98519,NA	0.000540233	0.000540281
1	rs2316784	44021699	T,NA	G,NA	0.760437,NA	-0.0265197,NA	0.00463231,NA	7.98519,NA	0.000540233	0.000540281
1	rs55657917	43844560	G,NA	T,NA	0.760437,NA	-0.0265197,NA	0.00463231,NA	7.98519,NA	0.000540233	0.000540281
1	rs62063300	44048350	C,NA	T,NA	0.759443,NA	-0.0265659,NA	0.00462576,NA	8.03156,NA	0.000535344	0.000535392
1	rs62063299	44048336	C,NA	T,NA	0.759443,NA	-0.0265659,NA	0.00462576,NA	8.03156,NA	0.000535344	0.000535392
1	rs77652965	43941608	G,NA	C,NA	0.760437,NA	-0.0265073,NA	0.00463231,NA	7.97833,NA	0.000531171	0.000531219
1	rs75690239	43941710	T,NA	C,NA	0.760437,NA	-0.0265073,NA	0.00463231,NA	7.97833,NA	0.000531171	0.000531219
1	rs56289364	43947928	G,NA	A,NA	0.760437,NA	-0.0265073,NA	0.00463231,NA	7.97833,NA	0.000531171	0.000531219
1	rs62055465	43942046	A,NA	T,NA	0.760437,NA	-0.0265073,NA	0.00463231,NA	7.97833,NA	0.000531171	0.000531219
1	rs62055463	43941491	G,NA	A,NA	0.760437,NA	-0.0265073,NA	0.00463231,NA	7.97833,NA	0.000531171	0.000531219
1	rs757055	43946875	T,NA	C,NA	0.760437,NA	-0.0265073,NA	0.00463231,NA	7.97833,NA	0.000531171	0.000531219
1	rs739642	43946838	A,NA	C,NA	0.760437,NA	-0.0265073,NA	0.00463231,NA	7.97833,NA	0.000531171	0.000531219
1	rs62055462	43941476	C,NA	A,NA	0.760437,NA	-0.0265073,NA	0.00463231,NA	7.97833,NA	0.000531171	0.000531219
1	rs62055466	43942656	A,NA	G,NA	0.760437,NA	-0.0265073,NA	0.00463231,NA	7.97833,NA	0.000531171	0.000531219
1	rs62055467	43942820	C,NA	T,NA	0.760437,NA	-0.0265073,NA	0.00463231,NA	7.97833,NA	0.000531171	0.000531219
1	rs2316773	43946536	T,NA	C,NA	0.760437,NA	-0.0265073,NA	0.00463231,NA	7.97833,NA	0.000531171	0.000531219
1	rs55653963	43799509	C,NA	A,NA	0.760437,NA	-0.0265073,NA	0.00463231,NA	7.97833,NA	0.000531171	0.000531219
1	rs12150223	43944204	C,NA	T,NA	0.760437,NA	-0.0265073,NA	0.00463231,NA	7.97833,NA	0.000531171	0.000531219
1	rs62055492	43951345	A,NA	C,NA	0.760437,NA	-0.0265073,NA	0.00463231,NA	7.97833,NA	0.000531171	0.000531219
1	rs55996632	43935888	T,NA	C,NA	0.760437,NA	-0.0265073,NA	0.00463231,NA	7.97833,NA	0.000531171	0.000531219
1	rs10445370	43935118	A,NA	G,NA	0.760437,NA	-0.0265073,NA	0.00463231,NA	7.97833,NA	0.000531171	0.000531219
1	rs10445335	43934896	A,NA	T,NA	0.760437,NA	-0.0265073,NA	0.00463231,NA	7.97833,NA	0.000531171	0.000531219
1	rs62054414	43813415	A,NA	G,NA	0.760437,NA	-0.0265073,NA	0.00463231,NA	7.97833,NA	0.000531171	0.000531219
1	rs75945623	43937505	T,NA	C,NA	0.760437,NA	-0.0265073,NA	0.00463231,NA	7.97833,NA	0.000531171	0.000531219
1	rs62054413	43813370	C,NA	G,NA	0.760437,NA	-0.0265073,NA	0.00463231,NA	7.97833,NA	0.000531171	0.000531219
1	rs17563787	43813252	G,NA	C,NA	0.760437,NA	-0.0265073,NA	0.00463231,NA	7.97833,NA	0.000531171	0.000531219
1	rs62054835	43934672	C,NA	A,NA	0.760437,NA	-0.0265073,NA	0.00463231,NA	7.97833,NA	0.000531171	0.000531219
1	rs79589869	43930238	A,NA	C,NA	0.760437,NA	-0.0265073,NA	0.00463231,NA	7.97833,NA	0.000531171	0.000531219
1	rs56254732	43932049	T,NA	C,NA	0.760437,NA	-0.0265073,NA	0.00463231,NA	7.97833,NA	0.000531171	0.000531219
1	rs10445334	43934826	G,NA	T,NA	0.760437,NA	-0.0265073,NA	0.00463231,NA	7.97833,NA	0.000531171	0.000531219
1	rs55751924	43932155	G,NA	A,NA	0.760437,NA	-0.0265073,NA	0.00463231,NA	7.97833,NA	0.000531171	0.000531219
1	rs10445369	43934776	G,NA	A,NA	0.760437,NA	-0.0265073,NA	0.00463231,NA	7.97833,NA	0.000531171	0.000531219
1	rs17690176	43916773	C,NA	A,NA	0.759443,NA	-0.026457,NA	0.00462576,NA	7.97126,NA	0.000529792	0.000529841
1	rs62054825	43930033	A,NA	G,NA	0.759443,NA	-0.0265543,NA	0.00462576,NA	8.02513,NA	0.000527118	0.000527167
1	rs62061859	44201109	G,NA	C,NA	0.758449,NA	-0.0261462,NA	0.00461925,NA	7.82065,NA	0.000525773	0.00052582
1	rs62054832	43933579	A,NA	C,NA	0.763419,NA	-0.0265771,NA	0.0046523,NA	7.95386,NA	0.000522073	0.000522122
1	rs62054809	43918239	T,NA	C,NA	0.760437,NA	-0.0264945,NA	0.00463231,NA	7.97126,NA	0.000521989	0.000522037
1	rs17763515	43917818	A,NA	G,NA	0.760437,NA	-0.0264945,NA	0.00463231,NA	7.97126,NA	0.000521989	0.000522037
1	rs56023973	43917776	T,NA	G,NA	0.760437,NA	-0.0264945,NA	0.00463231,NA	7.97126,NA	0.000521989	0.000522037
1	rs74922289	43918524	G,NA	A,NA	0.760437,NA	-0.0264945,NA	0.00463231,NA	7.97126,NA	0.000521989	0.000522037
1	rs56150806	43919301	C,NA	T,NA	0.760437,NA	-0.0264945,NA	0.00463231,NA	7.97126,NA	0.000521989	0.000522037
1	rs17690314	43919884	G,NA	T,NA	0.760437,NA	-0.0264945,NA	0.00463231,NA	7.97126,NA	0.000521989	0.000522037
1	rs77692262	43917086	G,NA	A,NA	0.760437,NA	-0.0264945,NA	0.00463231,NA	7.97126,NA	0.000521989	0.000522037
1	rs17690326	43920974	C,NA	T,NA	0.760437,NA	-0.0264945,NA	0.00463231,NA	7.97126,NA	0.000521989	0.000522037
1	rs62054814	43921572	A,NA	T,NA	0.760437,NA	-0.0264945,NA	0.00463231,NA	7.97126,NA	0.000521989	0.000522037
1	rs78328427	43916932	A,NA	G,NA	0.760437,NA	-0.0264945,NA	0.00463231,NA	7.97126,NA	0.000521989	0.000522037
1	rs2532276	44246624	A,NA	C,NA	0.757455,NA	-0.0264478,NA	0.0046128,NA	8.00725,NA	0.00052044	0.000520489
1	rs1526127	43812398	G,NA	C,NA	0.759443,NA	-0.0264255,NA	0.00462576,NA	7.95386,NA	0.000519862	0.000519911
1	rs2106785	43919105	T,NA	C,NA	0.761431,NA	-0.0264296,NA	0.00463892,NA	7.91478,NA	0.000513897	0.000513945
1	rs62054823	43929029	G,NA	A,NA	0.759443,NA	-0.0265543,NA	0.00462576,NA	8.02513,NA	0.000513832	0.000513881
1	rs570324382	44254494	C,NA	T,NA	0.755467,NA	-0.0264295,NA	0.00460006,NA	8.03778,NA	0.000512982	0.000513032
1	rs536694159	44252416	C,NA	G,NA	0.759443,NA	-0.0265337,NA	0.00462576,NA	8.0137,NA	0.00051236	0.000512408
1	rs569311806	44252197	T,NA	G,NA	0.759443,NA	-0.0265337,NA	0.00462576,NA	8.0137,NA	0.00051236	0.000512408
1	rs568534287	44252098	T,NA	C,NA	0.759443,NA	-0.0265337,NA	0.00462576,NA	8.0137,NA	0.00051236	0.000512408
1	rs547200563	44251972	A,NA	G,NA	0.759443,NA	-0.0265337,NA	0.00462576,NA	8.0137,NA	0.00051236	0.000512408
1	rs570968715	44251769	G,NA	A,NA	0.759443,NA	-0.0265337,NA	0.00462576,NA	8.0137,NA	0.00051236	0.000512408
1	rs530881963	44251582	C,NA	T,NA	0.759443,NA	-0.0265337,NA	0.00462576,NA	8.0137,NA	0.00051236	0.000512408
1	rs1991556	44083402	A,NA	G,NA	0.757455,NA	-0.026408,NA	0.0046128,NA	7.98519,NA	0.00051115	0.0005112
1	rs535060999	44238966	C,NA	T,NA	0.755467,NA	-0.026335,NA	0.00460006,NA	7.98519,NA	0.000510819	0.000510867
1	rs568059837	44238938	C,NA	T,NA	0.755467,NA	-0.026335,NA	0.00460006,NA	7.98519,NA	0.000510819	0.000510867
1	rs4479290	44021744	C,NA	T,NA	0.760437,NA	-0.0264758,NA	0.00463231,NA	7.96095,NA	0.000508893	0.000508941
1	rs56194509	43844559	G,NA	T,NA	0.760437,NA	-0.0264758,NA	0.00463231,NA	7.96095,NA	0.000508893	0.000508941
1	rs55767267	43960325	C,NA	T,NA	0.760437,NA	-0.0264758,NA	0.00463231,NA	7.96095,NA	0.000508893	0.000508941
1	rs56082319	43844798	A,NA	G,NA	0.759443,NA	-0.0264255,NA	0.00462576,NA	7.95386,NA	0.000507916	0.000507964
1	rs62055493	43952944	C,NA	T,NA	0.759443,NA	-0.0264255,NA	0.00462576,NA	7.95386,NA	0.000507759	0.000507807
1	rs62055494	43953016	T,NA	C,NA	0.759443,NA	-0.0264255,NA	0.00462576,NA	7.95386,NA	0.000507759	0.000507807
1	rs62055495	43953043	C,NA	A,NA	0.759443,NA	-0.0264255,NA	0.00462576,NA	7.95386,NA	0.000507759	0.000507807
1	rs544717127	44244581	C,NA	T,NA	0.759443,NA	-0.0265221,NA	0.00462576,NA	8.00725,NA	0.000504301	0.000504349
1	rs62063298	44048323	T,NA	G,NA	0.759443,NA	-0.0265221,NA	0.00462576,NA	8.00725,NA	0.000504301	0.000504349
1	rs567428298	44243179	G,NA	A,NA	0.759443,NA	-0.0265221,NA	0.00462576,NA	8.00725,NA	0.000504301	0.000504349
1	rs531360085	44244926	G,NA	T,NA	0.759443,NA	-0.0265221,NA	0.00462576,NA	8.00725,NA	0.000504301	0.000504349
1	rs542364049	44246997	A,NA	G,NA	0.759443,NA	-0.0265221,NA	0.00462576,NA	8.00725,NA	0.000504301	0.000504349
1	rs566037900	44245876	G,NA	A,NA	0.759443,NA	-0.0265221,NA	0.00462576,NA	8.00725,NA	0.000504301	0.000504349
1	rs555006557	44246211	G,NA	A,NA	0.759443,NA	-0.0265221,NA	0.00462576,NA	8.00725,NA	0.000504301	0.000504349
1	rs55943825	43924776	T,NA	C,NA	0.760437,NA	-0.026463,NA	0.00463231,NA	7.95386,NA	0.000500075	0.000500123
1	rs62056913	43784994	T,NA	C,NA	0.760437,NA	-0.026463,NA	0.00463231,NA	7.95386,NA	0.000500075	0.000500123
1	rs79892630	43781505	T,NA	C,NA	0.760437,NA	-0.026463,NA	0.00463231,NA	7.95386,NA	0.000500075	0.000500123
1	rs62055499	43953991	G,NA	C,NA	0.760437,NA	-0.026463,NA	0.00463231,NA	7.95386,NA	0.000500075	0.000500123
1	rs62054843	43937184	C,NA	T,NA	0.760437,NA	-0.026463,NA	0.00463231,NA	7.95386,NA	0.000500075	0.000500123
1	rs17690661	43924521	A,NA	G,NA	0.760437,NA	-0.026463,NA	0.00463231,NA	7.95386,NA	0.000500075	0.000500123
1	rs62056927	43788767	A,NA	G,NA	0.760437,NA	-0.026463,NA	0.00463231,NA	7.95386,NA	0.000500075	0.000500123
1	rs62055501	43954227	A,NA	G,NA	0.760437,NA	-0.026463,NA	0.00463231,NA	7.95386,NA	0.000500075	0.000500123
1	rs17690679	43924803	G,NA	A,NA	0.760437,NA	-0.026463,NA	0.00463231,NA	7.95386,NA	0.000500075	0.000500123
1	rs10445336	43934948	G,NA	A,NA	0.760437,NA	-0.026463,NA	0.00463231,NA	7.95386,NA	0.000500075	0.000500123
1	rs56290582	43788371	T,NA	C,NA	0.760437,NA	-0.026463,NA	0.00463231,NA	7.95386,NA	0.000500075	0.000500123
1	rs62056929	43789144	A,NA	G,NA	0.760437,NA	-0.026463,NA	0.00463231,NA	7.95386,NA	0.000500075	0.000500123
1	rs62056928	43788782	T,NA	C,NA	0.760437,NA	-0.026463,NA	0.00463231,NA	7.95386,NA	0.000500075	0.000500123
1	rs2316774	43946642	C,NA	T,NA	0.760437,NA	-0.026463,NA	0.00463231,NA	7.95386,NA	0.000500075	0.000500123
1	rs62055486	43949092	G,NA	T,NA	0.760437,NA	-0.026463,NA	0.00463231,NA	7.95386,NA	0.000500075	0.000500123
1	rs56046792	43797246	T,NA	C,NA	0.760437,NA	-0.026463,NA	0.00463231,NA	7.95386,NA	0.000500075	0.000500123
1	rs55673340	43948733	T,NA	C,NA	0.760437,NA	-0.026463,NA	0.00463231,NA	7.95386,NA	0.000500075	0.000500123
1	rs78238042	43948159	A,NA	G,NA	0.760437,NA	-0.026463,NA	0.00463231,NA	7.95386,NA	0.000500075	0.000500123
1	rs62055483	43948040	T,NA	C,NA	0.760437,NA	-0.026463,NA	0.00463231,NA	7.95386,NA	0.000500075	0.000500123
1	rs56398500	43947488	G,NA	A,NA	0.760437,NA	-0.026463,NA	0.00463231,NA	7.95386,NA	0.000500075	0.000500123
1	rs62054398	43812599	G,NA	A,NA	0.760437,NA	-0.026463,NA	0.00463231,NA	7.95386,NA	0.000500075	0.000500123
1	rs739643	43946707	C,NA	T,NA	0.760437,NA	-0.026463,NA	0.00463231,NA	7.95386,NA	0.000500075	0.000500123
1	rs77092481	43949008	T,NA	C,NA	0.760437,NA	-0.026463,NA	0.00463231,NA	7.95386,NA	0.000500075	0.000500123
1	rs62054399	43812624	A,NA	G,NA	0.760437,NA	-0.026463,NA	0.00463231,NA	7.95386,NA	0.000500075	0.000500123
1	rs1078830	43946112	C,NA	T,NA	0.760437,NA	-0.026463,NA	0.00463231,NA	7.95386,NA	0.000500075	0.000500123
1	rs62055478	43945938	T,NA	C,NA	0.760437,NA	-0.026463,NA	0.00463231,NA	7.95386,NA	0.000500075	0.000500123
1	rs2316771	43945931	C,NA	T,NA	0.760437,NA	-0.026463,NA	0.00463231,NA	7.95386,NA	0.000500075	0.000500123
1	rs78637438	43945855	A,NA	G,NA	0.760437,NA	-0.026463,NA	0.00463231,NA	7.95386,NA	0.000500075	0.000500123
1	rs527658313	43945495	G,NA	A,NA	0.760437,NA	-0.026463,NA	0.00463231,NA	7.95386,NA	0.000500075	0.000500123
1	rs62054400	43812649	C,NA	T,NA	0.760437,NA	-0.026463,NA	0.00463231,NA	7.95386,NA	0.000500075	0.000500123
1	rs12150516	43944519	T,NA	C,NA	0.760437,NA	-0.026463,NA	0.00463231,NA	7.95386,NA	0.000500075	0.000500123
1	rs62056911	43784624	C,NA	T,NA	0.760437,NA	-0.026463,NA	0.00463231,NA	7.95386,NA	0.000500075	0.000500123
1	rs62054412	43813002	A,NA	G,NA	0.760437,NA	-0.026463,NA	0.00463231,NA	7.95386,NA	0.000500075	0.000500123
1	rs80348388	43952634	T,NA	A,NA	0.760437,NA	-0.026463,NA	0.00463231,NA	7.95386,NA	0.000500075	0.000500123
1	rs2055796	43952191	T,NA	A,NA	0.760437,NA	-0.026463,NA	0.00463231,NA	7.95386,NA	0.000500075	0.000500123
1	rs2055795	43951995	T,NA	C,NA	0.760437,NA	-0.026463,NA	0.00463231,NA	7.95386,NA	0.000500075	0.000500123
1	rs2055794	43951717	A,NA	G,NA	0.760437,NA	-0.026463,NA	0.00463231,NA	7.95386,NA	0.000500075	0.000500123
1	rs56167344	43797087	T,NA	A,NA	0.760437,NA	-0.026463,NA	0.00463231,NA	7.95386,NA	0.000500075	0.000500123
1	rs62055496	43953307	T,NA	C,NA	0.760437,NA	-0.026463,NA	0.00463231,NA	7.95386,NA	0.000500075	0.000500123
1	rs62054411	43812684	G,NA	A,NA	0.760437,NA	-0.026463,NA	0.00463231,NA	7.95386,NA	0.000500075	0.000500123
1	rs34416056	43951220	G,NA	T,NA	0.760437,NA	-0.026463,NA	0.00463231,NA	7.95386,NA	0.000500075	0.000500123
1	rs62055491	43951120	C,NA	T,NA	0.760437,NA	-0.026463,NA	0.00463231,NA	7.95386,NA	0.000500075	0.000500123
1	rs62055490	43950533	G,NA	A,NA	0.760437,NA	-0.026463,NA	0.00463231,NA	7.95386,NA	0.000500075	0.000500123
1	rs62055488	43950394	T,NA	C,NA	0.760437,NA	-0.026463,NA	0.00463231,NA	7.95386,NA	0.000500075	0.000500123
1	rs2158072	43950195	C,NA	T,NA	0.760437,NA	-0.026463,NA	0.00463231,NA	7.95386,NA	0.000500075	0.000500123
1	rs2106784	43949892	T,NA	C,NA	0.760437,NA	-0.026463,NA	0.00463231,NA	7.95386,NA	0.000500075	0.000500123
1	rs62054833	43933673	C,NA	T,NA	0.759443,NA	-0.0265141,NA	0.00462576,NA	8.00283,NA	0.000498778	0.000498826
1	rs530819145	44232959	A,NA	G,NA	0.758449,NA	-0.026445,NA	0.00461925,NA	7.98519,NA	0.000497025	0.000497073
1	rs544243747	44239958	T,NA	C,NA	0.758449,NA	-0.026445,NA	0.00461925,NA	7.98519,NA	0.000494238	0.000494286
1	rs17763596	43921210	T,NA	G,NA	0.760437,NA	-0.0264538,NA	0.00463231,NA	7.9488,NA	0.000493874	0.000493921
1	rs112583797	43918418	G,NA	A,NA	0.760437,NA	-0.0264538,NA	0.00463231,NA	7.9488,NA	0.000493874	0.000493921
1	rs62056922	43787563	G,NA	C,NA	0.759443,NA	-0.0263852,NA	0.00462576,NA	7.93165,NA	0.000492524	0.000492573
1	rs61667602	43785349	C,NA	T,NA	0.759443,NA	-0.0263852,NA	0.00462576,NA	7.93165,NA	0.000492249	0.000492297
1	rs62054381	43801185	G,NA	A,NA	0.759443,NA	-0.0263852,NA	0.00462576,NA	7.93165,NA	0.000492249	0.000492297
1	rs56127309	43960341	A,NA	G,NA	0.759443,NA	-0.0263985,NA	0.00462576,NA	7.93895,NA	0.000489417	0.000489465
1	rs535725934	44250616	A,NA	G,NA	0.759443,NA	-0.0264942,NA	0.00462576,NA	7.99184,NA	0.000485557	0.000485605
1	rs566489145	44242969	C,NA	T,NA	0.758449,NA	-0.026445,NA	0.00461925,NA	7.98519,NA	0.000485202	0.000485251
1	rs56365901	43960323	G,NA	A,NA	0.760437,NA	-0.0264359,NA	0.00463231,NA	7.93895,NA	0.000482018	0.000482065
1	rs10514904	44207887	T,NA	C,NA	0.759443,NA	-0.0264822,NA	0.00462576,NA	7.98519,NA	0.000477679	0.000477727
1	rs1468241	44196153	G,NA	A,NA	0.759443,NA	-0.0264822,NA	0.00462576,NA	7.98519,NA	0.000477679	0.000477727
1	rs564591344	44230647	T,NA	C,NA	0.759443,NA	-0.0264822,NA	0.00462576,NA	7.98519,NA	0.000477679	0.000477727
1	rs553321776	44231617	T,NA	A,NA	0.759443,NA	-0.0264822,NA	0.00462576,NA	7.98519,NA	0.000477679	0.000477727
1	rs575572584	44233589	C,NA	T,NA	0.759443,NA	-0.0264822,NA	0.00462576,NA	7.98519,NA	0.000477679	0.000477727
1	rs564325593	44236725	A,NA	C,NA	0.759443,NA	-0.0264822,NA	0.00462576,NA	7.98519,NA	0.000477679	0.000477727
1	rs533307115	44237372	C,NA	G,NA	0.759443,NA	-0.0264822,NA	0.00462576,NA	7.98519,NA	0.000477679	0.000477727
1	rs539559479	44241304	G,NA	C,NA	0.759443,NA	-0.0264822,NA	0.00462576,NA	7.98519,NA	0.000477679	0.000477727
1	rs543087623	44243979	T,NA	C,NA	0.759443,NA	-0.0264822,NA	0.00462576,NA	7.98519,NA	0.000477679	0.000477727
1	rs386558525	44240986	A,NA	C,NA	0.759443,NA	-0.0264822,NA	0.00462576,NA	7.98519,NA	0.000477679	0.000477727
1	rs566672630	44248769	C,NA	T,NA	0.759443,NA	-0.0264822,NA	0.00462576,NA	7.98519,NA	0.000477679	0.000477727
1	rs562531663	44240107	C,NA	T,NA	0.759443,NA	-0.0264822,NA	0.00462576,NA	7.98519,NA	0.000477679	0.000477727
1	rs55660209	43932173	G,NA	A,NA	0.77833,NA	-0.0272834,NA	0.00475997,NA	8.00283,NA	0.000474566	0.000474621
1	rs576500756	44228169	T,NA	C,NA	0.751491,NA	-0.0263515,NA	0.00457516,NA	8.07431,NA	0.000473733	0.000473785
1	rs62055542	43963844	T,NA	C,NA	0.760437,NA	-0.0264226,NA	0.00463231,NA	7.93165,NA	0.000473423	0.000473471
1	rs62056946	43798401	A,NA	G,NA	0.760437,NA	-0.0264226,NA	0.00463231,NA	7.93165,NA	0.000473423	0.000473471
1	rs76007856	43795238	A,NA	G,NA	0.760437,NA	-0.0264226,NA	0.00463231,NA	7.93165,NA	0.000473423	0.000473471
1	rs17770120	43963943	A,NA	C,NA	0.760437,NA	-0.0264226,NA	0.00463231,NA	7.93165,NA	0.000473423	0.000473471
1	rs75310534	43794286	T,NA	C,NA	0.760437,NA	-0.0264226,NA	0.00463231,NA	7.93165,NA	0.000473423	0.000473471
1	rs4605208	43794209	C,NA	G,NA	0.760437,NA	-0.0264226,NA	0.00463231,NA	7.93165,NA	0.000473423	0.000473471
1	rs77426526	43962982	A,NA	G,NA	0.760437,NA	-0.0264226,NA	0.00463231,NA	7.93165,NA	0.000473423	0.000473471
1	rs112425426	43963416	G,NA	C,NA	0.760437,NA	-0.0264226,NA	0.00463231,NA	7.93165,NA	0.000473423	0.000473471
1	rs80254317	43963282	G,NA	C,NA	0.760437,NA	-0.0264226,NA	0.00463231,NA	7.93165,NA	0.000473423	0.000473471
1	rs74863825	43963120	T,NA	C,NA	0.760437,NA	-0.0264226,NA	0.00463231,NA	7.93165,NA	0.000473423	0.000473471
1	rs77129180	43963046	A,NA	G,NA	0.760437,NA	-0.0264226,NA	0.00463231,NA	7.93165,NA	0.000473423	0.000473471
1	rs4609898	43794182	A,NA	G,NA	0.760437,NA	-0.0264226,NA	0.00463231,NA	7.93165,NA	0.000473423	0.000473471
1	rs4479289	43793951	A,NA	G,NA	0.760437,NA	-0.0264226,NA	0.00463231,NA	7.93165,NA	0.000473423	0.000473471
1	rs62055541	43962017	C,NA	G,NA	0.760437,NA	-0.0264226,NA	0.00463231,NA	7.93165,NA	0.000473423	0.000473471
1	rs767058	43998767	C,NA	T,NA	0.760437,NA	-0.0264226,NA	0.00463231,NA	7.93165,NA	0.000473423	0.000473471
1	rs62056912	43784948	T,NA	G,NA	0.760437,NA	-0.0264226,NA	0.00463231,NA	7.93165,NA	0.000473423	0.000473471
1	rs111415173	43795573	T,NA	C,NA	0.760437,NA	-0.0264226,NA	0.00463231,NA	7.93165,NA	0.000473423	0.000473471
1	rs62056880	43782304	C,NA	T,NA	0.760437,NA	-0.0264226,NA	0.00463231,NA	7.93165,NA	0.000473423	0.000473471
1	rs62055550	43965680	A,NA	G,NA	0.760437,NA	-0.0264226,NA	0.00463231,NA	7.93165,NA	0.000473423	0.000473471
1	rs62056915	43785627	T,NA	A,NA	0.760437,NA	-0.0264226,NA	0.00463231,NA	7.93165,NA	0.000473423	0.000473471
1	rs17689218	43785808	C,NA	T,NA	0.760437,NA	-0.0264226,NA	0.00463231,NA	7.93165,NA	0.000473423	0.000473471
1	rs62056916	43785938	T,NA	C,NA	0.760437,NA	-0.0264226,NA	0.00463231,NA	7.93165,NA	0.000473423	0.000473471
1	rs62056917	43786013	T,NA	G,NA	0.760437,NA	-0.0264226,NA	0.00463231,NA	7.93165,NA	0.000473423	0.000473471
1	rs62055551	43965687	G,NA	C,NA	0.760437,NA	-0.0264226,NA	0.00463231,NA	7.93165,NA	0.000473423	0.000473471
1	rs62056918	43786676	G,NA	T,NA	0.760437,NA	-0.0264226,NA	0.00463231,NA	7.93165,NA	0.000473423	0.000473471
1	rs62056919	43786698	T,NA	C,NA	0.760437,NA	-0.0264226,NA	0.00463231,NA	7.93165,NA	0.000473423	0.000473471
1	rs17762535	43787130	C,NA	T,NA	0.760437,NA	-0.0264226,NA	0.00463231,NA	7.93165,NA	0.000473423	0.000473471
1	rs62056920	43787226	A,NA	G,NA	0.760437,NA	-0.0264226,NA	0.00463231,NA	7.93165,NA	0.000473423	0.000473471
1	rs17688944	43779419	A,NA	T,NA	0.760437,NA	-0.0264226,NA	0.00463231,NA	7.93165,NA	0.000473423	0.000473471
1	rs62056921	43787306	C,NA	T,NA	0.760437,NA	-0.0264226,NA	0.00463231,NA	7.93165,NA	0.000473423	0.000473471
1	rs56249780	43957328	T,NA	C,NA	0.760437,NA	-0.0264226,NA	0.00463231,NA	7.93165,NA	0.000473423	0.000473471
1	rs62056926	43788666	G,NA	C,NA	0.760437,NA	-0.0264226,NA	0.00463231,NA	7.93165,NA	0.000473423	0.000473471
1	rs2019816	43959661	A,NA	G,NA	0.760437,NA	-0.0264226,NA	0.00463231,NA	7.93165,NA	0.000473423	0.000473471
1	rs62054378	43799667	A,NA	C,NA	0.760437,NA	-0.0264226,NA	0.00463231,NA	7.93165,NA	0.000473423	0.000473471
1	rs77819001	43799804	A,NA	C,NA	0.760437,NA	-0.0264226,NA	0.00463231,NA	7.93165,NA	0.000473423	0.000473471
1	rs56167560	43792411	G,NA	A,NA	0.760437,NA	-0.0264226,NA	0.00463231,NA	7.93165,NA	0.000473423	0.000473471
1	rs56387391	43959261	A,NA	G,NA	0.760437,NA	-0.0264226,NA	0.00463231,NA	7.93165,NA	0.000473423	0.000473471
1	rs56205560	43804389	A,NA	T,NA	0.760437,NA	-0.0264226,NA	0.00463231,NA	7.93165,NA	0.000473423	0.000473471
1	rs55975673	43959113	G,NA	A,NA	0.760437,NA	-0.0264226,NA	0.00463231,NA	7.93165,NA	0.000473423	0.000473471
1	rs56343551	43959092	T,NA	G,NA	0.760437,NA	-0.0264226,NA	0.00463231,NA	7.93165,NA	0.000473423	0.000473471
1	rs112915466	43958744	G,NA	A,NA	0.760437,NA	-0.0264226,NA	0.00463231,NA	7.93165,NA	0.000473423	0.000473471
1	rs62055525	43958736	A,NA	G,NA	0.760437,NA	-0.0264226,NA	0.00463231,NA	7.93165,NA	0.000473423	0.000473471
1	rs79322350	43790401	G,NA	A,NA	0.760437,NA	-0.0264226,NA	0.00463231,NA	7.93165,NA	0.000473423	0.000473471
1	rs2006305	43959752	T,NA	A,NA	0.760437,NA	-0.0264226,NA	0.00463231,NA	7.93165,NA	0.000473423	0.000473471
1	rs56101773	43957269	C,NA	T,NA	0.760437,NA	-0.0264226,NA	0.00463231,NA	7.93165,NA	0.000473423	0.000473471
1	rs55894109	43957221	T,NA	C,NA	0.760437,NA	-0.0264226,NA	0.00463231,NA	7.93165,NA	0.000473423	0.000473471
1	rs56364632	43956642	C,NA	T,NA	0.760437,NA	-0.0264226,NA	0.00463231,NA	7.93165,NA	0.000473423	0.000473471
1	rs62055518	43956505	C,NA	A,NA	0.760437,NA	-0.0264226,NA	0.00463231,NA	7.93165,NA	0.000473423	0.000473471
1	rs916793	43954686	A,NA	G,NA	0.760437,NA	-0.0264226,NA	0.00463231,NA	7.93165,NA	0.000473423	0.000473471
1	rs62055517	43956425	T,NA	C,NA	0.760437,NA	-0.0264226,NA	0.00463231,NA	7.93165,NA	0.000473423	0.000473471
1	rs4441322	43955030	G,NA	A,NA	0.760437,NA	-0.0264226,NA	0.00463231,NA	7.93165,NA	0.000473423	0.000473471
1	rs62055516	43956390	C,NA	T,NA	0.760437,NA	-0.0264226,NA	0.00463231,NA	7.93165,NA	0.000473423	0.000473471
1	rs76667867	43799810	C,NA	G,NA	0.760437,NA	-0.0264226,NA	0.00463231,NA	7.93165,NA	0.000473423	0.000473471
1	rs62055515	43956370	T,NA	G,NA	0.760437,NA	-0.0264226,NA	0.00463231,NA	7.93165,NA	0.000473423	0.000473471
1	rs113414067	43955093	C,NA	T,NA	0.760437,NA	-0.0264226,NA	0.00463231,NA	7.93165,NA	0.000473423	0.000473471
1	rs55905252	43955365	A,NA	C,NA	0.760437,NA	-0.0264226,NA	0.00463231,NA	7.93165,NA	0.000473423	0.000473471
1	rs2019822	43959918	A,NA	T,NA	0.760437,NA	-0.0264226,NA	0.00463231,NA	7.93165,NA	0.000473423	0.000473471
1	rs62055539	43961044	G,NA	A,NA	0.760437,NA	-0.0264226,NA	0.00463231,NA	7.93165,NA	0.000473423	0.000473471
1	rs62055538	43960997	C,NA	T,NA	0.760437,NA	-0.0264226,NA	0.00463231,NA	7.93165,NA	0.000473423	0.000473471
1	rs112995313	43795768	C,NA	T,NA	0.760437,NA	-0.0264226,NA	0.00463231,NA	7.93165,NA	0.000473423	0.000473471
1	rs56338487	43960812	T,NA	A,NA	0.760437,NA	-0.0264226,NA	0.00463231,NA	7.93165,NA	0.000473423	0.000473471
1	rs56194412	43960600	C,NA	T,NA	0.760437,NA	-0.0264226,NA	0.00463231,NA	7.93165,NA	0.000473423	0.000473471
1	rs77370070	43800404	G,NA	T,NA	0.760437,NA	-0.0264226,NA	0.00463231,NA	7.93165,NA	0.000473423	0.000473471
1	rs17770108	43961292	T,NA	G,NA	0.760437,NA	-0.0264226,NA	0.00463231,NA	7.93165,NA	0.000473423	0.000473471
1	rs17649019	43801593	A,NA	G,NA	0.760437,NA	-0.0264226,NA	0.00463231,NA	7.93165,NA	0.000473423	0.000473471
1	rs62055497	43953529	G,NA	A,NA	0.760437,NA	-0.0264226,NA	0.00463231,NA	7.93165,NA	0.000473423	0.000473471
1	rs62055498	43953814	A,NA	G,NA	0.760437,NA	-0.0264226,NA	0.00463231,NA	7.93165,NA	0.000473423	0.000473471
1	rs62055500	43954134	A,NA	G,NA	0.760437,NA	-0.0264226,NA	0.00463231,NA	7.93165,NA	0.000473423	0.000473471
1	rs62055475	43945106	C,NA	T,NA	0.760437,NA	-0.0264226,NA	0.00463231,NA	7.93165,NA	0.000473423	0.000473471
1	rs55849973	43792418	C,NA	T,NA	0.760437,NA	-0.0264226,NA	0.00463231,NA	7.93165,NA	0.000473423	0.000473471
1	rs62055502	43954284	A,NA	G,NA	0.760437,NA	-0.0264226,NA	0.00463231,NA	7.93165,NA	0.000473423	0.000473471
1	rs56397077	43788419	A,NA	C,NA	0.760437,NA	-0.0264226,NA	0.00463231,NA	7.93165,NA	0.000473423	0.000473471
1	rs55937610	43960283	G,NA	A,NA	0.760437,NA	-0.0264226,NA	0.00463231,NA	7.93165,NA	0.000473423	0.000473471
1	rs79580365	43960172	T,NA	C,NA	0.760437,NA	-0.0264226,NA	0.00463231,NA	7.93165,NA	0.000473423	0.000473471
1	rs62056910	43784222	C,NA	T,NA	0.760437,NA	-0.0264226,NA	0.00463231,NA	7.93165,NA	0.000473423	0.000473471
1	rs62055529	43960020	G,NA	A,NA	0.760437,NA	-0.0264226,NA	0.00463231,NA	7.93165,NA	0.000473423	0.000473471
1	rs55962674	43799033	T,NA	C,NA	0.760437,NA	-0.0264226,NA	0.00463231,NA	7.93165,NA	0.000473423	0.000473471
1	rs62056925	43788649	C,NA	T,NA	0.760437,NA	-0.0264226,NA	0.00463231,NA	7.93165,NA	0.000473423	0.000473471
1	rs1880750	43796541	A,NA	T,NA	0.760437,NA	-0.0264226,NA	0.00463231,NA	7.93165,NA	0.000473359	0.000473407
1	rs1819040	44219831	A,NA	T,NA	0.758449,NA	-0.0260626,NA	0.00461925,NA	7.77487,NA	0.000469381	0.000469427
1	rs565531740	44244397	A,NA	G,NA	0.758449,NA	-0.0264012,NA	0.00461925,NA	7.96095,NA	0.00046827	0.000468319
1	rs56971664	43918613	C,NA	T,NA	0.760437,NA	-0.026409,NA	0.00463231,NA	7.92414,NA	0.00046473	0.000464778
1	rs4479288	43793828	A,NA	G,NA	0.759443,NA	-0.0263409,NA	0.00462576,NA	7.90726,NA	0.000463746	0.000463794
1	rs389978	43717415	G,NA	A,NA	0.759443,NA	-0.0263409,NA	0.00462576,NA	7.90726,NA	0.000463643	0.000463691
1	rs544076796	44246405	A,NA	C,NA	0.758449,NA	-0.0265286,NA	0.00461925,NA	8.03156,NA	0.000462612	0.000462661
1	rs113991678	43795634	T,NA	C,NA	0.761431,NA	-0.0264603,NA	0.00463892,NA	7.93165,NA	0.000455364	0.000455412
1	rs62055546	43964567	C,NA	A,NA	0.760437,NA	-0.0263919,NA	0.00463231,NA	7.91478,NA	0.000454126	0.000454174
1	rs55915917	43892784	G,NA	T,NA	0.774354,NA	-0.027425,NA	0.00472994,NA	8.17367,NA	0.000451817	0.000451874
1	rs542300723	44228770	G,NA	A,NA	0.759443,NA	-0.0264383,NA	0.00462576,NA	7.96095,NA	0.00045005	0.000450097
1	rs2004674	44075110	T,NA	A,NA	0.759443,NA	-0.0264383,NA	0.00462576,NA	7.96095,NA	0.00045005	0.000450097
1	rs546433642	44250108	C,NA	T,NA	0.759443,NA	-0.0264383,NA	0.00462576,NA	7.96095,NA	0.00045005	0.000450097
1	rs570200944	44248042	A,NA	G,NA	0.759443,NA	-0.0264383,NA	0.00462576,NA	7.96095,NA	0.00045005	0.000450097
1	rs562481792	44242788	T,NA	C,NA	0.759443,NA	-0.0264383,NA	0.00462576,NA	7.96095,NA	0.00045005	0.000450097
1	rs577520390	44229986	C,NA	T,NA	0.759443,NA	-0.0264383,NA	0.00462576,NA	7.96095,NA	0.00045005	0.000450097
1	rs62061853	44196125	C,NA	T,NA	0.759443,NA	-0.0264383,NA	0.00462576,NA	7.96095,NA	0.00045005	0.000450097
1	rs557054045	44237790	A,NA	G,NA	0.759443,NA	-0.0264383,NA	0.00462576,NA	7.96095,NA	0.00045005	0.000450097
1	rs529970690	44231117	C,NA	T,NA	0.759443,NA	-0.0264383,NA	0.00462576,NA	7.96095,NA	0.00045005	0.000450097
1	rs112570965	43801092	C,NA	T,NA	0.760437,NA	-0.0263783,NA	0.00463231,NA	7.90726,NA	0.000445779	0.000445826
1	rs62054382	43802525	T,NA	C,NA	0.760437,NA	-0.0263783,NA	0.00463231,NA	7.90726,NA	0.000445779	0.000445826
1	rs17563501	43801695	T,NA	C,NA	0.760437,NA	-0.0263783,NA	0.00463231,NA	7.90726,NA	0.000445779	0.000445826
1	rs56323722	43798015	C,NA	A,NA	0.760437,NA	-0.0263783,NA	0.00463231,NA	7.90726,NA	0.000445779	0.000445826
1	rs55989971	43798160	A,NA	G,NA	0.760437,NA	-0.0263783,NA	0.00463231,NA	7.90726,NA	0.000445779	0.000445826
1	rs62054380	43800987	A,NA	C,NA	0.760437,NA	-0.0263783,NA	0.00463231,NA	7.90726,NA	0.000445779	0.000445826
1	rs7502937	43793665	G,NA	A,NA	0.760437,NA	-0.0263783,NA	0.00463231,NA	7.90726,NA	0.000445779	0.000445826
1	rs62054383	43802907	C,NA	T,NA	0.760437,NA	-0.0263783,NA	0.00463231,NA	7.90726,NA	0.000445779	0.000445826
1	rs10514879	43802971	T,NA	C,NA	0.760437,NA	-0.0263783,NA	0.00463231,NA	7.90726,NA	0.000445779	0.000445826
1	rs56280222	43803788	C,NA	T,NA	0.760437,NA	-0.0263783,NA	0.00463231,NA	7.90726,NA	0.000445779	0.000445826
1	rs17563433	43800351	C,NA	A,NA	0.760437,NA	-0.0263783,NA	0.00463231,NA	7.90726,NA	0.000445779	0.000445826
1	rs75403953	43798546	G,NA	A,NA	0.760437,NA	-0.0263783,NA	0.00463231,NA	7.90726,NA	0.000445779	0.000445826
1	rs62054384	43804306	C,NA	T,NA	0.760437,NA	-0.0263783,NA	0.00463231,NA	7.90726,NA	0.000445779	0.000445826
1	rs1526126	43812218	T,NA	C,NA	0.760437,NA	-0.0263783,NA	0.00463231,NA	7.90726,NA	0.000445779	0.000445826
1	rs7502718	43793651	A,NA	G,NA	0.760437,NA	-0.0263783,NA	0.00463231,NA	7.90726,NA	0.000445779	0.000445826
1	rs62054387	43805525	C,NA	A,NA	0.760437,NA	-0.0263783,NA	0.00463231,NA	7.90726,NA	0.000445779	0.000445826
1	rs17686610	43710384	C,NA	A,NA	0.760437,NA	-0.0263783,NA	0.00463231,NA	7.90726,NA	0.000445779	0.000445826
1	rs56380663	43804619	T,NA	C,NA	0.760437,NA	-0.0263783,NA	0.00463231,NA	7.90726,NA	0.000445779	0.000445826
1	rs77387379	43791429	A,NA	G,NA	0.760437,NA	-0.0263783,NA	0.00463231,NA	7.90726,NA	0.000445779	0.000445826
1	rs62055553	43966178	A,NA	C,NA	0.760437,NA	-0.0263783,NA	0.00463231,NA	7.90726,NA	0.000445779	0.000445826
1	rs17689116	43782558	C,NA	T,NA	0.760437,NA	-0.0263783,NA	0.00463231,NA	7.90726,NA	0.000445779	0.000445826
1	rs62056777	43970303	A,NA	G,NA	0.760437,NA	-0.0263783,NA	0.00463231,NA	7.90726,NA	0.000445779	0.000445826
1	rs17770343	43970154	C,NA	T,NA	0.760437,NA	-0.0263783,NA	0.00463231,NA	7.90726,NA	0.000445779	0.000445826
1	rs78729125	43970108	A,NA	C,NA	0.760437,NA	-0.0263783,NA	0.00463231,NA	7.90726,NA	0.000445779	0.000445826
1	rs17770150	43964163	A,NA	G,NA	0.760437,NA	-0.0263783,NA	0.00463231,NA	7.90726,NA	0.000445779	0.000445826
1	rs62055552	43965955	G,NA	A,NA	0.760437,NA	-0.0263783,NA	0.00463231,NA	7.90726,NA	0.000445779	0.000445826
1	rs56160448	43792358	G,NA	A,NA	0.760437,NA	-0.0263783,NA	0.00463231,NA	7.90726,NA	0.000445779	0.000445826
1	rs56220242	43792326	T,NA	C,NA	0.760437,NA	-0.0263783,NA	0.00463231,NA	7.90726,NA	0.000445779	0.000445826
1	rs55973918	43792252	A,NA	C,NA	0.760437,NA	-0.0263783,NA	0.00463231,NA	7.90726,NA	0.000445779	0.000445826
1	rs74579538	43791652	A,NA	G,NA	0.760437,NA	-0.0263783,NA	0.00463231,NA	7.90726,NA	0.000445779	0.000445826
1	rs113661667	43791610	C,NA	T,NA	0.760437,NA	-0.0263783,NA	0.00463231,NA	7.90726,NA	0.000445779	0.000445826
1	rs75990322	43791468	C,NA	T,NA	0.760437,NA	-0.0263783,NA	0.00463231,NA	7.90726,NA	0.000445779	0.000445826
1	rs62055549	43965595	C,NA	G,NA	0.760437,NA	-0.0263783,NA	0.00463231,NA	7.90726,NA	0.000445779	0.000445826
1	rs17770186	43964191	A,NA	C,NA	0.760437,NA	-0.0263783,NA	0.00463231,NA	7.90726,NA	0.000445779	0.000445826
1	rs62055554	43966260	G,NA	A,NA	0.760437,NA	-0.0263783,NA	0.00463231,NA	7.90726,NA	0.000445779	0.000445826
1	rs62056935	43790446	G,NA	A,NA	0.760437,NA	-0.0263783,NA	0.00463231,NA	7.90726,NA	0.000445779	0.000445826
1	rs113327263	43965063	C,NA	T,NA	0.760437,NA	-0.0263783,NA	0.00463231,NA	7.90726,NA	0.000445779	0.000445826
1	rs62055548	43964899	G,NA	A,NA	0.760437,NA	-0.0263783,NA	0.00463231,NA	7.90726,NA	0.000445779	0.000445826
1	rs62056776	43969995	T,NA	C,NA	0.760437,NA	-0.0263783,NA	0.00463231,NA	7.90726,NA	0.000445779	0.000445826
1	rs62056906	43782708	C,NA	T,NA	0.760437,NA	-0.0263783,NA	0.00463231,NA	7.90726,NA	0.000445779	0.000445826
1	rs62056775	43969952	C,NA	T,NA	0.760437,NA	-0.0263783,NA	0.00463231,NA	7.90726,NA	0.000445779	0.000445826
1	rs55653657	43956778	G,NA	A,NA	0.760437,NA	-0.0263783,NA	0.00463231,NA	7.90726,NA	0.000445779	0.000445826
1	rs55768605	43956734	A,NA	C,NA	0.760437,NA	-0.0263783,NA	0.00463231,NA	7.90726,NA	0.000445779	0.000445826
1	rs62056940	43791344	A,NA	T,NA	0.760437,NA	-0.0263783,NA	0.00463231,NA	7.90726,NA	0.000445779	0.000445826
1	rs62056939	43791332	C,NA	T,NA	0.760437,NA	-0.0263783,NA	0.00463231,NA	7.90726,NA	0.000445779	0.000445826
1	rs17691449	43964283	C,NA	G,NA	0.760437,NA	-0.0263783,NA	0.00463231,NA	7.90726,NA	0.000445779	0.000445826
1	rs436667	43709415	T,NA	C,NA	0.760437,NA	-0.0263783,NA	0.00463231,NA	7.90726,NA	0.000445779	0.000445826
1	rs62056937	43791181	C,NA	A,NA	0.760437,NA	-0.0263783,NA	0.00463231,NA	7.90726,NA	0.000445779	0.000445826
1	rs62056936	43790911	T,NA	A,NA	0.760437,NA	-0.0263783,NA	0.00463231,NA	7.90726,NA	0.000445779	0.000445826
1	rs75076131	43790649	A,NA	C,NA	0.760437,NA	-0.0263783,NA	0.00463231,NA	7.90726,NA	0.000445779	0.000445826
1	rs17691508	43968463	G,NA	C,NA	0.760437,NA	-0.0263783,NA	0.00463231,NA	7.90726,NA	0.000445779	0.000445826
1	rs62056761	43969686	A,NA	T,NA	0.760437,NA	-0.0263783,NA	0.00463231,NA	7.90726,NA	0.000445779	0.000445826
1	rs62056881	43782455	T,NA	G,NA	0.760437,NA	-0.0263783,NA	0.00463231,NA	7.90726,NA	0.000445779	0.000445826
1	rs62056879	43781426	C,NA	T,NA	0.760437,NA	-0.0263783,NA	0.00463231,NA	7.90726,NA	0.000445779	0.000445826
1	rs81632	43710127	A,NA	T,NA	0.760437,NA	-0.0263783,NA	0.00463231,NA	7.90726,NA	0.000445779	0.000445826
1	rs17770337	43969779	T,NA	G,NA	0.760437,NA	-0.0263783,NA	0.00463231,NA	7.90726,NA	0.000445779	0.000445826
1	rs968027	43781250	T,NA	C,NA	0.760437,NA	-0.0263783,NA	0.00463231,NA	7.90726,NA	0.000445779	0.000445826
1	rs17762308	43780948	C,NA	T,NA	0.760437,NA	-0.0263783,NA	0.00463231,NA	7.90726,NA	0.000445779	0.000445826
1	rs62056778	43971604	G,NA	C,NA	0.760437,NA	-0.0263783,NA	0.00463231,NA	7.90726,NA	0.000445779	0.000445826
1	rs1526129	43779657	C,NA	T,NA	0.760437,NA	-0.0263783,NA	0.00463231,NA	7.90726,NA	0.000445779	0.000445826
1	rs17691610	43970662	T,NA	G,NA	0.760437,NA	-0.0263783,NA	0.00463231,NA	7.90726,NA	0.000445779	0.000445826
1	rs55943606	43968874	G,NA	A,NA	0.760437,NA	-0.0263783,NA	0.00463231,NA	7.90726,NA	0.000445779	0.000445826
1	rs62056760	43968572	A,NA	G,NA	0.760437,NA	-0.0263783,NA	0.00463231,NA	7.90726,NA	0.000445779	0.000445826
1	rs17691466	43968219	G,NA	A,NA	0.760437,NA	-0.0263783,NA	0.00463231,NA	7.90726,NA	0.000445779	0.000445826
1	rs62056773	43969833	G,NA	A,NA	0.760437,NA	-0.0263783,NA	0.00463231,NA	7.90726,NA	0.000445779	0.000445826
1	rs62056774	43969901	A,NA	G,NA	0.760437,NA	-0.0263783,NA	0.00463231,NA	7.90726,NA	0.000445779	0.000445826
1	rs79193046	43967562	C,NA	T,NA	0.760437,NA	-0.0263783,NA	0.00463231,NA	7.90726,NA	0.000445779	0.000445826
1	rs62056779	43971937	A,NA	C,NA	0.760437,NA	-0.0263783,NA	0.00463231,NA	7.90726,NA	0.000445779	0.000445826
1	rs62055559	43967138	G,NA	T,NA	0.760437,NA	-0.0263783,NA	0.00463231,NA	7.90726,NA	0.000445779	0.000445826
1	rs62056785	43975263	C,NA	T,NA	0.760437,NA	-0.0263783,NA	0.00463231,NA	7.90726,NA	0.000445779	0.000445826
1	rs62055558	43966955	G,NA	A,NA	0.760437,NA	-0.0263783,NA	0.00463231,NA	7.90726,NA	0.000445779	0.000445826
1	rs11575896	43972142	A,NA	G,NA	0.760437,NA	-0.0263783,NA	0.00463231,NA	7.90726,NA	0.000445779	0.000445826
1	rs62055557	43966795	A,NA	C,NA	0.760437,NA	-0.0263783,NA	0.00463231,NA	7.90726,NA	0.000445779	0.000445826
1	rs62055556	43966749	C,NA	T,NA	0.760437,NA	-0.0263783,NA	0.00463231,NA	7.90726,NA	0.000445779	0.000445826
1	rs111941646	43966608	T,NA	A,NA	0.760437,NA	-0.0263783,NA	0.00463231,NA	7.90726,NA	0.000445779	0.000445826
1	rs62055555	43966282	T,NA	G,NA	0.760437,NA	-0.0263783,NA	0.00463231,NA	7.90726,NA	0.000445779	0.000445826
1	rs1568949	43792975	A,NA	G,NA	0.759443,NA	-0.0262966,NA	0.00462576,NA	7.8829,NA	0.000436531	0.000436579
1	rs564717292	44247314	T,NA	C,NA	0.758449,NA	-0.0264848,NA	0.00461925,NA	8.00725,NA	0.000435976	0.000436024
1	rs544161107	44222335	A,NA	G,NA	0.758449,NA	-0.0263613,NA	0.00461925,NA	7.93895,NA	0.000433171	0.000433219
1	rs575816835	44216226	G,NA	A,NA	0.758449,NA	-0.0263613,NA	0.00461925,NA	7.93895,NA	0.00043312	0.000433168
1	rs560926498	44228824	G,NA	A,NA	0.758449,NA	-0.0263613,NA	0.00461925,NA	7.93895,NA	0.000432982	0.00043303
1	rs577482939	44228529	A,NA	G,NA	0.758449,NA	-0.0263613,NA	0.00461925,NA	7.93895,NA	0.000432915	0.000432963
1	rs56301633	44077850	A,NA	G,NA	0.759443,NA	-0.0264074,NA	0.00462576,NA	7.94385,NA	0.000431523	0.000431571
1	rs56108300	44077851	A,NA	T,NA	0.759443,NA	-0.0264074,NA	0.00462576,NA	7.94385,NA	0.000431523	0.000431571
1	rs533699804	44241664	C,NA	T,NA	0.758449,NA	-0.026445,NA	0.00461925,NA	7.98519,NA	0.00042887	0.000428918
1	rs2214258	43953719	C,NA	G,NA	0.760437,NA	-0.026348,NA	0.00463231,NA	7.89065,NA	0.000427884	0.000427931
1	rs3919455	43953707	T,NA	C,NA	0.760437,NA	-0.026348,NA	0.00463231,NA	7.89065,NA	0.000427884	0.000427931
1	rs2188888	43953695	C,NA	T,NA	0.760437,NA	-0.026348,NA	0.00463231,NA	7.89065,NA	0.000427884	0.000427931
1	rs62062797	44027366	G,NA	T,NA	0.760437,NA	-0.026348,NA	0.00463231,NA	7.89065,NA	0.000427884	0.000427931
1	rs17577975	44210442	T,NA	C,NA	0.760437,NA	-0.026348,NA	0.00463231,NA	7.89065,NA	0.000427721	0.000427769
1	rs553779720	44226030	A,NA	G,NA	0.759443,NA	-0.0263985,NA	0.00462576,NA	7.93895,NA	0.000426352	0.000426399
1	rs2004673	44075099	C,NA	T,NA	0.759443,NA	-0.0263985,NA	0.00462576,NA	7.93895,NA	0.000426352	0.000426399
1	rs550997647	44220942	A,NA	G,NA	0.759443,NA	-0.0263985,NA	0.00462576,NA	7.93895,NA	0.000426352	0.000426399
1	rs2532307	44221350	A,NA	G,NA	0.759443,NA	-0.0263985,NA	0.00462576,NA	7.93895,NA	0.000426352	0.000426399
1	rs573082572	44222067	G,NA	T,NA	0.759443,NA	-0.0263985,NA	0.00462576,NA	7.93895,NA	0.000426352	0.000426399
1	rs541759959	44228609	G,NA	C,NA	0.759443,NA	-0.0263985,NA	0.00462576,NA	7.93895,NA	0.000426352	0.000426399
1	rs543124303	44226126	C,NA	A,NA	0.759443,NA	-0.0263985,NA	0.00462576,NA	7.93895,NA	0.000426352	0.000426399
1	rs566458560	44225485	C,NA	T,NA	0.759443,NA	-0.0263985,NA	0.00462576,NA	7.93895,NA	0.000426352	0.000426399
1	rs79772780	44189855	A,NA	G,NA	0.770378,NA	-0.0270089,NA	0.0047009,NA	8.03778,NA	0.000423851	0.000423902
1	rs56328224	43572419	T,NA	C,NA	0.760437,NA	-0.0263182,NA	0.00463231,NA	7.8743,NA	0.000421063	0.000421112
1	rs12150527	43986462	G,NA	A,NA	0.760437,NA	-0.0263339,NA	0.00463231,NA	7.8829,NA	0.000419784	0.000419831
1	rs2942170	43711312	T,NA	C,NA	0.760437,NA	-0.0263339,NA	0.00463231,NA	7.8829,NA	0.000419784	0.000419831
1	rs55895732	43968937	C,NA	T,NA	0.760437,NA	-0.0263339,NA	0.00463231,NA	7.8829,NA	0.000419784	0.000419831
1	rs78568882	43784935	G,NA	C,NA	0.760437,NA	-0.0263339,NA	0.00463231,NA	7.8829,NA	0.000419784	0.000419831
1	rs55960528	43968994	C,NA	T,NA	0.760437,NA	-0.0263339,NA	0.00463231,NA	7.8829,NA	0.000419784	0.000419831
1	rs55877243	43969019	C,NA	T,NA	0.760437,NA	-0.0263339,NA	0.00463231,NA	7.8829,NA	0.000419784	0.000419831
1	rs4569335	43811950	C,NA	A,NA	0.760437,NA	-0.0263339,NA	0.00463231,NA	7.8829,NA	0.000419784	0.000419831
1	rs17691556	43969168	A,NA	T,NA	0.760437,NA	-0.0263339,NA	0.00463231,NA	7.8829,NA	0.000419784	0.000419831
1	rs62055547	43964755	T,NA	C,NA	0.760437,NA	-0.0263339,NA	0.00463231,NA	7.8829,NA	0.000419784	0.000419831
1	rs62055540	43961142	C,NA	T,NA	0.760437,NA	-0.0263339,NA	0.00463231,NA	7.8829,NA	0.000419784	0.000419831
1	rs62056780	43973652	T,NA	C,NA	0.760437,NA	-0.0263339,NA	0.00463231,NA	7.8829,NA	0.000419784	0.000419831
1	rs55947210	43808763	G,NA	A,NA	0.760437,NA	-0.0263339,NA	0.00463231,NA	7.8829,NA	0.000419784	0.000419831
1	rs650927	43709867	G,NA	T,NA	0.760437,NA	-0.0263339,NA	0.00463231,NA	7.8829,NA	0.000419784	0.000419831
1	rs62054388	43805590	T,NA	C,NA	0.760437,NA	-0.0263339,NA	0.00463231,NA	7.8829,NA	0.000419784	0.000419831
1	rs1568950	43792896	C,NA	T,NA	0.760437,NA	-0.0263339,NA	0.00463231,NA	7.8829,NA	0.000419784	0.000419831
1	rs17689104	43782492	G,NA	A,NA	0.760437,NA	-0.0263339,NA	0.00463231,NA	7.8829,NA	0.000419784	0.000419831
1	rs62054389	43808321	A,NA	G,NA	0.760437,NA	-0.0263339,NA	0.00463231,NA	7.8829,NA	0.000419784	0.000419831
1	rs76324150	43973233	T,NA	C,NA	0.760437,NA	-0.0263339,NA	0.00463231,NA	7.8829,NA	0.000419784	0.000419831
1	rs113347741	43973408	T,NA	C,NA	0.760437,NA	-0.0263339,NA	0.00463231,NA	7.8829,NA	0.000419784	0.000419831
1	rs1105569	43793388	T,NA	C,NA	0.760437,NA	-0.0263339,NA	0.00463231,NA	7.8829,NA	0.000419784	0.000419831
1	rs1568951	43792895	G,NA	T,NA	0.760437,NA	-0.0263339,NA	0.00463231,NA	7.8829,NA	0.000419784	0.000419831
1	rs55691306	43978295	C,NA	G,NA	0.760437,NA	-0.0263339,NA	0.00463231,NA	7.8829,NA	0.000419784	0.000419831
1	rs78720789	43973413	G,NA	A,NA	0.760437,NA	-0.0263339,NA	0.00463231,NA	7.8829,NA	0.000419784	0.000419831
1	rs62054392	43808945	T,NA	C,NA	0.760437,NA	-0.0263339,NA	0.00463231,NA	7.8829,NA	0.000419784	0.000419831
1	rs62056790	43975417	A,NA	G,NA	0.760437,NA	-0.0263339,NA	0.00463231,NA	7.8829,NA	0.000419784	0.000419831
1	rs4609899	43807113	T,NA	C,NA	0.760437,NA	-0.0263339,NA	0.00463231,NA	7.8829,NA	0.000419784	0.000419831
1	rs12373123	43924073	C,NA	T,NA	0.760437,NA	-0.0263339,NA	0.00463231,NA	7.8829,NA	0.000419784	0.000419831
1	rs62056781	43973899	C,NA	T,NA	0.760437,NA	-0.0263339,NA	0.00463231,NA	7.8829,NA	0.000419784	0.000419831
1	rs74496580	43974065	A,NA	C,NA	0.760437,NA	-0.0263339,NA	0.00463231,NA	7.8829,NA	0.000419784	0.000419831
1	rs62056784	43974889	G,NA	C,NA	0.760437,NA	-0.0263339,NA	0.00463231,NA	7.8829,NA	0.000419784	0.000419831
1	rs241042	43712657	C,NA	T,NA	0.760437,NA	-0.0263339,NA	0.00463231,NA	7.8829,NA	0.000419784	0.000419831
1	rs62056786	43975285	C,NA	T,NA	0.760437,NA	-0.0263339,NA	0.00463231,NA	7.8829,NA	0.000419784	0.000419831
1	rs1880749	43792586	C,NA	A,NA	0.760437,NA	-0.0263339,NA	0.00463231,NA	7.8829,NA	0.000419784	0.000419831
1	rs62056789	43975415	C,NA	A,NA	0.760437,NA	-0.0263339,NA	0.00463231,NA	7.8829,NA	0.000419784	0.000419831
1	rs12373142	43924200	G,NA	C,NA	0.760437,NA	-0.0263339,NA	0.00463231,NA	7.8829,NA	0.000419784	0.000419831
1	rs12373139	43924130	A,NA	G,NA	0.760437,NA	-0.0263339,NA	0.00463231,NA	7.8829,NA	0.000419784	0.000419831
1	rs2942169	43711539	C,NA	G,NA	0.760437,NA	-0.0263339,NA	0.00463231,NA	7.8829,NA	0.000419784	0.000419831
1	rs16940671	43908151	T,NA	C,NA	0.760437,NA	-0.0263339,NA	0.00463231,NA	7.8829,NA	0.000419784	0.000419831
1	rs76594404	43971457	C,NA	G,NA	0.760437,NA	-0.0263339,NA	0.00463231,NA	7.8829,NA	0.000419784	0.000419831
1	rs80233201	43971481	C,NA	T,NA	0.760437,NA	-0.0263339,NA	0.00463231,NA	7.8829,NA	0.000419784	0.000419831
1	rs11575895	43971785	G,NA	A,NA	0.760437,NA	-0.0263339,NA	0.00463231,NA	7.8829,NA	0.000419784	0.000419831
1	rs1526125	43812177	T,NA	C,NA	0.760437,NA	-0.0263339,NA	0.00463231,NA	7.8829,NA	0.000419784	0.000419831
1	rs1105571	43793200	T,NA	A,NA	0.760437,NA	-0.0263339,NA	0.00463231,NA	7.8829,NA	0.000419784	0.000419831
1	rs74457229	43972581	T,NA	C,NA	0.760437,NA	-0.0263339,NA	0.00463231,NA	7.8829,NA	0.000419784	0.000419831
1	rs62054397	43811792	T,NA	C,NA	0.760437,NA	-0.0263339,NA	0.00463231,NA	7.8829,NA	0.000419784	0.000419831
1	rs74548327	43973080	G,NA	A,NA	0.760437,NA	-0.0263339,NA	0.00463231,NA	7.8829,NA	0.000419784	0.000419831
1	rs17563718	43811673	T,NA	C,NA	0.760437,NA	-0.0263339,NA	0.00463231,NA	7.8829,NA	0.000419784	0.000419831
1	rs62054396	43811510	C,NA	T,NA	0.760437,NA	-0.0263339,NA	0.00463231,NA	7.8829,NA	0.000419784	0.000419831
1	rs111972148	43973121	C,NA	G,NA	0.760437,NA	-0.0263339,NA	0.00463231,NA	7.8829,NA	0.000419784	0.000419831
1	rs62054395	43811060	G,NA	T,NA	0.760437,NA	-0.0263339,NA	0.00463231,NA	7.8829,NA	0.000419784	0.000419831
1	rs113790915	43810782	C,NA	G,NA	0.760437,NA	-0.0263339,NA	0.00463231,NA	7.8829,NA	0.000419784	0.000419831
1	rs671740	43709893	G,NA	A,NA	0.760437,NA	-0.0263339,NA	0.00463231,NA	7.8829,NA	0.000419784	0.000419831
1	rs241045	43712337	T,NA	C,NA	0.760437,NA	-0.0263339,NA	0.00463231,NA	7.8829,NA	0.000419784	0.000419831
1	rs1105570	43793342	G,NA	A,NA	0.760437,NA	-0.0263339,NA	0.00463231,NA	7.8829,NA	0.000419784	0.000419831
1	rs241044	43712464	A,NA	G,NA	0.760437,NA	-0.0263339,NA	0.00463231,NA	7.8829,NA	0.000419784	0.000419831
1	rs62054394	43810608	A,NA	T,NA	0.760437,NA	-0.0263339,NA	0.00463231,NA	7.8829,NA	0.000419784	0.000419831
1	rs17649162	43810371	C,NA	G,NA	0.760437,NA	-0.0263339,NA	0.00463231,NA	7.8829,NA	0.000419784	0.000419831
1	rs75986348	43809328	G,NA	A,NA	0.760437,NA	-0.0263339,NA	0.00463231,NA	7.8829,NA	0.000419784	0.000419831
1	rs62054393	43809264	G,NA	T,NA	0.760437,NA	-0.0263339,NA	0.00463231,NA	7.8829,NA	0.000419784	0.000419831
1	rs4390635	43809016	T,NA	C,NA	0.760437,NA	-0.0263339,NA	0.00463231,NA	7.8829,NA	0.000419784	0.000419831
1	rs62054390	43808443	C,NA	A,NA	0.760437,NA	-0.0263339,NA	0.00463231,NA	7.8829,NA	0.000419727	0.000419775
1	rs556323004	44225802	T,NA	C,NA	0.758449,NA	-0.0263175,NA	0.00461925,NA	7.91478,NA	0.000417825	0.000417873
1	rs534560878	44235893	T,NA	C,NA	0.758449,NA	-0.026445,NA	0.00461925,NA	7.98519,NA	0.000415967	0.000416015
1	rs537399285	44231326	A,NA	G,NA	0.758449,NA	-0.026445,NA	0.00461925,NA	7.98519,NA	0.000415967	0.000416015
1	rs569963579	44231295	A,NA	G,NA	0.758449,NA	-0.026445,NA	0.00461925,NA	7.98519,NA	0.000415967	0.000416015
1	rs540664392	44237068	T,NA	A,NA	0.758449,NA	-0.026445,NA	0.00461925,NA	7.98519,NA	0.000413043	0.000413091
1	rs565948451	44247673	A,NA	G,NA	0.758449,NA	-0.026445,NA	0.00461925,NA	7.98519,NA	0.000413042	0.000413089
1	rs540782647	44233811	T,NA	C,NA	0.758449,NA	-0.026445,NA	0.00461925,NA	7.98519,NA	0.000413037	0.000413084
1	rs576400151	44233776	C,NA	T,NA	0.758449,NA	-0.026445,NA	0.00461925,NA	7.98519,NA	0.000413037	0.000413084
1	rs538148047	44221602	C,NA	G,NA	0.758449,NA	-0.0263175,NA	0.00461925,NA	7.91478,NA	0.000408241	0.000408289
1	rs577620178	44224686	T,NA	A,NA	0.758449,NA	-0.0263175,NA	0.00461925,NA	7.91478,NA	0.000408089	0.000408136
1	rs564301026	44220454	G,NA	T,NA	0.758449,NA	-0.0263175,NA	0.00461925,NA	7.91478,NA	0.000408061	0.000408109
1	rs62056810	43984672	C,NA	T,NA	0.760437,NA	-0.0263081,NA	0.00463231,NA	7.86874,NA	0.000405374	0.000405421
1	rs62056809	43984669	G,NA	A,NA	0.760437,NA	-0.0263081,NA	0.00463231,NA	7.86874,NA	0.000405374	0.000405421
1	rs62056808	43984646	C,NA	T,NA	0.760437,NA	-0.0263081,NA	0.00463231,NA	7.86874,NA	0.000405374	0.000405421
1	rs541886938	43693538	T,NA	G,NA	0.760437,NA	-0.0263081,NA	0.00463231,NA	7.86874,NA	0.000405374	0.000405421
1	rs56119705	44209985	C,NA	T,NA	0.760437,NA	-0.0263081,NA	0.00463231,NA	7.86874,NA	0.000405259	0.000405306
1	rs62056934	43790005	G,NA	A,NA	0.761431,NA	-0.0263715,NA	0.00463892,NA	7.8829,NA	0.000403437	0.000403484
1	rs382362	43691377	C,NA	T,NA	0.758449,NA	-0.0261894,NA	0.00461925,NA	7.84428,NA	0.000402707	0.000402755
1	rs41384744	44137070	G,NA	A,NA	0.759443,NA	-0.0263546,NA	0.00462576,NA	7.91478,NA	0.000401754	0.000401802
1	rs112572874	44072984	G,NA	A,NA	0.759443,NA	-0.0263546,NA	0.00462576,NA	7.91478,NA	0.000401754	0.000401802
1	rs611351	43692935	G,NA	A,NA	0.759443,NA	-0.0263546,NA	0.00462576,NA	7.91478,NA	0.000401754	0.000401802
1	rs17661027	44193097	A,NA	C,NA	0.759443,NA	-0.0263546,NA	0.00462576,NA	7.91478,NA	0.000401754	0.000401802
1	rs534210380	44218242	T,NA	C,NA	0.759443,NA	-0.0263546,NA	0.00462576,NA	7.91478,NA	0.000401754	0.000401802
1	rs527778993	44223060	A,NA	G,NA	0.759443,NA	-0.0263546,NA	0.00462576,NA	7.91478,NA	0.000401754	0.000401802
1	rs567744882	44223243	A,NA	G,NA	0.759443,NA	-0.0263546,NA	0.00462576,NA	7.91478,NA	0.000401754	0.000401802
1	rs568850733	44223387	C,NA	T,NA	0.759443,NA	-0.0263546,NA	0.00462576,NA	7.91478,NA	0.000401754	0.000401802
1	rs113201171	44082249	T,NA	A,NA	0.759443,NA	-0.0263546,NA	0.00462576,NA	7.91478,NA	0.000401754	0.000401802
1	rs1467962	43978604	G,NA	A,NA	0.760437,NA	-0.0262935,NA	0.00463231,NA	7.86079,NA	0.000397499	0.000397546
1	rs2864087	43807063	T,NA	C,NA	0.760437,NA	-0.0262935,NA	0.00463231,NA	7.86079,NA	0.000397499	0.000397546
1	rs1864325	43977827	T,NA	C,NA	0.760437,NA	-0.0262935,NA	0.00463231,NA	7.86079,NA	0.000397499	0.000397546
1	rs2902662	43806925	A,NA	G,NA	0.760437,NA	-0.0262935,NA	0.00463231,NA	7.86079,NA	0.000397499	0.000397546
1	rs1560311	43978625	C,NA	T,NA	0.760437,NA	-0.0262935,NA	0.00463231,NA	7.86079,NA	0.000397499	0.000397546
1	rs4617909	43806451	T,NA	C,NA	0.760437,NA	-0.0262935,NA	0.00463231,NA	7.86079,NA	0.000397499	0.000397546
1	rs1880752	43806264	T,NA	C,NA	0.760437,NA	-0.0262935,NA	0.00463231,NA	7.86079,NA	0.000397499	0.000397546
1	rs55823844	43978320	A,NA	G,NA	0.760437,NA	-0.0262935,NA	0.00463231,NA	7.86079,NA	0.000397499	0.000397546
1	rs4401083	43806015	A,NA	G,NA	0.760437,NA	-0.0262935,NA	0.00463231,NA	7.86079,NA	0.000397499	0.000397546
1	rs62056796	43978120	G,NA	A,NA	0.760437,NA	-0.0262935,NA	0.00463231,NA	7.86079,NA	0.000397499	0.000397546
1	rs62056795	43978041	T,NA	C,NA	0.760437,NA	-0.0262935,NA	0.00463231,NA	7.86079,NA	0.000397499	0.000397546
1	rs112275277	43981958	T,NA	C,NA	0.760437,NA	-0.0262935,NA	0.00463231,NA	7.86079,NA	0.000397499	0.000397546
1	rs2902661	43807099	A,NA	G,NA	0.760437,NA	-0.0262935,NA	0.00463231,NA	7.86079,NA	0.000397499	0.000397546
1	rs4471726	43807134	C,NA	T,NA	0.760437,NA	-0.0262935,NA	0.00463231,NA	7.86079,NA	0.000397499	0.000397546
1	rs79226879	43807485	C,NA	T,NA	0.760437,NA	-0.0262935,NA	0.00463231,NA	7.86079,NA	0.000397499	0.000397546
1	rs17563599	43807955	C,NA	A,NA	0.760437,NA	-0.0262935,NA	0.00463231,NA	7.86079,NA	0.000397499	0.000397546
1	rs17649138	43808067	A,NA	G,NA	0.760437,NA	-0.0262935,NA	0.00463231,NA	7.86079,NA	0.000397499	0.000397546
1	rs17563683	43811072	G,NA	A,NA	0.760437,NA	-0.0262935,NA	0.00463231,NA	7.86079,NA	0.000397499	0.000397546
1	rs17688922	43779351	A,NA	G,NA	0.760437,NA	-0.0262935,NA	0.00463231,NA	7.86079,NA	0.000397499	0.000397546
1	rs62056878	43780561	T,NA	C,NA	0.760437,NA	-0.0262935,NA	0.00463231,NA	7.86079,NA	0.000397499	0.000397546
1	rs17762361	43781778	G,NA	A,NA	0.760437,NA	-0.0262935,NA	0.00463231,NA	7.86079,NA	0.000397499	0.000397546
1	rs16940672	43908152	T,NA	C,NA	0.760437,NA	-0.0262935,NA	0.00463231,NA	7.86079,NA	0.000397499	0.000397546
1	rs12150125	43986432	A,NA	G,NA	0.760437,NA	-0.0262935,NA	0.00463231,NA	7.86079,NA	0.000397499	0.000397546
1	rs56301449	43960918	C,NA	T,NA	0.760437,NA	-0.0262935,NA	0.00463231,NA	7.86079,NA	0.000397499	0.000397546
1	rs12185235	43923703	T,NA	C,NA	0.760437,NA	-0.0262935,NA	0.00463231,NA	7.86079,NA	0.000397499	0.000397546
1	rs62056782	43974230	T,NA	C,NA	0.760437,NA	-0.0262935,NA	0.00463231,NA	7.86079,NA	0.000397499	0.000397546
1	rs241041	43713925	G,NA	A,NA	0.760437,NA	-0.0262935,NA	0.00463231,NA	7.86079,NA	0.000397499	0.000397546
1	rs241039	43714673	T,NA	A,NA	0.760437,NA	-0.0262935,NA	0.00463231,NA	7.86079,NA	0.000397499	0.000397546
1	rs2942168	43714850	A,NA	G,NA	0.760437,NA	-0.0262935,NA	0.00463231,NA	7.86079,NA	0.000397499	0.000397546
1	rs17770296	43969136	T,NA	C,NA	0.760437,NA	-0.0262935,NA	0.00463231,NA	7.86079,NA	0.000397499	0.000397546
1	rs56323832	43768633	A,NA	G,NA	0.760437,NA	-0.0262935,NA	0.00463231,NA	7.86079,NA	0.000397499	0.000397546
1	rs55721252	43958099	C,NA	T,NA	0.760437,NA	-0.0262935,NA	0.00463231,NA	7.86079,NA	0.000397499	0.000397546
1	rs55876817	43958139	C,NA	A,NA	0.760437,NA	-0.0262935,NA	0.00463231,NA	7.86079,NA	0.000397499	0.000397546
1	rs55944735	43958172	G,NA	A,NA	0.760437,NA	-0.0262935,NA	0.00463231,NA	7.86079,NA	0.000397499	0.000397546
1	rs62056783	43974549	C,NA	G,NA	0.760437,NA	-0.0262935,NA	0.00463231,NA	7.86079,NA	0.000397499	0.000397546
1	rs62056791	43976064	C,NA	T,NA	0.760437,NA	-0.0262935,NA	0.00463231,NA	7.86079,NA	0.000397499	0.000397546
1	rs62056792	43976644	A,NA	G,NA	0.760437,NA	-0.0262935,NA	0.00463231,NA	7.86079,NA	0.000397499	0.000397546
1	rs1864324	43977702	T,NA	C,NA	0.760437,NA	-0.0262935,NA	0.00463231,NA	7.86079,NA	0.000397499	0.000397546
1	rs75104593	43913557	G,NA	T,NA	0.758449,NA	-0.0263883,NA	0.00461925,NA	7.95386,NA	0.00039727	0.000397318
1	rs562593126	44238424	A,NA	G,NA	0.758449,NA	-0.0264012,NA	0.00461925,NA	7.96095,NA	0.000393243	0.00039329
1	rs62056877	43778828	G,NA	T,NA	0.759443,NA	-0.026212,NA	0.00462576,NA	7.8365,NA	0.000389473	0.000389521
1	rs62056876	43778752	T,NA	C,NA	0.759443,NA	-0.026212,NA	0.00462576,NA	7.8365,NA	0.000389473	0.000389521
1	rs552475563	44234526	T,NA	C,NA	0.758449,NA	-0.0264012,NA	0.00461925,NA	7.96095,NA	0.000389448	0.000389496
1	rs55668363	43892788	A,NA	G,NA	0.775348,NA	-0.0273823,NA	0.00473736,NA	8.1269,NA	0.000387057	0.000387113
1	rs557534113	44215045	C,NA	T,NA	0.758449,NA	-0.0262737,NA	0.00461925,NA	7.89065,NA	0.00038475	0.000384797
1	rs552471054	44215823	G,NA	A,NA	0.758449,NA	-0.0262737,NA	0.00461925,NA	7.89065,NA	0.000384653	0.0003847
1	rs528392906	44217293	A,NA	G,NA	0.758449,NA	-0.0262737,NA	0.00461925,NA	7.89065,NA	0.000384477	0.000384524
1	rs17573607	44083081	A,NA	G,NA	0.760437,NA	-0.0262641,NA	0.00463231,NA	7.84467,NA	0.000382125	0.000382173
1	rs62063264	44033401	T,NA	C,NA	0.760437,NA	-0.0262641,NA	0.00463231,NA	7.84467,NA	0.000382009	0.000382056
1	rs11079719	43840006	G,NA	T,NA	0.756461,NA	-0.0261172,NA	0.0046064,NA	7.84467,NA	0.000380365	0.000380413
1	rs536077496	44214094	G,NA	A,NA	0.759443,NA	-0.0263107,NA	0.00462576,NA	7.89065,NA	0.000378607	0.000378654
1	rs552177258	44217226	G,NA	A,NA	0.759443,NA	-0.0263107,NA	0.00462576,NA	7.89065,NA	0.000378607	0.000378654
1	rs563314190	44217112	T,NA	G,NA	0.759443,NA	-0.0263107,NA	0.00462576,NA	7.89065,NA	0.000378607	0.000378654
1	rs62064666	44082514	C,NA	T,NA	0.759443,NA	-0.0263107,NA	0.00462576,NA	7.89065,NA	0.000378607	0.000378654
1	rs62064667	44082528	T,NA	A,NA	0.759443,NA	-0.0263107,NA	0.00462576,NA	7.89065,NA	0.000378607	0.000378654
1	rs570877560	44214815	G,NA	C,NA	0.759443,NA	-0.0263107,NA	0.00462576,NA	7.89065,NA	0.000378607	0.000378654
1	rs564905548	44213712	A,NA	G,NA	0.759443,NA	-0.0263107,NA	0.00462576,NA	7.89065,NA	0.000378607	0.000378654
1	rs1052551	44068924	A,NA	G,NA	0.759443,NA	-0.0263107,NA	0.00462576,NA	7.89065,NA	0.000378607	0.000378654
1	rs111424940	44211502	A,NA	G,NA	0.759443,NA	-0.0263107,NA	0.00462576,NA	7.89065,NA	0.000378607	0.000378654
1	rs17652449	44088937	C,NA	G,NA	0.759443,NA	-0.0263107,NA	0.00462576,NA	7.89065,NA	0.000378607	0.000378654
1	rs62063208	44212032	A,NA	C,NA	0.759443,NA	-0.0263107,NA	0.00462576,NA	7.89065,NA	0.000378607	0.000378654
1	rs62063207	44211902	G,NA	A,NA	0.759443,NA	-0.0263107,NA	0.00462576,NA	7.89065,NA	0.000378607	0.000378654
1	rs17652036	44073027	A,NA	G,NA	0.759443,NA	-0.0263107,NA	0.00462576,NA	7.89065,NA	0.000378607	0.000378654
1	rs17760733	43746276	T,NA	G,NA	0.761431,NA	-0.0262018,NA	0.00463892,NA	7.79023,NA	0.000377233	0.00037728
1	rs62065453	43573419	T,NA	C,NA	0.760437,NA	-0.0262351,NA	0.00463231,NA	7.82881,NA	0.000376345	0.000376393
1	rs74998289	43913558	G,NA	T,NA	0.758449,NA	-0.0263481,NA	0.00461925,NA	7.93165,NA	0.000376215	0.000376262
1	rs17688410	43772251	T,NA	C,NA	0.760437,NA	-0.0262492,NA	0.00463231,NA	7.8365,NA	0.000374379	0.000374426
1	rs17688773	43777710	C,NA	T,NA	0.760437,NA	-0.0262492,NA	0.00463231,NA	7.8365,NA	0.000374379	0.000374426
1	rs12150091	43776242	G,NA	A,NA	0.760437,NA	-0.0262492,NA	0.00463231,NA	7.8365,NA	0.000374379	0.000374426
1	rs12150454	43776061	T,NA	C,NA	0.760437,NA	-0.0262492,NA	0.00463231,NA	7.8365,NA	0.000374379	0.000374426
1	rs62056874	43777578	T,NA	C,NA	0.760437,NA	-0.0262492,NA	0.00463231,NA	7.8365,NA	0.000374379	0.000374426
1	rs17688767	43777542	G,NA	A,NA	0.760437,NA	-0.0262492,NA	0.00463231,NA	7.8365,NA	0.000374379	0.000374426
1	rs2942167	43715018	C,NA	T,NA	0.760437,NA	-0.0262492,NA	0.00463231,NA	7.8365,NA	0.000374379	0.000374426
1	rs17688682	43775929	G,NA	C,NA	0.760437,NA	-0.0262492,NA	0.00463231,NA	7.8365,NA	0.000374379	0.000374426
1	rs757500	43756833	A,NA	C,NA	0.760437,NA	-0.0262492,NA	0.00463231,NA	7.8365,NA	0.000374379	0.000374426
1	rs74398257	43756340	C,NA	T,NA	0.760437,NA	-0.0262492,NA	0.00463231,NA	7.8365,NA	0.000374379	0.000374426
1	rs2942165	43715619	C,NA	G,NA	0.760437,NA	-0.0262492,NA	0.00463231,NA	7.8365,NA	0.000374379	0.000374426
1	rs11079725	43923934	C,NA	T,NA	0.760437,NA	-0.0262492,NA	0.00463231,NA	7.8365,NA	0.000374379	0.000374426
1	rs117368197	43715924	G,NA	A,NA	0.760437,NA	-0.0262492,NA	0.00463231,NA	7.8365,NA	0.000374379	0.000374426
1	rs12150547	43775546	G,NA	A,NA	0.760437,NA	-0.0262492,NA	0.00463231,NA	7.8365,NA	0.000374379	0.000374426
1	rs62056794	43977049	G,NA	A,NA	0.760437,NA	-0.0262492,NA	0.00463231,NA	7.8365,NA	0.000374379	0.000374426
1	rs413778	43716885	G,NA	A,NA	0.760437,NA	-0.0262492,NA	0.00463231,NA	7.8365,NA	0.000374379	0.000374426
1	rs55840731	43769277	G,NA	C,NA	0.760437,NA	-0.0262492,NA	0.00463231,NA	7.8365,NA	0.000374379	0.000374426
1	rs12150464	43776371	T,NA	C,NA	0.760437,NA	-0.0262492,NA	0.00463231,NA	7.8365,NA	0.000374379	0.000374426
1	rs62621252	43922942	C,NA	T,NA	0.760437,NA	-0.0262492,NA	0.00463231,NA	7.8365,NA	0.000374379	0.000374426
1	rs12150435	43776391	C,NA	G,NA	0.760437,NA	-0.0262492,NA	0.00463231,NA	7.8365,NA	0.000374379	0.000374426
1	rs17763634	43921754	C,NA	T,NA	0.760437,NA	-0.0262492,NA	0.00463231,NA	7.8365,NA	0.000374379	0.000374426
1	rs62056802	43980762	G,NA	A,NA	0.760437,NA	-0.0262492,NA	0.00463231,NA	7.8365,NA	0.000374379	0.000374426
1	rs79492906	43984864	T,NA	C,NA	0.760437,NA	-0.0262492,NA	0.00463231,NA	7.8365,NA	0.000374379	0.000374426
1	rs1467966	43984399	T,NA	C,NA	0.760437,NA	-0.0262492,NA	0.00463231,NA	7.8365,NA	0.000374379	0.000374426
1	rs62056807	43984253	C,NA	G,NA	0.760437,NA	-0.0262492,NA	0.00463231,NA	7.8365,NA	0.000374379	0.000374426
1	rs62056806	43983801	G,NA	A,NA	0.760437,NA	-0.0262492,NA	0.00463231,NA	7.8365,NA	0.000374379	0.000374426
1	rs75617973	43983159	C,NA	T,NA	0.760437,NA	-0.0262492,NA	0.00463231,NA	7.8365,NA	0.000374379	0.000374426
1	rs62056804	43982286	T,NA	C,NA	0.760437,NA	-0.0262492,NA	0.00463231,NA	7.8365,NA	0.000374379	0.000374426
1	rs62056803	43982159	G,NA	A,NA	0.760437,NA	-0.0262492,NA	0.00463231,NA	7.8365,NA	0.000374379	0.000374426
1	rs113029914	43981831	T,NA	A,NA	0.760437,NA	-0.0262492,NA	0.00463231,NA	7.8365,NA	0.000374379	0.000374426
1	rs113589236	43981795	A,NA	G,NA	0.760437,NA	-0.0262492,NA	0.00463231,NA	7.8365,NA	0.000374379	0.000374426
1	rs17688875	43778406	G,NA	A,NA	0.760437,NA	-0.0262492,NA	0.00463231,NA	7.8365,NA	0.000374379	0.000374426
1	rs1984937	43980530	C,NA	A,NA	0.760437,NA	-0.0262492,NA	0.00463231,NA	7.8365,NA	0.000374379	0.000374426
1	rs2082068	43979971	T,NA	C,NA	0.760437,NA	-0.0262492,NA	0.00463231,NA	7.8365,NA	0.000374379	0.000374426
1	rs2099151	43979822	T,NA	A,NA	0.760437,NA	-0.0262492,NA	0.00463231,NA	7.8365,NA	0.000374379	0.000374426
1	rs113834264	43979622	A,NA	G,NA	0.760437,NA	-0.0262492,NA	0.00463231,NA	7.8365,NA	0.000374379	0.000374426
1	rs62056801	43979504	A,NA	G,NA	0.760437,NA	-0.0262492,NA	0.00463231,NA	7.8365,NA	0.000374379	0.000374426
1	rs62056800	43979468	A,NA	T,NA	0.760437,NA	-0.0262492,NA	0.00463231,NA	7.8365,NA	0.000374379	0.000374426
1	rs1467963	43978934	G,NA	T,NA	0.760437,NA	-0.0262492,NA	0.00463231,NA	7.8365,NA	0.000374379	0.000374426
1	rs1560310	43978534	A,NA	G,NA	0.760437,NA	-0.0262492,NA	0.00463231,NA	7.8365,NA	0.000374379	0.000374426
1	rs62056793	43977018	G,NA	A,NA	0.760437,NA	-0.0262492,NA	0.00463231,NA	7.8365,NA	0.000374379	0.000374426
1	rs62056875	43778003	A,NA	T,NA	0.760437,NA	-0.0262492,NA	0.00463231,NA	7.8365,NA	0.000374379	0.000374426
1	rs62056841	43990041	C,NA	A,NA	0.760437,NA	-0.0262492,NA	0.00463231,NA	7.8365,NA	0.000374379	0.000374426
1	rs533125554	44222460	G,NA	T,NA	0.757455,NA	-0.0263245,NA	0.0046128,NA	7.93895,NA	0.000373202	0.00037325
1	rs62055693	43756910	C,NA	T,NA	0.759443,NA	-0.0261717,NA	0.00462576,NA	7.81445,NA	0.000368917	0.000368964
1	rs62063172	44203366	C,NA	T,NA	0.758449,NA	-0.0262339,NA	0.00461925,NA	7.86874,NA	0.000364474	0.000364521
1	rs56273589	44203131	G,NA	C,NA	0.758449,NA	-0.0262339,NA	0.00461925,NA	7.86874,NA	0.000364474	0.000364521
1	rs62063171	44203311	T,NA	C,NA	0.758449,NA	-0.0262339,NA	0.00461925,NA	7.86874,NA	0.000364474	0.000364521
1	rs440778	43686420	G,NA	A,NA	0.759443,NA	-0.026281,NA	0.00462576,NA	7.8743,NA	0.000363687	0.000363734
1	rs62061733	44018399	G,NA	A,NA	0.758449,NA	-0.0262194,NA	0.00461925,NA	7.86079,NA	0.000361864	0.000361912
1	rs535998558	44233433	C,NA	G,NA	0.757455,NA	-0.026408,NA	0.0046128,NA	7.98519,NA	0.00036161	0.000361658
1	rs62063263	44033394	C,NA	G,NA	0.760437,NA	-0.0262202,NA	0.00463231,NA	7.82065,NA	0.000360019	0.000360066
1	rs62062798	44027383	G,NA	A,NA	0.760437,NA	-0.0262202,NA	0.00463231,NA	7.82065,NA	0.000360019	0.000360066
1	rs383241	43705356	A,NA	G,NA	0.760437,NA	-0.0262202,NA	0.00463231,NA	7.82065,NA	0.000360019	0.000360066
1	rs376120	43705518	G,NA	A,NA	0.760437,NA	-0.0262202,NA	0.00463231,NA	7.82065,NA	0.000360019	0.000360066
1	rs17649700	43997901	C,NA	G,NA	0.759443,NA	-0.0261717,NA	0.00462576,NA	7.81445,NA	0.000359968	0.000360016
1	rs17688511	43773607	G,NA	T,NA	0.759443,NA	-0.0261717,NA	0.00462576,NA	7.81445,NA	0.000359962	0.00036001
1	rs62063853	44074613	G,NA	A,NA	0.759443,NA	-0.0262708,NA	0.00462576,NA	7.86874,NA	0.000358749	0.000358796
1	rs79959255	44077708	T,NA	G,NA	0.759443,NA	-0.0262708,NA	0.00462576,NA	7.86874,NA	0.000358749	0.000358796
1	rs12150087	44210988	G,NA	C,NA	0.759443,NA	-0.0262708,NA	0.00462576,NA	7.86874,NA	0.000358749	0.000358796
1	rs17652066	44073145	C,NA	G,NA	0.759443,NA	-0.0262708,NA	0.00462576,NA	7.86874,NA	0.000358749	0.000358796
1	rs111324579	44082181	G,NA	A,NA	0.759443,NA	-0.0262708,NA	0.00462576,NA	7.86874,NA	0.000358749	0.000358796
1	rs542524111	44213204	T,NA	C,NA	0.759443,NA	-0.0262708,NA	0.00462576,NA	7.86874,NA	0.000358749	0.000358796
1	rs79301522	44207932	G,NA	A,NA	0.759443,NA	-0.0262708,NA	0.00462576,NA	7.86874,NA	0.000358749	0.000358796
1	rs62063851	44074435	G,NA	C,NA	0.759443,NA	-0.0262708,NA	0.00462576,NA	7.86874,NA	0.000358749	0.000358796
1	rs62064664	44081462	C,NA	T,NA	0.759443,NA	-0.0262708,NA	0.00462576,NA	7.86874,NA	0.000358749	0.000358796
1	rs62064675	44088926	T,NA	C,NA	0.759443,NA	-0.0262708,NA	0.00462576,NA	7.86874,NA	0.000358749	0.000358796
1	rs55885063	44202952	G,NA	C,NA	0.759443,NA	-0.0262708,NA	0.00462576,NA	7.86874,NA	0.000358749	0.000358796
1	rs111327992	44126691	A,NA	G,NA	0.759443,NA	-0.0262708,NA	0.00462576,NA	7.86874,NA	0.000358749	0.000358796
1	rs62064665	44081527	C,NA	T,NA	0.759443,NA	-0.0262708,NA	0.00462576,NA	7.86874,NA	0.000358749	0.000358796
1	rs549599956	44247164	G,NA	A,NA	0.753479,NA	-0.0262509,NA	0.00458751,NA	7.97833,NA	0.000357755	0.000357804
1	rs62056867	43771627	G,NA	A,NA	0.760437,NA	-0.0262088,NA	0.00463231,NA	7.81445,NA	0.000354556	0.000354603
1	rs62056864	43770995	A,NA	G,NA	0.760437,NA	-0.0262088,NA	0.00463231,NA	7.81445,NA	0.000354556	0.000354603
1	rs17688452	43773085	A,NA	G,NA	0.760437,NA	-0.0262088,NA	0.00463231,NA	7.81445,NA	0.000354556	0.000354603
1	rs17688434	43772540	A,NA	G,NA	0.760437,NA	-0.0262088,NA	0.00463231,NA	7.81445,NA	0.000354556	0.000354603
1	rs55927630	43772407	T,NA	C,NA	0.760437,NA	-0.0262088,NA	0.00463231,NA	7.81445,NA	0.000354556	0.000354603
1	rs17688391	43772109	A,NA	C,NA	0.760437,NA	-0.0262088,NA	0.00463231,NA	7.81445,NA	0.000354556	0.000354603
1	rs56200760	43772018	T,NA	G,NA	0.760437,NA	-0.0262088,NA	0.00463231,NA	7.81445,NA	0.000354556	0.000354603
1	rs10491143	43773248	T,NA	A,NA	0.760437,NA	-0.0262088,NA	0.00463231,NA	7.81445,NA	0.000354556	0.000354603
1	rs17762165	43778602	T,NA	C,NA	0.760437,NA	-0.0262088,NA	0.00463231,NA	7.81445,NA	0.000354556	0.000354603
1	rs62056866	43771493	A,NA	G,NA	0.760437,NA	-0.0262088,NA	0.00463231,NA	7.81445,NA	0.000354556	0.000354603
1	rs62056862	43770525	T,NA	C,NA	0.760437,NA	-0.0262088,NA	0.00463231,NA	7.81445,NA	0.000354556	0.000354603
1	rs62056865	43771193	C,NA	T,NA	0.760437,NA	-0.0262088,NA	0.00463231,NA	7.81445,NA	0.000354556	0.000354603
1	rs10491144	43773124	C,NA	A,NA	0.760437,NA	-0.0262088,NA	0.00463231,NA	7.81445,NA	0.000354556	0.000354603
1	rs12150608	43775402	C,NA	T,NA	0.760437,NA	-0.0262088,NA	0.00463231,NA	7.81445,NA	0.000354556	0.000354603
1	rs62056869	43773447	C,NA	T,NA	0.760437,NA	-0.0262088,NA	0.00463231,NA	7.81445,NA	0.000354556	0.000354603
1	rs62056863	43770595	G,NA	A,NA	0.760437,NA	-0.0262088,NA	0.00463231,NA	7.81445,NA	0.000354556	0.000354603
1	rs62056870	43773784	A,NA	C,NA	0.760437,NA	-0.0262088,NA	0.00463231,NA	7.81445,NA	0.000354556	0.000354603
1	rs17688534	43773877	T,NA	A,NA	0.760437,NA	-0.0262088,NA	0.00463231,NA	7.81445,NA	0.000354556	0.000354603
1	rs17688558	43773943	G,NA	A,NA	0.760437,NA	-0.0262088,NA	0.00463231,NA	7.81445,NA	0.000354556	0.000354603
1	rs56162163	43774497	T,NA	A,NA	0.760437,NA	-0.0262088,NA	0.00463231,NA	7.81445,NA	0.000354556	0.000354603
1	rs17761985	43776787	T,NA	C,NA	0.760437,NA	-0.0262088,NA	0.00463231,NA	7.81445,NA	0.000354556	0.000354603
1	rs62056873	43776945	C,NA	T,NA	0.760437,NA	-0.0262088,NA	0.00463231,NA	7.81445,NA	0.000354556	0.000354603
1	rs56391096	43774845	T,NA	C,NA	0.760437,NA	-0.0262088,NA	0.00463231,NA	7.81445,NA	0.000354556	0.000354603
1	rs17761838	43774959	C,NA	T,NA	0.760437,NA	-0.0262088,NA	0.00463231,NA	7.81445,NA	0.000354556	0.000354603
1	rs12150610	43775479	C,NA	T,NA	0.760437,NA	-0.0262088,NA	0.00463231,NA	7.81445,NA	0.000354556	0.000354603
1	rs62056872	43775015	C,NA	T,NA	0.760437,NA	-0.0262088,NA	0.00463231,NA	7.81445,NA	0.000354556	0.000354603
1	rs12150141	43775145	A,NA	G,NA	0.760437,NA	-0.0262088,NA	0.00463231,NA	7.81445,NA	0.000354556	0.000354603
1	rs74573628	43982961	C,NA	T,NA	0.760437,NA	-0.0262088,NA	0.00463231,NA	7.81445,NA	0.000354556	0.000354603
1	rs62055700	43758742	C,NA	T,NA	0.760437,NA	-0.0262088,NA	0.00463231,NA	7.81445,NA	0.000354556	0.000354603
1	rs55972157	43768703	T,NA	C,NA	0.760437,NA	-0.0262088,NA	0.00463231,NA	7.81445,NA	0.000354556	0.000354603
1	rs55669046	43768501	T,NA	C,NA	0.760437,NA	-0.0262088,NA	0.00463231,NA	7.81445,NA	0.000354556	0.000354603
1	rs56100013	43768467	T,NA	C,NA	0.760437,NA	-0.0262088,NA	0.00463231,NA	7.81445,NA	0.000354556	0.000354603
1	rs757501	43756685	G,NA	A,NA	0.760437,NA	-0.0262088,NA	0.00463231,NA	7.81445,NA	0.000354556	0.000354603
1	rs757502	43756506	T,NA	C,NA	0.760437,NA	-0.0262088,NA	0.00463231,NA	7.81445,NA	0.000354556	0.000354603
1	rs62056849	43992463	C,NA	G,NA	0.760437,NA	-0.0262088,NA	0.00463231,NA	7.81445,NA	0.000354556	0.000354603
1	rs62056848	43992456	A,NA	G,NA	0.760437,NA	-0.0262088,NA	0.00463231,NA	7.81445,NA	0.000354556	0.000354603
1	rs17688032	43763202	A,NA	G,NA	0.760437,NA	-0.0262088,NA	0.00463231,NA	7.81445,NA	0.000354556	0.000354603
1	rs62055752	43767628	A,NA	G,NA	0.760437,NA	-0.0262088,NA	0.00463231,NA	7.81445,NA	0.000354556	0.000354603
1	rs17687667	43754099	A,NA	G,NA	0.760437,NA	-0.0262088,NA	0.00463231,NA	7.81445,NA	0.000354556	0.000354603
1	rs77561671	43976627	T,NA	G,NA	0.760437,NA	-0.0262088,NA	0.00463231,NA	7.81445,NA	0.000354556	0.000354603
1	rs77084869	43982903	G,NA	A,NA	0.760437,NA	-0.0262088,NA	0.00463231,NA	7.81445,NA	0.000354556	0.000354603
1	rs55980621	43768496	T,NA	C,NA	0.760437,NA	-0.0262088,NA	0.00463231,NA	7.81445,NA	0.000354556	0.000354603
1	rs62056805	43983363	A,NA	G,NA	0.760437,NA	-0.0262088,NA	0.00463231,NA	7.81445,NA	0.000354556	0.000354603
1	rs74509629	43985597	T,NA	C,NA	0.760437,NA	-0.0262088,NA	0.00463231,NA	7.81445,NA	0.000354556	0.000354603
1	rs79290980	43985662	C,NA	T,NA	0.760437,NA	-0.0262088,NA	0.00463231,NA	7.81445,NA	0.000354556	0.000354603
1	rs1467968	43986396	T,NA	C,NA	0.760437,NA	-0.0262088,NA	0.00463231,NA	7.81445,NA	0.000354556	0.000354603
1	rs79860128	43990072	G,NA	A,NA	0.760437,NA	-0.0262088,NA	0.00463231,NA	7.81445,NA	0.000354556	0.000354603
1	rs4371195	43986420	G,NA	A,NA	0.760437,NA	-0.0262088,NA	0.00463231,NA	7.81445,NA	0.000354556	0.000354603
1	rs7502888	43986992	C,NA	G,NA	0.760437,NA	-0.0262088,NA	0.00463231,NA	7.81445,NA	0.000354556	0.000354603
1	rs78209533	43989909	G,NA	A,NA	0.760437,NA	-0.0262088,NA	0.00463231,NA	7.81445,NA	0.000354556	0.000354603
1	rs62056840	43989689	C,NA	T,NA	0.760437,NA	-0.0262088,NA	0.00463231,NA	7.81445,NA	0.000354556	0.000354603
1	rs62055665	43754505	C,NA	A,NA	0.760437,NA	-0.0262088,NA	0.00463231,NA	7.81445,NA	0.000354556	0.000354603
1	rs28439143	43987723	A,NA	G,NA	0.760437,NA	-0.0262088,NA	0.00463231,NA	7.81445,NA	0.000354556	0.000354603
1	rs62055689	43754569	A,NA	G,NA	0.760437,NA	-0.0262088,NA	0.00463231,NA	7.81445,NA	0.000354556	0.000354603
1	rs62056837	43988884	C,NA	T,NA	0.760437,NA	-0.0262088,NA	0.00463231,NA	7.81445,NA	0.000354556	0.000354603
1	rs17687838	43759048	C,NA	T,NA	0.760437,NA	-0.0262088,NA	0.00463231,NA	7.81445,NA	0.000354556	0.000354603
1	rs76453925	43759431	T,NA	C,NA	0.760437,NA	-0.0262088,NA	0.00463231,NA	7.81445,NA	0.000354556	0.000354603
1	rs62054811	43918651	G,NA	C,NA	0.760437,NA	-0.0262088,NA	0.00463231,NA	7.81445,NA	0.000354556	0.000354603
1	rs56233672	43920300	C,NA	T,NA	0.760437,NA	-0.0262088,NA	0.00463231,NA	7.81445,NA	0.000354556	0.000354603
1	rs56354807	43920378	T,NA	C,NA	0.760437,NA	-0.0262088,NA	0.00463231,NA	7.81445,NA	0.000354556	0.000354603
1	rs55718212	43920411	C,NA	T,NA	0.760437,NA	-0.0262088,NA	0.00463231,NA	7.81445,NA	0.000354556	0.000354603
1	rs12185268	43923683	G,NA	A,NA	0.760437,NA	-0.0262088,NA	0.00463231,NA	7.81445,NA	0.000354556	0.000354603
1	rs12373140	43924231	A,NA	G,NA	0.760437,NA	-0.0262088,NA	0.00463231,NA	7.81445,NA	0.000354556	0.000354603
1	rs78487840	43757161	T,NA	C,NA	0.760437,NA	-0.0262088,NA	0.00463231,NA	7.81445,NA	0.000354556	0.000354603
1	rs56283089	43769321	C,NA	A,NA	0.760437,NA	-0.0262088,NA	0.00463231,NA	7.81445,NA	0.000354556	0.000354603
1	rs389217	43717131	T,NA	C,NA	0.760437,NA	-0.0262088,NA	0.00463231,NA	7.81445,NA	0.000354556	0.000354603
1	rs76333921	43759426	T,NA	C,NA	0.760437,NA	-0.0262088,NA	0.00463231,NA	7.81445,NA	0.000354556	0.000354603
1	rs56110538	43768727	A,NA	G,NA	0.760437,NA	-0.0262088,NA	0.00463231,NA	7.81445,NA	0.000354556	0.000354603
1	rs75046472	43997499	T,NA	A,NA	0.760437,NA	-0.0262088,NA	0.00463231,NA	7.81445,NA	0.000354556	0.000354603
1	rs17760577	43741452	T,NA	C,NA	0.760437,NA	-0.0262088,NA	0.00463231,NA	7.81445,NA	0.000354556	0.000354603
1	rs62055708	43761974	A,NA	C,NA	0.760437,NA	-0.0262088,NA	0.00463231,NA	7.81445,NA	0.000354556	0.000354603
1	rs2158474	43761939	C,NA	G,NA	0.760437,NA	-0.0262088,NA	0.00463231,NA	7.81445,NA	0.000354556	0.000354603
1	rs55760800	43996908	G,NA	T,NA	0.760437,NA	-0.0262088,NA	0.00463231,NA	7.81445,NA	0.000354556	0.000354603
1	rs17649641	43997372	C,NA	T,NA	0.760437,NA	-0.0262088,NA	0.00463231,NA	7.81445,NA	0.000354556	0.000354603
1	rs12185233	43923654	C,NA	G,NA	0.760437,NA	-0.0262088,NA	0.00463231,NA	7.81445,NA	0.000354508	0.000354555
1	rs17649553	43994648	T,NA	C,NA	0.759443,NA	-0.0261274,NA	0.00462576,NA	7.79023,NA	0.00034723	0.000347277
1	rs9915547	44212782	C,NA	T,NA	0.752485,NA	-0.0261716,NA	0.00458131,NA	7.95386,NA	0.000346849	0.000346899
1	rs413519	43685826	G,NA	A,NA	0.759443,NA	-0.0262415,NA	0.00462576,NA	7.85262,NA	0.000344808	0.000344855
1	rs76632685	43974477	T,NA	A,NA	0.759443,NA	-0.0262563,NA	0.00462576,NA	7.86079,NA	0.000343724	0.000343771
1	rs80346216	43974476	T,NA	G,NA	0.759443,NA	-0.0262563,NA	0.00462576,NA	7.86079,NA	0.000343724	0.000343771
1	rs113120855	44203520	T,NA	C,NA	0.758449,NA	-0.0261901,NA	0.00461925,NA	7.84467,NA	0.00034352	0.000343567
1	rs199926341	44326245	G,NA	A,NA	0.789264,NA	-0.0277044,NA	0.00484796,NA	7.95889,NA	0.000341754	0.000341816
1	rs594591	43707620	T,NA	G,NA	0.760437,NA	-0.0261802,NA	0.00463231,NA	7.79883,NA	0.000341154	0.0003412
1	rs62063279	44036936	A,NA	G,NA	0.760437,NA	-0.0261802,NA	0.00463231,NA	7.79883,NA	0.000341154	0.0003412
1	rs17688205	43766352	C,NA	G,NA	0.759443,NA	-0.0261274,NA	0.00462576,NA	7.79023,NA	0.000338879	0.000338927
1	rs17652121	44073973	C,NA	T,NA	0.759443,NA	-0.0262269,NA	0.00462576,NA	7.84467,NA	0.000338132	0.000338179
1	rs62063856	44076466	G,NA	A,NA	0.759443,NA	-0.0262269,NA	0.00462576,NA	7.84467,NA	0.000338132	0.000338179
1	rs1078269	44075837	C,NA	T,NA	0.759443,NA	-0.0262269,NA	0.00462576,NA	7.84467,NA	0.000338132	0.000338179
1	rs1078268	44075901	G,NA	A,NA	0.759443,NA	-0.0262269,NA	0.00462576,NA	7.84467,NA	0.000338132	0.000338179
1	rs12149995	44092801	A,NA	G,NA	0.759443,NA	-0.0262269,NA	0.00462576,NA	7.84467,NA	0.000338132	0.000338179
1	rs111724389	44209364	A,NA	G,NA	0.759443,NA	-0.0262269,NA	0.00462576,NA	7.84467,NA	0.000338132	0.000338179
1	rs55672516	44201680	C,NA	A,NA	0.759443,NA	-0.0262269,NA	0.00462576,NA	7.84467,NA	0.000338132	0.000338179
1	rs112073200	44201791	C,NA	G,NA	0.759443,NA	-0.0262269,NA	0.00462576,NA	7.84467,NA	0.000338132	0.000338179
1	rs56257094	44201667	A,NA	G,NA	0.759443,NA	-0.0262269,NA	0.00462576,NA	7.84467,NA	0.000338132	0.000338179
1	rs62063165	44202147	G,NA	A,NA	0.759443,NA	-0.0262269,NA	0.00462576,NA	7.84467,NA	0.000338132	0.000338179
1	rs62063166	44202231	G,NA	A,NA	0.759443,NA	-0.0262269,NA	0.00462576,NA	7.84467,NA	0.000338132	0.000338179
1	rs55669501	44202564	A,NA	G,NA	0.759443,NA	-0.0262269,NA	0.00462576,NA	7.84467,NA	0.000338132	0.000338179
1	rs55686102	44202608	T,NA	C,NA	0.759443,NA	-0.0262269,NA	0.00462576,NA	7.84467,NA	0.000338132	0.000338179
1	rs77095128	44204304	G,NA	T,NA	0.759443,NA	-0.0262269,NA	0.00462576,NA	7.84467,NA	0.000338132	0.000338179
1	rs4581739	44204739	C,NA	T,NA	0.759443,NA	-0.0262269,NA	0.00462576,NA	7.84467,NA	0.000338132	0.000338179
1	rs113638513	44204749	G,NA	A,NA	0.759443,NA	-0.0262269,NA	0.00462576,NA	7.84467,NA	0.000338132	0.000338179
1	rs17577954	44209628	C,NA	T,NA	0.759443,NA	-0.0262269,NA	0.00462576,NA	7.84467,NA	0.000338132	0.000338179
1	rs3089	44209919	G,NA	C,NA	0.759443,NA	-0.0262269,NA	0.00462576,NA	7.84467,NA	0.000338132	0.000338179
1	rs55780786	44209875	C,NA	T,NA	0.759443,NA	-0.0262269,NA	0.00462576,NA	7.84467,NA	0.000338132	0.000338179
1	rs17573593	44082603	C,NA	A,NA	0.759443,NA	-0.0262269,NA	0.00462576,NA	7.84467,NA	0.000338132	0.000338179
1	rs55909047	44209957	G,NA	A,NA	0.759443,NA	-0.0262269,NA	0.00462576,NA	7.84467,NA	0.000338132	0.000338179
1	rs62064668	44082981	A,NA	G,NA	0.759443,NA	-0.0262269,NA	0.00462576,NA	7.84467,NA	0.000338132	0.000338179
1	rs62053951	43749168	C,NA	G,NA	0.760437,NA	-0.0261644,NA	0.00463231,NA	7.79023,NA	0.000333987	0.000334034
1	rs62053952	43749261	C,NA	T,NA	0.760437,NA	-0.0261644,NA	0.00463231,NA	7.79023,NA	0.000333987	0.000334034
1	rs62053953	43749454	A,NA	G,NA	0.760437,NA	-0.0261644,NA	0.00463231,NA	7.79023,NA	0.000333987	0.000334034
1	rs17687534	43749579	C,NA	T,NA	0.760437,NA	-0.0261644,NA	0.00463231,NA	7.79023,NA	0.000333987	0.000334034
1	rs112169475	43760192	G,NA	A,NA	0.760437,NA	-0.0261644,NA	0.00463231,NA	7.79023,NA	0.000333987	0.000334034
1	rs17687625	43750238	G,NA	A,NA	0.760437,NA	-0.0261644,NA	0.00463231,NA	7.79023,NA	0.000333987	0.000334034
1	rs62053954	43749949	A,NA	G,NA	0.760437,NA	-0.0261644,NA	0.00463231,NA	7.79023,NA	0.000333987	0.000334034
1	rs17687849	43759719	G,NA	A,NA	0.760437,NA	-0.0261644,NA	0.00463231,NA	7.79023,NA	0.000333987	0.000334034
1	rs543716852	43757776	C,NA	T,NA	0.760437,NA	-0.0261644,NA	0.00463231,NA	7.79023,NA	0.000333987	0.000334034
1	rs17760817	43750137	C,NA	G,NA	0.760437,NA	-0.0261644,NA	0.00463231,NA	7.79023,NA	0.000333987	0.000334034
1	rs17687571	43750010	A,NA	G,NA	0.760437,NA	-0.0261644,NA	0.00463231,NA	7.79023,NA	0.000333987	0.000334034
1	rs562098568	43757777	T,NA	C,NA	0.760437,NA	-0.0261644,NA	0.00463231,NA	7.79023,NA	0.000333987	0.000334034
1	rs62053955	43749980	C,NA	T,NA	0.760437,NA	-0.0261644,NA	0.00463231,NA	7.79023,NA	0.000333987	0.000334034
1	rs62053956	43750315	G,NA	A,NA	0.760437,NA	-0.0261644,NA	0.00463231,NA	7.79023,NA	0.000333987	0.000334034
1	rs62053957	43750939	C,NA	T,NA	0.760437,NA	-0.0261644,NA	0.00463231,NA	7.79023,NA	0.000333987	0.000334034
1	rs62055691	43754850	C,NA	T,NA	0.760437,NA	-0.0261644,NA	0.00463231,NA	7.79023,NA	0.000333987	0.000334034
1	rs112155389	43758078	A,NA	G,NA	0.760437,NA	-0.0261644,NA	0.00463231,NA	7.79023,NA	0.000333987	0.000334034
1	rs62055661	43752039	T,NA	C,NA	0.760437,NA	-0.0261644,NA	0.00463231,NA	7.79023,NA	0.000333987	0.000334034
1	rs62055662	43752566	T,NA	C,NA	0.760437,NA	-0.0261644,NA	0.00463231,NA	7.79023,NA	0.000333987	0.000334034
1	rs62055663	43753454	G,NA	A,NA	0.760437,NA	-0.0261644,NA	0.00463231,NA	7.79023,NA	0.000333987	0.000334034
1	rs62055664	43753642	G,NA	A,NA	0.760437,NA	-0.0261644,NA	0.00463231,NA	7.79023,NA	0.000333987	0.000334034
1	rs76717812	43754010	C,NA	T,NA	0.760437,NA	-0.0261644,NA	0.00463231,NA	7.79023,NA	0.000333987	0.000334034
1	rs17687740	43756376	C,NA	G,NA	0.760437,NA	-0.0261644,NA	0.00463231,NA	7.79023,NA	0.000333987	0.000334034
1	rs79073784	43754209	C,NA	G,NA	0.760437,NA	-0.0261644,NA	0.00463231,NA	7.79023,NA	0.000333987	0.000334034
1	rs62055697	43758148	T,NA	C,NA	0.760437,NA	-0.0261644,NA	0.00463231,NA	7.79023,NA	0.000333987	0.000334034
1	rs62055698	43758238	T,NA	C,NA	0.760437,NA	-0.0261644,NA	0.00463231,NA	7.79023,NA	0.000333987	0.000334034
1	rs17761046	43758382	C,NA	T,NA	0.760437,NA	-0.0261644,NA	0.00463231,NA	7.79023,NA	0.000333987	0.000334034
1	rs17761387	43765450	A,NA	G,NA	0.760437,NA	-0.0261644,NA	0.00463231,NA	7.79023,NA	0.000333987	0.000334034
1	rs4486953	43763007	C,NA	T,NA	0.760437,NA	-0.0261644,NA	0.00463231,NA	7.79023,NA	0.000333987	0.000334034
1	rs17688056	43763241	T,NA	C,NA	0.760437,NA	-0.0261644,NA	0.00463231,NA	7.79023,NA	0.000333987	0.000334034
1	rs17688068	43763935	G,NA	A,NA	0.760437,NA	-0.0261644,NA	0.00463231,NA	7.79023,NA	0.000333987	0.000334034
1	rs77220413	43764378	A,NA	G,NA	0.760437,NA	-0.0261644,NA	0.00463231,NA	7.79023,NA	0.000333987	0.000334034
1	rs62055712	43764565	G,NA	A,NA	0.760437,NA	-0.0261644,NA	0.00463231,NA	7.79023,NA	0.000333987	0.000334034
1	rs62055713	43764685	T,NA	C,NA	0.760437,NA	-0.0261644,NA	0.00463231,NA	7.79023,NA	0.000333987	0.000334034
1	rs62055715	43764847	A,NA	G,NA	0.760437,NA	-0.0261644,NA	0.00463231,NA	7.79023,NA	0.000333987	0.000334034
1	rs17688090	43764987	A,NA	G,NA	0.760437,NA	-0.0261644,NA	0.00463231,NA	7.79023,NA	0.000333987	0.000334034
1	rs17688126	43765080	G,NA	A,NA	0.760437,NA	-0.0261644,NA	0.00463231,NA	7.79023,NA	0.000333987	0.000334034
1	rs77310586	43765381	C,NA	G,NA	0.760437,NA	-0.0261644,NA	0.00463231,NA	7.79023,NA	0.000333987	0.000334034
1	rs2040846	43762846	G,NA	A,NA	0.760437,NA	-0.0261644,NA	0.00463231,NA	7.79023,NA	0.000333987	0.000334034
1	rs62055716	43765778	T,NA	C,NA	0.760437,NA	-0.0261644,NA	0.00463231,NA	7.79023,NA	0.000333987	0.000334034
1	rs17688249	43766754	T,NA	C,NA	0.760437,NA	-0.0261644,NA	0.00463231,NA	7.79023,NA	0.000333987	0.000334034
1	rs62055753	43767631	A,NA	G,NA	0.760437,NA	-0.0261644,NA	0.00463231,NA	7.79023,NA	0.000333987	0.000334034
1	rs62055754	43768230	G,NA	C,NA	0.760437,NA	-0.0261644,NA	0.00463231,NA	7.79023,NA	0.000333987	0.000334034
1	rs62056861	43770443	C,NA	T,NA	0.760437,NA	-0.0261644,NA	0.00463231,NA	7.79023,NA	0.000333987	0.000334034
1	rs3108317	43719870	A,NA	G,NA	0.760437,NA	-0.0261644,NA	0.00463231,NA	7.79023,NA	0.000333987	0.000334034
1	rs17761581	43769088	C,NA	T,NA	0.760437,NA	-0.0261644,NA	0.00463231,NA	7.79023,NA	0.000333987	0.000334034
1	rs56312737	43769516	A,NA	C,NA	0.760437,NA	-0.0261644,NA	0.00463231,NA	7.79023,NA	0.000333987	0.000334034
1	rs74765707	43770416	C,NA	T,NA	0.760437,NA	-0.0261644,NA	0.00463231,NA	7.79023,NA	0.000333987	0.000334034
1	rs17687504	43746721	G,NA	A,NA	0.760437,NA	-0.0261644,NA	0.00463231,NA	7.79023,NA	0.000333987	0.000334034
1	rs17761100	43760389	G,NA	A,NA	0.760437,NA	-0.0261644,NA	0.00463231,NA	7.79023,NA	0.000333987	0.000334034
1	rs17761124	43760516	T,NA	A,NA	0.760437,NA	-0.0261644,NA	0.00463231,NA	7.79023,NA	0.000333987	0.000334034
1	rs62053950	43748412	G,NA	A,NA	0.760437,NA	-0.0261644,NA	0.00463231,NA	7.79023,NA	0.000333987	0.000334034
1	rs62053949	43748101	G,NA	A,NA	0.760437,NA	-0.0261644,NA	0.00463231,NA	7.79023,NA	0.000333987	0.000334034
1	rs62055704	43760577	A,NA	G,NA	0.760437,NA	-0.0261644,NA	0.00463231,NA	7.79023,NA	0.000333987	0.000334034
1	rs62053948	43748046	T,NA	C,NA	0.760437,NA	-0.0261644,NA	0.00463231,NA	7.79023,NA	0.000333987	0.000334034
1	rs62053947	43747683	A,NA	G,NA	0.760437,NA	-0.0261644,NA	0.00463231,NA	7.79023,NA	0.000333987	0.000334034
1	rs62053946	43747677	T,NA	C,NA	0.760437,NA	-0.0261644,NA	0.00463231,NA	7.79023,NA	0.000333987	0.000334034
1	rs62055705	43760599	C,NA	A,NA	0.760437,NA	-0.0261644,NA	0.00463231,NA	7.79023,NA	0.000333987	0.000334034
1	rs62053945	43746839	C,NA	T,NA	0.760437,NA	-0.0261644,NA	0.00463231,NA	7.79023,NA	0.000333987	0.000334034
1	rs113728380	43760199	T,NA	C,NA	0.760437,NA	-0.0261644,NA	0.00463231,NA	7.79023,NA	0.000333987	0.000334034
1	rs79675109	43746418	A,NA	T,NA	0.760437,NA	-0.0261644,NA	0.00463231,NA	7.79023,NA	0.000333987	0.000334034
1	rs62055706	43760685	C,NA	T,NA	0.760437,NA	-0.0261644,NA	0.00463231,NA	7.79023,NA	0.000333987	0.000334034
1	rs75115093	43761381	G,NA	A,NA	0.760437,NA	-0.0261644,NA	0.00463231,NA	7.79023,NA	0.000333987	0.000334034
1	rs62055707	43761482	C,NA	T,NA	0.760437,NA	-0.0261644,NA	0.00463231,NA	7.79023,NA	0.000333987	0.000334034
1	rs2049515	43761856	T,NA	C,NA	0.760437,NA	-0.0261644,NA	0.00463231,NA	7.79023,NA	0.000333987	0.000334034
1	rs17761207	43762255	C,NA	T,NA	0.760437,NA	-0.0261644,NA	0.00463231,NA	7.79023,NA	0.000333987	0.000334034
1	rs62055709	43762429	T,NA	C,NA	0.760437,NA	-0.0261644,NA	0.00463231,NA	7.79023,NA	0.000333987	0.000334034
1	rs62055711	43762554	G,NA	A,NA	0.760437,NA	-0.0261644,NA	0.00463231,NA	7.79023,NA	0.000333987	0.000334034
1	rs17688002	43762594	T,NA	A,NA	0.760437,NA	-0.0261644,NA	0.00463231,NA	7.79023,NA	0.000333987	0.000334034
1	rs17650381	44013024	C,NA	T,NA	0.760437,NA	-0.0261644,NA	0.00463231,NA	7.79023,NA	0.000333987	0.000334034
1	rs12373124	43924219	C,NA	T,NA	0.760437,NA	-0.0261644,NA	0.00463231,NA	7.79023,NA	0.000333987	0.000334034
1	rs62056812	43987154	A,NA	G,NA	0.760437,NA	-0.0261644,NA	0.00463231,NA	7.79023,NA	0.000333987	0.000334034
1	rs62056838	43989087	G,NA	A,NA	0.760437,NA	-0.0261644,NA	0.00463231,NA	7.79023,NA	0.000333987	0.000334034
1	rs62056839	43989221	C,NA	T,NA	0.760437,NA	-0.0261644,NA	0.00463231,NA	7.79023,NA	0.000333987	0.000334034
1	rs112116311	43989898	G,NA	T,NA	0.760437,NA	-0.0261644,NA	0.00463231,NA	7.79023,NA	0.000333987	0.000334034
1	rs17563965	43990919	G,NA	A,NA	0.760437,NA	-0.0261644,NA	0.00463231,NA	7.79023,NA	0.000333987	0.000334034
1	rs17563986	43991272	G,NA	A,NA	0.760437,NA	-0.0261644,NA	0.00463231,NA	7.79023,NA	0.000333987	0.000334034
1	rs55682376	43991888	A,NA	G,NA	0.760437,NA	-0.0261644,NA	0.00463231,NA	7.79023,NA	0.000333987	0.000334034
1	rs62056851	43992806	G,NA	A,NA	0.760437,NA	-0.0261644,NA	0.00463231,NA	7.79023,NA	0.000333987	0.000334034
1	rs111541901	43994358	T,NA	C,NA	0.760437,NA	-0.0261644,NA	0.00463231,NA	7.79023,NA	0.000333987	0.000334034
1	rs112647192	43994623	A,NA	G,NA	0.760437,NA	-0.0261644,NA	0.00463231,NA	7.79023,NA	0.000333987	0.000334034
1	rs17649571	43994952	G,NA	A,NA	0.760437,NA	-0.0261644,NA	0.00463231,NA	7.79023,NA	0.000333987	0.000334034
1	rs17564153	43995098	A,NA	G,NA	0.760437,NA	-0.0261644,NA	0.00463231,NA	7.79023,NA	0.000333987	0.000334034
1	rs17649635	43995990	G,NA	A,NA	0.760437,NA	-0.0261644,NA	0.00463231,NA	7.79023,NA	0.000333987	0.000334034
1	rs17564983	44011825	C,NA	A,NA	0.760437,NA	-0.0261644,NA	0.00463231,NA	7.79023,NA	0.000333987	0.000334034
1	rs62061714	44010452	A,NA	C,NA	0.760437,NA	-0.0261644,NA	0.00463231,NA	7.79023,NA	0.000333987	0.000334034
1	rs62061713	44010405	G,NA	A,NA	0.760437,NA	-0.0261644,NA	0.00463231,NA	7.79023,NA	0.000333987	0.000334034
1	rs4255816	44010364	G,NA	C,NA	0.760437,NA	-0.0261644,NA	0.00463231,NA	7.79023,NA	0.000333987	0.000334034
1	rs17564493	44001379	T,NA	C,NA	0.760437,NA	-0.0261644,NA	0.00463231,NA	7.79023,NA	0.000333987	0.000334034
1	rs56303672	43996960	G,NA	A,NA	0.760437,NA	-0.0261644,NA	0.00463231,NA	7.79023,NA	0.000333987	0.000334034
1	rs62055690	43754576	G,NA	C,NA	0.760437,NA	-0.0261644,NA	0.00463231,NA	7.79023,NA	0.000333942	0.000333989
1	rs365825	43705601	G,NA	A,NA	0.758449,NA	-0.0260464,NA	0.00461925,NA	7.76604,NA	0.000331922	0.00033197
1	rs681485	43707619	A,NA	C,NA	0.761431,NA	-0.0262176,NA	0.00463892,NA	7.79883,NA	0.00032794	0.000327987
1	rs62058964	43999406	G,NA	A,NA	0.759443,NA	-0.0260831,NA	0.00462576,NA	7.76604,NA	0.000327032	0.000327079
1	rs62056835	43988623	A,NA	G,NA	0.759443,NA	-0.0260831,NA	0.00462576,NA	7.76604,NA	0.000326981	0.000327028
1	rs76380490	44203413	T,NA	C,NA	0.758449,NA	-0.0261462,NA	0.00461925,NA	7.82065,NA	0.000323797	0.000323844
1	rs4627402	43932741	T,NA	C,NA	0.762425,NA	-0.0262706,NA	0.00464559,NA	7.8072,NA	0.000321904	0.000321951
1	rs872972	43756458	A,NA	G,NA	0.760437,NA	-0.0261363,NA	0.00463231,NA	7.77487,NA	0.000321566	0.000321613
1	rs62063278	44036914	T,NA	C,NA	0.760437,NA	-0.0261363,NA	0.00463231,NA	7.77487,NA	0.000321566	0.000321613
1	rs62063280	44037299	C,NA	G,NA	0.760437,NA	-0.0261363,NA	0.00463231,NA	7.77487,NA	0.000321566	0.000321613
1	rs62055545	43964561	T,NA	C,NA	0.760437,NA	-0.0261363,NA	0.00463231,NA	7.77487,NA	0.000321566	0.000321613
1	rs16940633	43710371	A,NA	G,NA	0.760437,NA	-0.0261363,NA	0.00463231,NA	7.77487,NA	0.000321566	0.000321613
1	rs566704864	44238571	G,NA	C,NA	0.753479,NA	-0.0261671,NA	0.00458751,NA	7.93165,NA	0.00031922	0.000319269
1	rs17573447	44079567	T,NA	C,NA	0.757455,NA	-0.0260699,NA	0.0046128,NA	7.79883,NA	0.000318883	0.00031893
1	rs112401617	44209474	T,NA	A,NA	0.759443,NA	-0.0261831,NA	0.00462576,NA	7.82065,NA	0.000318726	0.000318773
1	rs62063855	44075535	C,NA	T,NA	0.759443,NA	-0.0261831,NA	0.00462576,NA	7.82065,NA	0.000318726	0.000318773
1	rs62063203	44209313	C,NA	T,NA	0.759443,NA	-0.0261831,NA	0.00462576,NA	7.82065,NA	0.000318726	0.000318773
1	rs62063202	44208945	T,NA	C,NA	0.759443,NA	-0.0261831,NA	0.00462576,NA	7.82065,NA	0.000318726	0.000318773
1	rs55886080	44072041	A,NA	T,NA	0.759443,NA	-0.0261831,NA	0.00462576,NA	7.82065,NA	0.000318726	0.000318773
1	rs17661348	44207066	G,NA	A,NA	0.759443,NA	-0.0261831,NA	0.00462576,NA	7.82065,NA	0.000318726	0.000318773
1	rs1122381	44205839	G,NA	A,NA	0.759443,NA	-0.0261831,NA	0.00462576,NA	7.82065,NA	0.000318726	0.000318773
1	rs62063174	44205122	G,NA	C,NA	0.759443,NA	-0.0261831,NA	0.00462576,NA	7.82065,NA	0.000318726	0.000318773
1	rs17573266	44072881	G,NA	C,NA	0.759443,NA	-0.0261831,NA	0.00462576,NA	7.82065,NA	0.000318726	0.000318773
1	rs55802590	44201344	C,NA	G,NA	0.759443,NA	-0.0261831,NA	0.00462576,NA	7.82065,NA	0.000318726	0.000318773
1	rs74829364	44084533	C,NA	T,NA	0.759443,NA	-0.0261831,NA	0.00462576,NA	7.82065,NA	0.000318726	0.000318773
1	rs78962882	44084844	C,NA	G,NA	0.759443,NA	-0.0261831,NA	0.00462576,NA	7.82065,NA	0.000318726	0.000318773
1	rs62063854	44074619	A,NA	G,NA	0.759443,NA	-0.0261831,NA	0.00462576,NA	7.82065,NA	0.000318726	0.000318773
1	rs62064671	44086100	C,NA	T,NA	0.759443,NA	-0.0261831,NA	0.00462576,NA	7.82065,NA	0.000318726	0.000318773
1	rs17651549	44061278	T,NA	C,NA	0.759443,NA	-0.0261831,NA	0.00462576,NA	7.82065,NA	0.000318726	0.000318773
1	rs62063857	44076665	G,NA	A,NA	0.759443,NA	-0.0261831,NA	0.00462576,NA	7.82065,NA	0.000318726	0.000318773
1	rs62064669	44084676	T,NA	C,NA	0.759443,NA	-0.0261831,NA	0.00462576,NA	7.82065,NA	0.000318726	0.000318773
1	rs62063859	44078616	A,NA	G,NA	0.759443,NA	-0.0261831,NA	0.00462576,NA	7.82065,NA	0.000318726	0.000318773
1	rs62064661	44078892	A,NA	G,NA	0.759443,NA	-0.0261831,NA	0.00462576,NA	7.82065,NA	0.000318726	0.000318773
1	rs8070723	44081064	G,NA	A,NA	0.759443,NA	-0.0261831,NA	0.00462576,NA	7.82065,NA	0.000318726	0.000318773
1	rs62064670	44085852	A,NA	T,NA	0.759443,NA	-0.0261831,NA	0.00462576,NA	7.82065,NA	0.000318726	0.000318773
1	rs241027	43735478	G,NA	A,NA	0.760437,NA	-0.02612,NA	0.00463231,NA	7.76604,NA	0.000314638	0.000314685
2	rs55938136	43798360	G,NA	A,NA	0.017893,NA	-0.0849311,NA	0.0149148,NA	7.90726,NA	0.999283	0.999283
```
