## Supplementary material for "Characterization of shared and ancestry-specific signals driving complex traits using multi-ancestry fine-mapping": susiex_nc3.cs80.snp

```
BP	SNP	PIP(CS1)	LogBF(CS1,Pop1)	LogBF(CS1,Pop2)	PIP(CS2)	LogBF(CS2,Pop1)	LogBF(CS2,Pop2)
43072663	rs9900708	7.79009e-13	-0.87018	-1.07317	6.86666e-08	-0.383928	-1.07319
43072713	rs193260324	2.204e-12	-1.74523e-10	-0.903343	1.19463e-07	-1.74523e-10	-0.903379
43072946	rs79635816	3.26897e-12	-1.74523e-10	-0.509141	1.77163e-07	-1.74523e-10	-0.509314
43073261	rs60565989	3.82153e-13	-1.59161	-1.06394	2.43887e-08	-1.42833	-1.06393
43073296	rs62065776	1.35254e-12	-1.39164	-1.4542e-10	1.72678e-07	-0.534955	-1.4542e-10
43073430	rs74767236	1.42275e-12	-1.34102	-1.4542e-10	9.40156e-08	-1.14292	-1.4542e-10
43073853	rs12453874	4.50952e-13	-1.455	-1.03501	2.30687e-08	-1.5129	-1.03501
43073873	rs12453875	4.51804e-13	-1.44836	-1.03976	2.31023e-08	-1.5067	-1.03975
43074095	rs75476713	1.33435e-12	-1.40517	-1.4542e-10	6.18394e-08	-1.56184	-1.4542e-10
43074253	rs12449738	3.5718e-13	-1.68693	-1.0362	2.01125e-08	-1.64885	-1.03619
43074351	rs113173063	1.91417e-12	-1.74523e-10	-1.04433	1.03758e-07	-1.74523e-10	-1.04432
43074425	rs57982334	2.47833e-12	-1.74523e-10	-0.786033	1.34338e-07	-1.74523e-10	-0.786023
43075023	rs35836843	3.30008e-13	-1.77096	-1.03129	1.97333e-08	-1.67279	-1.03128
43075693	rs12452088	7.77209e-13	-1.58948	-0.356181	4.75258e-08	-1.46876	-0.356351
43076102	rs34864700	3.36316e-13	-1.7732	-1.01012	1.96948e-08	-1.69592	-1.01011
43076132	rs12946444	3.46678e-13	-1.74661	-1.00636	2.04311e-08	-1.66297	-1.00635
43076494	rs77275109	8.13192e-13	-1.54422	-0.356181	5.01039e-08	-1.41593	-0.356351
43076563	rs146611688	4.14384e-12	-1.74523e-10	-0.271993	2.24618e-07	-1.74523e-10	-0.271981
43076750	rs4792965	2.39408e-12	-1.74523e-10	-0.820618	1.29753e-07	-1.74523e-10	-0.820747
43076764	rs4793175	2.39422e-12	-1.74523e-10	-0.82056	1.29761e-07	-1.74523e-10	-0.820686
43077345	rs117269073	7.01604e-13	-1.53843	-0.509571	4.32695e-08	-1.40921	-0.509728
43077947	rs4793176	2.31695e-12	-1.74523e-10	-0.853366	1.25574e-07	-1.74523e-10	-0.853485
43078390	rs58365028	2.41251e-12	-1.74523e-10	-0.812949	1.30752e-07	-1.74523e-10	-0.813077
43078665	rs36027641	2.23621e-12	-1.74523e-10	-0.888833	1.212e-07	-1.74523e-10	-0.888942
43079322	rs56284011	9.37345e-12	1.51203	-0.967763	2.29096e-07	0.715475	-0.967716
43079877	rs112998358	7.77125e-13	-1.50982	-0.435947	4.5185e-08	-1.43951	-0.436104
43081974	rs11652163	4.02401e-12	0.700075	-1.00141	5.76884e-08	-0.629875	-1.00145
43082634	rs75211220	2.28613e-12	-1.74523e-10	-0.866757	1.23903e-07	-1.74523e-10	-0.866883
43082671	rs12603597	6.85387e-13	-1.49049	-0.580901	4.25866e-08	-1.35379	-0.58105
43083164	rs183206745	1.96165e-12	-1.74523e-10	-1.01983	1.06331e-07	-1.74523e-10	-1.01983
43084455	rs75353403	2.23797e-12	-1.74523e-10	-0.888046	1.21295e-07	-1.74523e-10	-0.888156
43084812	rs4793177	1.99187e-12	-1.74523e-10	-1.00454	1.07961e-07	-1.74523e-10	-1.00461
43085340	rs12936109	5.75929e-13	-1.79998	-0.445409	2.96408e-08	-1.8516	-0.445629
43085352	rs1561968	6.29237e-13	-1.52159	-0.635271	3.98536e-08	-1.36575	-0.635417
43085415	rs34779614	4.82341e-13	-1.37976	-1.04296	2.59091e-08	-1.38884	-1.04295
43086231	rs74656108	9.03612e-13	-1.79497	-1.4542e-10	4.96429e-08	-1.78153	-1.4542e-10
43086625	rs76251979	2.11713e-12	-1.74523e-10	-0.943555	1.14748e-07	-1.74523e-10	-0.943644
43086673	rs7211402	5.83534e-13	-1.87522	-0.357054	3.06224e-08	-1.90751	-0.357142
43087183	rs35103016	3.56003e-13	-1.76964	-0.956788	1.77141e-08	-1.85513	-0.956889
43087376	rs9905098	3.66014e-12	0.683368	-1.07948	5.62656e-08	-0.576803	-1.0795
43087826	rs12941960	3.90654e-13	-1.76964	-0.863905	1.94377e-08	-1.85513	-0.864035
43088064	rs74716106	5.02389e-13	-1.53922	-0.842781	3.17175e-08	-1.38665	-0.842866
43088098	rs61314636	5.78595e-13	-1.24889	-0.991877	2.62304e-08	-1.42762	-0.991846
43088228	rs12326005	6.76258e-13	-0.989078	-1.09572	5.83234e-08	-0.524662	-1.09572
43088936	rs76951886	3.62069e-12	0.678226	-1.08518	5.38584e-08	-0.614833	-1.08519
43089159	rs138445937	2.06255e-12	-1.74523e-10	-0.969676	1.11798e-07	-1.74523e-10	-0.96969
43089317	rs184152776	9.30662e-13	-1.76548	-1.4542e-10	5.67894e-08	-1.64703	-1.4542e-10
43089477	rs9893429	3.61578e-12	0.678226	-1.08653	5.37855e-08	-0.614833	-1.08655
43090135	rs4349189	6.76258e-13	-0.989078	-1.09572	5.83234e-08	-0.524662	-1.09572
43090416	rs12951005	3.70558e-13	-1.78034	-0.906018	1.87684e-08	-1.84807	-0.906136
43090910	rs12937001	3.52489e-13	-1.84266	-0.893691	1.91612e-08	-1.83968	-0.893813
43090950	rs60573416	2.05328e-12	-1.74523e-10	-0.974179	1.11288e-07	-1.74523e-10	-0.974259
43091018	rs2878973	7.09536e-13	-0.941537	-1.09522	6.1847e-08	-0.466496	-1.09522
43091136	rs186050935	1.93104e-12	-1.74523e-10	-1.03556	1.04672e-07	-1.74523e-10	-1.03555
43091181	rs12953082	3.50872e-13	-1.84433	-0.896622	1.94791e-08	-1.8203	-0.896743
43091376	rs143334356	1.43406e-11	-1.74523e-10	0.969479	7.77183e-07	-1.74523e-10	0.969292
43092081	rs78652363	5.23282e-12	-1.74523e-10	-0.0386661	2.83624e-07	-1.74523e-10	-0.0387353
43092302	rs12946018	3.21045e-13	-1.8728	-0.956995	1.87132e-08	-1.80006	-0.957096
43092635	rs9891298	7.02784e-13	-1.00121	-1.04511	6.00629e-08	-0.545849	-1.04514
43093021	rs9892253	7.02784e-13	-1.00121	-1.04511	6.00629e-08	-0.545849	-1.04514
43093282	rs76664292	1.28947e-12	-1.43938	-1.4542e-10	9.1635e-08	-1.16857	-1.4542e-10
43093401	rs8072289	7.32449e-13	-0.909171	-1.09581	6.42982e-08	-0.427045	-1.09581
43093872	rs75247308	2.01397e-12	-1.74523e-10	-0.993509	1.09158e-07	-1.74523e-10	-0.993583
43093949	rs76480684	8.88783e-13	-1.81152	-1.4542e-10	4.67687e-08	-1.84117	-1.4542e-10
43094140	rs6503410	7.95205e-13	-0.827817	-1.09496	3.45563e-08	-1.04884	-1.09496
43094236	rs79588955	7.01444e-13	-1.32794	-0.720294	4.57586e-08	-1.1426	-0.720399
43094775	rs139269922	4.91392e-12	-0.101543	-1.4542e-10	1.15582e-07	-0.936405	-1.4542e-10
43094947	rs150491423	8.1844e-13	-1.89397	-1.4542e-10	4.40083e-08	-1.90201	-1.4542e-10
43095574	rs78511019	2.41712e-12	-1.53717	0.726133	1.53344e-07	-1.37985	0.726155
43095854	rs2077261	3.51782e-13	-1.65044	-1.08792	1.85552e-08	-1.67769	-1.08795
43096128	rs894686	9.20875e-13	-1.12227	-0.653772	3.97846e-08	-1.34917	-0.653734
43096229	rs2337437	1.19619e-12	-0.983772	-0.5307	4.29071e-08	-1.39669	-0.530657
43096317	rs56057160	3.26856e-13	-1.71847	-1.09338	1.75179e-08	-1.72976	-1.0934
43097260	rs62065780	3.26656e-13	-1.71847	-1.09399	1.75072e-08	-1.72976	-1.09401
43097512	rs117860809	1.00212e-12	-1.69149	-1.4542e-10	4.48185e-08	-1.88376	-1.4542e-10
43098200	rs76220584	7.35266e-13	-1.07727	-0.923872	3.98042e-08	-1.07853	-0.923876
43099094	rs79163785	9.75192e-13	-1.47244	-0.246292	4.6029e-08	-1.61074	-0.246367
43099479	rs142612546	1.00817e-12	-1.51887	-0.16661	4.72145e-08	-1.66499	-0.166688
43099514	rs62065781	3.5427e-13	-1.70133	-1.02999	1.89761e-08	-1.71312	-1.03008
43099624	rs62065782	3.48154e-13	-1.73617	-1.01256	1.92537e-08	-1.71601	-1.01267
43099731	rs72828858	8.85265e-13	-1.81548	-1.4542e-10	4.36364e-08	-1.91049	-1.4542e-10
43100070	rs3744474	6.9477e-13	-0.969343	-1.08845	2.76008e-08	-1.28009	-1.08845
43100389	rs62065783	8.34513e-13	-1.87452	-1.4542e-10	8.14065e-08	-1.28693	-1.4542e-10
43100566	rs7220212	1.04039e-12	-1.13369	-0.520334	4.50287e-08	-1.35879	-0.52029
43100831	rs12568	9.14541e-13	-1.13369	-0.649264	3.95816e-08	-1.35879	-0.649225
43101281	rs7225735	2.03669e-11	2.41619	-1.09589	6.43633e-07	1.87663	-1.09589
43101382	rs7225329	1.38807e-11	2.02836	-1.09147	4.62909e-07	1.54262	-1.09147
43102286	rs730953	1.45939e-11	2.06237	-1.07539	4.85642e-07	1.57447	-1.07538
43102588	rs708381	2.15677e-11	2.46496	-1.08737	6.50305e-07	1.87843	-1.08737
43103008	rs11868071	6.56697e-13	-1.23568	-0.87847	2.73289e-08	-1.49987	-0.878572
43103905	rs55933307	3.42096e-13	-1.67113	-1.09515	1.83103e-08	-1.68376	-1.09516
43104469	rs62065786	2.03029e-11	2.38454	-1.06739	6.62227e-07	1.87661	-1.06738
43105007	rs112275462	1.15813e-12	-1.34324	-0.203569	5.35343e-08	-1.50242	-0.203645
43105210	rs145014961	2.06189e-12	-1.74523e-10	-0.969992	1.11763e-07	-1.74523e-10	-0.969999
43105631	rs62065787	2.09945e-11	2.41679	-1.06614	6.8344e-07	1.90689	-1.06613
43105730	rs140777775	3.18964e-12	-1.74523e-10	-0.533708	1.72899e-07	-1.74523e-10	-0.533674
43106394	rs7209081	9.10422e-13	-1.13369	-0.653777	3.94034e-08	-1.35879	-0.653739
43106844	rs4413004	3.22912e-11	2.86147	-1.0803	9.47765e-07	2.24801	-1.08029
43107311	rs117744326	8.08988e-13	-1.90559	-1.4542e-10	4.45062e-08	-1.89075	-1.4542e-10
43107589	rs73311379	8.98484e-13	-1.13369	-0.666976	3.88867e-08	-1.35879	-0.666938
43107891	rs141901220	1.93964e-12	-1.74523e-10	-1.03112	1.05135e-07	-1.74523e-10	-1.03114
43108208	rs79811178	1.062e-12	-1.62273	-0.0107293	5.37727e-08	-1.69078	-0.0108365
43108470	rs62065788	3.53347e-13	-1.66485	-1.06907	1.89107e-08	-1.67764	-1.06901
43108705	rs7216522	1.2663e-12	-0.51271	-0.944805	5.24752e-08	-0.781185	-0.944858
43108899	rs12450587	3.57602e-13	-1.65849	-1.06346	1.91354e-08	-1.67145	-1.0634
43109057	rs77323994	3.01239e-12	-1.74523e-10	-0.590881	1.63291e-07	-1.74523e-10	-0.590848
43111154	rs10451271	1.3021e-12	-0.492254	-0.937387	5.38469e-08	-0.76279	-0.937448
43111162	rs9303432	2.81248e-12	-1.74523e-10	-0.65955	1.52467e-07	-1.74523e-10	-0.659433
43111558	rs117298907	3.25578e-12	-1.74523e-10	-0.513184	1.76485e-07	-1.74523e-10	-0.513149
43111688	rs9900173	1.89537e-12	-0.0429547	-1.01125	1.05873e-07	-0.0129027	-1.01124
43112835	rs7219243	8.92134e-13	-1.14502	-0.662739	3.86809e-08	-1.36833	-0.662701
43113191	rs77243960	3.95487e-13	-1.54373	-1.07753	2.17061e-08	-1.53126	-1.07753
43113192	rs75622696	3.92818e-13	-1.5505	-1.07753	2.15572e-08	-1.53815	-1.07753
43113795	rs59835134	8.94223e-13	-1.14502	-0.660401	3.87715e-08	-1.36833	-0.660363
43113879	rs76358396	1.93438e-12	-1.74523e-10	-1.03383	1.04847e-07	-1.74523e-10	-1.03388
43114333	rs75648943	7.32743e-13	-1.23885	-0.765727	3.26276e-08	-1.43545	-0.765773
43114659	rs72830981	4.07241e-13	-1.74589	-0.846073	2.23063e-08	-1.73562	-0.845894
43114943	rs12450063	3.99092e-13	-1.76884	-0.843343	2.1844e-08	-1.7593	-0.843162
43115263	rs6503411	8.82398e-13	-1.14502	-0.673713	3.82588e-08	-1.36833	-0.673675
43115417	rs144535065	7.27614e-12	0.290984	-1.4542e-10	1.34821e-07	-0.782436	-1.4542e-10
43115601	rs7220106	9.82755e-13	-0.685208	-1.0258	4.22494e-08	-0.916948	-1.02584
43115700	rs74252802	2.29669e-12	-1.74523e-10	-0.862146	1.2447e-07	-1.74523e-10	-0.862317
43116313	rs9898793	9.26281e-12	1.62798	-1.09558	4.85312e-07	1.59399	-1.09559
43116499	rs143606066	1.58691e-12	-1.23183	-1.4542e-10	6.8692e-08	-1.45675	-1.4542e-10
43116679	rs76453367	9.57263e-13	-1.73729	-1.4542e-10	4.41809e-08	-1.89809	-1.4542e-10
43117238	rs141298600	3.15262e-12	-1.74523e-10	-0.545381	1.70893e-07	-1.74523e-10	-0.545347
43117476	rs12603364	7.59887e-13	-1.16346	-0.804742	3.11371e-08	-1.44312	-0.804863
43117581	rs113644109	1.376e-12	-0.358171	-1.01627	5.17433e-08	-0.723839	-1.01625
43117615	rs150032562	9.55748e-13	-1.73888	-1.4542e-10	7.3603e-08	-1.3877	-1.4542e-10
43117680	rs148798765	9.47293e-13	-1.74776	-1.4542e-10	4.40613e-08	-1.9008	-1.4542e-10
43117749	rs536111955	1.86881e-12	-1.74523e-10	-1.06831	1.01298e-07	-1.74523e-10	-1.06831
43117813	rs8078303	8.68524e-13	-0.831428	-1.00315	4.36695e-08	-0.906583	-1.00315
43118177	rs9915259	8.68492e-13	-0.835694	-0.99892	4.49128e-08	-0.882738	-0.998922
43118702	rs80120688	4.07707e-13	-1.68913	-0.90169	2.08377e-08	-1.74783	-0.90179
43120500	rs8070631	8.12714e-13	-1.17851	-0.722481	3.54269e-08	-1.39647	-0.722445
43120669	rs76845539	9.34565e-13	-1.76129	-1.4542e-10	4.36265e-08	-1.91072	-1.4542e-10
43120994	rs8071302	1.07887e-12	-0.585293	-1.03241	4.0895e-08	-0.942926	-1.03245
43121077	rs4793179	2.88474e-11	2.75701	-1.0886	8.5262e-07	2.15053	-1.0886
43121308	rs4793180	8.83333e-13	-0.729066	-1.0886	3.29983e-08	-1.10133	-1.0886
43121490	rs4792966	2.71974e-11	2.70473	-1.09522	8.45539e-07	2.14881	-1.09522
43121502	rs4792967	2.64658e-11	2.67146	-1.08922	8.24505e-07	2.11761	-1.08921
43121737	rs117347927	7.22341e-13	-1.70886	-0.310011	5.15906e-08	-1.43308	-0.309965
43122016	rs4793181	3.19504e-11	2.86147	-1.0909	9.3776e-07	2.24801	-1.0909
43122018	rs62065821	4.41783e-13	-1.74415	-0.766407	2.39179e-08	-1.74556	-0.766201
43122164	rs11650033	9.39675e-13	-0.719694	-1.03614	4.05373e-08	-0.947979	-1.03618
43122245	rs62065823	4.20029e-13	-1.74931	-0.811733	2.27403e-08	-1.7507	-0.811541
43122794	rs55838522	9.26388e-13	-0.736755	-1.03332	4.00332e-08	-0.963312	-1.03336
43123625	rs59246405	1.79112e-12	-0.149231	-0.961545	6.17127e-08	-0.602293	-0.961601
43123713	rs112178217	1.3504e-12	-1.39322	-1.4542e-10	6.81292e-08	-1.46498	-1.4542e-10
43123945	rs62065826	6.3341e-13	-1.39554	-0.75471	3.08556e-08	-1.50257	-0.7545
43124649	rs117899691	2.91122e-12	-1.74523e-10	-0.625043	1.57807e-07	-1.74523e-10	-0.625011
43125662	rs12453616	6.83136e-13	-1.47856	-0.596119	3.28992e-08	-1.59707	-0.595865
43125849	rs144482144	9.12536e-13	-1.78514	-1.4542e-10	6.41277e-08	-1.52551	-1.4542e-10
43125929	rs148358499	2.36764e-12	-1.74523e-10	-0.831724	1.28315e-07	-1.74523e-10	-0.831899
43126607	rs72830998	1.11364e-12	-1.58598	-1.4542e-10	4.56927e-08	-1.86445	-1.4542e-10
43127395	rs28497626	4.51708e-13	-1.65965	-0.828681	2.27827e-08	-1.73158	-0.828799
43127708	rs12950988	3.33584e-11	2.90738	-1.09369	2.6078e-06	3.27357	-1.09369
43127715	rs4793173	3.50093e-11	2.95643	-1.09443	7.93643e-07	2.08468	-1.09443
43128569	rs4315379	5.80319e-13	-1.51175	-0.726046	2.88792e-08	-1.59742	-0.72584
43128906	rs8071429	2.32441e-11	2.5478	-1.09537	5.90164e-07	1.78939	-1.09537
43129470	rs141126897	2.91139e-12	-1.74523e-10	-0.624985	1.57817e-07	-1.74523e-10	-0.62495
43130568	rs151149376	1.04438e-11	-1.74523e-10	0.652388	5.66175e-07	-1.74523e-10	0.652521
43130632	rs545379771	7.1972e-12	-1.74523e-10	0.280075	3.90107e-07	-1.74523e-10	0.280037
43130750	rs140071887	1.13287e-11	-1.74523e-10	0.733719	6.14149e-07	-1.74523e-10	0.733854
43131056	rs62065828	7.48275e-13	-1.50367	-0.479927	3.72063e-08	-1.59026	-0.479645
43131480	rs4793172	3.85541e-11	2.95643	-0.99798	8.73987e-07	2.08468	-0.998
43132289	rs79712245	2.95091e-12	-1.74523e-10	-0.611502	1.59959e-07	-1.74523e-10	-0.611467
43132290	rs4793171	3.90416e-13	-1.65244	-0.981723	1.93313e-08	-1.74286	-0.9818
43132378	rs57499268	8.32117e-13	-1.16127	-0.716129	3.63565e-08	-1.37694	-0.716075
43132613	rs59138429	7.32565e-13	-1.52826	-0.476561	3.41325e-08	-1.6794	-0.476734
43132719	rs12602966	3.51006e-11	2.95725	-1.09265	2.60192e-06	3.27027	-1.09265
43132945	rs148725889	1.01478e-12	-1.67895	-1.4542e-10	4.40561e-08	-1.90092	-1.4542e-10
43133128	rs12603474	7.29132e-13	-1.52152	-0.488002	3.39219e-08	-1.67415	-0.488173
43133172	rs61544589	1.87792e-12	-1.74523e-10	-1.06345	1.01788e-07	-1.74523e-10	-1.06349
43133193	rs79580688	7.74308e-13	-1.14159	-0.80781	3.14927e-08	-1.42877	-0.807854
43133627	rs12601574	5.50566e-12	1.00634	-0.994178	1.94951e-07	0.580634	-0.994268
43133628	rs12601576	3.51233e-11	2.95643	-1.09118	7.96227e-07	2.08468	-1.09118
43134074	rs139306896	1.23445e-11	-1.74523e-10	0.819594	6.69206e-07	-1.74523e-10	0.819709
43134618	rs116953690	7.31919e-13	-1.51403	-0.491671	3.39957e-08	-1.66831	-0.491842
43134624	rs9748204	5.01523e-12	0.925071	-1.00621	1.78692e-07	0.505574	-1.00629
43134721	rs9746981	7.0335e-13	-1.53494	-0.510574	3.28203e-08	-1.68459	-0.510743
43134808	rs145610444	7.063e-13	-1.3571	-0.684235	3.17558e-08	-1.54411	-0.684194
43134831	rs112604052	5.92005e-13	-1.37451	-0.843344	2.91494e-08	-1.47064	-0.843312
43135449	rs62065829	5.09598e-12	0.939123	-1.00429	1.8778e-07	0.553261	-1.00437
43135473	rs145841669	3.10572e-12	-1.74523e-10	-0.560371	1.68351e-07	-1.74523e-10	-0.560334
43136195	rs7222240	7.57201e-13	-1.18097	-0.790771	3.24771e-08	-1.41511	-0.790735
43136257	rs76225419	7.33267e-13	-1.49329	-0.510574	3.32796e-08	-1.67069	-0.510743
43136303	rs55897749	2.21115e-11	2.49695	-1.09447	5.39054e-07	1.6979	-1.09447
43136335	rs62065831	1.09932e-12	-1.51974	-0.0791822	5.47657e-08	-1.6045	-0.0788195
43136336	rs62065832	1.04359e-12	-1.56602	-0.0849247	5.22755e-08	-1.64529	-0.084563
43137201	rs12449933	1.27395e-12	-1.51699	0.0654996	7.74681e-08	-1.40229	0.065771
43137756	rs8066252	7.47536e-13	-1.50027	-0.484323	3.39846e-08	-1.67598	-0.484494
43137770	rs6503412	5.09586e-12	0.967573	-1.03276	1.74504e-07	0.508393	-1.03283
43138333	rs62065833	1.20934e-12	-1.53405	0.0305125	7.33663e-08	-1.4217	0.0307797
43138597	rs62065834	1.09279e-12	-1.51303	-0.0918524	5.43981e-08	-1.59855	-0.0915023
43140100	rs12451399	1.19972e-12	-1.54204	0.0305125	7.27008e-08	-1.43081	0.0307797
43140432	rs4239145	3.89037e-13	-1.65695	-0.98075	1.928e-08	-1.74649	-0.980827
43140995	rs113170866	7.98023e-13	-1.45028	-0.468954	3.65739e-08	-1.61793	-0.469117
43141061	rs142758179	1.0416e-12	-1.65285	-1.4542e-10	4.37084e-08	-1.90884	-1.4542e-10
43141151	rs62065835	1.23331e-12	-1.54204	0.0581336	7.47371e-08	-1.43081	0.0584041
43141255	rs117846333	8.01155e-13	-1.41962	-0.495694	3.64935e-08	-1.59339	-0.495864
43141314	rs142720277	3.34291e-12	-1.74523e-10	-0.486773	1.81209e-07	-1.74523e-10	-0.486734
43141342	rs6503413	5.73825e-12	1.09407	-1.04054	2.01531e-07	0.660161	-1.0406
43141583	rs73313230	7.97596e-13	-1.43545	-0.484323	3.64452e-08	-1.60608	-0.484494
43141634	rs6503415	5.7204e-12	1.09407	-1.04365	2.00904e-07	0.660161	-1.04372
43141756	rs4128658	1.07447e-12	-1.50489	-0.116904	5.34367e-08	-1.59134	-0.116548
43141966	rs4525538	4.19324e-11	3.13693	-1.09449	9.31529e-07	2.24493	-1.09448
43142170	rs62065836	1.25583e-12	-1.53653	0.0707121	7.76398e-08	-1.40532	0.0710151
43142249	rs8073198	7.65792e-13	-1.44289	-0.517568	3.50443e-08	-1.61203	-0.517735
43142664	rs41484746	8.54085e-13	-1.07841	-0.77293	3.42918e-08	-1.3785	-0.772976
43142762	rs62065837	1.04886e-12	-1.54324	-0.102667	5.23953e-08	-1.62526	-0.102309
43143333	rs117207382	7.99446e-13	-1.38878	-0.528676	3.61995e-08	-1.5685	-0.528841
43143662	rs77288888	3.97673e-13	-1.63867	-0.977075	1.96389e-08	-1.73172	-0.97715
43144057	rs116851011	8.53164e-13	-1.09595	-0.756472	3.51419e-08	-1.37047	-0.756519
43144150	rs1978070	7.80267e-13	-1.13622	-0.805519	3.32079e-08	-1.37811	-0.805484
43144195	rs6503416	5.96357e-12	1.14967	-1.05762	2.08579e-07	0.711609	-1.05768
43144218	rs6503417	4.35168e-11	3.17139	-1.09186	9.63653e-07	2.2762	-1.09185
43144288	rs11079425	8.67822e-13	-1.14753	-0.687856	3.70061e-08	-1.38748	-0.687815
43145980	rs77755021	1.87409e-12	-1.74523e-10	-1.06549	1.01581e-07	-1.74523e-10	-1.06553
43146176	rs11868511	7.67985e-13	-1.39658	-0.561026	3.48269e-08	-1.57481	-0.561187
43146256	rs28397098	8.34535e-13	-1.12741	-0.747086	3.62717e-08	-1.3483	-0.747049
43146432	rs9913787	1.89713e-11	2.30546	-1.05615	1.42487e-06	2.63161	-1.05616
43146476	rs12951622	8.96607e-10	5.105	-1.4542e-10	1.07373e-05	3.5951	-1.4542e-10
43147275	rs6503418	2.95947e-12	0.467572	-1.07618	1.1139e-07	0.102869	-1.07622
43147351	rs2040558	9.67301e-13	-1.81297	0.0861089	5.59799e-08	-1.74777	0.0863827
43147439	rs34108277	3.2999e-12	-1.74523e-10	-0.499723	1.78877e-07	-1.74523e-10	-0.499684
43147554	rs56334615	6.62483e-13	-1.80708	-0.2983	3.46538e-08	-1.843	-0.297979
43147582	rs8066395	7.43984e-13	-1.11335	-0.876005	3.15411e-08	-1.35912	-0.875975
43147769	rs146795286	9.92295e-13	-1.70135	-1.4542e-10	4.87907e-08	-1.79884	-1.4542e-10
43148166	rs55960502	9.49625e-13	-0.850778	-0.894527	3.56706e-08	-1.21756	-0.894498
43148510	rs41408545	8.51223e-13	-1.61001	-0.24469	4.04319e-08	-1.74187	-0.244893
43149159	rs147426138	1.97919e-12	-1.01093	-1.4542e-10	7.69623e-08	-1.34307	-1.4542e-10
43149216	rs76060698	8.35106e-13	-1.87381	-1.4542e-10	4.41089e-08	-1.89972	-1.4542e-10
43149235	rs12601652	1.36931e-12	-0.9093	-0.470008	6.18222e-08	-1.09197	-0.470155
43149772	rs149455674	1.21179e-12	-1.50152	-1.4542e-10	5.20193e-08	-1.73477	-1.4542e-10
43150048	rs142092984	2.77379e-12	-1.74523e-10	-0.673403	1.50348e-07	-1.74523e-10	-0.673433
43150216	rs12602256	1.10171e-12	-0.880083	-0.71667	4.96896e-08	-1.06379	-0.716794
43150217	rs143936341	2.74404e-12	-1.74523e-10	-0.684185	1.48735e-07	-1.74523e-10	-0.684215
43150242	rs7225240	1.25769e-11	1.92249	-1.08424	1.27118e-07	0.242983	-1.08425
43151400	rs2157839	5.36166e-11	3.3294	-1.04116	3.14635e-07	1.10619	-1.04116
43151473	rs2157840	4.9897e-12	1.00293	-1.08918	7.13075e-08	-0.330198	-1.08918
43152590	rs138859178	2.70311e-12	-1.74523e-10	-0.699212	1.46517e-07	-1.74523e-10	-0.699241
43152675	rs7502890	4.83637e-12	0.973388	-1.09084	6.9658e-08	-0.35194	-1.09085
43152680	rs111598486	1.10304e-12	-0.913243	-0.6823	5.15862e-08	-1.0607	-0.682429
43152719	rs6503420	4.82282e-11	3.22349	-1.04116	2.90376e-07	1.02596	-1.04116
43152877	rs4793169	1.8561e-10	4.56203	-1.032	1.63947e-06	2.74778	-1.03204
43152923	rs138363582	6.42555e-12	-1.74523e-10	0.166666	3.48325e-07	-1.74523e-10	0.166752
43153006	rs8074938	5.16295e-11	3.29512	-1.04464	3.05494e-07	1.08019	-1.04465
43153235	rs71373532	9.41347e-10	5.1537	-1.4542e-10	9.52171e-06	3.47495	-1.4542e-10
43153389	rs12453630	1.12438e-12	-0.913243	-0.663143	5.25838e-08	-1.0607	-0.663275
43153635	rs117881906	2.72044e-12	-1.74523e-10	-0.692823	1.47456e-07	-1.74523e-10	-0.692852
43153820	rs111439215	1.12488e-12	-0.913243	-0.662694	5.26072e-08	-1.0607	-0.662831
43154258	rs34361243	2.70311e-12	-1.74523e-10	-0.699212	1.46517e-07	-1.74523e-10	-0.699241
43154372	rs148587551	1.86678e-12	-1.74523e-10	-1.0694	1.01188e-07	-1.74523e-10	-1.06941
43155247	rs77307957	2.2349e-12	-0.88942	-1.4542e-10	8.90817e-08	-1.19683	-1.4542e-10
43155379	rs41467648	1.12928e-12	-0.925231	-0.646803	5.28619e-08	-1.07176	-0.646938
43155851	rs72832829	3.48076e-12	-0.446364	-1.4542e-10	3.28594e-07	0.10844	-1.4542e-10
43155914	rs7213273	1.63286e-10	4.39277	-0.990881	5.23091e-07	1.56425	-0.990882
43155947	rs77981506	2.63921e-12	-0.723135	-1.4542e-10	7.00308e-08	-1.43745	-1.4542e-10
43155980	rs75286509	1.12564e-12	-0.925231	-0.65003	5.26916e-08	-1.07176	-0.650164
43156023	rs59695806	5.30173e-10	5.56944	-0.989852	7.59449e-06	4.23867	-0.989873
43156076	rs118049816	2.71444e-12	-1.74523e-10	-0.695032	1.47131e-07	-1.74523e-10	-0.695061
43156135	rs56360935	5.30173e-10	5.56944	-0.989852	7.59449e-06	4.23867	-0.989873
43156558	rs112809819	1.11711e-12	-0.936067	-0.646803	5.23361e-08	-1.08176	-0.646938
43156716	rs6503421	1.7732e-10	4.52276	-1.03842	1.57561e-06	2.71448	-1.03847
43156719	rs8067053	9.29601e-13	-0.826676	-0.93994	3.58223e-08	-1.1679	-0.939908
43157092	rs8066411	1.203e-11	1.88868	-1.09489	1.22628e-07	0.217664	-1.09489
43157329	rs7215357	3.89693e-10	5.31875	-1.047	2.69194e-06	3.25868	-1.04705
43157647	rs111885820	1.06008e-12	-0.978823	-0.656451	4.98315e-08	-1.12115	-0.656584
43157656	rs4528619	1.36145e-12	-0.628429	-0.756639	3.49843e-08	-1.37498	-0.756507
43157709	rs7214267	3.89693e-10	5.31875	-1.047	2.69194e-06	3.25868	-1.04705
43157982	rs35590381	4.15919e-13	-1.52266	-1.04822	3.33512e-08	-1.13111	-1.04818
43158674	rs916660	1.13418e-11	1.8276	-1.09271	1.1741e-07	0.172005	-1.09272
43158902	rs916661	1.37569e-12	-0.613356	-0.761307	3.51628e-08	-1.36522	-0.761176
43159833	rs117176288	2.71507e-12	-1.74523e-10	-0.694799	1.47166e-07	-1.74523e-10	-0.69482
43159933	rs8065098	1.08176e-12	-0.968223	-0.646803	5.08079e-08	-1.11139	-0.646938
43160499	rs9901635	4.54508e-13	-1.42596	-1.05619	3.83417e-08	-0.983687	-1.05616
43160539	rs7216895	2.71507e-12	-1.74523e-10	-0.694799	1.47166e-07	-1.74523e-10	-0.69482
43160548	rs35173750	1.99141e-10	4.55137	-0.950976	3.94443e-06	3.54468	-0.951
43160558	rs9899200	4.01582e-13	-1.53127	-1.07469	3.33468e-08	-1.10475	-1.07467
43160571	rs148148788	2.71507e-12	-1.74523e-10	-0.694799	1.47166e-07	-1.74523e-10	-0.69482
43160704	rs77184475	4.74741e-13	-1.76294	-0.675665	2.42e-08	-1.82431	-0.675727
43160728	rs74516356	1.13222e-12	-0.936067	-0.633365	5.30441e-08	-1.08176	-0.633501
43160763	rs7212533	2.70969e-12	-1.74523e-10	-0.696782	1.46875e-07	-1.74523e-10	-0.696803
43161105	rs2106354	1.13233e-11	1.8276	-1.09435	1.17218e-07	0.172005	-1.09435
43161114	rs2027994	1.27242e-10	4.22097	-1.06849	1.23478e-06	2.50079	-1.06852
43161320	rs34727004	2.66465e-12	-1.74523e-10	-0.713542	1.44434e-07	-1.74523e-10	-0.713563
43161353	rs2027995	5.05868e-11	3.22349	-0.993412	3.04577e-07	1.02596	-0.993415
43161952	rs2078823	1.08429e-12	-0.636506	-0.976188	3.96206e-08	-1.03088	-0.976157
43161990	rs28493834	4.36049e-13	-1.44702	-1.07659	3.80457e-08	-0.971025	-1.07657
43162140	rs145241897	6.48451e-12	-1.74523e-10	0.175799	3.5153e-07	-1.74523e-10	0.175912
43162776	rs17746351	1.16562e-11	1.85808	-1.09585	1.19738e-07	0.194774	-1.09585
43162922	rs16939799	3.95488e-13	-1.88545	-0.735802	2.09591e-08	-1.90795	-0.73586
43163019	rs73984321	1.09786e-12	-0.621821	-0.978433	4.00174e-08	-1.01867	-0.978402
43163238	rs145527276	1.86149e-12	-1.74523e-10	-1.07224	1.00902e-07	-1.74523e-10	-1.07223
43163291	rs146430889	2.54362e-12	-0.760026	-1.4542e-10	1.18093e-07	-0.914914	-1.4542e-10
43163325	rs35341801	4.16384e-13	-1.49225	-1.07751	3.51831e-08	-1.04833	-1.07749
43163355	rs143348354	1.0037e-12	-1.68993	-1.4542e-10	5.06587e-08	-1.76127	-1.4542e-10
43163756	rs6416904	1.21568e-10	4.09783	-0.990967	5.18433e-07	1.5554	-0.99097
43163851	rs6503422	4.48757e-10	5.4744	-1.06153	2.88971e-06	3.34409	-1.06157
43164246	rs1005136	1.13134e-11	1.8276	-1.09522	1.17116e-07	0.172005	-1.09522
43165142	rs59710160	3.99636e-13	-1.86604	-0.744777	2.07137e-08	-1.91075	-0.744834
43165185	rs2239916	4.46624e-10	5.4744	-1.0663	2.87598e-06	3.34409	-1.06633
43165384	rs875750	1.13123e-11	1.8276	-1.09532	1.17105e-07	0.172005	-1.09532
43165887	rs2239917	4.47644e-10	5.4744	-1.06401	2.88254e-06	3.34409	-1.06405
43165952	rs111931312	1.03822e-12	-0.957563	-0.69855	4.87216e-08	-1.10157	-0.698687
43166057	rs113340666	1.03822e-12	-0.957563	-0.69855	4.87216e-08	-1.10157	-0.698687
43166213	rs12601398	1.03822e-12	-0.957563	-0.69855	4.87216e-08	-1.10157	-0.698687
43166450	rs7502512	1.2556e-10	4.135	-0.995829	5.30699e-07	1.58364	-0.995831
43166710	rs12601367	1.04141e-12	-0.957563	-0.695475	4.88716e-08	-1.10157	-0.695612
43166854	rs111630045	1.04463e-12	-0.957563	-0.692388	4.90227e-08	-1.10157	-0.692526
43167157	rs28570440	1.83212e-11	2.13094	-0.916496	2.5718e-07	0.779874	-0.916483
43167863	rs10491142	1.04357e-12	-0.968223	-0.682747	4.90139e-08	-1.11139	-0.682886
43167952	rs16939810	1.96866e-12	-1.74523e-10	-1.01626	1.06715e-07	-1.74523e-10	-1.01622
43168274	rs2269744	1.05047e-12	-0.968223	-0.676152	4.93381e-08	-1.11139	-0.676293
43169109	rs2239918	1.65704e-11	2.09624	-0.98224	2.34096e-07	0.751577	-0.982228
43169281	rs2157838	1.19842e-12	-0.607053	-0.905562	4.35745e-08	-1.00637	-0.905538
43169299	rs186079030	1.18174e-10	3.07854	-1.4542e-10	2.2656e-06	2.03921	-1.4542e-10
43169392	rs2239919	6.05841e-11	3.39883	-0.988408	3.21576e-07	1.07526	-0.988412
43169715	rs34356918	5.47005e-10	4.61084	-1.4542e-10	5.34693e-06	2.89789	-1.4542e-10
43169939	rs11870728	8.2459e-13	-1.2429	-0.643582	3.43028e-08	-1.50743	-0.643728
43170422	rs2239920	1.07496e-11	1.76397	-1.08273	1.13096e-07	0.124587	-1.08274
43170907	rs2239921	6.86435e-13	-1.88095	-0.188909	6.43547e-08	-1.33303	-0.188941
43171154	rs1132898	1.05731e-12	-0.621821	-1.01607	3.85392e-08	-1.01867	-1.01604
43171521	rs4793168	3.96603e-13	-1.53048	-1.08796	3.2945e-08	-1.1036	-1.08794
43171734	rs12937487	3.96603e-13	-1.53048	-1.08796	3.2945e-08	-1.1036	-1.08794
43171834	rs142013558	2.78581e-12	-1.74523e-10	-0.669078	1.51001e-07	-1.74523e-10	-0.669099
43172849	rs11871043	4.38092e-10	5.42779	-1.03898	3.1255e-06	3.39999	-1.03903
43172906	rs57837152	1.97628e-12	-1.74523e-10	-1.0124	1.07129e-07	-1.74523e-10	-1.01235
43173131	rs9899380	5.82321e-10	5.74279	-1.06939	2.50314e-06	3.20834	-1.06942
43173218	rs16939826	2.84165e-12	-1.74523e-10	-0.649232	1.54025e-07	-1.74523e-10	-0.649267
43173273	rs2301597	2.93108e-10	4.78395	-0.797024	1.43084e-06	2.37679	-0.797159
43173516	rs8073097	3.35416e-13	-1.84549	-0.940511	4.54136e-08	-0.930043	-0.940529
43173827	rs8073025	2.83582e-12	-1.74523e-10	-0.651284	1.5371e-07	-1.74523e-10	-0.651314
43174107	rs11868588	1.11878e-12	-0.914652	-0.666729	5.41148e-08	-1.0284	-0.666877
43175055	rs117634942	2.85511e-12	-1.74523e-10	-0.644506	1.54755e-07	-1.74523e-10	-0.644537
43175162	rs1468120	1.11747e-11	1.81504	-1.09501	1.11727e-07	0.124687	-1.09501
43175164	rs113203503	1.16171e-12	-0.880506	-0.663217	5.60796e-08	-0.996245	-0.663366
43175906	rs2239922	4.46862e-13	-1.4226	-1.07652	3.93894e-08	-0.936387	-1.0765
43176622	rs877599	1.09749e-12	-0.67481	-0.925777	4.03654e-08	-1.06266	-0.925755
43176632	rs877598	1.08328e-11	1.78473	-1.09577	1.09171e-07	0.1023	-1.09577
43176804	rs2239923	4.50467e-10	5.32007	-0.903402	6.98433e-06	4.06847	-0.903427
43177720	rs147551457	1.16171e-12	-0.880506	-0.663217	5.60796e-08	-0.996245	-0.663366
43177951	rs12936234	1.20574e-10	4.09801	-0.999355	5.13982e-07	1.55516	-0.999357
43177994	rs28784121	1.3491e-12	-0.740611	-0.653568	6.28415e-08	-0.892049	-0.653718
43178829	rs151324918	5.06728e-12	-1.74523e-10	-0.0708119	2.74655e-07	-1.74523e-10	-0.0708693
43179306	rs74612531	3.01088e-12	-1.74523e-10	-0.591383	1.63199e-07	-1.74523e-10	-0.591415
43179674	rs9912363	4.34455e-13	-1.47814	-1.04914	3.59049e-08	-1.05641	-1.0491
43180617	rs12103720	1.06232e-12	-0.680065	-0.953093	3.9107e-08	-1.06701	-0.953073
43180978	rs72832852	9.93149e-13	-1.70049	-1.4542e-10	4.36688e-08	-1.90975	-1.4542e-10
43181287	rs4793167	8.12533e-13	-1.90121	-1.4542e-10	5.83952e-08	-1.61915	-1.4542e-10
43181325	rs2269745	1.15952e-12	-0.86937	-0.676237	5.59382e-08	-0.985752	-0.676383
43182629	rs145874373	1.83282e-12	-1.74523e-10	-1.08776	9.93472e-08	-1.74523e-10	-1.08776
43182810	rs2239924	4.14925e-13	-1.56214	-1.01113	3.39623e-08	-1.15005	-1.01109
43183028	rs1053733	3.59899e-10	5.25676	-1.06456	2.39735e-06	3.16033	-1.06459
43183108	rs1053739	1.22447e-10	4.05965	-0.945587	5.26808e-07	1.52604	-0.945592
43183403	rs17684744	8.5713e-13	-1.84778	-1.4542e-10	4.41091e-08	-1.89972	-1.4542e-10
43183420	rs16939858	1.02331e-12	-0.69585	-0.974728	3.77734e-08	-1.08007	-0.974709
43183662	rs117105863	3.0993e-12	-1.74523e-10	-0.562441	1.67991e-07	-1.74523e-10	-0.562475
43184627	rs143759450	1.09728e-12	-1.60078	-1.4542e-10	1.31068e-07	-0.810667	-1.4542e-10
43185023	rs2269746	5.77921e-13	-1.74789	-0.494039	3.7522e-08	-1.56723	-0.494231
43185242	rs1989802	3.42577e-13	-1.871	-0.893879	2.04662e-08	-1.77368	-0.893925
43185492	rs1989803	9.37338e-11	3.71467	-0.86783	5.33899e-07	1.46175	-0.86793
43185820	rs2239925	6.95235e-12	1.14212	-0.896654	1.38985e-07	0.144623	-0.896641
43185895	rs78867706	3.20833e-12	-1.74523e-10	-0.527866	1.73876e-07	-1.74523e-10	-0.528043
43186557	rs16939864	5.53538e-13	-1.90542	-0.37962	3.74547e-08	-1.68357	-0.379676
43186579	rs117156303	3.69825e-12	-1.74523e-10	-0.385757	2.00454e-07	-1.74523e-10	-0.385798
43187141	rs17684944	8.52669e-12	1.41042	-0.960833	1.40228e-07	0.217706	-0.960821
43187221	rs138144764	1.77052e-12	-0.397522	-0.724823	6.7014e-08	-0.756522	-0.72496
43187433	rs142157644	8.50959e-13	-1.85501	-1.4542e-10	5.38393e-08	-1.70038	-1.4542e-10
43187543	rs8070831	4.93941e-13	-1.34742	-1.05153	4.15902e-08	-0.90702	-1.0515
43187787	rs34497316	2.30032e-12	-0.147985	-0.712584	8.1827e-08	-0.569053	-0.712724
43188117	rs12948326	1.82855e-10	4.48394	-0.968866	6.0583e-07	1.68909	-0.96887
43188723	rs72832858	1.10079e-11	0.704996	-1.4542e-10	1.28711e-07	-0.828817	-1.4542e-10
43188891	rs72832859	2.32603e-12	-0.833162	-0.0162912	5.32794e-08	-1.69428	-0.0165501
43188978	rs145965471	1.81784e-12	-1.74523e-10	-1.09596	9.85356e-08	-1.74523e-10	-1.09596
43189049	rs1052169	4.87816e-13	-1.31556	-1.09587	2.30884e-08	-1.45118	-1.09588
43189199	rs146108297	4.90909e-12	-1.74523e-10	-0.102528	2.66062e-07	-1.74523e-10	-0.102654
43189264	rs117751074	1.76379e-11	-1.74523e-10	1.17644	9.56016e-07	-1.74523e-10	1.17639
43189267	rs11870501	1.03724e-12	-1.9102	0.253148	6.10722e-08	-1.82735	0.253026
43189345	rs116850743	8.21624e-13	-1.89009	-1.4542e-10	6.57628e-08	-1.50033	-1.4542e-10
43189359	rs5026009	4.06882e-12	0.793349	-1.08361	3.9015e-08	-0.938846	-1.08359
43189387	rs118115243	2.24149e-12	-1.74523e-10	-0.886474	1.21494e-07	-1.74523e-10	-0.886519
43189567	rs59189862	2.98519e-12	-1.74523e-10	-0.599954	1.61834e-07	-1.74523e-10	-0.599814
43189752	rs79484952	1.87132e-12	-1.74523e-10	-1.06697	1.01432e-07	-1.74523e-10	-1.06699
43189815	rs3744757	1.99632e-12	-1.74523e-10	-1.00231	1.08216e-07	-1.74523e-10	-1.00226
43190322	rs72832860	1.09203e-11	0.697006	-1.4542e-10	1.28051e-07	-0.833953	-1.4542e-10
43190658	rs2285426	1.7685e-12	-0.315821	-0.807666	7.17301e-08	-0.605688	-0.807786
43190846	rs734921	1.24911e-12	-1.47119	-1.4542e-10	5.73277e-08	-1.6376	-1.4542e-10
43191006	rs2285427	4.15316e-13	-1.4765	-1.09584	2.35809e-08	-1.43011	-1.09584
43191099	rs2864881	8.10427e-12	1.39888	-1.0001	5.0167e-08	-0.770893	-1.00013
43192024	rs61516629	2.13707e-12	-1.74523e-10	-0.934181	1.15835e-07	-1.74523e-10	-0.934214
43192681	rs713102	4.50834e-13	-1.59848	-0.891795	2.22846e-08	-1.69061	-0.891875
43192821	rs713101	3.11848e-13	-1.82879	-1.03007	1.56735e-08	-1.90439	-1.03003
43194413	rs112162280	4.45972e-13	-1.42347	-1.07764	1.83925e-08	-1.69678	-1.07767
43195205	rs739454	8.7231e-13	-1.83023	-1.4542e-10	5.05609e-08	-1.76321	-1.4542e-10
43195663	rs3744758	1.1639e-12	-0.616942	-0.924899	6.70198e-08	-0.556554	-0.924841
43195699	rs3744759	1.02512e-12	-0.718378	-0.95043	4.86017e-08	-0.852349	-0.950376
43195981	rs3744760	4.32716e-10	5.03637	-0.659905	8.716e-07	1.74379	-0.659839
43196013	rs3744761	5.10872e-13	-1.60091	-0.764339	2.24324e-08	-1.8116	-0.764279
43196050	rs78336821	8.64653e-13	-1.83904	-1.4542e-10	4.36304e-08	-1.91063	-1.4542e-10
43196546	rs4362432	5.55158e-13	-1.89544	-0.386674	3.05762e-08	-1.87946	-0.3867
43196584	rs12603813	2.08537e-10	4.4034	-0.7569	5.699e-07	1.41605	-0.756972
43197085	rs7217321	1.73598e-12	-0.473662	-0.668383	2.59473e-08	-1.76181	-0.668509
43197593	rs2129732	1.27535e-12	-0.416449	-1.03394	2.67258e-08	-1.36685	-1.0339
43197675	rs7226273	8.1909e-13	-1.86561	-0.0275682	6.6858e-08	-1.45611	-0.0277023
43198823	rs34813202	1.42779e-11	2.05001	-1.08491	1.60481e-07	0.476708	-1.08491
43198998	rs7207047	1.37353e-11	1.99902	-1.07267	3.61035e-08	-1.02728	-1.07271
43199100	rs7209028	2.6917e-13	-1.91041	-1.09562	2.07161e-08	-1.55985	-1.09562
43199763	rs11653145	1.40048e-11	2.03679	-1.09101	1.61919e-07	0.491723	-1.09101
43199904	rs11652187	1.75749e-11	2.26581	-1.09295	1.82512e-07	0.613385	-1.09295
43200294	rs12944434	1.71092e-11	2.22669	-1.08069	1.29887e-07	0.26097	-1.08069
43200918	rs9303454	2.69139e-13	-1.91075	-1.09539	2.02661e-08	-1.58205	-1.09539
43200993	rs62066672	2.10241e-12	-0.316249	-0.634283	2.80544e-08	-1.7178	-0.634439
43201227	rs79355162	2.01198e-12	-1.74523e-10	-0.994499	1.09055e-07	-1.74523e-10	-0.994532
43201240	rs12604082	1.83525e-12	-0.0569237	-1.02951	5.704e-08	-0.613055	-1.02958
43201309	rs72832863	8.38757e-13	-1.86945	-1.4542e-10	4.49542e-08	-1.88074	-1.4542e-10
43201334	rs55740745	2.70593e-13	-1.91052	-1.09024	2.07522e-08	-1.56348	-1.09025
43201425	rs62066673	1.92435e-12	-0.408596	-0.630431	2.72968e-08	-1.74902	-0.630588
43201798	rs7223320	4.64963e-13	-1.66975	-0.78966	3.7147e-08	-1.28176	-0.789741
43202188	rs7224944	2.10998e-12	-0.775783	-0.171156	3.67681e-08	-1.91044	-0.171313
43202378	rs7214439	2.41939e-12	-0.345451	-0.464649	7.26432e-08	-0.936132	-0.464692
43202509	rs185497374	1.81831e-12	-1.74523e-10	-1.09571	9.85607e-08	-1.74523e-10	-1.09571
43202514	rs190417755	2.19368e-12	-1.74523e-10	-0.908038	1.18902e-07	-1.74523e-10	-0.908082
43202529	rs12944415	2.27811e-12	-0.243636	-0.626634	4.99363e-08	-1.14907	-0.626562
43202547	rs182560962	3.37968e-12	-1.74523e-10	-0.475836	1.83186e-07	-1.74523e-10	-0.475881
43202551	rs184519194	3.16351e-12	-1.74523e-10	-0.541934	1.7147e-07	-1.74523e-10	-0.541976
43202718	rs4986171	5.49628e-12	0.883652	-0.873196	6.02956e-08	-0.714007	-0.873118
43203469	rs9906112	2.89998e-13	-1.90733	-1.02417	2.32543e-08	-1.51581	-1.02409
43203813	rs150922040	2.15071e-11	1.37477	-1.4542e-10	1.73999e-07	-0.527336	-1.4542e-10
43204591	rs12603905	1.48756e-12	-0.209352	-1.08713	3.22461e-08	-1.12584	-1.08714
43205263	rs117873694	1.1136e-12	-1.58602	-1.4542e-10	6.04348e-08	-1.58482	-1.4542e-10
43205625	rs117232481	7.14918e-13	-1.75373	-0.275471	7.45842e-08	-1.09902	-0.275436
43206154	rs138291949	6.71023e-12	-1.74523e-10	0.210017	3.63653e-07	-1.74523e-10	0.209818
43207030	rs66532542	2.94159e-13	-1.88877	-1.02848	1.88819e-08	-1.71978	-1.0284
43207426	rs62066674	2.93414e-13	-1.89501	-1.02478	1.93434e-08	-1.69934	-1.02469
43207624	rs58219619	5.81763e-13	-1.19179	-1.04352	3.13832e-08	-1.19661	-1.0435
43207849	rs4986169	6.99296e-12	1.12574	-0.87445	8.02031e-08	-0.427438	-0.874383
43207858	rs4986170	5.72902e-13	-1.32542	-0.925232	1.83824e-08	-1.84972	-0.92527
43208068	rs77403959	7.22105e-12	0.283385	-1.4542e-10	5.22793e-08	-1.72978	-1.4542e-10
43208121	rs12946454	1.94685e-09	6.49399	-0.613634	4.12058e-06	3.25087	-0.613503
43208275	rs12603116	1.89504e-12	-1.74523e-10	-1.05438	1.02721e-07	-1.74523e-10	-1.05437
43208626	rs8069937	6.92151e-12	1.13708	-0.896064	7.75967e-08	-0.438858	-0.896
43209168	rs11652386	3.16009e-12	-0.544919	0.00190248	4.46937e-08	-1.88826	0.00171237
43209727	rs1056619	6.36754e-13	-1.09569	-1.0493	3.43389e-08	-1.10083	-1.04928
43209878	rs191168114	2.27339e-12	-1.74523e-10	-0.872343	1.23224e-07	-1.74523e-10	-0.872376
43210743	rs562014718	1.85414e-12	-1.74523e-10	-1.0762	1.00501e-07	-1.74523e-10	-1.07622
43212473	rs28588212	1.82435e-12	-1.74523e-10	-1.09239	9.88882e-08	-1.74523e-10	-1.09239
43212521	rs6503424	3.16516e-12	-0.475604	-0.0658095	4.21725e-08	-1.87862	-0.0659936
43212772	rs558091458	1.54977e-12	-1.25551	-1.4542e-10	6.60302e-08	-1.49627	-1.4542e-10
43212963	rs2291447	7.91964e-12	1.23705	-0.861324	8.01664e-08	-0.441031	-0.861248
43213772	rs2306828	1.26763e-12	-0.511552	-0.944917	1.9796e-08	-1.75596	-0.944943
43215632	rs1542688	4.32019e-13	-1.63906	-0.89384	1.78513e-08	-1.91041	-0.893896
43216281	rs4986172	5.49317e-10	5.307	-0.691944	6.1074e-06	3.72272	-0.691844
43216472	rs16939879	7.10903e-13	-1.62184	-0.412997	2.88623e-08	-1.91075	-0.413101
43216815	rs16939884	7.8981e-13	-1.48813	-0.441451	2.95258e-08	-1.85957	-0.441552
43217198	rs58346971	6.54539e-13	-1.48313	-0.634312	2.6729e-08	-1.76623	-0.634408
43217584	rs77266462	1.81865e-12	-1.74523e-10	-1.09552	9.85795e-08	-1.74523e-10	-1.09552
43218259	rs11653796	1.92183e-09	6.62177	-0.754351	2.91368e-06	3.045	-0.754216
43218623	rs76927055	1.65172e-12	-1.1918	-1.4542e-10	5.13262e-08	-1.74818	-1.4542e-10
43218677	rs60289499	3.62219e-09	7.03552	-0.534303	2.55004e-06	2.69165	-0.534167
43219666	rs137989694	1.73806e-09	6.62177	-0.854862	2.63501e-06	3.045	-0.854743
43219912	rs72628318	2.85491e-13	-1.85891	-1.08825	1.54629e-08	-1.85966	-1.08828
43220289	rs79206782	1.13905e-11	-1.74523e-10	0.739164	6.17411e-07	-1.74523e-10	0.739152
43220386	rs79716442	1.81995e-12	-1.74523e-10	-1.09481	9.86497e-08	-1.74523e-10	-1.09481
43221285	rs1053578	1.32087e-11	0.887262	-1.4542e-10	6.4777e-08	-1.51543	-1.4542e-10
43221808	rs71373536	9.10249e-10	5.88514	-0.765033	2.20865e-06	2.77865	-0.764893
43222528	rs4986173	1.82371e-12	-1.74523e-10	-1.09274	9.88538e-08	-1.74523e-10	-1.09274
43222659	rs78622741	4.11331e-13	-1.74033	-0.841646	4.73768e-08	-0.986828	-0.841422
43223170	rs116523982	1.82587e-12	-1.74523e-10	-1.09156	9.89711e-08	-1.74523e-10	-1.09156
43223292	rs9894577	4.60985e-11	2.56645	-0.42929	7.86056e-07	1.40976	-0.429116
43223308	rs9897116	1.28445e-12	-1.44329	-1.4542e-10	4.6736e-08	-1.84187	-1.4542e-10
43224184	rs78105063	1.81791e-12	-1.74523e-10	-1.09593	9.85394e-08	-1.74523e-10	-1.09593
43224920	rs140969056	3.02193e-12	-1.74523e-10	-0.587721	1.63793e-07	-1.74523e-10	-0.58778
43225287	rs3744411	3.42838e-12	-1.74523e-10	-0.461529	1.85866e-07	-1.74523e-10	-0.461359
43225422	rs3744412	1.82587e-12	-1.74523e-10	-1.09156	9.89711e-08	-1.74523e-10	-1.09156
43225594	rs3809745	3.78199e-13	-1.67017	-0.995777	1.67364e-08	-1.87292	-0.995874
43226478	rs7216041	2.84292e-13	-1.85632	-1.09506	1.79139e-08	-1.70574	-1.09506
43226887	rs12051846	1.25038e-09	6.20267	-0.76509	2.82728e-06	3.02564	-0.76495
43227214	rs1044977	1.06813e-09	6.04514	-0.76509	2.50079e-06	2.90293	-0.76495
43228491	rs901753	1.51284e-12	-1.27963	-1.4542e-10	4.92729e-08	-1.78901	-1.4542e-10
43229299	rs8070447	3.69604e-13	-1.68988	-0.999063	1.68223e-08	-1.86452	-0.999159
43230162	rs149055563	9.03353e-13	-1.79526	-1.4542e-10	5.99435e-08	-1.59298	-1.4542e-10
43230465	rs7217422	1.10609e-12	-0.636733	-0.956055	5.16372e-08	-0.785974	-0.956166
43231489	rs117597243	1.07011e-12	-1.62586	-1.4542e-10	4.36453e-08	-1.91029	-1.4542e-10
43232013	rs76233987	6.90822e-09	8.08083	-0.933976	1.40538e-05	4.79817	-0.933905
43232014	rs77243715	7.39199e-09	8.15434	-0.939806	1.4096e-05	4.807	-0.939737
43232566	rs8067974	1.80694e-10	4.2152	-0.712011	3.29464e-06	3.12558	-0.711914
43232577	rs146970756	9.13969e-13	-1.78357	-1.4542e-10	4.55714e-08	-1.8671	-1.4542e-10
43233387	rs74398190	1.82188e-12	-1.74523e-10	-1.09374	9.87548e-08	-1.74523e-10	-1.09374
43233408	rs144490428	3.74694e-12	-0.372678	-1.4542e-10	2.00829e-06	1.91865	-1.4542e-10
43233514	rs146350609	3.03869e-12	-1.74523e-10	-0.582191	1.64712e-07	-1.74523e-10	-0.582185
43234754	rs151044812	8.7292e-13	-1.82953	-1.4542e-10	7.72593e-08	-1.33922	-1.4542e-10
43235024	rs77895338	9.62544e-12	-1.74523e-10	0.570794	5.21835e-07	-1.74523e-10	0.570968
43236109	rs8064386	2.43602e-12	0.128967	-0.932219	8.12825e-08	-0.356361	-0.932092
43236309	rs146986998	1.87508e-12	-1.74523e-10	-1.06497	1.01638e-07	-1.74523e-10	-1.06496
43237123	rs76887801	3.19606e-13	-1.73914	-1.09514	1.46317e-08	-1.90805	-1.09515
43237648	rs59622946	1.81925e-12	-1.74523e-10	-1.09519	9.86121e-08	-1.74523e-10	-1.09519
43240081	rs16939893	1.81785e-12	-1.74523e-10	-1.09596	9.85359e-08	-1.74523e-10	-1.09596
43241471	rs137869155	1.85057e-12	-1.74523e-10	-1.07813	1.0031e-07	-1.74523e-10	-1.07812
43241827	rs75863857	1.81805e-12	-1.74523e-10	-1.09585	9.8547e-08	-1.74523e-10	-1.09585
43242694	rs11657325	1.29355e-09	6.36724	-0.895713	2.43515e-06	3.00699	-0.895607
43243544	rs151186613	5.88124e-12	0.0781519	-1.4542e-10	8.73462e-08	-1.2165	-1.4542e-10
43244034	rs4627401	1.09891e-12	-0.582064	-1.01724	2.066e-08	-1.64088	-1.01731
43244620	rs9709123	6.0298e-12	1.03131	-0.928212	1.74862e-07	0.405704	-0.92809
43244700	rs4792858	3.95678e-10	4.82122	-0.53424	1.54183e-06	2.18837	-0.534035
43245240	rs71369807	7.25216e-10	4.89285	-1.4542e-10	7.30637e-06	3.21012	-1.4542e-10
43245398	rs147533516	2.27501e-11	1.43095	-1.4542e-10	1.5322e-06	1.64808	-1.4542e-10
43245402	rs73319048	1.81821e-12	-1.74523e-10	-1.09576	9.85554e-08	-1.74523e-10	-1.09576
43245893	rs8070221	6.64335e-12	1.11328	-0.91328	1.90895e-07	0.478503	-0.913162
43245921	rs76672411	2.83081e-12	-1.74523e-10	-0.653054	1.53433e-07	-1.74523e-10	-0.653118
43246901	rs144171786	2.64148e-12	-1.74523e-10	-0.722276	1.4316e-07	-1.74523e-10	-0.722423
43247930	rs7208548	7.18671e-12	1.22126	-0.942642	2.06139e-07	0.5847	-0.942531
43247957	rs4792819	2.03241e-10	4.09561	-0.474834	8.34901e-07	1.51557	-0.47464
43248447	rs7217491	2.55713e-12	0.339646	-1.09438	5.48588e-07	1.71534	-1.09438
43248581	rs12450321	1.528e-12	-0.586549	-0.683108	4.22388e-08	-1.25989	-0.683156
43249246	rs78420531	3.13987e-13	-1.81716	-1.03486	2.83985e-08	-1.30529	-1.03476
43249437	rs60742188	1.52795e-12	-0.586549	-0.683143	4.22373e-08	-1.25989	-0.683191
43249444	rs4792867	2.46973e-10	4.30657	-0.490911	9.18912e-07	1.62753	-0.490719
43249785	rs79363592	1.84609e-12	-1.74523e-10	-1.08055	1.00066e-07	-1.74523e-10	-1.08055
43250125	rs75581249	5.82072e-12	-1.74523e-10	0.0678083	3.15531e-07	-1.74523e-10	0.0678745
43250653	rs66827053	2.99028e-10	4.60509	-0.598167	1.63096e-06	2.30853	-0.597993
43252056	rs139172925	1.88427e-12	-1.74523e-10	-1.06008	1.02138e-07	-1.74523e-10	-1.06006
43252998	rs139981906	9.86718e-13	-1.70699	-1.4542e-10	4.4532e-08	-1.89017	-1.4542e-10
43253143	rs59542675	3.5871e-13	-1.85722	-0.861639	1.92918e-08	-1.865	-0.861698
43253551	rs76679230	2.24067e-12	-0.76455	-0.122294	1.0232e-07	-0.935867	-0.122415
43254040	rs4792868	4.35194e-12	0.858801	-1.0818	1.06601e-06	2.36709	-1.0818
43254152	rs11867300	2.2883e-12	-0.686784	-0.179025	1.06922e-07	-0.835145	-0.179143
43254231	rs79152928	2.91081e-13	-1.90287	-1.0249	1.6078e-08	-1.88414	-1.02479
43254421	rs62066677	2.95301e-13	-1.86646	-1.04692	1.61232e-08	-1.8593	-1.04682
43254987	rs138747984	8.27789e-13	-1.88261	-1.4542e-10	5.98311e-08	-1.59486	-1.4542e-10
43255381	rs75589269	1.86242e-12	-1.74523e-10	-1.07174	1.00951e-07	-1.74523e-10	-1.07175
43255681	rs11651809	2.3645e-10	4.38988	-0.617758	8.52071e-07	1.67888	-0.617592
43257270	rs8070437	2.01379e-10	4.23971	-0.62814	7.61691e-07	1.57713	-0.627976
43257356	rs74927046	1.87363e-12	-1.74523e-10	-1.06574	1.01559e-07	-1.74523e-10	-1.06574
43257389	rs28510841	1.5023e-12	-0.552689	-0.73393	4.11128e-08	-1.23609	-0.73398
43259685	rs34562831	1.49765e-12	-0.556226	-0.733495	4.20062e-08	-1.21502	-0.733545
43259719	rs62066678	3.63897e-13	-1.6395	-1.065	1.52628e-08	-1.8959	-1.06506
43260783	rs4632173	1.90847e-12	-0.0288468	-1.01847	5.40042e-08	-0.678932	-1.01839
43260880	rs4559944	2.94577e-10	4.61089	-0.618965	1.20603e-06	2.0275	-0.618798
43262629	rs35625124	2.82322e-12	-0.392047	-0.263691	4.81337e-08	-1.54868	-0.263717
43262643	rs77593208	5.38886e-12	-1.74523e-10	-0.00928264	2.92171e-07	-1.74523e-10	-0.00904322
43263019	rs8068816	6.89548e-13	-1.18756	-0.877775	9.64271e-08	-0.239969	-0.877627
43263233	rs8069272	4.69505e-13	-1.68626	-0.763429	2.43698e-08	-1.72968	-0.763363
43263299	rs149013604	9.1569e-12	-1.74523e-10	0.520891	4.96437e-07	-1.74523e-10	0.521073
43263301	rs142965733	1.3298e-11	-1.74523e-10	0.893997	7.20923e-07	-1.74523e-10	0.894149
43263774	rs77045387	4.01341e-13	-1.86648	-0.740083	2.96499e-08	-1.55675	-0.740174
43263911	rs34710884	1.16365e-12	-1.54206	-1.4542e-10	1.00482e-07	-1.0764	-1.4542e-10
43264564	rs76615055	1.0401e-12	-1.6543	-1.4542e-10	6.42557e-08	-1.52351	-1.4542e-10
43264915	rs8071573	7.25872e-13	-1.24057	-0.773433	2.01316e-08	-1.91075	-0.773342
43265323	rs73319060	2.82685e-13	-1.90728	-1.04976	1.80832e-08	-1.74159	-1.04982
43266091	rs7212802	6.66817e-13	-1.25772	-0.841134	1.88137e-08	-1.91075	-0.841043
43266487	rs62066682	3.25565e-13	-1.75462	-1.06119	1.53316e-08	-1.89532	-1.06115
43266519	rs7219397	6.51449e-13	-1.28104	-0.841134	1.88175e-08	-1.91055	-0.841043
43266542	rs78509373	3.96487e-13	-1.89212	-0.726607	3.50749e-08	-1.4024	-0.726499
43268267	rs6503426	6.44963e-13	-1.26445	-0.867727	1.83199e-08	-1.91075	-0.867641
43268712	rs6503427	4.23894e-13	-1.47033	-1.08156	1.52206e-08	-1.88219	-1.08155
43269242	rs145729014	4.28402e-13	-1.89462	-0.646688	2.80841e-08	-1.70461	-0.646569
43269701	rs117014527	3.42181e-12	-1.74523e-10	-0.463447	1.85474e-07	-1.74523e-10	-0.463469
43270288	rs67882608	6.63937e-13	-1.25569	-0.847499	1.88655e-08	-1.90164	-0.847409
43270363	rs144647217	3.21839e-13	-1.86617	-0.961148	1.8216e-08	-1.82285	-0.961234
43270570	rs186061946	5.29245e-12	-1.74523e-10	-0.0273344	2.86853e-07	-1.74523e-10	-0.027415
43271444	rs141472305	3.50314e-12	-0.439958	-1.4542e-10	6.30137e-08	-1.54303	-1.4542e-10
43271947	rs7208466	5.98019e-13	-1.20982	-0.99793	1.6135e-08	-1.90752	-0.997869
43273146	rs117150983	1.38907e-12	-1.36499	-1.4542e-10	9.51876e-08	-1.13053	-1.4542e-10
43273187	rs12450413	4.24768e-13	-1.81687	-0.732964	2.38448e-08	-1.78195	-0.732862
43273602	rs144701507	9.20455e-13	-1.7765	-1.4542e-10	7.05507e-08	-1.43005	-1.4542e-10
43273867	rs6503428	6.45053e-13	-1.14464	-0.987395	1.62761e-08	-1.90936	-0.987331
43273992	rs62066707	1.43598e-12	-0.343765	-0.988005	1.63577e-08	-1.90365	-0.988033
43274408	rs62066708	8.94846e-13	-1.80472	-1.4542e-10	4.51241e-08	-1.87697	-1.4542e-10
43274524	rs117972125	8.75966e-13	-1.82604	-1.4542e-10	6.03704e-08	-1.58588	-1.4542e-10
43274555	rs61160218	3.86529e-13	-1.85245	-0.791713	1.97817e-08	-1.90999	-0.791635
43274734	rs74834963	2.30694e-12	-1.74523e-10	-0.857693	1.25039e-07	-1.74523e-10	-0.857761
43275356	rs80169564	2.28958e-12	-1.74523e-10	-0.865247	1.24097e-07	-1.74523e-10	-0.865318
43275886	rs80069680	3.25559e-13	-1.90485	-0.910974	1.7893e-08	-1.89116	-0.910819
43275949	rs112297877	1.3924e-12	-0.450531	-0.912057	1.75528e-08	-1.90908	-0.912088
43275977	rs73319076	2.3772e-12	-1.74523e-10	-0.827695	1.28845e-07	-1.74523e-10	-0.82777
43276617	rs112023302	1.00619e-12	-1.68745	-1.4542e-10	4.37112e-08	-1.90878	-1.4542e-10
43276993	rs138262388	3.9523e-10	4.28585	-1.4542e-10	4.04466e-06	2.61877	-1.4542e-10
43277503	rs144269995	2.42928e-12	-1.74523e-10	-0.806021	1.31668e-07	-1.74523e-10	-0.806099
43277541	rs7207244	3.45685e-13	-1.77408	-0.981768	1.64717e-08	-1.90301	-0.981724
43277652	rs7212192	5.89654e-13	-1.16975	-1.05208	1.52562e-08	-1.90935	-1.05205
43277758	rs11870697	6.11333e-13	-1.13365	-1.05208	1.52391e-08	-1.91047	-1.05205
43278576	rs72832877	1.33629e-12	-0.404294	-0.999426	1.60894e-08	-1.90878	-0.999449
43278732	rs6503430	7.19672e-13	-0.970355	-1.05222	1.60976e-08	-1.8555	-1.05221
43279074	rs79337476	1.15964e-12	-1.54551	-1.4542e-10	5.51086e-08	-1.67708	-1.4542e-10
43279203	rs111863021	1.31594e-12	-1.41907	-1.4542e-10	6.73184e-08	-1.47695	-1.4542e-10
43279320	rs7218351	1.01425e-12	-0.896012	-0.783459	2.00464e-08	-1.90473	-0.78361
43279830	rs145394967	4.42607e-13	-1.89974	-0.608947	2.42425e-08	-1.88928	-0.608997
43279850	rs62066710	1.52998e-12	-1.26836	-1.4542e-10	6.58549e-08	-1.49893	-1.4542e-10
43281946	rs7214310	1.34375e-12	-0.488475	-0.909679	1.75642e-08	-1.91074	-0.909776
43282322	rs72832878	4.41633e-12	-0.208308	-1.4542e-10	7.10521e-08	-1.42297	-1.4542e-10
43282545	rs4986147	4.80581e-12	-1.74523e-10	-0.123791	2.60477e-07	-1.74523e-10	-0.123867
43282726	rs111858497	1.63639e-12	-1.20112	-1.4542e-10	6.95207e-08	-1.44476	-1.4542e-10
43283263	rs79711330	3.0593e-13	-1.88671	-0.991302	2.3184e-08	-1.55165	-0.991265
43283523	rs117225566	1.73351e-11	1.15912	-1.4542e-10	3.08678e-07	0.045916	-1.4542e-10
43285302	rs62066713	2.14027e-12	-0.932683	-1.4542e-10	6.56668e-08	-1.50179	-1.4542e-10
43286143	rs79592359	1.32712e-12	-1.84182	0.431213	6.76102e-08	-1.90385	0.431231
43286163	rs111360850	1.82137e-12	-1.09403	-1.4542e-10	1.16477e-07	-0.92869	-1.4542e-10
43287288	rs113847117	4.58602e-13	-1.42656	-1.04663	1.93982e-08	-1.67462	-1.04658
43287317	rs111602534	4.67413e-13	-1.40057	-1.05359	1.96185e-08	-1.65638	-1.05353
43287421	rs4273079	4.51535e-13	-1.90966	-0.579061	2.44578e-08	-1.91025	-0.579187
43287642	rs62066714	1.05562e-11	1.18537	-0.522279	6.79707e-08	-0.944939	-0.522367
43288110	rs12603585	9.86994e-12	1.08338	-0.487503	6.5665e-08	-1.01422	-0.487594
43288222	rs12603483	1.32646e-11	1.37408	-0.482593	7.70431e-08	-0.859334	-0.482684
43288550	rs112416568	5.10353e-13	-1.29188	-1.07438	1.77752e-08	-1.73418	-1.0744
43288734	rs62066715	2.09136e-12	-0.955803	-1.4542e-10	6.2869e-08	-1.54533	-1.4542e-10
43289078	rs75104533	1.52551e-12	-1.27129	-1.4542e-10	9.58011e-08	-1.12411	-1.4542e-10
43289122	rs17630064	9.26292e-13	-1.77018	-1.4542e-10	5.00363e-08	-1.77363	-1.4542e-10
43289187	rs62066716	2.12278e-12	-0.940888	-1.4542e-10	6.34532e-08	-1.53608	-1.4542e-10
43289312	rs117884330	9.89892e-13	-1.66552	-0.0382574	4.88835e-08	-1.75869	-0.0382522
43290262	rs74253615	6.06687e-13	-1.13904	-1.05431	2.3768e-08	-1.46378	-1.05426
43290265	rs16939911	7.40459e-13	-1.6109	-0.383205	3.04108e-08	-1.88861	-0.382975
43290731	rs117306614	3.64068e-13	-1.68604	-1.01799	1.60326e-08	-1.89379	-1.01796
43292035	rs55706568	2.0528e-10	4.33263	-0.701868	1.45589e-07	-0.00365677	-0.701942
43292154	rs8077692	5.17451e-12	1.01343	-1.0633	3.79078e-08	-0.987914	-1.06331
43292155	rs544126535	2.06358e-12	-1.74523e-10	-0.969174	1.11852e-07	-1.74523e-10	-0.969203
43292279	rs113819830	1.05291e-10	3.9074	-0.944284	9.68073e-08	-0.16931	-0.944351
43293184	rs74441054	1.25418e-12	-1.46713	-1.4542e-10	1.02655e-07	-1.05501	-1.4542e-10
43294324	rs8068730	4.89893e-13	-1.41591	-0.991274	2.00749e-08	-1.69573	-0.991186
43294383	rs77023398	2.37446e-12	-0.828847	-1.4542e-10	1.5164e-07	-0.664877	-1.4542e-10
43294588	rs139098453	1.13723e-12	-1.56503	-1.4542e-10	4.36254e-08	-1.91074	-1.4542e-10
43294811	rs117920061	3.25028e-13	-1.72669	-1.09077	1.47756e-08	-1.90263	-1.09077
43295429	rs7217315	2.21641e-12	-0.897729	-1.4542e-10	6.51899e-08	-1.50908	-1.4542e-10
43295879	rs141249601	1.20003e-12	-1.51127	-1.4542e-10	6.91822e-08	-1.44964	-1.4542e-10
43297152	rs117687464	5.48975e-13	-1.91071	-0.38261	3.27304e-08	-1.81545	-0.382631
43297297	rs57825815	5.80651e-13	-1.91074	-0.326486	3.43939e-08	-1.822	-0.326508
43298388	rs1552458	2.76538e-12	0.364289	-1.04073	2.95415e-08	-1.25985	-1.04074
43300231	rs7215363	4.96342e-13	-1.35886	-1.03524	2.03491e-08	-1.63817	-1.03517
43300669	rs1552457	2.50537e-12	0.234478	-1.00966	2.84546e-08	-1.32839	-1.00968
43300927	rs62066718	1.20871e-12	-1.50406	-1.4542e-10	5.32246e-08	-1.71186	-1.4542e-10
43301858	rs75468347	6.29015e-13	-1.90904	-0.248173	3.82973e-08	-1.79281	-0.248194
43302259	rs12449792	6.42604e-11	3.4466	-0.977269	7.09639e-08	-0.446891	-0.977321
43302680	rs62066719	2.28411e-12	-0.867642	-1.4542e-10	6.64422e-08	-1.49005	-1.4542e-10
43303608	rs1906342	3.53539e-13	-1.86853	-0.864849	1.86857e-08	-1.89369	-0.864934
43304034	rs58605696	9.9241e-13	-1.76727	0.066036	9.16946e-08	-1.23388	0.0659566
43304649	rs79091156	1.00275e-12	-0.674596	-1.01628	3.65237e-08	-1.07223	-1.0162
43305131	rs9916564	4.22542e-13	-1.74008	-0.814998	1.95548e-08	-1.89804	-0.815123
43305163	rs79162210	1.98959e-12	-1.74523e-10	-1.00569	1.07846e-07	-1.74523e-10	-1.00568
43305401	rs9889614	4.23076e-13	-1.78444	-0.769381	2.08046e-08	-1.8817	-0.769513
43305435	rs77349922	2.20316e-12	-1.74523e-10	-0.903722	1.19424e-07	-1.74523e-10	-0.903706
43305456	rs62066720	3.7875e-13	-1.90797	-0.756523	2.09675e-08	-1.88675	-0.756658
43305520	rs9891541	4.1092e-13	-1.48711	-1.09586	1.45822e-08	-1.91072	-1.09586
43306148	rs11869822	3.80446e-13	-1.90831	-0.751716	2.06204e-08	-1.90825	-0.751849
43306305	rs11079492	3.79674e-13	-1.91069	-0.751372	2.07699e-08	-1.90138	-0.751504
43306345	rs11079493	4.12574e-13	-1.87585	-0.703107	2.15925e-08	-1.91075	-0.703286
43306649	rs12453698	4.99805e-13	-1.73111	-0.656046	2.5372e-08	-1.7965	-0.656234
43306685	rs57344356	3.17953e-13	-1.76072	-1.07875	2.94189e-08	-1.22603	-1.07872
43306763	rs9893052	3.78355e-13	-1.90972	-0.755817	2.07361e-08	-1.89856	-0.755948
43307457	rs145972883	9.01812e-13	-1.79697	-1.4542e-10	4.37297e-08	-1.90836	-1.4542e-10
43307719	rs4792892	4.63541e-13	-1.83098	-0.631498	2.32307e-08	-1.90922	-0.631692
43308183	rs58744688	4.28315e-13	-1.90874	-0.632774	2.32111e-08	-1.90882	-0.632927
43308547	rs75864910	4.32466e-13	-1.45169	-1.08018	1.48272e-08	-1.90973	-1.08019
43309078	rs9908905	2.75238e-13	-1.90283	-1.08091	1.52893e-08	-1.87834	-1.08089
43309171	rs9908320	4.25272e-13	-1.46727	-1.08137	1.48005e-08	-1.91034	-1.08138
43309466	rs9907333	4.15365e-13	-1.49213	-1.08009	1.48134e-08	-1.91075	-1.0801
43309942	rs9913962	4.23131e-13	-1.47189	-1.0818	1.47923e-08	-1.91047	-1.08181
43310143	rs79181461	4.24916e-13	-1.46727	-1.08221	1.47881e-08	-1.91034	-1.08222
43310182	rs75239108	4.25124e-13	-1.46727	-1.08172	1.47954e-08	-1.91034	-1.08173
43310840	rs12103702	4.25506e-13	-1.46596	-1.08213	1.47899e-08	-1.9103	-1.08214
43311620	rs9898221	4.25146e-13	-1.46596	-1.08298	1.47774e-08	-1.9103	-1.08299
43311704	rs143814916	6.33033e-12	0.151735	-1.4542e-10	9.38965e-07	1.1584	-1.4542e-10
43311968	rs9910393	4.24995e-13	-1.46596	-1.08333	1.47721e-08	-1.9103	-1.08335
43312700	rs9903656	4.24865e-13	-1.46596	-1.08364	1.47677e-08	-1.9103	-1.08365
43312800	rs9906359	4.24873e-13	-1.46596	-1.08362	1.47679e-08	-1.9103	-1.08363
43312831	rs1989230	2.71667e-13	-1.90956	-1.08723	1.95413e-08	-1.62665	-1.08721
43312893	rs1989229	2.90283e-13	-1.86073	-1.06978	1.65577e-08	-1.80978	-1.06975
43313404	rs9891552	4.14805e-13	-1.48352	-1.09004	1.46774e-08	-1.91002	-1.09005
43314204	rs140753632	1.84394e-12	-1.74523e-10	-1.08171	9.99509e-08	-1.74523e-10	-1.0817
43314544	rs77766814	4.0876e-13	-1.49306	-1.09518	1.45972e-08	-1.91037	-1.09519
43314640	rs77496285	1.8241e-12	-1.74523e-10	-1.09253	9.88752e-08	-1.74523e-10	-1.09252
43315547	rs1133458	2.96636e-13	-1.81868	-1.09019	2.16231e-08	-1.52245	-1.09017
43316360	rs12940312	5.69714e-13	-1.1673	-1.08893	2.77344e-08	-1.27477	-1.08894
43316520	rs1023995	6.88709e-13	-1.02868	-1.03788	1.5748e-08	-1.89179	-1.03787
43316613	rs8182370	2.93943e-13	-1.82766	-1.09032	1.70336e-08	-1.76088	-1.09031
43316642	rs60823899	8.53368e-13	-1.82908	-0.023096	7.25965e-08	-1.37828	-0.0231918
43317574	rs7212404	2.70485e-13	-1.90719	-1.09396	2.07364e-08	-1.56054	-1.09395
43319770	rs1801353	8.93986e-13	-1.054	-0.751684	2.21445e-08	-1.83705	-0.751747
43320366	rs74894402	2.42832e-12	-1.83634	1.02992	2.04211e-07	-1.39705	1.02983
43324611	rs118097512	1.06575e-11	-1.74523e-10	0.672646	5.77582e-07	-1.74523e-10	0.672468
43325185	rs111999393	3.09926e-13	-1.90142	-0.96362	1.92272e-08	-1.76644	-0.96362
43325839	rs28544002	3.24636e-13	-1.88305	-0.93562	2.09455e-08	-1.70884	-0.935621
43325906	rs74625254	8.63195e-13	-1.84073	-1.4542e-10	4.90654e-08	-1.79323	-1.4542e-10
43326807	rs77564485	1.25293e-12	-1.46813	-1.4542e-10	4.36273e-08	-1.9107	-1.4542e-10
43327228	rs149532487	2.20308e-12	-1.74523e-10	-0.90376	1.19417e-07	-1.74523e-10	-0.903759
43327309	rs62066723	3.19035e-13	-1.86977	-0.966295	1.98738e-08	-1.73069	-0.966296
43327944	rs9916625	2.93573e-13	-1.91057	-1.00868	1.6075e-08	-1.90047	-1.00864
43327946	rs7209805	2.93573e-13	-1.91057	-1.00868	1.6075e-08	-1.90047	-1.00864
43330066	rs62066724	2.76872e-13	-1.90821	-1.0696	1.7757e-08	-1.74	-1.0696
43330645	rs76397059	1.1657e-12	-1.5403	-1.4542e-10	5.11301e-08	-1.75201	-1.4542e-10
43330929	rs57431070	2.95923e-13	-1.89638	-1.0149	2.3782e-08	-1.50256	-1.0149
43331177	rs57989921	2.94778e-13	-1.89341	-1.02174	2.39817e-08	-1.48735	-1.02174
43331438	rs60420573	2.87237e-13	-1.88312	-1.05794	1.65752e-08	-1.82056	-1.05792
43332015	rs8065345	2.76751e-13	-1.90517	-1.07308	2.49945e-08	-1.39464	-1.07308
43332365	rs2291448	3.03434e-13	-1.79474	-1.09146	1.46499e-08	-1.91048	-1.09147
43333125	rs11651968	5.15972e-13	-1.3922	-0.963122	1.77336e-08	-1.84778	-0.963147
43333700	rs111535252	8.05873e-13	-1.90945	-1.4542e-10	4.41273e-08	-1.89931	-1.4542e-10
43334005	rs9908267	1.82499e-12	-0.115356	-0.976687	2.04599e-08	-1.6912	-0.976715
43334228	rs72832885	2.03102e-11	1.71868	-0.401174	1.75422e-07	-0.117622	-0.401564
43334499	rs117103308	1.20905e-12	-1.50378	-1.4542e-10	1.29719e-07	-0.821014	-1.4542e-10
43334649	rs60163605	2.31094e-12	0.145821	-1.00178	2.06551e-08	-1.65661	-1.00181
43334653	rs58314091	2.25895e-12	0.123069	-1.00178	2.04914e-08	-1.66457	-1.00181
43334978	rs4248280	2.88003e-12	0.373444	-1.00926	2.14841e-08	-1.60979	-1.00929
43335413	rs56276534	7.83194e-12	0.957554	-0.59296	4.71126e-08	-1.24092	-0.592921
43335567	rs77661889	8.72295e-13	-1.83024	-1.4542e-10	4.53545e-08	-1.87187	-1.4542e-10
43335650	rs56269837	1.43228e-11	1.55534	-0.587108	7.51965e-08	-0.779215	-0.587063
43335876	rs62066728	1.2235e-12	-1.4919	-1.4542e-10	4.38265e-08	-1.90614	-1.4542e-10
43336480	rs4248914	4.64058e-12	0.317971	-0.476749	1.01123e-07	-0.593411	-0.476634
43336574	rs4986168	1.22416e-11	1.51836	-0.707137	6.51344e-08	-0.802819	-0.707111
43336687	rs4247364	1.44289e-12	-0.402986	-0.923985	3.30405e-08	-1.26473	-0.923923
43336770	rs4792836	4.28673e-12	0.290574	-0.528666	9.19436e-08	-0.636652	-0.528556
43336997	rs7210761	1.45214e-12	-0.384572	-0.936004	3.30421e-08	-1.25266	-0.935944
43337136	rs7224548	1.42136e-12	-0.402986	-0.939015	3.25475e-08	-1.26473	-0.938956
43337171	rs7211069	4.28807e-12	0.311621	-0.549399	9.15115e-08	-0.620627	-0.549291
43337501	rs7225083	1.51751e-12	-0.328673	-0.947875	3.38788e-08	-1.21578	-0.947817
43337970	rs11656414	1.73452e-11	1.86659	-0.706891	5.91585e-08	-0.899311	-0.706853
43338941	rs7215764	6.73014e-12	0.857736	-0.644756	1.28728e-07	-0.18401	-0.644675
43339759	rs9909488	8.46986e-13	-1.85969	-1.4542e-10	4.47805e-08	-1.88461	-1.4542e-10
43340631	rs1047841	1.32094e-12	-1.41527	-1.4542e-10	4.37636e-08	-1.90758	-1.4542e-10
43340936	rs708563	1.59471e-11	1.79656	-0.720899	6.69296e-08	-0.761889	-0.720853
43341110	rs11574837	5.34127e-13	-1.40447	-0.916273	3.41466e-08	-1.23944	-0.916279
43341359	rs11574836	9.97481e-13	-1.69614	-1.4542e-10	5.14541e-08	-1.74569	-1.4542e-10
43341913	rs3744410	3.78399e-13	-1.82428	-0.841143	2.46566e-08	-1.64017	-0.841164
43341977	rs17846851	1.92872e-12	-1.74523e-10	-1.03676	1.04546e-07	-1.74523e-10	-1.03676
43342141	rs1047833	6.89778e-12	0.677439	-0.439856	1.63681e-07	-0.14873	-0.439734
43342306	rs2285674	1.35723e-11	1.58034	-0.665925	7.51435e-08	-0.701117	-0.665866
43343249	rs16939926	4.19074e-13	-1.70303	-0.860293	2.84401e-08	-1.47827	-0.860313
43344073	rs2074293	4.41482e-11	2.37854	-0.284604	1.60003e-07	-0.326644	-0.284548
43345858	rs11574833	1.05705e-12	-1.63813	-1.4542e-10	5.41623e-08	-1.6944	-1.4542e-10
43346980	rs4792809	1.76209e-12	-0.459956	-0.667163	6.17082e-08	-0.896718	-0.667248
43347066	rs3178151	1.12116e-12	-0.571098	-1.00816	5.17916e-08	-0.731091	-1.00806
43347336	rs4792811	1.78469e-12	-0.419165	-0.695207	5.16037e-08	-1.0475	-0.69529
43347610	rs11574831	1.26817e-12	-0.514585	-0.941459	1.90052e-08	-1.80016	-0.941509
43348317	rs577831952	1.83464e-12	-1.74523e-10	-1.08677	9.94488e-08	-1.74523e-10	-1.08674
43348887	rs4247365	2.62338e-12	-0.0465739	-0.68258	7.01783e-08	-0.75268	-0.682664
43349176	rs7213493	9.14986e-13	-0.731257	-1.05121	1.79041e-08	-1.75013	-1.05123
43349197	rs9635724	1.81785e-12	-1.74523e-10	-1.09596	9.85362e-08	-1.74523e-10	-1.09596
43349882	rs11079501	1.74069e-12	-0.132932	-1.0064	7.84189e-08	-0.318014	-1.0063
43349920	rs7214657	2.71867e-12	-0.00771919	-0.685756	7.21344e-08	-0.722014	-0.685839
43350081	rs11574828	1.62205e-12	-0.203526	-1.0064	7.33531e-08	-0.384794	-1.0063
43350514	rs9911183	9.04082e-13	-0.782092	-1.01236	1.84923e-08	-1.75663	-1.01239
43350666	rs11079502	1.43012e-11	1.82366	-0.856935	6.27004e-08	-0.691133	-0.856882
43351039	rs11574826	1.61935e-12	-0.203526	-1.00807	7.32311e-08	-0.384794	-1.00797
43351127	rs2072090	1.58638e-11	1.91571	-0.845288	6.68774e-08	-0.638289	-0.845234
43351657	rs17846859	4.54588e-12	-1.74523e-10	-0.179394	2.46425e-07	-1.74523e-10	-0.179328
43352049	rs17685379	1.41879e-12	-0.555747	-0.788066	2.10742e-08	-1.85021	-0.788123
43352642	rs36107645	7.06781e-13	-0.954425	-1.08623	1.56374e-08	-1.85051	-1.08621
43353269	rs58007130	1.01001e-12	-0.702483	-0.981176	1.74092e-08	-1.84817	-0.981219
43353423	rs9908462	6.97824e-13	-0.967193	-1.08621	1.55881e-08	-1.85368	-1.08619
43353677	rs9972936	9.23033e-12	1.40071	-0.871828	4.85462e-08	-0.93209	-0.871778
43353763	rs16939943	9.68912e-13	-0.755849	-0.969349	1.92569e-08	-1.75912	-0.969394
43354617	rs113896299	1.65337e-12	-0.152693	-1.03811	7.45625e-08	-0.336715	-1.03803
43354681	rs58428160	6.79795e-13	-0.991214	-1.08837	1.54647e-08	-1.85947	-1.08835
43354930	rs7222751	1.01702e-12	-0.743586	-0.933157	2.00558e-08	-1.75466	-0.933208
43357804	rs113772413	1.7796e-12	-0.106682	-1.01055	8.00594e-08	-0.293163	-1.01045
43357938	rs34198001	4.28423e-13	-1.68777	-0.853493	2.92686e-08	-1.45636	-0.853505
43358166	rs9905609	4.03578e-13	-1.51598	-1.08502	1.48717e-08	-1.90191	-1.08502
43358418	rs16939948	4.17493e-13	-1.72093	-0.846173	2.81043e-08	-1.50428	-0.846185
43359241	rs1985556	1.57668e-12	-0.44444	-0.793855	4.87656e-08	-1.00541	-0.793943
43359891	rs35971701	7.00708e-13	-1.0385	-1.01078	1.64434e-08	-1.87575	-1.01071
43360057	rs4792842	9.54806e-12	1.4109	-0.848174	5.17221e-08	-0.892379	-0.848119
43360128	rs7207549	1.32713e-12	-0.427222	-0.983373	4.0898e-08	-0.991874	-0.983428
43360940	rs3785805	2.13633e-12	0.0099818	-0.944508	9.5526e-08	-0.182596	-0.944388
43360994	rs3785804	1.19371e-12	-0.711867	-0.804679	2.07257e-08	-1.85029	-0.804723
43361213	rs3785803	1.36764e-12	-0.63088	-0.749649	2.15729e-08	-1.86525	-0.749697
43361298	rs11574824	3.71597e-12	-0.380977	-1.4542e-10	7.26632e-08	-1.40055	-1.4542e-10
43361350	rs3785802	1.59063e-12	-0.47858	-0.750904	4.95608e-08	-1.0322	-0.750986
43361491	rs2074292	8.27734e-12	1.24824	-0.828339	4.94904e-08	-0.956319	-0.828286
43361889	rs2074291	8.48908e-12	1.27645	-0.831288	4.82191e-08	-0.9794	-0.831228
43362456	rs2074290	3.39634e-12	-1.74523e-10	-0.470918	1.84134e-07	-1.74523e-10	-0.470721
43362475	rs11574822	8.13469e-13	-1.90006	-1.4542e-10	4.36354e-08	-1.91051	-1.4542e-10
43364737	rs17846855	3.95241e-13	-1.60631	-1.01557	3.15164e-08	-1.22031	-1.01557
43364914	rs2074289	1.15472e-12	-0.459272	-1.09049	2.33377e-07	0.856738	-1.09046
43365015	rs34066137	3.99868e-13	-1.68965	-0.920582	1.99105e-08	-1.77455	-0.920586
43365089	rs11079503	1.2926e-12	-0.799258	-0.637704	2.37019e-08	-1.88306	-0.637772
43365184	rs11574817	1.73527e-12	-1.14245	-1.4542e-10	4.48601e-08	-1.88284	-1.4542e-10
43365392	rs11574815	1.3126e-12	-0.683632	-0.737975	2.18889e-08	-1.8624	-0.738006
43365441	rs35518221	1.341e-12	-0.753943	-0.646255	2.36782e-08	-1.87552	-0.646305
43366547	rs7210529	1.13701e-12	-1.56521	-1.4542e-10	5.78249e-08	-1.62896	-1.4542e-10
43367152	rs4792846	1.04266e-11	1.14707	-0.496321	6.63525e-08	-0.995163	-0.496239
43367424	rs11574814	6.11353e-13	-1.24038	-0.945314	1.69538e-08	-1.91054	-0.945348
43367653	rs7222094	3.8633e-13	-1.71738	-0.927298	1.92233e-08	-1.8029	-0.927363
43368600	rs16939953	8.23539e-13	-1.88776	-1.4542e-10	8.85533e-08	-1.20278	-1.4542e-10
43369904	rs3760357	1.37344e-12	-0.699933	-0.676362	2.32061e-08	-1.86559	-0.676378
43369980	rs11574812	8.49112e-13	-1.85718	-1.4542e-10	7.79168e-08	-1.33074	-1.4542e-10
43370481	rs721579	3.85103e-12	0.310576	-0.655851	2.27575e-08	-1.90572	-0.655772
43374055	rs4792812	5.74982e-12	0.482361	-0.426808	2.51273e-07	0.266812	-0.426654
43375239	rs4792813	6.62442e-12	0.529135	-0.331989	2.88865e-07	0.311439	-0.331864
43376110	rs9908076	3.65645e-13	-1.90051	-0.799196	2.15728e-08	-1.81567	-0.799286
43376447	rs2867316	1.39179e-11	0.798027	0.141529	5.59952e-08	-1.80262	0.141502
43376506	rs142966231	1.30496e-12	-1.42744	-1.4542e-10	5.95607e-08	-1.59939	-1.4542e-10
43376761	rs1352312	1.5597e-11	0.868777	0.184686	5.93187e-08	-1.78812	0.184659
43377320	rs111882557	1.38768e-12	-0.734777	-0.631204	2.412e-08	-1.87211	-0.631228
43377519	rs55913194	8.78901e-13	-1.8227	-1.4542e-10	4.37065e-08	-1.90889	-1.4542e-10
43378398	rs112969331	1.38779e-12	-0.734777	-0.631126	2.41219e-08	-1.87211	-0.631151
43378701	rs11657021	1.25615e-12	-1.46556	-1.4542e-10	5.47354e-08	-1.68387	-1.4542e-10
43379467	rs2867317	2.249e-09	6.02462	-1.4542e-10	7.54541e-06	3.24231	-1.4542e-10
43379488	rs79442196	1.39997e-12	-0.72282	-0.634342	2.40971e-08	-1.86992	-0.634373
43379765	rs111244088	1.388e-12	-0.72282	-0.642931	2.38911e-08	-1.86992	-0.642955
43380115	rs75911690	1.388e-12	-0.72282	-0.642931	2.38911e-08	-1.86992	-0.642955
43380341	rs79789477	1.35529e-12	-0.746672	-0.642931	2.37881e-08	-1.87424	-0.642955
43380666	rs7221403	3.21747e-13	-1.73333	-1.09427	1.52527e-08	-1.86735	-1.09428
43381472	rs12938138	4.19167e-13	-1.77148	-0.791625	2.53049e-08	-1.6637	-0.791683
43383100	rs9908330	9.2103e-13	-1.29336	-0.482517	2.75004e-08	-1.88967	-0.482516
43383484	rs4792847	3.20464e-13	-1.7369	-1.0947	1.52076e-08	-1.86988	-1.09471
43383595	rs1476533	1.35477e-12	-0.770276	-0.619707	2.42478e-08	-1.87832	-0.619732
43383596	rs1476532	8.69231e-13	-1.29336	-0.5404	2.59537e-08	-1.88967	-0.540403
43384345	rs74253619	6.41381e-12	0.427256	-0.262418	2.81001e-07	0.214261	-0.262285
43384632	rs7223853	1.29204e-11	0.718933	0.146257	5.59842e-08	-1.80751	0.146195
43385263	rs75184106	1.36257e-12	-0.770276	-0.613966	2.43874e-08	-1.87832	-0.613991
43385349	rs12449740	9.8507e-13	-1.1428	-0.565862	2.58473e-08	-1.86831	-0.565865
43385620	rs79039330	1.36687e-12	-0.770276	-0.610816	2.44644e-08	-1.87832	-0.610841
43387104	rs7214514	1.12096e-11	0.585226	0.137932	5.33038e-08	-1.84828	0.137905
43387887	rs57525868	1.81908e-12	-1.74523e-10	-1.09529	9.86025e-08	-1.74523e-10	-1.09529
43388389	rs117557718	2.57146e-12	-1.74523e-10	-0.749143	1.39385e-07	-1.74523e-10	-0.749146
43388413	rs17686001	4.24114e-13	-1.5373	-1.01407	6.19799e-08	-0.545481	-1.01409
43389726	rs11869999	3.68634e-13	-1.5979	-1.09366	1.46147e-08	-1.91069	-1.09367
43390121	rs80000929	7.69331e-12	0.479947	-0.133212	3.36242e-07	0.264508	-0.133059
43390343	rs74996617	1.60965e-11	1.3023	-0.217318	5.07272e-07	0.759838	-0.217174
43390763	rs79760062	1.50323e-11	1.27594	-0.259359	4.74836e-07	0.735811	-0.259225
43391328	rs4792848	1.36025e-11	1.19664	-0.279998	4.32726e-07	0.663581	-0.279859
43392208	rs7216796	3.63658e-13	-1.63196	-1.0732	1.49356e-08	-1.90941	-1.07323
43394528	rs559611761	2.40145e-12	-0.817546	-1.4542e-10	1.72888e-07	-0.533737	-1.4542e-10
43395013	rs117350379	1.65549e-12	-1.18952	-1.4542e-10	5.39906e-08	-1.69757	-1.4542e-10
43395178	rs4792849	6.36061e-12	0.629698	-0.47319	2.81057e-08	-1.87727	-0.473139
43395255	rs117074068	9.84793e-13	-1.70894	-1.4542e-10	4.6125e-08	-1.85503	-1.4542e-10
43395750	rs74848434	2.32892e-12	-1.74523e-10	-0.848213	1.26235e-07	-1.74523e-10	-0.848237
43396077	rs75719641	7.84424e-12	0.533693	-0.16753	3.41991e-07	0.31579	-0.16739
43396328	rs74970811	1.01286e-12	-1.14549	-0.535352	2.57074e-08	-1.90428	-0.535328
43396332	rs113414546	1.76049e-11	1.17456	-1.4542e-10	6.66794e-08	-1.48649	-1.4542e-10
43397246	rs76147974	4.34884e-13	-1.91017	-0.616125	3.02622e-08	-1.66035	-0.616139
43398124	rs117626672	3.7054e-12	-0.383826	-1.4542e-10	1.24057e-07	-0.865639	-1.4542e-10
43398535	rs116979783	3.1761e-10	4.06721	-1.4542e-10	2.03202e-06	1.9304	-1.4542e-10
43398594	rs76853696	8.09805e-12	0.673774	-0.275767	3.50827e-07	0.44957	-0.275661
43398618	rs80335384	3.53772e-11	1.87245	-1.4542e-10	8.8328e-08	-1.20533	-1.4542e-10
43399058	rs117642368	1.12731e-11	0.728801	-1.4542e-10	6.33953e-08	-1.53699	-1.4542e-10
43400563	rs78530059	6.53411e-12	0.518281	-0.334861	2.85057e-07	0.301082	-0.334777
43400747	rs16939958	6.56312e-12	0.518281	-0.330431	2.86322e-07	0.301082	-0.330347
43401113	rs150086194	8.13247e-12	0.402248	-1.4542e-10	2.11937e-06	1.97249	-1.4542e-10
43401241	rs138410223	8.57231e-12	-1.74523e-10	0.454921	4.64563e-07	-1.74523e-10	0.454714
43401540	rs4328483	7.09625e-13	-0.944704	-1.09193	1.50302e-08	-1.8844	-1.09193
43401748	rs16939961	6.80109e-12	0.554096	-0.330629	2.96218e-07	0.335264	-0.330551
43402852	rs56049236	3.13012e-10	4.05263	-1.4542e-10	2.00841e-06	1.91872	-1.4542e-10
43402859	rs56059526	1.08743e-12	-0.864699	-0.745104	2.86454e-08	-1.5862	-0.745188
43403005	rs4792814	7.33112e-13	-0.91481	-1.08926	1.51478e-08	-1.87927	-1.08926
43403777	rs4792850	9.0366e-13	-0.704988	-1.08993	1.66656e-08	-1.78311	-1.08992
43404148	rs34993366	1.15384e-12	-0.83871	-0.711807	3.00493e-08	-1.57166	-0.711885
43404943	rs60308509	1.06936e-12	-0.924357	-0.702201	2.89351e-08	-1.61905	-0.70228
43405024	rs57804037	2.41067e-12	0.21548	-1.02919	7.9176e-08	-0.285559	-1.02915
43405333	rs35080075	7.8568e-13	-1.2049	-0.729925	2.52331e-08	-1.72822	-0.730002
43405520	rs57079292	1.42579e-11	1.25225	-0.288552	4.513e-07	0.714222	-0.288472
43405754	rs35925307	8.02306e-13	-1.19612	-0.717766	2.61279e-08	-1.70554	-0.717844
43405846	rs59136196	1.41392e-11	1.24389	-0.288552	4.47877e-07	0.706607	-0.288472
43408966	rs147419434	6.44306e-12	-1.74523e-10	0.169387	3.49235e-07	-1.74523e-10	0.169361
43409429	rs77566261	7.65925e-12	0.611134	-0.268836	3.32728e-07	0.389726	-0.268783
43409440	rs180791533	1.68142e-12	-1.17398	-1.4542e-10	1.53074e-07	-0.65546	-1.4542e-10
43409653	rs35457051	7.75076e-13	-1.19946	-0.748946	2.57725e-08	-1.68808	-0.748996
43410053	rs36015986	9.14942e-13	-1.78251	-1.4542e-10	4.37898e-08	-1.90698	-1.4542e-10
43411373	rs117172854	4.97796e-12	-1.74523e-10	-0.0885955	2.69823e-07	-1.74523e-10	-0.0886182
43411574	rs59375097	8.06951e-13	-1.20998	-0.698127	2.80581e-08	-1.65393	-0.698181
43412337	rs67141028	8.07415e-13	-1.20309	-0.704439	2.79982e-08	-1.64975	-0.704492
43413451	rs1000354	2.95618e-12	0.418215	-1.02793	1.56338e-08	-1.90902	-1.02793
43414434	rs8079270	1.07529e-12	-0.904065	-0.716962	3.24616e-08	-1.48931	-0.717014
43415383	rs67170803	1.01727e-12	-0.62808	-1.04841	4.27741e-08	-0.882068	-1.04838
43416415	rs34702068	7.9251e-13	-1.1719	-0.754266	2.77715e-08	-1.60804	-0.754327
43416944	rs35427715	7.85674e-13	-1.15536	-0.779472	2.67464e-08	-1.62045	-0.779531
43416953	rs35082152	7.7847e-13	-1.16177	-0.782274	2.65659e-08	-1.62442	-0.782332
43417022	rs139336056	8.21106e-13	-1.89072	-1.4542e-10	4.52586e-08	-1.87399	-1.4542e-10
43417205	rs35098769	7.66771e-13	-1.16886	-0.790328	2.62378e-08	-1.6288	-0.790385
43417216	rs35403192	7.72437e-13	-1.17824	-0.773585	2.71301e-08	-1.6121	-0.773644
43417458	rs17759537	1.71772e-12	-1.15262	-1.4542e-10	5.34792e-08	-1.70709	-1.4542e-10
43417995	rs17759555	3.71037e-13	-1.77528	-0.909787	2.27321e-08	-1.65283	-0.909772
43418268	rs141091766	9.08653e-12	-1.74523e-10	0.513177	4.92455e-07	-1.74523e-10	0.51302
43418841	rs79620933	1.35524e-12	-0.995226	-0.394411	6.3126e-08	-1.1469	-0.39435
43419848	rs116054740	8.28221e-13	-1.88209	-1.4542e-10	5.12788e-08	-1.74911	-1.4542e-10
43419922	rs35410914	7.67759e-13	-1.072	-0.885895	2.5984e-08	-1.54296	-0.885942
43420085	rs117326137	6.43993e-13	-1.26036	-0.873329	1.82184e-08	-1.91058	-0.873367
43420120	rs4792815	5.30054e-12	0.600709	-0.626516	2.30368e-07	0.37977	-0.626476
43421115	rs9907503	4.39592e-13	-1.54313	-0.972394	1.89119e-08	-1.77416	-0.972432
43421359	rs62064591	1.09326e-12	-1.60446	-1.4542e-10	6.72904e-08	-1.47737	-1.4542e-10
43421431	rs12942322	8.19945e-13	-0.898692	-0.993442	1.61568e-08	-1.9106	-0.99344
43421720	rs72832896	3.77263e-13	-1.83002	-0.838413	1.88642e-08	-1.91075	-0.83837
43422855	rs4792851	2.17656e-12	0.0514931	-0.967363	1.90843e-08	-1.77012	-0.967398
43423162	rs117421612	2.75637e-10	3.92547	-1.4542e-10	1.63135e-06	1.71078	-1.4542e-10
43423890	rs16939964	3.9062e-13	-1.83744	-0.796196	2.10913e-08	-1.84135	-0.796168
43424018	rs79084945	1.30163e-12	-0.528927	-0.901073	2.46226e-08	-1.58162	-0.901102
43424214	rs12452272	1.74486e-12	-0.468111	-0.66883	3.3987e-08	-1.49156	-0.668849
43426306	rs148255010	1.84233e-12	-1.74523e-10	-1.08259	9.98626e-08	-1.74523e-10	-1.08259
43426386	rs117274767	1.82795e-12	-1.74523e-10	-1.09042	9.90843e-08	-1.74523e-10	-1.09041
43426669	rs115302681	9.09081e-13	-1.78894	-1.4542e-10	4.90808e-08	-1.79291	-1.4542e-10
43427544	rs36057737	4.01205e-13	-1.8426	-0.764297	2.18887e-08	-1.83614	-0.764268
43428218	rs11079524	1.96863e-12	-0.0156797	-1.0006	1.84907e-08	-1.76849	-1.00063
43430388	rs112120661	1.8969e-12	-0.393286	-0.660109	3.56178e-08	-1.45342	-0.660118
43430696	rs7214661	6.34808e-13	-1.05253	-1.09552	1.53557e-08	-1.85937	-1.09552
43431779	rs12453351	1.30628e-12	-1.42643	-1.4542e-10	4.58904e-08	-1.86013	-1.4542e-10
43432039	rs4792852	2.58839e-12	-1.74523e-10	-0.742582	1.40286e-07	-1.74523e-10	-0.742702
43432801	rs4792853	8.58301e-13	-1.08675	-0.759666	1.23086e-07	-0.113754	-0.759746
43432959	rs117979895	8.83568e-13	-1.8174	-1.4542e-10	4.8066e-08	-1.81381	-1.4542e-10
43433859	rs140249258	9.21312e-13	-1.77557	-1.4542e-10	4.97305e-08	-1.77976	-1.4542e-10
43433924	rs10083848	9.2972e-13	-1.76649	-1.4542e-10	5.01774e-08	-1.77082	-1.4542e-10
43434386	rs60221345	6.72794e-13	-1.00947	-1.08046	1.57602e-08	-1.84844	-1.08046
43434565	rs59193782	6.60303e-13	-1.03066	-1.07801	1.57304e-08	-1.85278	-1.07801
43434595	rs59113655	8.67642e-13	-1.04668	-0.78891	2.25517e-08	-1.78165	-0.788918
43434620	rs142703808	9.17422e-13	-1.7798	-1.4542e-10	4.95239e-08	-1.78393	-1.4542e-10
43435277	rs36121378	5.76717e-13	-1.57031	-0.673707	2.22955e-08	-1.90833	-0.673673
43436472	rs7222377	6.84684e-13	-1.00703	-1.06538	1.60944e-08	-1.84253	-1.06538
43436791	rs12944705	6.16276e-13	-1.55874	-0.618942	2.35758e-08	-1.90726	-0.618902
43437238	rs12952082	4.07839e-13	-1.53009	-1.06041	1.53994e-08	-1.89162	-1.06043
43437241	rs12949988	5.70992e-13	-1.30176	-0.952234	1.72692e-08	-1.88517	-0.952287
43437308	rs140245332	7.1939e-13	-1.50117	-0.5218	2.64206e-08	-1.89048	-0.521758
43437345	rs568289271	2.24081e-12	-1.74523e-10	-0.886778	1.21459e-07	-1.74523e-10	-0.886811
43438430	rs12945838	6.82971e-13	-1.42681	-0.648106	2.3471e-08	-1.88258	-0.648035
43438698	rs2017313	1.81822e-12	-1.74523e-10	-1.09576	9.85563e-08	-1.74523e-10	-1.09575
43438840	rs150820346	2.83793e-12	-1.74523e-10	-0.650542	1.53822e-07	-1.74523e-10	-0.650589
43442166	rs117515828	3.027e-12	-1.74523e-10	-0.586044	1.64061e-07	-1.74523e-10	-0.586142
43442400	rs138480559	1.11277e-12	-1.58677	-1.4542e-10	4.64843e-08	-1.84727	-1.4542e-10
43443479	rs116455572	8.1956e-13	-1.8926	-1.4542e-10	4.43567e-08	-1.89412	-1.4542e-10
43443832	rs35762653	2.38283e-12	-1.74523e-10	-0.825328	1.29153e-07	-1.74523e-10	-0.825386
43444084	rs115079799	9.13537e-13	-1.78405	-1.4542e-10	4.93175e-08	-1.7881	-1.4542e-10
43444133	rs56265946	7.5226e-13	-1.40614	-0.572154	2.54527e-08	-1.87748	-0.572084
43444965	rs10468562	8.92266e-13	-1.80761	-1.4542e-10	4.81884e-08	-1.81126	-1.4542e-10
43445484	rs6503435	3.18915e-13	-1.90884	-0.927607	1.78185e-08	-1.87861	-0.927539
43445610	rs79206700	8.14436e-13	-1.36421	-0.534662	2.67277e-08	-1.86609	-0.534589
43445792	rs10853050	1.00509e-12	-0.617672	-1.07087	1.83292e-08	-1.70699	-1.07089
43447474	rs60295153	8.9922e-13	-1.79984	-1.4542e-10	4.85573e-08	-1.80364	-1.4542e-10
43447498	rs143305260	4.67054e-12	-1.74523e-10	-0.152341	2.53157e-07	-1.74523e-10	-0.152372
43447657	rs200027572	1.84443e-12	-1.74523e-10	-1.08145	9.99788e-08	-1.74523e-10	-1.08143
43448317	rs12943205	7.48165e-13	-1.38574	-0.598005	2.49372e-08	-1.87209	-0.597932
43448972	rs74568330	2.887e-12	-1.74523e-10	-0.633399	1.56484e-07	-1.74523e-10	-0.633433
43449181	rs117574138	9.31476e-10	5.14315	-1.4542e-10	4.16506e-06	2.6481	-1.4542e-10
43449644	rs118081270	2.04979e-12	-1.74523e-10	-0.975881	1.11109e-07	-1.74523e-10	-0.975867
43450077	rs117856128	2.16596e-12	-0.920754	-1.4542e-10	6.11929e-08	-1.57235	-1.4542e-10
43450099	rs80244613	1.40626e-12	-1.35268	-1.4542e-10	4.38452e-08	-1.90572	-1.4542e-10
43450305	rs143006871	1.7723e-12	-1.12134	-1.4542e-10	5.05052e-08	-1.76431	-1.4542e-10
43450678	rs34271337	7.91499e-13	-1.38574	-0.541701	2.63813e-08	-1.87209	-0.541635
43451359	rs58299347	5.43123e-12	0.842348	-0.843798	3.2925e-08	-1.34834	-0.843815
43452519	rs67622136	9.3379e-13	-1.27789	-0.484233	2.81421e-08	-1.86497	-0.484147
43452787	rs28450718	8.29412e-13	-1.88065	-1.4542e-10	4.487e-08	-1.88261	-1.4542e-10
43452908	rs117683720	1.91656e-12	-1.04308	-1.4542e-10	5.22914e-08	-1.72955	-1.4542e-10
43453065	rs35771499	2.27587e-12	-1.74523e-10	-0.871253	1.23354e-07	-1.74523e-10	-0.871326
43453498	rs115075977	8.91882e-13	-1.80804	-1.4542e-10	4.81681e-08	-1.81169	-1.4542e-10
43454537	rs147904962	9.28232e-13	-1.20717	-0.560922	2.66011e-08	-1.84458	-0.560849
43454804	rs867139	3.31105e-13	-1.90507	-0.893871	1.82951e-08	-1.88597	-0.893785
43456203	rs34064870	2.30479e-12	-1.74523e-10	-0.858627	1.24922e-07	-1.74523e-10	-0.858695
43456240	rs10468514	4.27879e-12	0.855671	-1.09562	2.29145e-08	-1.45899	-1.09562
43456342	rs9303471	1.19467e-12	-0.505389	-1.01036	1.78446e-08	-1.79427	-1.01041
43456676	rs11650773	8.12637e-13	-0.817827	-1.08326	1.59447e-08	-1.83398	-1.08327
43456728	rs12952708	4.04813e-12	0.794136	-1.0895	2.32569e-08	-1.45028	-1.08951
43456769	rs12952950	7.55329e-12	1.41463	-1.08626	2.32255e-08	-1.45486	-1.08627
43457575	rs117806414	3.00593e-13	-1.8296	-1.06602	1.67558e-08	-1.80166	-1.06597
43457711	rs8066287	2.90971e-13	-1.90973	-1.01842	1.69148e-08	-1.83974	-1.01845
43457886	rs9895436	2.97284e-12	0.408981	-1.01308	1.92222e-08	-1.71719	-1.01313
43458641	rs4792854	3.41636e-13	-1.84974	-0.917883	1.77241e-08	-1.89351	-0.917952
43459253	rs7220051	5.58068e-13	-1.61521	-0.661678	3.0467e-08	-1.608	-0.661738
43459318	rs115975018	2.85567e-12	-1.74523e-10	-0.644311	1.54776e-07	-1.74523e-10	-0.644402
43459464	rs114736530	2.75792e-12	-1.74523e-10	-0.679138	1.49479e-07	-1.74523e-10	-0.679226
43459697	rs4792855	5.30248e-13	-1.64844	-0.679586	3.10117e-08	-1.57238	-0.679643
43459770	rs6503436	3.14833e-13	-1.86118	-0.988145	1.62448e-08	-1.91041	-0.988202
43460005	rs79549411	2.81676e-12	-1.74523e-10	-0.658028	1.52668e-07	-1.74523e-10	-0.658118
43460091	rs1230063	2.98659e-12	-1.74523e-10	-0.599485	1.61871e-07	-1.74523e-10	-0.599581
43460181	rs62064594	2.00479e-11	1.30451	-1.4542e-10	1.72228e-07	-0.537564	-1.4542e-10
43460374	rs62064595	2.35356e-11	1.4649	-1.4542e-10	1.51591e-07	-0.665194	-1.4542e-10
43460873	rs145433429	2.40887e-12	-1.74523e-10	-0.814461	1.30573e-07	-1.74523e-10	-0.814449
43460891	rs61572747	5.83926e-11	2.8981	-0.524525	3.10675e-08	-1.72581	-0.524408
43461127	rs183136195	8.52896e-13	-1.85273	-1.4542e-10	1.1065e-07	-0.980015	-1.4542e-10
43461225	rs12939168	1.49285e-12	-1.88494	0.592014	8.6522e-08	-1.8181	0.592119
43461346	rs138358307	1.3528e-09	5.51632	-1.4542e-10	9.12529e-06	3.43242	-1.4542e-10
43461460	rs1230064	4.17141e-11	2.83861	-0.801391	2.30964e-08	-1.74528	-0.801424
43461481	rs1230065	5.60167e-11	3.14168	-0.809644	2.3906e-08	-1.70257	-0.80968
43462127	rs117311539	1.90818e-12	-1.04746	-1.4542e-10	2.72939e-06	2.22545	-1.4542e-10
43462803	rs2016980	4.26336e-11	-1.74523e-10	2.05903	2.31008e-06	-1.74523e-10	2.05865
43463493	rs79724577	2.24365e-09	6.02224	-1.4542e-10	6.49823e-08	-1.51227	-1.4542e-10
43464890	rs1230066	1.26528e-10	3.93755	-0.790707	2.63033e-08	-1.62595	-0.790742
43465737	rs1230067	5.11036e-11	3.07255	-0.832315	2.25671e-08	-1.73753	-0.832355
43466648	rs1230068	6.73544e-11	3.33015	-0.813799	2.45261e-08	-1.67281	-0.813834
43466654	rs1230069	6.73544e-11	3.33015	-0.813799	2.45261e-08	-1.67281	-0.813834
43466714	rs1230070	6.47776e-11	3.29495	-0.81761	2.42514e-08	-1.68026	-0.817645
43466773	rs1230071	6.13089e-11	3.22491	-0.802598	2.42625e-08	-1.69482	-0.802633
43466961	rs1230072	6.45329e-11	3.29495	-0.821395	2.41598e-08	-1.68026	-0.821429
43467025	rs1230073	6.45329e-11	3.29495	-0.821395	2.41598e-08	-1.68026	-0.821429
43467236	rs1234593	1.19887e-10	3.85558	-0.762645	2.60677e-08	-1.66301	-0.76268
43467987	rs10438778	1.03157e-10	3.74875	-0.806111	2.5373e-08	-1.64652	-0.806179
43468128	rs1230074	4.5541e-13	-1.89265	-0.587528	9.17056e-08	-0.580175	-0.587625
43468366	rs79470695	3.00953e-13	-1.80582	-1.08859	1.59876e-08	-1.82594	-1.08864
43468385	rs2905453	4.49645e-13	-1.89501	-0.597902	8.72176e-08	-0.619979	-0.597998
43468806	rs1230089	4.41226e-13	-1.90928	-0.602535	7.21043e-08	-0.80564	-0.60263
43468865	rs1230090	4.34139e-13	-1.91019	-0.617818	7.32507e-08	-0.774584	-0.617911
43469064	rs1230091	4.34148e-13	-1.91024	-0.617752	7.64468e-08	-0.731945	-0.617843
43469114	rs1237651	4.36202e-13	-1.91051	-0.612751	7.80674e-08	-0.715966	-0.612845
43469284	rs1230092	4.33946e-13	-1.91063	-0.617818	7.68336e-08	-0.72683	-0.617911
43469597	rs1230093	4.38752e-13	-1.90985	-0.607589	7.60113e-08	-0.747819	-0.607682
43470156	rs1230094	4.21813e-13	-1.90985	-0.646961	7.30765e-08	-0.747819	-0.647058
43470760	rs732589	4.04551e-13	-1.90951	-0.689085	7.97378e-08	-0.618462	-0.689177
43470972	rs117497016	1.48299e-12	-1.29955	-1.4542e-10	4.78202e-08	-1.81894	-1.4542e-10
43471481	rs7613	3.99403e-13	-1.90893	-0.70247	7.60567e-08	-0.652344	-0.70256
43471489	rs4763	1.33647e-08	7.80675	-1.4542e-10	5.16036e-08	-1.74279	-1.4542e-10
43472321	rs1059504	4.0677e-11	2.56283	-0.550787	2.52834e-08	-1.90536	-0.550873
43472507	rs8327	4.20976e-11	1.63412	0.412255	1.09002e-07	-1.40697	0.411948
43472825	rs117139057	1.40568e-12	-1.71013	0.357034	7.53131e-08	-1.72179	0.357066
43473100	rs188239464	1.81854e-12	-1.74523e-10	-1.09558	9.85732e-08	-1.74523e-10	-1.09558
43473307	rs62064597	9.71073e-09	7.48737	-1.4542e-10	5.03259e-08	-1.76786	-1.4542e-10
43474440	rs1230095	1.0702e-12	-1.90834	0.282572	1.87183e-07	-0.736699	0.282404
43474668	rs62064598	1.4038e-08	7.85591	-1.4542e-10	5.38878e-08	-1.69948	-1.4542e-10
43475929	rs2028078	1.69769e-08	8.04599	-1.4542e-10	5.24572e-08	-1.72639	-1.4542e-10
43476527	rs1230096	1.11894e-12	-1.90675	0.325516	1.97304e-07	-0.726981	0.325345
43476606	rs1230097	3.12184e-10	4.00157	0.0484097	6.28621e-08	-1.5937	0.0482641
43476807	rs56220387	7.4071e-09	7.21658	-1.4542e-10	5.49823e-08	-1.67937	-1.4542e-10
43478193	rs1230098	1.18908e-12	-1.89766	0.377228	1.86371e-07	-0.835696	0.377053
43478713	rs1230099	1.19271e-12	-1.89462	0.377228	1.8634e-07	-0.835862	0.377053
43479733	rs184952491	5.55975e-12	0.0219363	-1.4542e-10	1.86931e-06	1.84694	-1.4542e-10
43479748	rs55793500	2.93293e-08	8.59273	-1.4542e-10	4.9102e-08	-1.79248	-1.4542e-10
43480701	rs62064600	3.0456e-08	8.63042	-1.4542e-10	4.89079e-08	-1.79645	-1.4542e-10
43480759	rs12150247	1.09975e-12	-1.59853	-1.4542e-10	5.59809e-08	-1.66137	-1.4542e-10
43480848	rs1230100	3.34634e-10	3.94936	0.170061	7.08646e-08	-1.59552	0.169908
43480941	rs118072696	2.49112e-12	-1.74523e-10	-0.780886	1.35028e-07	-1.74523e-10	-0.780904
43481559	rs142703111	1.125e-12	-1.57583	-1.4542e-10	4.41417e-08	-1.89898	-1.4542e-10
43481742	rs188777118	8.5185e-13	-1.85396	-1.4542e-10	5.21548e-08	-1.73217	-1.4542e-10
43482264	rs77044114	8.81031e-11	2.78489	-1.4542e-10	8.60171e-08	-1.23184	-1.4542e-10
43483413	rs142833021	1.84989e-12	-1.74523e-10	-1.07849	1.00269e-07	-1.74523e-10	-1.07852
43483551	rs56236914	3.57054e-08	8.78944	-1.4542e-10	4.81363e-08	-1.81235	-1.4542e-10
43483774	rs1230101	1.37015e-12	-1.8878	0.509102	1.97166e-07	-0.911247	0.508912
43484496	rs62064603	3.1628e-08	8.66818	-1.4542e-10	4.87177e-08	-1.80034	-1.4542e-10
43484598	rs73984391	3.57054e-08	8.78944	-1.4542e-10	4.81363e-08	-1.81235	-1.4542e-10
43485219	rs1230102	1.60528e-12	-1.80405	0.58373	1.707e-07	-1.13001	0.583536
43485551	rs62064637	3.57054e-08	8.78944	-1.4542e-10	4.81363e-08	-1.81235	-1.4542e-10
43485791	rs1230103	1.63031e-12	-1.80694	0.602091	1.79465e-07	-1.0983	0.601899
43487217	rs36078910	4.75976e-08	9.07692	-1.4542e-10	4.69706e-08	-1.83686	-1.4542e-10
43487282	rs1230105	8.97157e-13	-0.706372	-1.09577	1.69627e-08	-1.7596	-1.09577
43487424	rs35389313	4.9466e-08	9.11542	-1.4542e-10	4.68242e-08	-1.83998	-1.4542e-10
43487574	rs35327136	3.3166e-08	8.71566	-1.4542e-10	4.57838e-08	-1.86245	-1.4542e-10
43487968	rs1230106	1.84536e-10	3.1036	0.420627	8.21266e-08	-1.69861	0.420493
43488239	rs79650010	2.32798e-12	-1.74523e-10	-0.848614	1.26183e-07	-1.74523e-10	-0.848646
43488382	rs8071011	4.56271e-08	9.03464	-1.4542e-10	4.71358e-08	-1.83335	-1.4542e-10
43488792	rs62064641	5.16099e-08	9.15785	-1.4542e-10	4.66674e-08	-1.84334	-1.4542e-10
43489064	rs11657802	1.07012e-12	-1.62585	-1.4542e-10	5.74323e-08	-1.63578	-1.4542e-10
43490853	rs62064643	2.50096e-08	8.4334	-1.4542e-10	4.73875e-08	-1.82803	-1.4542e-10
43491003	rs34063617	5.59761e-08	9.23906	-1.4542e-10	4.638e-08	-1.84952	-1.4542e-10
43492357	rs12940792	5.3643e-08	9.19649	-1.4542e-10	4.65286e-08	-1.84632	-1.4542e-10
43492416	rs2102989	1.81247e-10	3.13678	0.369461	7.85682e-08	-1.69175	0.369329
43493101	rs12947718	4.75976e-08	9.07692	-1.4542e-10	4.69706e-08	-1.83686	-1.4542e-10
43493504	rs71373560	5.3643e-08	9.19649	-1.4542e-10	4.65286e-08	-1.84632	-1.4542e-10
43493560	rs34915103	5.3643e-08	9.19649	-1.4542e-10	4.65286e-08	-1.84632	-1.4542e-10
43493798	rs11654226	6.35896e-13	-1.28917	-0.857164	2.3988e-08	-1.65158	-0.857255
43493835	rs12942951	5.71251e-08	9.25938	-1.4542e-10	4.54048e-08	-1.87076	-1.4542e-10
43494497	rs1230075	2.04465e-12	-1.58983	0.611438	1.42002e-07	-1.34182	0.611285
43494906	rs143163949	5.88622e-12	-1.74523e-10	0.0789976	3.18973e-07	-1.74523e-10	0.0787233
43495216	rs35884427	5.16099e-08	9.15785	-1.4542e-10	4.66674e-08	-1.84334	-1.4542e-10
43495334	rs551083947	8.04855e-13	-1.91071	-1.4542e-10	5.74541e-08	-1.6354	-1.4542e-10
43495340	rs568701388	8.09087e-13	-1.90547	-1.4542e-10	6.18515e-08	-1.56165	-1.4542e-10
43495343	rs536043800	8.15024e-13	-1.89815	-1.4542e-10	5.69893e-08	-1.64352	-1.4542e-10
43495345	rs557532485	8.53581e-13	-1.85193	-1.4542e-10	7.78084e-08	-1.33213	-1.4542e-10
43495852	rs34286926	6.02992e-08	9.31346	-1.4542e-10	4.6425e-08	-1.84855	-1.4542e-10
43496218	rs1230077	9.84878e-10	4.51301	0.685891	1.21927e-07	-1.56871	0.685745
43496465	rs56378631	6.02992e-08	9.31346	-1.4542e-10	4.6425e-08	-1.84855	-1.4542e-10
43496828	rs12946723	6.02992e-08	9.31346	-1.4542e-10	4.6425e-08	-1.84855	-1.4542e-10
43497210	rs12952764	6.02992e-08	9.31346	-1.4542e-10	4.6425e-08	-1.84855	-1.4542e-10
43497395	rs1230078	1.7449e-12	-1.60243	0.465512	1.19064e-07	-1.3721	0.465379
43497978	rs1230079	1.56799e-12	-1.73594	0.492119	1.39674e-07	-1.23905	0.491977
43498180	rs35420583	6.02992e-08	9.31346	-1.4542e-10	4.6425e-08	-1.84855	-1.4542e-10
43498181	rs34792542	5.34701e-08	9.19326	-1.4542e-10	4.68585e-08	-1.83925	-1.4542e-10
43498710	rs2106720	1.64108e-12	-1.69933	0.501074	1.45686e-07	-1.20585	0.500926
43498785	rs148406752	8.12906e-13	-1.90076	-1.4542e-10	4.66335e-08	-1.84406	-1.4542e-10
43499328	rs35519908	5.55803e-08	9.23197	-1.4542e-10	4.67149e-08	-1.84232	-1.4542e-10
43499369	rs139434415	4.54614e-12	-0.179337	-1.4542e-10	1.05409e-07	-1.02853	-1.4542e-10
43499839	rs12942666	6.29359e-08	9.35626	-1.4542e-10	4.62793e-08	-1.85169	-1.4542e-10
43500344	rs1230082	1.77401e-12	-1.7132	0.592825	1.49735e-07	-1.2702	0.592678
43500477	rs62064645	2.38086e-08	8.38419	-1.4542e-10	4.79641e-08	-1.81593	-1.4542e-10
43500587	rs62064646	8.05367e-08	9.60285	-1.4542e-10	4.55255e-08	-1.86811	-1.4542e-10
43500621	rs62064647	6.54372e-08	9.39523	-1.4542e-10	4.61506e-08	-1.85447	-1.4542e-10
43500837	rs1230083	1.8713e-10	3.12313	0.41506	8.09269e-08	-1.70776	0.414925
43501182	rs1230084	7.66203e-13	-0.864807	-1.09512	1.56526e-08	-1.84063	-1.09512
43501442	rs7222389	6.29359e-08	9.35626	-1.4542e-10	4.62793e-08	-1.85169	-1.4542e-10
43501591	rs55648326	7.41607e-08	9.52037	-1.4542e-10	4.57617e-08	-1.86293	-1.4542e-10
43501599	rs1230085	1.60787e-10	3.12313	0.263338	6.95351e-08	-1.70776	0.26321
43501940	rs56212100	6.21389e-08	9.34351	-1.4542e-10	4.596e-08	-1.85861	-1.4542e-10
43502111	rs62064649	6.02992e-08	9.31346	-1.4542e-10	4.6425e-08	-1.84855	-1.4542e-10
43502241	rs35626715	6.02992e-08	9.31346	-1.4542e-10	4.6425e-08	-1.84855	-1.4542e-10
43502860	rs117905481	4.19127e-12	-0.260613	-1.4542e-10	1.03659e-07	-1.04528	-1.4542e-10
43503283	rs1230086	1.55048e-10	3.07937	0.270751	6.99382e-08	-1.70939	0.270622
43503284	rs76344126	2.28539e-08	8.34326	-1.4542e-10	4.8155e-08	-1.81196	-1.4542e-10
43503294	rs7209501	5.9036e-08	9.29229	-1.4542e-10	4.68974e-08	-1.83842	-1.4542e-10
43503947	rs1230087	1.67318e-10	3.14755	0.278731	7.14839e-08	-1.69551	0.278602
43504217	rs73307518	6.99427e-13	-0.971242	-1.07987	1.48467e-08	-1.90873	-1.07987
43504466	rs117218979	1.22281e-12	-1.49247	-1.4542e-10	2.11594e-07	-0.331715	-1.4542e-10
43504468	rs141093428	2.03594e-12	-1.74523e-10	-0.982658	1.10357e-07	-1.74523e-10	-0.98266
43507008	rs2959953	1.64775e-12	-1.7317	0.537493	1.44953e-07	-1.2473	0.537322
43507297	rs12949256	2.47127e-08	8.42146	-1.4542e-10	4.77946e-08	-1.81947	-1.4542e-10
43507403	rs7220206	2.57488e-08	8.46253	-1.4542e-10	4.76126e-08	-1.82329	-1.4542e-10
43507649	rs7222444	2.47127e-08	8.42146	-1.4542e-10	4.77946e-08	-1.81947	-1.4542e-10
43508223	rs12939187	2.47127e-08	8.42146	-1.4542e-10	4.77946e-08	-1.81947	-1.4542e-10
43508303	rs34018943	2.47127e-08	8.42146	-1.4542e-10	4.77946e-08	-1.81947	-1.4542e-10
43508616	rs34104358	2.47127e-08	8.42146	-1.4542e-10	4.77946e-08	-1.81947	-1.4542e-10
43509310	rs62064652	2.40053e-08	8.39241	-1.4542e-10	4.76734e-08	-1.82201	-1.4542e-10
43509316	rs62064653	2.31283e-08	8.3552	-1.4542e-10	4.78401e-08	-1.81852	-1.4542e-10
43509778	rs56020833	2.20207e-08	8.30612	-1.4542e-10	4.83327e-08	-1.80828	-1.4542e-10
43510187	rs55642947	2.20207e-08	8.30612	-1.4542e-10	4.83327e-08	-1.80828	-1.4542e-10
43510650	rs2684631	1.74393e-12	-1.79456	0.657083	1.6713e-07	-1.22454	0.656927
43511101	rs72834513	1.4406e-12	-1.32855	-1.4542e-10	6.96469e-08	-1.44294	-1.4542e-10
43511435	rs34465449	2.28539e-08	8.34326	-1.4542e-10	4.8155e-08	-1.81196	-1.4542e-10
43511598	rs2959950	1.92687e-12	-1.55816	0.520435	1.25261e-07	-1.37627	0.520285
43512151	rs117218263	1.98908e-12	-1.74523e-10	-1.00594	1.07812e-07	-1.74523e-10	-1.006
43512206	rs12946900	2.28539e-08	8.34326	-1.4542e-10	4.8155e-08	-1.81196	-1.4542e-10
43512318	rs56168933	2.28539e-08	8.34326	-1.4542e-10	4.8155e-08	-1.81196	-1.4542e-10
43512439	rs55790407	2.28539e-08	8.34326	-1.4542e-10	4.8155e-08	-1.81196	-1.4542e-10
43513441	rs11012	2.35307e-08	8.37244	-1.4542e-10	4.75396e-08	-1.82482	-1.4542e-10
43513551	rs9730	2.38086e-08	8.38419	-1.4542e-10	4.79641e-08	-1.81593	-1.4542e-10
43513896	rs62064654	2.28539e-08	8.34326	-1.4542e-10	4.8155e-08	-1.81196	-1.4542e-10
43514411	rs2521717	4.24223e-13	-1.64664	-0.904474	1.81364e-08	-1.88402	-0.904439
43514589	rs3186976	4.25903e-12	-0.244574	-1.4542e-10	1.04871e-07	-1.03365	-1.4542e-10
43514954	rs62064655	2.38086e-08	8.38419	-1.4542e-10	4.79641e-08	-1.81593	-1.4542e-10
43515885	rs36114997	2.47127e-08	8.42146	-1.4542e-10	4.77946e-08	-1.81947	-1.4542e-10
43515927	rs568655892	2.54449e-08	8.45065	-1.4542e-10	4.72079e-08	-1.83182	-1.4542e-10
43515985	rs535784805	1.38318e-10	3.23594	-1.4542e-10	1.0453e-07	-1.03691	-1.4542e-10
43516175	rs146092449	1.27106e-12	-1.45376	-1.4542e-10	8.54315e-07	1.06392	-1.4542e-10
43516220	rs117442279	1.22833e-12	-1.48796	-1.4542e-10	5.08987e-08	-1.75655	-1.4542e-10
43516275	rs116910496	7.31596e-12	0.296442	-1.4542e-10	3.01618e-07	0.0227775	-1.4542e-10
43516402	rs17631303	2.47127e-08	8.42146	-1.4542e-10	4.77946e-08	-1.81947	-1.4542e-10
43516738	rs1317946	1.80797e-12	-1.56952	0.468107	1.18213e-07	-1.38187	0.467976
43517054	rs62064657	2.38086e-08	8.38419	-1.4542e-10	4.79641e-08	-1.81593	-1.4542e-10
43517252	rs35489312	2.57488e-08	8.46253	-1.4542e-10	4.76126e-08	-1.82329	-1.4542e-10
43517732	rs117755594	9.22111e-13	-1.77471	-1.4542e-10	2.38283e-07	-0.212926	-1.4542e-10
43518152	rs6503437	2.08458e-12	-1.45334	0.494293	1.0703e-07	-1.50743	0.494161
43519325	rs143827834	1.82788e-11	1.21213	-1.4542e-10	8.27711e-07	1.03228	-1.4542e-10
43519627	rs117649063	8.71274e-13	-1.83142	-1.4542e-10	1.79945e-07	-0.49373	-1.4542e-10
43519760	rs117029704	5.31738e-09	6.88512	-1.4542e-10	3.4878e-07	0.168057	-1.4542e-10
43520118	rs2684641	3.11116e-08	8.65172	-1.4542e-10	4.68363e-08	-1.83973	-1.4542e-10
43520272	rs62065374	2.57488e-08	8.46253	-1.4542e-10	4.76126e-08	-1.82329	-1.4542e-10
43520398	rs3845202	3.24726e-13	-1.73515	-1.08324	1.57866e-08	-1.844	-1.08323
43520860	rs188919605	2.11097e-12	-1.74523e-10	-0.946467	1.14429e-07	-1.74523e-10	-0.946429
43521161	rs62065376	2.3427e-08	8.36803	-1.4542e-10	4.75594e-08	-1.8244	-1.4542e-10
43521193	rs62065377	2.53342e-08	8.4463	-1.4542e-10	4.72271e-08	-1.83142	-1.4542e-10
43522340	rs191815733	2.49152e-12	-1.74523e-10	-0.780724	1.3505e-07	-1.74523e-10	-0.780738
43522361	rs62065378	2.67302e-08	8.49993	-1.4542e-10	4.74511e-08	-1.82668	-1.4542e-10
43524138	rs184359167	1.08007e-11	0.685995	-1.4542e-10	1.02598e-07	-1.05557	-1.4542e-10
43524526	rs113575082	2.67302e-08	8.49993	-1.4542e-10	4.74511e-08	-1.82668	-1.4542e-10
43525022	rs71373572	3.0142e-08	8.62006	-1.4542e-10	4.69592e-08	-1.8371	-1.4542e-10
43525365	rs62065379	2.7855e-08	8.54115	-1.4542e-10	4.72777e-08	-1.83034	-1.4542e-10
43525697	rs142002457	1.88341e-12	-1.74523e-10	-1.06053	1.02085e-07	-1.74523e-10	-1.06057
43527323	rs112538459	2.89206e-08	8.57869	-1.4542e-10	4.71241e-08	-1.8336	-1.4542e-10
43529293	rs2077606	2.89206e-08	8.57869	-1.4542e-10	4.71241e-08	-1.8336	-1.4542e-10
43530550	rs56278545	2.0259e-10	3.13768	0.479886	8.60413e-08	-1.71129	0.479738
43534322	rs8075717	1.85934e-10	3.04368	0.488098	8.62996e-08	-1.71651	0.487953
43534353	rs2960000	1.09137e-07	9.90674	-1.4542e-10	4.41011e-08	-1.8999	-1.4542e-10
43534694	rs62065385	2.77471e-08	8.53727	-1.4542e-10	4.71e-08	-1.83411	-1.4542e-10
43535047	rs151097992	4.20499e-13	-1.47665	-1.08328	1.64607e-08	-1.80208	-1.08333
43535952	rs4588023	2.79151e-12	-1.46365	0.796614	1.48815e-07	-1.48012	0.796446
43536408	rs55703888	3.66903e-08	8.81665	-1.4542e-10	4.6239e-08	-1.85256	-1.4542e-10
43536743	rs56005713	3.66903e-08	8.81665	-1.4542e-10	4.6239e-08	-1.85256	-1.4542e-10
43537168	rs2521840	1.30767e-12	-1.88958	0.464208	1.97894e-07	-0.8627	0.464047
43538523	rs111423688	3.53243e-08	8.77871	-1.4542e-10	4.63701e-08	-1.84973	-1.4542e-10
43538706	rs146254617	1.9982e-12	-1.00137	-1.4542e-10	9.37367e-08	-1.14589	-1.4542e-10
43538807	rs62065389	3.66903e-08	8.81665	-1.4542e-10	4.6239e-08	-1.85256	-1.4542e-10
43539077	rs55727465	2.22193e-12	-0.89524	-1.4542e-10	6.54149e-08	-1.50563	-1.4542e-10
43539968	rs77099723	3.82567e-08	8.85846	-1.4542e-10	4.60989e-08	-1.85559	-1.4542e-10
43541129	rs4792816	3.18957e-12	-1.32106	0.787327	1.27819e-07	-1.62292	0.787153
43541159	rs117683230	1.82663e-12	-1.74523e-10	-1.09114	9.90127e-08	-1.74523e-10	-1.09113
43541320	rs149244804	2.71861e-12	-1.74523e-10	-0.693496	1.47367e-07	-1.74523e-10	-0.693458
43541627	rs2139890	3.97414e-08	8.89653	-1.4542e-10	4.59751e-08	-1.85828	-1.4542e-10
43541656	rs3946526	4.30582e-08	8.97669	-1.4542e-10	4.57263e-08	-1.86371	-1.4542e-10
43541834	rs2078200	3.14015e-12	-1.44204	0.892696	1.44387e-07	-1.60641	0.892524
43542237	rs547330644	8.18654e-12	-1.74523e-10	0.408875	4.4375e-07	-1.74523e-10	0.408878
43543064	rs4792857	3.31394e-12	-0.433324	-0.0621552	4.88288e-08	-1.73576	-0.0623036
43543830	rs2521819	9.45087e-13	-1.89362	0.143529	4.25414e-07	0.223298	0.143381
43544379	rs55663797	5.69351e-08	9.25605	-1.4542e-10	4.63483e-08	-1.8502	-1.4542e-10
43545893	rs1879581	5.69351e-08	9.25605	-1.4542e-10	4.63483e-08	-1.8502	-1.4542e-10
43546853	rs62065400	1.21409e-08	7.80816	-0.0974421	1.76553e-07	-0.415197	-0.0975674
43548424	rs55671319	5.03186e-08	9.13251	-1.4542e-10	4.67891e-08	-1.84073	-1.4542e-10
43548481	rs55652155	5.91839e-08	9.29479	-1.4542e-10	4.62179e-08	-1.85302	-1.4542e-10
43548671	rs9893586	8.7492e-13	-1.89529	0.0680505	4.02539e-07	0.243488	0.0679214
43548778	rs7224890	9.82817e-09	7.69577	-0.196376	1.56105e-07	-0.439369	-0.196482
43549463	rs139898403	8.72296e-13	-1.83024	-1.4542e-10	1.00441e-07	-1.07681	-1.4542e-10
43549526	rs17631676	5.69351e-08	9.25605	-1.4542e-10	4.63483e-08	-1.8502	-1.4542e-10
43549608	rs149366495	5.45639e-08	9.21351	-1.4542e-10	4.64957e-08	-1.84702	-1.4542e-10
43550107	rs2090847	5.91839e-08	9.29479	-1.4542e-10	4.62179e-08	-1.85302	-1.4542e-10
43550586	rs151184436	5.17334e-12	-0.0500984	-1.4542e-10	1.1571e-07	-0.935293	-1.4542e-10
43551083	rs55746869	5.03186e-08	9.13251	-1.4542e-10	4.67891e-08	-1.84073	-1.4542e-10
43551151	rs12950965	6.17649e-08	9.33747	-1.4542e-10	4.60785e-08	-1.85604	-1.4542e-10
43551321	rs56015792	6.17649e-08	9.33747	-1.4542e-10	4.60785e-08	-1.85604	-1.4542e-10
43551613	rs62065404	6.17649e-08	9.33747	-1.4542e-10	4.60785e-08	-1.85604	-1.4542e-10
43551672	rs2037442	3.14592e-09	6.40253	-0.0422847	1.24198e-07	-0.82209	-0.0424134
43552537	rs71238846	5.3991e-08	9.20296	-1.4542e-10	4.6533e-08	-1.84622	-1.4542e-10
43552717	rs147243132	5.63145e-08	9.24509	-1.4542e-10	4.63858e-08	-1.84939	-1.4542e-10
43552921	rs12452273	5.63145e-08	9.24509	-1.4542e-10	4.63858e-08	-1.84939	-1.4542e-10
43553150	rs7218394	4.0827e-09	6.6699	-0.0490063	1.36083e-07	-0.723984	-0.0491347
43554902	rs4239141	9.42211e-13	-1.89848	0.14534	4.17957e-07	0.203803	0.145192
43555253	rs56192752	5.63145e-08	9.24509	-1.4542e-10	4.63858e-08	-1.84939	-1.4542e-10
43556652	rs62065436	5.63145e-08	9.24509	-1.4542e-10	4.63858e-08	-1.84939	-1.4542e-10
43556661	rs111639757	3.92227e-11	1.97564	-1.4542e-10	1.56266e-07	-0.634821	-1.4542e-10
43556681	rs147183429	9.26228e-13	-1.77025	-1.4542e-10	4.82847e-08	-1.80927	-1.4542e-10
43556734	rs4792817	3.85605e-09	6.62349	-0.0597104	1.32336e-07	-0.741205	-0.0598381
43556807	rs55925547	1.1946e-07	9.99712	-1.4542e-10	4.57811e-08	-1.86251	-1.4542e-10
43556982	rs55643511	5.85172e-08	9.28346	-1.4542e-10	4.62556e-08	-1.8522	-1.4542e-10
43557612	rs62065437	6.10443e-08	9.32574	-1.4542e-10	4.61164e-08	-1.85521	-1.4542e-10
43557687	rs4792818	9.40876e-13	-1.8999	0.14534	4.10036e-07	0.184669	0.145192
43557805	rs10401005	1.04823e-12	-1.86127	0.214761	4.73437e-07	0.259028	0.214608
43558092	rs62065438	5.85172e-08	9.28346	-1.4542e-10	4.62556e-08	-1.8522	-1.4542e-10
43559955	rs62065439	1.38693e-12	-1.36652	-1.4542e-10	6.26936e-08	-1.54812	-1.4542e-10
43563182	rs181659035	1.81969e-12	-1.74523e-10	-1.09495	9.86359e-08	-1.74523e-10	-1.09495
43563719	rs562458596	2.49807e-12	-1.74523e-10	-0.778096	1.35404e-07	-1.74523e-10	-0.778118
43563894	rs62065442	6.10443e-08	9.32574	-1.4542e-10	4.61164e-08	-1.85521	-1.4542e-10
43563951	rs4792866	1.06931e-08	7.71078	-0.127038	1.68297e-07	-0.433491	-0.127161
43564222	rs144733372	6.34404e-08	9.36424	-1.4542e-10	4.59934e-08	-1.85789	-1.4542e-10
43565690	rs10432034	2.67082e-11	1.51296	0.0784008	5.95988e-08	-1.67697	0.0782254
43565840	rs62065445	6.87965e-08	9.44529	-1.4542e-10	4.57459e-08	-1.86328	-1.4542e-10
43566035	rs142470643	7.66307e-12	0.342796	-1.4542e-10	2.29198e-07	-0.251799	-1.4542e-10
43566408	rs141403776	4.3216e-13	-1.53847	-0.994104	1.68822e-08	-1.86587	-0.994254
43566688	rs150379356	8.21943e-13	-1.8897	-1.4542e-10	4.42042e-08	-1.89756	-1.4542e-10
43567175	rs1879585	6.44482e-08	9.38	-1.4542e-10	4.61984e-08	-1.85344	-1.4542e-10
43567545	rs1879587	1.97581e-12	-1.34822	0.335586	6.7842e-07	0.497949	0.335435
43569245	rs113322852	6.30894e-08	9.35869	-1.4542e-10	4.66745e-08	-1.84319	-1.4542e-10
43569770	rs62065448	7.66179e-08	9.55297	-1.4542e-10	4.51705e-08	-1.87594	-1.4542e-10
43569909	rs62065449	6.58233e-08	9.40111	-1.4542e-10	4.65234e-08	-1.84643	-1.4542e-10
43570226	rs4523963	1.32061e-12	-1.47561	0.0600883	1.41327e-06	1.5073	0.0599751
43570407	rs62065450	6.30894e-08	9.35869	-1.4542e-10	4.66745e-08	-1.84319	-1.4542e-10
43570893	rs1879583	6.58233e-08	9.40111	-1.4542e-10	4.65234e-08	-1.84643	-1.4542e-10
43571815	rs9905348	3.52772e-08	9.03699	-0.259615	2.25024e-07	-0.0104824	-0.259695
43572419	rs56328224	0.000421063	18.1647	-1.4542e-10	4.8765e-08	-1.79937	-1.4542e-10
43573419	rs62065453	0.000376345	18.0524	-1.4542e-10	4.83659e-08	-1.80759	-1.4542e-10
43577481	rs188877329	1.91436e-12	-1.74523e-10	-1.04423	1.03769e-07	-1.74523e-10	-1.04421
43578626	rs545028447	6.4276e-12	0.166985	-1.4542e-10	2.06025e-07	-0.358387	-1.4542e-10
43581752	rs541864622	1.45145e-09	6.67105	-1.08435	2.15801e-08	-1.53025	-1.08436
43583368	rs145398712	2.01865e-12	-1.74523e-10	-0.991187	1.09419e-07	-1.74523e-10	-0.991198
43584936	rs72834517	8.27214e-13	-1.88331	-1.4542e-10	4.40565e-08	-1.90091	-1.4542e-10
43589166	rs150219435	2.20696e-12	-1.74523e-10	-0.901998	1.19619e-07	-1.74523e-10	-0.902073
43589491	rs372995435	1.82335e-12	-1.74523e-10	-1.09294	9.88345e-08	-1.74523e-10	-1.09294
43625367	rs117422950	2.27327e-11	-1.74523e-10	1.43019	1.2319e-06	-1.74523e-10	1.42993
43651233	rs2696640	1.78979e-10	4.45053	-0.956883	1.89852e-08	-1.78633	-0.956389
43651422	rs2693363	2.46997e-10	4.74649	-0.930731	2.0769e-08	-1.72278	-0.930139
43651511	rs2693364	2.2332e-10	4.67814	-0.963151	2.00845e-08	-1.72381	-0.962623
43653121	rs2696649	2.18083e-10	4.66709	-0.975832	2.02584e-08	-1.70249	-0.975325
43655912	rs1724437	4.40516e-10	5.37911	-0.984785	2.00266e-08	-1.70502	-0.9843
43656380	rs17642476	3.73397e-12	0.670189	-1.04633	6.67638e-08	-0.43902	-1.0462
43656895	rs527989506	1.70725e-06	12.6568	-1.4542e-10	4.38001e-08	-1.90675	-1.4542e-10
43657073	rs4062006	4.34537e-13	-1.5097	-1.01739	1.76446e-08	-1.79895	-1.01701
43657257	rs79742625	6.77885e-07	11.7331	-1.4542e-10	4.37654e-08	-1.90754	-1.4542e-10
43657621	rs577070989	1.39198e-12	-1.36289	-1.4542e-10	4.40114e-08	-1.90193	-1.4542e-10
43658516	rs556130006	3.7503e-07	11.1411	-1.4542e-10	4.40818e-08	-1.90034	-1.4542e-10
43659355	rs557336560	2.52449e-10	4.80079	-0.963196	2.09888e-08	-1.67973	-0.962665
43659975	rs543659018	2.11508e-06	12.871	-1.4542e-10	4.4073e-08	-1.90054	-1.4542e-10
43662020	rs558887987	2.13979e-06	12.8826	-1.4542e-10	4.4276e-08	-1.89594	-1.4542e-10
43663247	rs1724390	0.000262873	17.6936	-1.4542e-10	4.71592e-08	-1.83285	-1.4542e-10
43666906	rs57213017	0.000543256	18.4195	-1.4542e-10	4.95482e-08	-1.78344	-1.4542e-10
43669931	rs566002249	0.000632702	18.5719	-1.4542e-10	5.21637e-08	-1.732	-1.4542e-10
43670653	rs567808911	1.67752e-12	-1.1763	-1.4542e-10	5.96699e-08	-1.59756	-1.4542e-10
43670696	rs531934295	4.65814e-05	15.9631	-1.4542e-10	4.94724e-08	-1.78497	-1.4542e-10
43671099	rs539288087	0.000560906	18.4514	-1.4542e-10	5.12572e-08	-1.74953	-1.4542e-10
43672331	rs1724418	1.18175e-09	5.38114	-1.4542e-10	4.36251e-08	-1.91075	-1.4542e-10
43672777	rs200856855	1.85451e-12	-1.74523e-10	-1.07599	1.00525e-07	-1.74523e-10	-1.07598
43673277	rs548021364	2.15606e-10	3.67984	-1.4542e-10	8.7982e-06	3.39592	-1.4542e-10
43673852	rs548602537	9.57987e-13	-1.73654	-1.4542e-10	4.36266e-08	-1.91072	-1.4542e-10
43673960	rs552422715	2.59921e-12	-0.738409	-1.4542e-10	1.49573e-07	-0.678601	-1.4542e-10
43676250	rs141821761	2.18367e-12	-1.74523e-10	-0.91261	1.1837e-07	-1.74523e-10	-0.912564
43685826	rs413519	0.000344808	17.9649	-1.4542e-10	4.69415e-08	-1.83748	-1.4542e-10
43685859	rs150338679	1.83305e-12	-1.74523e-10	-1.08763	9.93629e-08	-1.74523e-10	-1.0876
43686420	rs440778	0.000363687	18.0182	-1.4542e-10	4.70953e-08	-1.83421	-1.4542e-10
43688123	rs149465877	3.55323e-12	-1.74523e-10	-0.425759	1.92569e-07	-1.74523e-10	-0.425928
43688317	rs546997548	0.00026864	17.7153	-1.4542e-10	4.68831e-08	-1.83873	-1.4542e-10
43689037	rs184332899	8.27058e-13	-1.8835	-1.4542e-10	7.96725e-08	-1.30846	-1.4542e-10
43691377	rs382362	0.000402707	18.1201	-1.4542e-10	4.79652e-08	-1.81591	-1.4542e-10
43692935	rs611351	0.000401754	18.1177	-1.4542e-10	4.73922e-08	-1.82792	-1.4542e-10
43693538	rs541886938	0.000405374	18.1267	-1.4542e-10	4.72574e-08	-1.83077	-1.4542e-10
43702402	rs7220056	1.74168e-11	1.16382	-1.4542e-10	1.0334e-06	1.25422	-1.4542e-10
43703798	rs72834527	9.23973e-13	-1.77269	-1.4542e-10	4.3939e-08	-1.90358	-1.4542e-10
43705356	rs383241	0.000360019	18.0081	-1.4542e-10	4.69123e-08	-1.8381	-1.4542e-10
43705518	rs376120	0.000360019	18.0081	-1.4542e-10	4.69123e-08	-1.8381	-1.4542e-10
43705601	rs365825	0.000331922	17.9268	-1.4542e-10	4.7352e-08	-1.82877	-1.4542e-10
43705756	rs393838	0.000314394	17.8725	-1.4542e-10	4.71888e-08	-1.83223	-1.4542e-10
43706077	rs140587036	1.41718e-12	-1.34495	-1.4542e-10	5.29383e-08	-1.71726	-1.4542e-10
43706428	rs142822273	3.05237e-12	-0.577698	-1.4542e-10	4.50055e-08	-1.8796	-1.4542e-10
43706430	rs147373818	2.14161e-12	-1.74523e-10	-0.932059	1.161e-07	-1.74523e-10	-0.931933
43707300	rs16940632	2.55157e-12	-1.74523e-10	-0.756907	1.38307e-07	-1.74523e-10	-0.756906
43707619	rs681485	0.00032794	17.9147	-1.4542e-10	4.6899e-08	-1.83839	-1.4542e-10
43707620	rs594591	0.000341154	17.9542	-1.4542e-10	4.67616e-08	-1.84132	-1.4542e-10
43707951	rs444071	0.000303129	17.8361	-1.4542e-10	4.64437e-08	-1.84814	-1.4542e-10
43707955	rs396593	0.000303129	17.8361	-1.4542e-10	4.64437e-08	-1.84814	-1.4542e-10
43709415	rs436667	0.000445779	18.2217	-1.4542e-10	4.7547e-08	-1.82467	-1.4542e-10
43709867	rs650927	0.000419784	18.1616	-1.4542e-10	4.73625e-08	-1.82855	-1.4542e-10
43709893	rs671740	0.000419784	18.1616	-1.4542e-10	4.73625e-08	-1.82855	-1.4542e-10
43710127	rs81632	0.000445779	18.2217	-1.4542e-10	4.7547e-08	-1.82467	-1.4542e-10
43710371	rs16940633	0.000321566	17.8951	-1.4542e-10	4.66004e-08	-1.84477	-1.4542e-10
43710384	rs17686610	0.000445779	18.2217	-1.4542e-10	4.7547e-08	-1.82467	-1.4542e-10
43710833	rs1635303	5.65403e-12	0.30947	-0.270717	3.36408e-08	-1.89989	-0.270757
43711312	rs2942170	0.000419784	18.1616	-1.4542e-10	4.73625e-08	-1.82855	-1.4542e-10
43711539	rs2942169	0.000419784	18.1616	-1.4542e-10	4.73625e-08	-1.82855	-1.4542e-10
43712337	rs241045	0.000419784	18.1616	-1.4542e-10	4.73625e-08	-1.82855	-1.4542e-10
43712464	rs241044	0.000419784	18.1616	-1.4542e-10	4.73625e-08	-1.82855	-1.4542e-10
43712619	rs241043	2.79322e-12	0.234584	-0.901007	1.80337e-08	-1.89309	-0.901056
43712623	rs7211561	2.11135e-12	0.146017	-1.09231	2.83909e-08	-1.24802	-1.0923
43712657	rs241042	0.000419784	18.1616	-1.4542e-10	4.73625e-08	-1.82855	-1.4542e-10
43713925	rs241041	0.000397499	18.1071	-1.4542e-10	4.71991e-08	-1.83201	-1.4542e-10
43714673	rs241039	0.000397499	18.1071	-1.4542e-10	4.71991e-08	-1.83201	-1.4542e-10
43714850	rs2942168	0.000397499	18.1071	-1.4542e-10	4.71991e-08	-1.83201	-1.4542e-10
43715018	rs2942167	0.000374379	18.0472	-1.4542e-10	4.7024e-08	-1.83572	-1.4542e-10
43715427	rs2942166	0.000184686	17.3406	-1.4542e-10	4.55491e-08	-1.86759	-1.4542e-10
43715619	rs2942165	0.000374379	18.0472	-1.4542e-10	4.7024e-08	-1.83572	-1.4542e-10
43715924	rs117368197	0.000374379	18.0472	-1.4542e-10	4.7024e-08	-1.83572	-1.4542e-10
43716229	rs372494195	2.21956e-10	3.70886	-1.4542e-10	1.1859e-07	-0.910707	-1.4542e-10
43716885	rs413778	0.000374379	18.0472	-1.4542e-10	4.7024e-08	-1.83572	-1.4542e-10
43717131	rs389217	0.000354556	17.9928	-1.4542e-10	4.68691e-08	-1.83903	-1.4542e-10
43717415	rs389978	0.000463643	18.261	-1.4542e-10	4.80732e-08	-1.81366	-1.4542e-10
43717803	rs439558	0.000219275	17.5122	-1.4542e-10	4.59376e-08	-1.8591	-1.4542e-10
43718336	rs434805	0.000209755	17.4678	-1.4542e-10	4.6091e-08	-1.85576	-1.4542e-10
43718548	rs148748878	1.99856e-12	-1.74523e-10	-1.00119	1.08331e-07	-1.74523e-10	-1.0012
43719143	rs393152	0.000209755	17.4678	-1.4542e-10	4.6091e-08	-1.85576	-1.4542e-10
43719870	rs3108317	0.000333987	17.933	-1.4542e-10	4.67032e-08	-1.84257	-1.4542e-10
43720558	rs117349125	4.96077e-12	-1.74523e-10	-0.092056	2.68849e-07	-1.74523e-10	-0.0922345
43721283	rs2942164	0.000314638	17.8733	-1.4542e-10	4.65421e-08	-1.84603	-1.4542e-10
43721457	rs1706746	0.000314638	17.8733	-1.4542e-10	4.65421e-08	-1.84603	-1.4542e-10
43722509	rs1706748	0.000285179	17.775	-1.4542e-10	4.65727e-08	-1.84537	-1.4542e-10
43722604	rs118084908	9.9893e-13	-1.69469	-1.4542e-10	4.55777e-07	0.435621	-1.4542e-10
43723189	rs413917	0.000314638	17.8733	-1.4542e-10	4.65421e-08	-1.84603	-1.4542e-10
43723462	rs3418	0.000314638	17.8733	-1.4542e-10	4.65421e-08	-1.84603	-1.4542e-10
43723605	rs393675	0.000298044	17.8191	-1.4542e-10	4.63997e-08	-1.84909	-1.4542e-10
43724555	rs449501	0.000298044	17.8191	-1.4542e-10	4.63997e-08	-1.84909	-1.4542e-10
43725212	rs448830	0.000314638	17.8733	-1.4542e-10	4.65421e-08	-1.84603	-1.4542e-10
43725684	rs434428	0.000298044	17.8191	-1.4542e-10	4.63997e-08	-1.84909	-1.4542e-10
43725762	rs434598	0.000298044	17.8191	-1.4542e-10	4.63997e-08	-1.84909	-1.4542e-10
43725992	rs434971	0.000298044	17.8191	-1.4542e-10	4.63997e-08	-1.84909	-1.4542e-10
43726125	rs385691	0.000298044	17.8191	-1.4542e-10	4.63997e-08	-1.84909	-1.4542e-10
43726184	rs143413567	5.02945e-12	-1.74523e-10	-0.0783056	2.72627e-07	-1.74523e-10	-0.0782792
43726574	rs455028	0.000298044	17.8191	-1.4542e-10	4.63997e-08	-1.84909	-1.4542e-10
43726588	rs366858	0.000314638	17.8733	-1.4542e-10	4.65421e-08	-1.84603	-1.4542e-10
43726659	rs439945	1.65044e-05	15.7278	-0.802307	2.32619e-08	-1.73716	-0.802406
43727061	rs453997	0.000298044	17.8191	-1.4542e-10	4.63997e-08	-1.84909	-1.4542e-10
43727887	rs424243	0.000298044	17.8191	-1.4542e-10	4.63997e-08	-1.84909	-1.4542e-10
43728137	rs422112	0.000298044	17.8191	-1.4542e-10	4.63997e-08	-1.84909	-1.4542e-10
43728376	rs417968	1.20271e-05	15.4396	-0.830575	2.19999e-08	-1.76468	-0.830663
43729384	rs413844	0.000298044	17.8191	-1.4542e-10	4.63997e-08	-1.84909	-1.4542e-10
43729432	rs647483	0.000298044	17.8191	-1.4542e-10	4.63997e-08	-1.84909	-1.4542e-10
43730598	rs241038	0.000298044	17.8191	-1.4542e-10	4.63997e-08	-1.84909	-1.4542e-10
43730636	rs241037	0.000298044	17.8191	-1.4542e-10	4.63997e-08	-1.84909	-1.4542e-10
43731249	rs148451898	8.14195e-13	-1.89917	-1.4542e-10	4.98974e-08	-1.77641	-1.4542e-10
43731719	rs241036	0.000298044	17.8191	-1.4542e-10	4.63997e-08	-1.84909	-1.4542e-10
43731837	rs1706720	4.72129e-13	-1.82227	-0.621848	2.47762e-08	-1.85453	-0.621974
43731873	rs1635302	4.72918e-13	-1.8206	-0.621848	2.47436e-08	-1.85584	-0.621974
43731896	rs241035	0.000298044	17.8191	-1.4542e-10	4.63997e-08	-1.84909	-1.4542e-10
43732308	rs116989783	3.38882e-12	-1.74523e-10	-0.473135	1.83679e-07	-1.74523e-10	-0.473192
43732609	rs150265163	1.85468e-12	-1.74523e-10	-1.0759	1.00527e-07	-1.74523e-10	-1.07595
43733048	rs241034	0.000298044	17.8191	-1.4542e-10	4.63997e-08	-1.84909	-1.4542e-10
43733264	rs1706719	4.7274e-13	-1.83212	-0.610707	2.52643e-08	-1.84615	-0.610834
43733983	rs241033	0.000298044	17.8191	-1.4542e-10	4.63997e-08	-1.84909	-1.4542e-10
43734145	rs241032	0.000298044	17.8191	-1.4542e-10	4.63997e-08	-1.84909	-1.4542e-10
43734304	rs241031	0.000298044	17.8191	-1.4542e-10	4.63997e-08	-1.84909	-1.4542e-10
43734503	rs241030	0.000298044	17.8191	-1.4542e-10	4.63997e-08	-1.84909	-1.4542e-10
43734643	rs241029	0.000298044	17.8191	-1.4542e-10	4.63997e-08	-1.84909	-1.4542e-10
43734924	rs118022951	4.73641e-12	-1.74523e-10	-0.138338	2.5669e-07	-1.74523e-10	-0.138516
43735258	rs1635301	5.09515e-13	-1.88598	-0.48193	3.05185e-08	-1.78598	-0.482073
43735276	rs241028	0.000298044	17.8191	-1.4542e-10	4.63997e-08	-1.84909	-1.4542e-10
43735478	rs241027	0.000314638	17.8733	-1.4542e-10	4.65421e-08	-1.84603	-1.4542e-10
43735555	rs241026	0.000298044	17.8191	-1.4542e-10	4.63997e-08	-1.84909	-1.4542e-10
43735879	rs139213410	8.54909e-13	-1.85038	-1.4542e-10	4.49601e-08	-1.88061	-1.4542e-10
43735930	rs146001956	1.98176e-12	-1.74523e-10	-1.00963	1.07427e-07	-1.74523e-10	-1.00957
43736763	rs241024	0.000314638	17.8733	-1.4542e-10	4.65421e-08	-1.84603	-1.4542e-10
43737040	rs241023	0.000314638	17.8733	-1.4542e-10	4.65421e-08	-1.84603	-1.4542e-10
43737730	rs241022	0.000314638	17.8733	-1.4542e-10	4.65421e-08	-1.84603	-1.4542e-10
43738099	rs142568901	2.01782e-12	-1.74523e-10	-0.991597	1.0936e-07	-1.74523e-10	-0.991734
43738147	rs117550896	2.00928e-12	-1.74523e-10	-0.995841	1.0892e-07	-1.74523e-10	-0.995774
43738627	rs241021	0.000314638	17.8733	-1.4542e-10	4.65421e-08	-1.84603	-1.4542e-10
43738676	rs241020	0.000314638	17.8733	-1.4542e-10	4.65421e-08	-1.84603	-1.4542e-10
43739194	rs3843738	1.60141e-10	4.18719	-0.804757	1.98459e-08	-1.89371	-0.804679
43739234	rs117094251	9.63542e-13	-1.73076	-1.4542e-10	4.37905e-08	-1.90697	-1.4542e-10
43740565	rs1724409	1.27136e-05	15.4396	-0.775068	2.32571e-08	-1.76468	-0.775092
43740856	rs62053939	0.000314638	17.8733	-1.4542e-10	4.65421e-08	-1.84603	-1.4542e-10
43740967	rs111273167	0.000314638	17.8733	-1.4542e-10	4.65421e-08	-1.84603	-1.4542e-10
43741028	rs62053940	0.000314638	17.8733	-1.4542e-10	4.65421e-08	-1.84603	-1.4542e-10
43741452	rs17760577	0.000354556	17.9928	-1.4542e-10	4.68691e-08	-1.83903	-1.4542e-10
43741549	rs12601866	1.82949e-12	-1.74523e-10	-1.08958	9.91665e-08	-1.74523e-10	-1.08958
43741991	rs75357672	1.89452e-12	-1.74523e-10	-1.05465	1.02684e-07	-1.74523e-10	-1.05472
43742298	rs62053942	3.00518e-12	-0.593279	-1.4542e-10	4.49176e-08	-1.88155	-1.4542e-10
43743045	rs17760631	0.000314638	17.8733	-1.4542e-10	4.65421e-08	-1.84603	-1.4542e-10
43743079	rs1635299	1.69948e-12	-0.794317	-0.368979	3.6079e-08	-1.73197	-0.368705
43744203	rs62053943	1.0882e-06	12.2064	-1.4542e-10	4.76078e-08	-1.82339	-1.4542e-10
43744344	rs1635298	0.000184161	17.3377	-1.4542e-10	5.45707e-08	-1.68689	-1.4542e-10
43744347	rs62053944	5.75673e-12	0.0567535	-1.4542e-10	4.92572e-08	-1.78933	-1.4542e-10
43744751	rs1724408	8.11246e-13	-1.9028	-1.4542e-10	4.82453e-08	-1.81009	-1.4542e-10
43744990	rs17687462	0.000314638	17.8733	-1.4542e-10	4.65421e-08	-1.84603	-1.4542e-10
43746276	rs17760733	0.000377233	18.0548	-1.4542e-10	4.73e-08	-1.82987	-1.4542e-10
43746418	rs79675109	0.000333987	17.933	-1.4542e-10	4.67032e-08	-1.84257	-1.4542e-10
43746721	rs17687504	0.000333987	17.933	-1.4542e-10	4.67032e-08	-1.84257	-1.4542e-10
43746839	rs62053945	0.000333987	17.933	-1.4542e-10	4.67032e-08	-1.84257	-1.4542e-10
43747615	rs1724407	0.00019606	17.4003	-1.4542e-10	5.49428e-08	-1.68009	-1.4542e-10
43747677	rs62053946	0.000333987	17.933	-1.4542e-10	4.67032e-08	-1.84257	-1.4542e-10
43747683	rs62053947	0.000333987	17.933	-1.4542e-10	4.67032e-08	-1.84257	-1.4542e-10
43748046	rs62053948	0.000333987	17.933	-1.4542e-10	4.67032e-08	-1.84257	-1.4542e-10
43748090	rs1635296	8.10921e-13	-1.9032	-1.4542e-10	4.83152e-08	-1.80864	-1.4542e-10
43748101	rs62053949	0.000333987	17.933	-1.4542e-10	4.67032e-08	-1.84257	-1.4542e-10
43748412	rs62053950	0.000333987	17.933	-1.4542e-10	4.67032e-08	-1.84257	-1.4542e-10
43748492	rs190174223	2.46884e-12	-0.789867	-1.4542e-10	1.13582e-07	-0.953854	-1.4542e-10
43748712	rs143699161	1.40659e-11	1.89485	-0.944713	2.03322e-08	-1.72949	-0.944689
43749080	rs117710879	4.0452e-12	-1.74523e-10	-0.296086	2.19258e-07	-1.74523e-10	-0.296136
43749168	rs62053951	0.000333987	17.933	-1.4542e-10	4.67032e-08	-1.84257	-1.4542e-10
43749261	rs62053952	0.000333987	17.933	-1.4542e-10	4.67032e-08	-1.84257	-1.4542e-10
43749454	rs62053953	0.000333987	17.933	-1.4542e-10	4.67032e-08	-1.84257	-1.4542e-10
43749579	rs17687534	0.000333987	17.933	-1.4542e-10	4.67032e-08	-1.84257	-1.4542e-10
43749694	rs118190895	9.49264e-13	-1.74568	-1.4542e-10	1.22789e-07	-0.875918	-1.4542e-10
43749942	rs1631850	0.000278945	17.7529	-1.4542e-10	5.71826e-08	-1.64013	-1.4542e-10
43749949	rs62053954	0.000333987	17.933	-1.4542e-10	4.67032e-08	-1.84257	-1.4542e-10
43749970	rs1635295	8.05913e-13	-1.9094	-1.4542e-10	5.00111e-08	-1.77414	-1.4542e-10
43749980	rs62053955	0.000333987	17.933	-1.4542e-10	4.67032e-08	-1.84257	-1.4542e-10
43750010	rs17687571	0.000333987	17.933	-1.4542e-10	4.67032e-08	-1.84257	-1.4542e-10
43750137	rs17760817	0.000333987	17.933	-1.4542e-10	4.67032e-08	-1.84257	-1.4542e-10
43750172	rs1630095	0.00019606	17.4003	-1.4542e-10	5.49428e-08	-1.68009	-1.4542e-10
43750238	rs17687625	0.000333987	17.933	-1.4542e-10	4.67032e-08	-1.84257	-1.4542e-10
43750315	rs62053956	0.000333987	17.933	-1.4542e-10	4.67032e-08	-1.84257	-1.4542e-10
43750910	rs4792824	0.00019606	17.4003	-1.4542e-10	5.49428e-08	-1.68009	-1.4542e-10
43750939	rs62053957	0.000333987	17.933	-1.4542e-10	4.67032e-08	-1.84257	-1.4542e-10
43751129	rs139351111	9.55613e-12	-1.74523e-10	0.563566	5.17961e-07	-1.74523e-10	0.563516
43751913	rs1635291	0.000184161	17.3377	-1.4542e-10	5.45707e-08	-1.68689	-1.4542e-10
43752039	rs62055661	0.000333987	17.933	-1.4542e-10	4.67032e-08	-1.84257	-1.4542e-10
43752305	rs117536416	8.24683e-13	-1.88637	-1.4542e-10	4.52359e-08	-1.87449	-1.4542e-10
43752566	rs62055662	0.000333987	17.933	-1.4542e-10	4.67032e-08	-1.84257	-1.4542e-10
43753454	rs62055663	0.000333987	17.933	-1.4542e-10	4.67032e-08	-1.84257	-1.4542e-10
43753642	rs62055664	0.000333987	17.933	-1.4542e-10	4.67032e-08	-1.84257	-1.4542e-10
43754010	rs76717812	0.000333987	17.933	-1.4542e-10	4.67032e-08	-1.84257	-1.4542e-10
43754099	rs17687667	0.000354556	17.9928	-1.4542e-10	4.68691e-08	-1.83903	-1.4542e-10
43754209	rs79073784	0.000333987	17.933	-1.4542e-10	4.67032e-08	-1.84257	-1.4542e-10
43754505	rs62055665	0.000354556	17.9928	-1.4542e-10	4.68691e-08	-1.83903	-1.4542e-10
43754569	rs62055689	0.000354556	17.9928	-1.4542e-10	4.68691e-08	-1.83903	-1.4542e-10
43754576	rs62055690	0.000333942	17.9329	-1.4542e-10	4.72951e-08	-1.82998	-1.4542e-10
43754850	rs62055691	0.000333987	17.933	-1.4542e-10	4.67032e-08	-1.84257	-1.4542e-10
43755435	rs1635289	8.06522e-13	-1.90864	-1.4542e-10	4.96796e-08	-1.78079	-1.4542e-10
43755857	rs1724401	0.000184161	17.3377	-1.4542e-10	5.45707e-08	-1.68689	-1.4542e-10
43755871	rs1724400	0.000184161	17.3377	-1.4542e-10	5.45707e-08	-1.68689	-1.4542e-10
43756340	rs74398257	0.000374379	18.0472	-1.4542e-10	4.7024e-08	-1.83572	-1.4542e-10
43756376	rs17687740	0.000333987	17.933	-1.4542e-10	4.67032e-08	-1.84257	-1.4542e-10
43756458	rs872972	0.000321566	17.8951	-1.4542e-10	4.66004e-08	-1.84477	-1.4542e-10
43756466	rs757503	0.000805147	18.8129	-1.4542e-10	4.67648e-08	-1.84125	-1.4542e-10
43756506	rs757502	0.000354556	17.9928	-1.4542e-10	4.68691e-08	-1.83903	-1.4542e-10
43756685	rs757501	0.000354556	17.9928	-1.4542e-10	4.68691e-08	-1.83903	-1.4542e-10
43756833	rs757500	0.000374379	18.0472	-1.4542e-10	4.7024e-08	-1.83572	-1.4542e-10
43756910	rs62055693	0.000368917	18.0325	-1.4542e-10	4.7346e-08	-1.8289	-1.4542e-10
43756969	rs1635288	6.6151e-05	16.3138	-1.4542e-10	4.90584e-08	-1.79337	-1.4542e-10
43757020	rs735423	1.96952e-12	-0.534816	-0.481013	3.1145e-08	-1.76699	-0.480737
43757161	rs78487840	0.000354556	17.9928	-1.4542e-10	4.68691e-08	-1.83903	-1.4542e-10
43757194	rs144766143	9.17053e-13	-1.78021	-1.4542e-10	4.37274e-08	-1.90841	-1.4542e-10
43757450	rs55974014	2.96069e-05	15.5099	-1.4542e-10	4.41431e-08	-1.89895	-1.4542e-10
43757579	rs34804414	7.53904e-12	1.19424	-0.867764	4.82623e-08	-0.942281	-0.867451
43757776	rs543716852	0.000333987	17.933	-1.4542e-10	4.67032e-08	-1.84257	-1.4542e-10
43757777	rs562098568	0.000333987	17.933	-1.4542e-10	4.67032e-08	-1.84257	-1.4542e-10
43757971	rs17687796	3.1922e-12	0.209213	-0.74212	3.46999e-08	-1.39791	-0.741739
43758011	rs55651627	0.000289084	17.7886	-1.4542e-10	4.66149e-08	-1.84446	-1.4542e-10
43758078	rs112155389	0.000333987	17.933	-1.4542e-10	4.67032e-08	-1.84257	-1.4542e-10
43758148	rs62055697	0.000333987	17.933	-1.4542e-10	4.67032e-08	-1.84257	-1.4542e-10
43758238	rs62055698	0.000333987	17.933	-1.4542e-10	4.67032e-08	-1.84257	-1.4542e-10
43758382	rs17761046	0.000333987	17.933	-1.4542e-10	4.67032e-08	-1.84257	-1.4542e-10
43758742	rs62055700	0.000354556	17.9928	-1.4542e-10	4.68691e-08	-1.83903	-1.4542e-10
43758787	rs62055701	0.000270876	17.7236	-1.4542e-10	4.61575e-08	-1.85432	-1.4542e-10
43758790	rs62055702	0.000270876	17.7236	-1.4542e-10	4.61575e-08	-1.85432	-1.4542e-10
43758885	rs112431991	0.000145528	17.1023	-1.4542e-10	4.48569e-08	-1.8829	-1.4542e-10
43758898	rs57222984	4.09983e-05	15.8354	-1.4542e-10	4.73489e-08	-1.82884	-1.4542e-10
43759048	rs17687838	0.000354556	17.9928	-1.4542e-10	4.68691e-08	-1.83903	-1.4542e-10
43759426	rs76333921	0.000354556	17.9928	-1.4542e-10	4.68691e-08	-1.83903	-1.4542e-10
43759431	rs76453925	0.000354556	17.9928	-1.4542e-10	4.68691e-08	-1.83903	-1.4542e-10
43759719	rs17687849	0.000333987	17.933	-1.4542e-10	4.67032e-08	-1.84257	-1.4542e-10
43759730	rs73317496	9.58948e-13	-1.73553	-1.4542e-10	4.37014e-08	-1.909	-1.4542e-10
43760080	rs56400821	0.000302563	17.8342	-1.4542e-10	4.7265e-08	-1.83061	-1.4542e-10
43760192	rs112169475	0.000333987	17.933	-1.4542e-10	4.67032e-08	-1.84257	-1.4542e-10
43760199	rs113728380	0.000333987	17.933	-1.4542e-10	4.67032e-08	-1.84257	-1.4542e-10
43760225	rs12946298	4.65937e-12	0.71038	-0.865116	3.48443e-08	-1.27069	-0.864801
43760389	rs17761100	0.000333987	17.933	-1.4542e-10	4.67032e-08	-1.84257	-1.4542e-10
43760516	rs17761124	0.000333987	17.933	-1.4542e-10	4.67032e-08	-1.84257	-1.4542e-10
43760577	rs62055704	0.000333987	17.933	-1.4542e-10	4.67032e-08	-1.84257	-1.4542e-10
43760599	rs62055705	0.000333987	17.933	-1.4542e-10	4.67032e-08	-1.84257	-1.4542e-10
43760685	rs62055706	0.000333987	17.933	-1.4542e-10	4.67032e-08	-1.84257	-1.4542e-10
43761381	rs75115093	0.000333987	17.933	-1.4542e-10	4.67032e-08	-1.84257	-1.4542e-10
43761482	rs62055707	0.000333987	17.933	-1.4542e-10	4.67032e-08	-1.84257	-1.4542e-10
43761519	rs16941035	9.89518e-05	16.7165	-1.4542e-10	5.07724e-08	-1.75903	-1.4542e-10
43761565	rs16941038	9.89518e-05	16.7165	-1.4542e-10	5.07724e-08	-1.75903	-1.4542e-10
43761856	rs2049515	0.000333987	17.933	-1.4542e-10	4.67032e-08	-1.84257	-1.4542e-10
43761939	rs2158474	0.000354556	17.9928	-1.4542e-10	4.68691e-08	-1.83903	-1.4542e-10
43761974	rs62055708	0.000354556	17.9928	-1.4542e-10	4.68691e-08	-1.83903	-1.4542e-10
43762255	rs17761207	0.000333987	17.933	-1.4542e-10	4.67032e-08	-1.84257	-1.4542e-10
43762429	rs62055709	0.000333987	17.933	-1.4542e-10	4.67032e-08	-1.84257	-1.4542e-10
43762554	rs62055711	0.000333987	17.933	-1.4542e-10	4.67032e-08	-1.84257	-1.4542e-10
43762594	rs17688002	0.000333987	17.933	-1.4542e-10	4.67032e-08	-1.84257	-1.4542e-10
43762846	rs2040846	0.000333987	17.933	-1.4542e-10	4.67032e-08	-1.84257	-1.4542e-10
43763007	rs4486953	0.000333987	17.933	-1.4542e-10	4.67032e-08	-1.84257	-1.4542e-10
43763202	rs17688032	0.000354556	17.9928	-1.4542e-10	4.68691e-08	-1.83903	-1.4542e-10
43763241	rs17688056	0.000333987	17.933	-1.4542e-10	4.67032e-08	-1.84257	-1.4542e-10
43763292	rs117849721	8.12787e-13	-1.9009	-1.4542e-10	5.11704e-08	-1.75122	-1.4542e-10
43763840	rs1635287	2.13728e-12	-0.561645	-0.372439	3.31519e-08	-1.81313	-0.372156
43763935	rs17688068	0.000333987	17.933	-1.4542e-10	4.67032e-08	-1.84257	-1.4542e-10
43764378	rs77220413	0.000333987	17.933	-1.4542e-10	4.67032e-08	-1.84257	-1.4542e-10
43764565	rs62055712	0.000333987	17.933	-1.4542e-10	4.67032e-08	-1.84257	-1.4542e-10
43764685	rs62055713	0.000333987	17.933	-1.4542e-10	4.67032e-08	-1.84257	-1.4542e-10
43764796	rs62055714	0.000299916	17.8254	-1.4542e-10	4.67158e-08	-1.8423	-1.4542e-10
43764847	rs62055715	0.000333987	17.933	-1.4542e-10	4.67032e-08	-1.84257	-1.4542e-10
43764987	rs17688090	0.000333987	17.933	-1.4542e-10	4.67032e-08	-1.84257	-1.4542e-10
43765080	rs17688126	0.000333987	17.933	-1.4542e-10	4.67032e-08	-1.84257	-1.4542e-10
43765381	rs77310586	0.000333987	17.933	-1.4542e-10	4.67032e-08	-1.84257	-1.4542e-10
43765450	rs17761387	0.000333987	17.933	-1.4542e-10	4.67032e-08	-1.84257	-1.4542e-10
43765778	rs62055716	0.000333987	17.933	-1.4542e-10	4.67032e-08	-1.84257	-1.4542e-10
43765881	rs6503443	8.30577e-05	16.5414	-1.4542e-10	4.99952e-08	-1.77446	-1.4542e-10
43766352	rs17688205	0.000338879	17.9475	-1.4542e-10	4.7682e-08	-1.82183	-1.4542e-10
43766415	rs62055717	0.000185342	17.3441	-1.4542e-10	4.54846e-08	-1.86901	-1.4542e-10
43766418	rs62055718	0.000185342	17.3441	-1.4542e-10	4.54846e-08	-1.86901	-1.4542e-10
43766754	rs17688249	0.000333987	17.933	-1.4542e-10	4.67032e-08	-1.84257	-1.4542e-10
43767219	rs2040844	0.000314638	17.8733	-1.4542e-10	4.65421e-08	-1.84603	-1.4542e-10
43767538	rs62055751	0.000314638	17.8733	-1.4542e-10	4.65421e-08	-1.84603	-1.4542e-10
43767628	rs62055752	0.000354556	17.9928	-1.4542e-10	4.68691e-08	-1.83903	-1.4542e-10
43767631	rs62055753	0.000333987	17.933	-1.4542e-10	4.67032e-08	-1.84257	-1.4542e-10
43767773	rs7215239	0.000105109	16.7769	-1.4542e-10	5.10521e-08	-1.75354	-1.4542e-10
43767804	rs117430135	1.92829e-12	-1.03698	-1.4542e-10	4.59598e-07	0.44397	-1.4542e-10
43767815	rs17688296	0.000314638	17.8733	-1.4542e-10	4.65421e-08	-1.84603	-1.4542e-10
43768230	rs62055754	0.000333987	17.933	-1.4542e-10	4.67032e-08	-1.84257	-1.4542e-10
43768307	rs117555997	1.13907e-12	-1.5634	-1.4542e-10	4.47299e-08	-1.88574	-1.4542e-10
43768346	rs78471340	0.000270876	17.7236	-1.4542e-10	4.61575e-08	-1.85432	-1.4542e-10
43768347	rs78052495	0.000256774	17.6701	-1.4542e-10	4.6027e-08	-1.85716	-1.4542e-10
43768351	rs112782432	8.40048e-13	-1.86791	-1.4542e-10	4.4901e-08	-1.88192	-1.4542e-10
43768467	rs56100013	0.000354556	17.9928	-1.4542e-10	4.68691e-08	-1.83903	-1.4542e-10
43768486	rs142595644	3.40142e-12	-1.74523e-10	-0.469424	1.84361e-07	-1.74523e-10	-0.469488
43768496	rs55980621	0.000354556	17.9928	-1.4542e-10	4.68691e-08	-1.83903	-1.4542e-10
43768501	rs55669046	0.000354556	17.9928	-1.4542e-10	4.68691e-08	-1.83903	-1.4542e-10
43768534	rs74371720	5.67808e-13	-1.28534	-0.974249	1.69094e-08	-1.8843	-0.974213
43768633	rs56323832	0.000397499	18.1071	-1.4542e-10	4.71991e-08	-1.83201	-1.4542e-10
43768703	rs55972157	0.000354556	17.9928	-1.4542e-10	4.68691e-08	-1.83903	-1.4542e-10
43768727	rs56110538	0.000354556	17.9928	-1.4542e-10	4.68691e-08	-1.83903	-1.4542e-10
43769088	rs17761581	0.000333987	17.933	-1.4542e-10	4.67032e-08	-1.84257	-1.4542e-10
43769095	rs78971836	8.73604e-13	-1.82874	-1.4542e-10	4.3983e-08	-1.90258	-1.4542e-10
43769277	rs55840731	0.000374379	18.0472	-1.4542e-10	4.7024e-08	-1.83572	-1.4542e-10
43769321	rs56283089	0.000354556	17.9928	-1.4542e-10	4.68691e-08	-1.83903	-1.4542e-10
43769334	rs73317502	8.75124e-13	-1.82701	-1.4542e-10	4.39594e-08	-1.90312	-1.4542e-10
43769516	rs56312737	0.000333987	17.933	-1.4542e-10	4.67032e-08	-1.84257	-1.4542e-10
43770388	rs116096269	9.77187e-13	-1.71669	-1.4542e-10	4.43505e-08	-1.89426	-1.4542e-10
43770416	rs74765707	0.000333987	17.933	-1.4542e-10	4.67032e-08	-1.84257	-1.4542e-10
43770443	rs62056861	0.000333987	17.933	-1.4542e-10	4.67032e-08	-1.84257	-1.4542e-10
43770525	rs62056862	0.000354556	17.9928	-1.4542e-10	4.68691e-08	-1.83903	-1.4542e-10
43770595	rs62056863	0.000354556	17.9928	-1.4542e-10	4.68691e-08	-1.83903	-1.4542e-10
43770712	rs7207373	7.80753e-05	16.4796	-1.4542e-10	5.14265e-08	-1.74623	-1.4542e-10
43770995	rs62056864	0.000354556	17.9928	-1.4542e-10	4.68691e-08	-1.83903	-1.4542e-10
43771193	rs62056865	0.000354556	17.9928	-1.4542e-10	4.68691e-08	-1.83903	-1.4542e-10
43771493	rs62056866	0.000354556	17.9928	-1.4542e-10	4.68691e-08	-1.83903	-1.4542e-10
43771627	rs62056867	0.000354556	17.9928	-1.4542e-10	4.68691e-08	-1.83903	-1.4542e-10
43772018	rs56200760	0.000354556	17.9928	-1.4542e-10	4.68691e-08	-1.83903	-1.4542e-10
43772090	rs16941058	4.56379e-12	0.908595	-1.08406	6.31164e-08	-0.457354	-1.08405
43772109	rs17688391	0.000354556	17.9928	-1.4542e-10	4.68691e-08	-1.83903	-1.4542e-10
43772251	rs17688410	0.000374379	18.0472	-1.4542e-10	4.7024e-08	-1.83572	-1.4542e-10
43772407	rs55927630	0.000354556	17.9928	-1.4542e-10	4.68691e-08	-1.83903	-1.4542e-10
43772540	rs17688434	0.000354556	17.9928	-1.4542e-10	4.68691e-08	-1.83903	-1.4542e-10
43773085	rs17688452	0.000354556	17.9928	-1.4542e-10	4.68691e-08	-1.83903	-1.4542e-10
43773124	rs10491144	0.000354556	17.9928	-1.4542e-10	4.68691e-08	-1.83903	-1.4542e-10
43773248	rs10491143	0.000354556	17.9928	-1.4542e-10	4.68691e-08	-1.83903	-1.4542e-10
43773447	rs62056869	0.000354556	17.9928	-1.4542e-10	4.68691e-08	-1.83903	-1.4542e-10
43773607	rs17688511	0.000359962	18.0079	-1.4542e-10	4.72352e-08	-1.83124	-1.4542e-10
43773784	rs62056870	0.000354556	17.9928	-1.4542e-10	4.68691e-08	-1.83903	-1.4542e-10
43773877	rs17688534	0.000354556	17.9928	-1.4542e-10	4.68691e-08	-1.83903	-1.4542e-10
43773943	rs17688558	0.000354556	17.9928	-1.4542e-10	4.68691e-08	-1.83903	-1.4542e-10
43774497	rs56162163	0.000354556	17.9928	-1.4542e-10	4.68691e-08	-1.83903	-1.4542e-10
43774845	rs56391096	0.000354556	17.9928	-1.4542e-10	4.68691e-08	-1.83903	-1.4542e-10
43774959	rs17761838	0.000354556	17.9928	-1.4542e-10	4.68691e-08	-1.83903	-1.4542e-10
43775015	rs62056872	0.000354556	17.9928	-1.4542e-10	4.68691e-08	-1.83903	-1.4542e-10
43775145	rs12150141	0.000354556	17.9928	-1.4542e-10	4.68691e-08	-1.83903	-1.4542e-10
43775402	rs12150608	0.000354556	17.9928	-1.4542e-10	4.68691e-08	-1.83903	-1.4542e-10
43775479	rs12150610	0.000354556	17.9928	-1.4542e-10	4.68691e-08	-1.83903	-1.4542e-10
43775546	rs12150547	0.000374379	18.0472	-1.4542e-10	4.7024e-08	-1.83572	-1.4542e-10
43775929	rs17688682	0.000374379	18.0472	-1.4542e-10	4.7024e-08	-1.83572	-1.4542e-10
43776061	rs12150454	0.000374379	18.0472	-1.4542e-10	4.7024e-08	-1.83572	-1.4542e-10
43776242	rs12150091	0.000374379	18.0472	-1.4542e-10	4.7024e-08	-1.83572	-1.4542e-10
43776371	rs12150464	0.000374379	18.0472	-1.4542e-10	4.7024e-08	-1.83572	-1.4542e-10
43776391	rs12150435	0.000374379	18.0472	-1.4542e-10	4.7024e-08	-1.83572	-1.4542e-10
43776458	rs1635286	4.3971e-12	0.0351008	-0.247772	3.93518e-08	-1.76637	-0.247476
43776741	rs76761706	0.000204194	17.441	-1.4542e-10	4.55076e-08	-1.8685	-1.4542e-10
43776742	rs80143279	0.000204194	17.441	-1.4542e-10	4.55076e-08	-1.8685	-1.4542e-10
43776787	rs17761985	0.000354556	17.9928	-1.4542e-10	4.68691e-08	-1.83903	-1.4542e-10
43776945	rs62056873	0.000354556	17.9928	-1.4542e-10	4.68691e-08	-1.83903	-1.4542e-10
43777173	rs139622703	1.94179e-12	-1.74523e-10	-1.03	1.05251e-07	-1.74523e-10	-1.03003
43777313	rs1724422	3.22035e-10	4.52334	-0.442301	2.93226e-08	-1.86599	-0.442033
43777542	rs17688767	0.000374379	18.0472	-1.4542e-10	4.7024e-08	-1.83572	-1.4542e-10
43777578	rs62056874	0.000374379	18.0472	-1.4542e-10	4.7024e-08	-1.83572	-1.4542e-10
43777710	rs17688773	0.000374379	18.0472	-1.4542e-10	4.7024e-08	-1.83572	-1.4542e-10
43778003	rs62056875	0.000374379	18.0472	-1.4542e-10	4.7024e-08	-1.83572	-1.4542e-10
43778406	rs17688875	0.000374379	18.0472	-1.4542e-10	4.7024e-08	-1.83572	-1.4542e-10
43778602	rs17762165	0.000354556	17.9928	-1.4542e-10	4.68691e-08	-1.83903	-1.4542e-10
43778680	rs17688916	5.61805e-05	16.1505	-1.4542e-10	4.80732e-08	-1.81366	-1.4542e-10
43778752	rs62056876	0.000389473	18.0867	-1.4542e-10	4.75122e-08	-1.8254	-1.4542e-10
43778768	rs1623865	1.59424e-09	6.35005	-0.669513	2.25578e-08	-1.90109	-0.669211
43778828	rs62056877	0.000389473	18.0867	-1.4542e-10	4.75122e-08	-1.8254	-1.4542e-10
43779351	rs17688922	0.000397499	18.1071	-1.4542e-10	4.71991e-08	-1.83201	-1.4542e-10
43779419	rs17688944	0.000473423	18.2819	-1.4542e-10	4.77364e-08	-1.82069	-1.4542e-10
43779624	rs1526128	0.000261445	17.6881	-1.4542e-10	4.72603e-08	-1.83071	-1.4542e-10
43779657	rs1526129	0.000445779	18.2217	-1.4542e-10	4.7547e-08	-1.82467	-1.4542e-10
43779962	rs1724424	2.017e-12	0.0128483	-1.00486	2.02849e-08	-1.67179	-1.00472
43780479	rs79985283	8.10368e-13	-1.90388	-1.4542e-10	4.63615e-08	-1.84991	-1.4542e-10
43780561	rs62056878	0.000397499	18.1071	-1.4542e-10	4.71991e-08	-1.83201	-1.4542e-10
43780887	rs116897693	1.84955e-12	-1.07867	-1.4542e-10	5.93341e-08	-1.6032	-1.4542e-10
43780948	rs17762308	0.000445779	18.2217	-1.4542e-10	4.7547e-08	-1.82467	-1.4542e-10
43781083	rs117560908	8.30668e-12	0.423444	-1.4542e-10	4.36665e-08	-1.9098	-1.4542e-10
43781105	rs968028	0.000314638	17.8733	-1.4542e-10	4.65421e-08	-1.84603	-1.4542e-10
43781250	rs968027	0.000445779	18.2217	-1.4542e-10	4.7547e-08	-1.82467	-1.4542e-10
43781426	rs62056879	0.000445779	18.2217	-1.4542e-10	4.7547e-08	-1.82467	-1.4542e-10
43781505	rs79892630	0.000500075	18.3367	-1.4542e-10	4.7913e-08	-1.817	-1.4542e-10
43781747	rs1724425	2.45874e-10	4.69001	-0.878807	1.90982e-08	-1.85816	-0.878627
43781778	rs17762361	0.000397499	18.1071	-1.4542e-10	4.71991e-08	-1.83201	-1.4542e-10
43782304	rs62056880	0.000473423	18.2819	-1.4542e-10	4.77364e-08	-1.82069	-1.4542e-10
43782453	rs142579967	1.94947e-12	-1.74523e-10	-1.02606	1.05677e-07	-1.74523e-10	-1.026
43782455	rs62056881	0.000445779	18.2217	-1.4542e-10	4.7547e-08	-1.82467	-1.4542e-10
43782492	rs17689104	0.000419784	18.1616	-1.4542e-10	4.73625e-08	-1.82855	-1.4542e-10
43782558	rs17689116	0.000445779	18.2217	-1.4542e-10	4.7547e-08	-1.82467	-1.4542e-10
43782693	rs62056905	0.000728857	18.7134	-1.4542e-10	5.02259e-08	-1.76985	-1.4542e-10
43782708	rs62056906	0.000445779	18.2217	-1.4542e-10	4.7547e-08	-1.82467	-1.4542e-10
43783175	rs62056907	1.29296e-12	-1.43668	-1.4542e-10	4.47066e-08	-1.88626	-1.4542e-10
43783245	rs1724385	4.29571e-13	-1.82953	-0.709055	2.42391e-08	-1.78923	-0.709187
43783340	rs1526123	8.35067e-10	6.10074	-1.06684	1.61198e-08	-1.8395	-1.06684
43783363	rs117725182	1.08138e-12	-1.61538	-1.4542e-10	1.56706e-07	-0.632012	-1.4542e-10
43783370	rs6503444	5.8284e-13	-1.14883	-1.08463	1.51409e-08	-1.88431	-1.08467
43783760	rs1724386	3.29655e-13	-1.72623	-1.07709	1.58367e-08	-1.84702	-1.07704
43783803	rs62056909	0.00102303	19.0524	-1.4542e-10	5.18289e-08	-1.73844	-1.4542e-10
43783953	rs1635290	3.18672e-13	-1.80398	-1.03323	1.86927e-08	-1.72514	-1.03311
43784000	rs117893412	2.04115e-12	-1.74523e-10	-0.980103	1.10642e-07	-1.74523e-10	-0.980088
43784222	rs62056910	0.000473423	18.2819	-1.4542e-10	4.77364e-08	-1.82069	-1.4542e-10
43784228	rs9912362	7.54086e-13	-1.46916	-0.506705	6.77495e-08	-0.96423	-0.506336
43784624	rs62056911	0.000500075	18.3367	-1.4542e-10	4.7913e-08	-1.817	-1.4542e-10
43784625	rs117267254	3.67113e-12	-0.393117	-1.4542e-10	7.67313e-08	-1.34607	-1.4542e-10
43784777	rs1617406	5.44832e-13	-1.90986	-0.391038	9.34591e-08	-0.757873	-0.390986
43784935	rs78568882	0.000419784	18.1616	-1.4542e-10	4.73625e-08	-1.82855	-1.4542e-10
43784948	rs62056912	0.000473423	18.2819	-1.4542e-10	4.77364e-08	-1.82069	-1.4542e-10
43784994	rs62056913	0.000500075	18.3367	-1.4542e-10	4.7913e-08	-1.817	-1.4542e-10
43785349	rs61667602	0.000492249	18.3209	-1.4542e-10	4.82698e-08	-1.80958	-1.4542e-10
43785627	rs62056915	0.000473423	18.2819	-1.4542e-10	4.77364e-08	-1.82069	-1.4542e-10
43785808	rs17689218	0.000473423	18.2819	-1.4542e-10	4.77364e-08	-1.82069	-1.4542e-10
43785938	rs62056916	0.000473423	18.2819	-1.4542e-10	4.77364e-08	-1.82069	-1.4542e-10
43786013	rs62056917	0.000473423	18.2819	-1.4542e-10	4.77364e-08	-1.82069	-1.4542e-10
43786614	rs112534868	7.18257e-11	2.58063	-1.4542e-10	2.50465e-07	-0.163063	-1.4542e-10
43786676	rs62056918	0.000473423	18.2819	-1.4542e-10	4.77364e-08	-1.82069	-1.4542e-10
43786683	rs76970862	3.24462e-13	-1.76229	-1.05691	1.5193e-08	-1.90848	-1.05706
43786698	rs62056919	0.000473423	18.2819	-1.4542e-10	4.77364e-08	-1.82069	-1.4542e-10
43786980	rs142514192	2.55555e-12	-1.74523e-10	-0.75535	1.38508e-07	-1.74523e-10	-0.755457
43787130	rs17762535	0.000473423	18.2819	-1.4542e-10	4.77364e-08	-1.82069	-1.4542e-10
43787226	rs62056920	0.000473423	18.2819	-1.4542e-10	4.77364e-08	-1.82069	-1.4542e-10
43787306	rs62056921	0.000473423	18.2819	-1.4542e-10	4.77364e-08	-1.82069	-1.4542e-10
43787353	rs7406746	1.44915e-08	8.89394	-1.00624	7.40533e-08	-0.375552	-1.00605
43787563	rs62056922	0.000492524	18.3214	-1.4542e-10	4.90192e-08	-1.79417	-1.4542e-10
43787903	rs10451282	3.13022e-12	-0.552512	-1.4542e-10	5.25314e-08	-1.72497	-1.4542e-10
43788371	rs56290582	0.000500075	18.3367	-1.4542e-10	4.7913e-08	-1.817	-1.4542e-10
43788419	rs56397077	0.000473423	18.2819	-1.4542e-10	4.77364e-08	-1.82069	-1.4542e-10
43788649	rs62056925	0.000473423	18.2819	-1.4542e-10	4.77364e-08	-1.82069	-1.4542e-10
43788666	rs62056926	0.000473423	18.2819	-1.4542e-10	4.77364e-08	-1.82069	-1.4542e-10
43788767	rs62056927	0.000500075	18.3367	-1.4542e-10	4.7913e-08	-1.817	-1.4542e-10
43788782	rs62056928	0.000500075	18.3367	-1.4542e-10	4.7913e-08	-1.817	-1.4542e-10
43788796	rs1880748	3.54072e-13	-1.8499	-0.881974	1.1414e-07	-0.0670279	-0.881933
43788820	rs12936620	2.14797e-11	1.37349	-1.4542e-10	1.79915e-07	-0.493896	-1.4542e-10
43789144	rs62056929	0.000500075	18.3367	-1.4542e-10	4.7913e-08	-1.817	-1.4542e-10
43789640	rs62056930	0.000552712	18.4367	-1.4542e-10	4.86805e-08	-1.8011	-1.4542e-10
43789698	rs62056931	0.000212841	17.4824	-1.4542e-10	4.62512e-08	-1.8523	-1.4542e-10
43789710	rs113100008	1.09318e-09	5.30323	-1.4542e-10	5.2647e-08	-1.72277	-1.4542e-10
43789971	rs62056932	0.000260441	17.6843	-1.4542e-10	4.62777e-08	-1.85172	-1.4542e-10
43789978	rs62056933	0.000260441	17.6843	-1.4542e-10	4.62777e-08	-1.85172	-1.4542e-10
43790005	rs62056934	0.000403437	18.1219	-1.4542e-10	4.75112e-08	-1.82542	-1.4542e-10
43790056	rs11871395	4.25746e-13	-1.90064	-0.646893	1.05846e-07	-0.37756	-0.646839
43790401	rs79322350	0.000473423	18.2819	-1.4542e-10	4.77364e-08	-1.82069	-1.4542e-10
43790446	rs62056935	0.000445779	18.2217	-1.4542e-10	4.7547e-08	-1.82467	-1.4542e-10
43790649	rs75076131	0.000445779	18.2217	-1.4542e-10	4.7547e-08	-1.82467	-1.4542e-10
43790911	rs62056936	0.000445779	18.2217	-1.4542e-10	4.7547e-08	-1.82467	-1.4542e-10
43791181	rs62056937	0.000445779	18.2217	-1.4542e-10	4.7547e-08	-1.82467	-1.4542e-10
43791248	rs59950134	3.69936e-13	-1.77902	-0.909027	3.25024e-08	-1.29611	-0.908961
43791332	rs62056939	0.000445779	18.2217	-1.4542e-10	4.7547e-08	-1.82467	-1.4542e-10
43791344	rs62056940	0.000445779	18.2217	-1.4542e-10	4.7547e-08	-1.82467	-1.4542e-10
43791429	rs77387379	0.000445779	18.2217	-1.4542e-10	4.7547e-08	-1.82467	-1.4542e-10
43791468	rs75990322	0.000445779	18.2217	-1.4542e-10	4.7547e-08	-1.82467	-1.4542e-10
43791502	rs72834545	1.73937e-12	-1.1401	-1.4542e-10	4.6047e-08	-1.85672	-1.4542e-10
43791610	rs113661667	0.000445779	18.2217	-1.4542e-10	4.7547e-08	-1.82467	-1.4542e-10
43791652	rs74579538	0.000445779	18.2217	-1.4542e-10	4.7547e-08	-1.82467	-1.4542e-10
43792252	rs55973918	0.000445779	18.2217	-1.4542e-10	4.7547e-08	-1.82467	-1.4542e-10
43792326	rs56220242	0.000445779	18.2217	-1.4542e-10	4.7547e-08	-1.82467	-1.4542e-10
43792358	rs56160448	0.000445779	18.2217	-1.4542e-10	4.7547e-08	-1.82467	-1.4542e-10
43792411	rs56167560	0.000473423	18.2819	-1.4542e-10	4.77364e-08	-1.82069	-1.4542e-10
43792418	rs55849973	0.000473423	18.2819	-1.4542e-10	4.77364e-08	-1.82069	-1.4542e-10
43792468	rs117288806	2.10507e-12	-0.949269	-1.4542e-10	4.56989e-08	-1.86431	-1.4542e-10
43792586	rs1880749	0.000419784	18.1616	-1.4542e-10	4.73625e-08	-1.82855	-1.4542e-10
43792895	rs1568951	0.000419784	18.1616	-1.4542e-10	4.73625e-08	-1.82855	-1.4542e-10
43792896	rs1568950	0.000419784	18.1616	-1.4542e-10	4.73625e-08	-1.82855	-1.4542e-10
43792975	rs1568949	0.000436531	18.2008	-1.4542e-10	4.78747e-08	-1.8178	-1.4542e-10
43793200	rs1105571	0.000419784	18.1616	-1.4542e-10	4.73625e-08	-1.82855	-1.4542e-10
43793342	rs1105570	0.000419784	18.1616	-1.4542e-10	4.73625e-08	-1.82855	-1.4542e-10
43793388	rs1105569	0.000419784	18.1616	-1.4542e-10	4.73625e-08	-1.82855	-1.4542e-10
43793427	rs1105568	2.83667e-13	-1.87844	-1.07513	1.76038e-08	-1.74321	-1.07506
43793651	rs7502718	0.000445779	18.2217	-1.4542e-10	4.7547e-08	-1.82467	-1.4542e-10
43793665	rs7502937	0.000445779	18.2217	-1.4542e-10	4.7547e-08	-1.82467	-1.4542e-10
43793828	rs4479288	0.000463746	18.2612	-1.4542e-10	4.80744e-08	-1.81363	-1.4542e-10
43793951	rs4479289	0.000473423	18.2819	-1.4542e-10	4.77364e-08	-1.82069	-1.4542e-10
43794040	rs116843903	4.38668e-13	-1.88445	-0.633181	2.97479e-08	-1.66029	-0.633333
43794154	rs1969470	1.39646e-12	-1.35967	-1.4542e-10	4.4313e-08	-1.8951	-1.4542e-10
43794182	rs4609898	0.000473423	18.2819	-1.4542e-10	4.77364e-08	-1.82069	-1.4542e-10
43794209	rs4605208	0.000473423	18.2819	-1.4542e-10	4.77364e-08	-1.82069	-1.4542e-10
43794286	rs75310534	0.000473423	18.2819	-1.4542e-10	4.77364e-08	-1.82069	-1.4542e-10
43794750	rs118101817	2.34904e-12	-0.839611	-1.4542e-10	4.69219e-08	-1.8379	-1.4542e-10
43795189	rs116897057	3.12132e-12	-0.555359	-1.4542e-10	5.11604e-08	-1.75142	-1.4542e-10
43795238	rs76007856	0.000473423	18.2819	-1.4542e-10	4.77364e-08	-1.82069	-1.4542e-10
43795433	rs11655470	1.99776e-09	6.7349	-0.828738	4.31822e-08	-1.09251	-0.828448
43795573	rs111415173	0.000473423	18.2819	-1.4542e-10	4.77364e-08	-1.82069	-1.4542e-10
43795634	rs113991678	0.000455364	18.243	-1.4542e-10	4.78988e-08	-1.81729	-1.4542e-10
43795768	rs112995313	0.000473423	18.2819	-1.4542e-10	4.77364e-08	-1.82069	-1.4542e-10
43795858	rs576234560	2.00595e-12	-0.997499	-1.4542e-10	6.51431e-08	-1.5098	-1.4542e-10
43795899	rs12942912	2.81573e-13	-1.8803	-1.08068	1.75822e-08	-1.73887	-1.08062
43796179	rs2864088	1.21534e-12	-1.49859	-1.4542e-10	4.36517e-08	-1.91014	-1.4542e-10
43796210	rs74583625	5.0461e-12	-0.0750006	-1.4542e-10	1.25963e-06	1.45219	-1.4542e-10
43796541	rs1880750	0.000473359	18.2817	-1.4542e-10	4.84285e-08	-1.80629	-1.4542e-10
43797087	rs56167344	0.000500075	18.3367	-1.4542e-10	4.7913e-08	-1.817	-1.4542e-10
43797231	rs118010751	2.08623e-12	-1.74523e-10	-0.958257	1.13079e-07	-1.74523e-10	-0.958293
43797246	rs56046792	0.000500075	18.3367	-1.4542e-10	4.7913e-08	-1.817	-1.4542e-10
43797399	rs9903984	1.41025e-11	0.952733	-1.4542e-10	9.52322e-08	-1.13006	-1.4542e-10
43797414	rs9895728	1.41025e-11	0.952733	-1.4542e-10	9.52322e-08	-1.13006	-1.4542e-10
43797639	rs117544482	9.33644e-13	-1.76228	-1.4542e-10	5.61288e-08	-1.65873	-1.4542e-10
43798015	rs56323722	0.000445779	18.2217	-1.4542e-10	4.7547e-08	-1.82467	-1.4542e-10
43798160	rs55989971	0.000445779	18.2217	-1.4542e-10	4.7547e-08	-1.82467	-1.4542e-10
43798308	rs117615688	3.6326e-10	4.2015	-1.4542e-10	5.21843e-08	-1.7316	-1.4542e-10
43798360	rs55938136	8.85283e-13	-1.81546	-1.4542e-10	0.999283	15.0362	-1.4542e-10
43798401	rs62056946	0.000473423	18.2819	-1.4542e-10	4.77364e-08	-1.82069	-1.4542e-10
43798546	rs75403953	0.000445779	18.2217	-1.4542e-10	4.7547e-08	-1.82467	-1.4542e-10
43798902	rs55838058	0.000570435	18.4683	-1.4542e-10	4.83537e-08	-1.80784	-1.4542e-10
43798903	rs56062621	0.000570435	18.4683	-1.4542e-10	4.83537e-08	-1.80784	-1.4542e-10
43799033	rs55962674	0.000473423	18.2819	-1.4542e-10	4.77364e-08	-1.82069	-1.4542e-10
43799048	rs55896111	0.000216494	17.4995	-1.4542e-10	4.5634e-08	-1.86573	-1.4542e-10
43799052	rs55787734	0.000270876	17.7236	-1.4542e-10	4.61575e-08	-1.85432	-1.4542e-10
43799509	rs55653963	0.000531171	18.397	-1.4542e-10	4.81121e-08	-1.81285	-1.4542e-10
43799667	rs62054378	0.000473423	18.2819	-1.4542e-10	4.77364e-08	-1.82069	-1.4542e-10
43799804	rs77819001	0.000473423	18.2819	-1.4542e-10	4.77364e-08	-1.82069	-1.4542e-10
43799810	rs76667867	0.000473423	18.2819	-1.4542e-10	4.77364e-08	-1.82069	-1.4542e-10
43799852	rs55968221	3.73747e-13	-1.58712	-1.09067	2.85418e-08	-1.24438	-1.09063
43800351	rs17563433	0.000445779	18.2217	-1.4542e-10	4.7547e-08	-1.82467	-1.4542e-10
43800404	rs77370070	0.000473423	18.2819	-1.4542e-10	4.77364e-08	-1.82069	-1.4542e-10
43800987	rs62054380	0.000445779	18.2217	-1.4542e-10	4.7547e-08	-1.82467	-1.4542e-10
43801092	rs112570965	0.000445779	18.2217	-1.4542e-10	4.7547e-08	-1.82467	-1.4542e-10
43801185	rs62054381	0.000492249	18.3209	-1.4542e-10	4.82698e-08	-1.80958	-1.4542e-10
43801593	rs17649019	0.000473423	18.2819	-1.4542e-10	4.77364e-08	-1.82069	-1.4542e-10
43801695	rs17563501	0.000445779	18.2217	-1.4542e-10	4.7547e-08	-1.82467	-1.4542e-10
43802506	rs7218457	3.68165e-13	-1.67998	-1.01286	3.65136e-08	-1.076	-1.0127
43802525	rs62054382	0.000445779	18.2217	-1.4542e-10	4.7547e-08	-1.82467	-1.4542e-10
43802907	rs62054383	0.000445779	18.2217	-1.4542e-10	4.7547e-08	-1.82467	-1.4542e-10
43802971	rs10514879	0.000445779	18.2217	-1.4542e-10	4.7547e-08	-1.82467	-1.4542e-10
43803189	rs1358071	3.39627e-07	11.042	-1.4542e-10	4.40293e-08	-1.90153	-1.4542e-10
43803222	rs35580644	1.27675e-11	0.853287	-1.4542e-10	9.04514e-08	-1.18157	-1.4542e-10
43803788	rs56280222	0.000445779	18.2217	-1.4542e-10	4.7547e-08	-1.82467	-1.4542e-10
43804186	rs35116560	1.24934e-09	6.4159	-0.979152	3.37457e-08	-1.18857	-0.978962
43804306	rs62054384	0.000445779	18.2217	-1.4542e-10	4.7547e-08	-1.82467	-1.4542e-10
43804317	rs9897399	0.00125624	19.2578	-1.4542e-10	4.98624e-08	-1.77712	-1.4542e-10
43804389	rs56205560	0.000473423	18.2819	-1.4542e-10	4.77364e-08	-1.82069	-1.4542e-10
43804619	rs56380663	0.000445779	18.2217	-1.4542e-10	4.7547e-08	-1.82467	-1.4542e-10
43805194	rs9303521	1.10722e-08	8.69436	-1.07578	2.53057e-08	-1.37967	-1.07568
43805398	rs72834548	1.46196e-12	-0.272635	-1.0412	1.73136e-08	-1.79373	-1.04116
43805525	rs62054387	0.000445779	18.2217	-1.4542e-10	4.7547e-08	-1.82467	-1.4542e-10
43805590	rs62054388	0.000419784	18.1616	-1.4542e-10	4.73625e-08	-1.82855	-1.4542e-10
43806015	rs4401083	0.000397499	18.1071	-1.4542e-10	4.71991e-08	-1.83201	-1.4542e-10
43806264	rs1880752	0.000397499	18.1071	-1.4542e-10	4.71991e-08	-1.83201	-1.4542e-10
43806451	rs4617909	0.000397499	18.1071	-1.4542e-10	4.71991e-08	-1.83201	-1.4542e-10
43806925	rs2902662	0.000397499	18.1071	-1.4542e-10	4.71991e-08	-1.83201	-1.4542e-10
43807063	rs2864087	0.000397499	18.1071	-1.4542e-10	4.71991e-08	-1.83201	-1.4542e-10
43807099	rs2902661	0.000397499	18.1071	-1.4542e-10	4.71991e-08	-1.83201	-1.4542e-10
43807113	rs4609899	0.000419784	18.1616	-1.4542e-10	4.73625e-08	-1.82855	-1.4542e-10
43807134	rs4471726	0.000397499	18.1071	-1.4542e-10	4.71991e-08	-1.83201	-1.4542e-10
43807485	rs79226879	0.000397499	18.1071	-1.4542e-10	4.71991e-08	-1.83201	-1.4542e-10
43807955	rs17563599	0.000397499	18.1071	-1.4542e-10	4.71991e-08	-1.83201	-1.4542e-10
43808067	rs17649138	0.000397499	18.1071	-1.4542e-10	4.71991e-08	-1.83201	-1.4542e-10
43808321	rs62054389	0.000419784	18.1616	-1.4542e-10	4.73625e-08	-1.82855	-1.4542e-10
43808443	rs62054390	0.000419727	18.1615	-1.4542e-10	4.80195e-08	-1.81478	-1.4542e-10
43808763	rs55947210	0.000419784	18.1616	-1.4542e-10	4.73625e-08	-1.82855	-1.4542e-10
43808945	rs62054392	0.000419784	18.1616	-1.4542e-10	4.73625e-08	-1.82855	-1.4542e-10
43809016	rs4390635	0.000419784	18.1616	-1.4542e-10	4.73625e-08	-1.82855	-1.4542e-10
43809096	rs7225384	2.01491e-11	2.26278	-0.953236	2.6917e-08	-1.4406	-0.953025
43809264	rs62054393	0.000419784	18.1616	-1.4542e-10	4.73625e-08	-1.82855	-1.4542e-10
43809328	rs75986348	0.000419784	18.1616	-1.4542e-10	4.73625e-08	-1.82855	-1.4542e-10
43809505	rs117100342	1.22422e-12	-1.49132	-1.4542e-10	4.41547e-08	-1.89868	-1.4542e-10
43809580	rs8065157	1.3939e-11	0.941075	-1.4542e-10	9.46548e-08	-1.13615	-1.4542e-10
43809844	rs4414533	3.29066e-11	2.78411	-0.984052	5.06412e-08	-0.777751	-0.983866
43810165	rs4792878	3.7646e-13	-1.60163	-1.06893	2.24666e-08	-1.50541	-1.06895
43810168	rs11079711	3.37841e-11	2.87858	-1.05221	3.05831e-08	-1.21376	-1.05218
43810371	rs17649162	0.000419784	18.1616	-1.4542e-10	4.73625e-08	-1.82855	-1.4542e-10
43810608	rs62054394	0.000419784	18.1616	-1.4542e-10	4.73625e-08	-1.82855	-1.4542e-10
43810782	rs113790915	0.000419784	18.1616	-1.4542e-10	4.73625e-08	-1.82855	-1.4542e-10
43810851	rs77807457	0.00122342	19.2313	-1.4542e-10	5.23792e-08	-1.72787	-1.4542e-10
43810873	rs75022332	0.00065269	18.603	-1.4542e-10	4.88289e-08	-1.79806	-1.4542e-10
43810896	rs77804065	0.000976683	19.0061	-1.4542e-10	5.44583e-08	-1.68895	-1.4542e-10
43810902	rs77301847	0.00081958	18.8307	-1.4542e-10	4.96888e-08	-1.7806	-1.4542e-10
43811060	rs62054395	0.000419784	18.1616	-1.4542e-10	4.73625e-08	-1.82855	-1.4542e-10
43811072	rs17563683	0.000397499	18.1071	-1.4542e-10	4.71991e-08	-1.83201	-1.4542e-10
43811260	rs1880753	1.52491e-12	-0.242795	-1.02888	5.94555e-08	-0.572412	-1.02874
43811510	rs62054396	0.000419784	18.1616	-1.4542e-10	4.73625e-08	-1.82855	-1.4542e-10
43811673	rs17563718	0.000419784	18.1616	-1.4542e-10	4.73625e-08	-1.82855	-1.4542e-10
43811792	rs62054397	0.000419784	18.1616	-1.4542e-10	4.73625e-08	-1.82855	-1.4542e-10
43811950	rs4569335	0.000419784	18.1616	-1.4542e-10	4.73625e-08	-1.82855	-1.4542e-10
43812177	rs1526125	0.000419784	18.1616	-1.4542e-10	4.73625e-08	-1.82855	-1.4542e-10
43812218	rs1526126	0.000445779	18.2217	-1.4542e-10	4.7547e-08	-1.82467	-1.4542e-10
43812398	rs1526127	0.000519862	18.3755	-1.4542e-10	4.92192e-08	-1.7901	-1.4542e-10
43812599	rs62054398	0.000500075	18.3367	-1.4542e-10	4.7913e-08	-1.817	-1.4542e-10
43812624	rs62054399	0.000500075	18.3367	-1.4542e-10	4.7913e-08	-1.817	-1.4542e-10
43812649	rs62054400	0.000500075	18.3367	-1.4542e-10	4.7913e-08	-1.817	-1.4542e-10
43812684	rs62054411	0.000500075	18.3367	-1.4542e-10	4.7913e-08	-1.817	-1.4542e-10
43812897	rs12938476	6.78377e-12	1.09106	-0.87014	4.60175e-08	-0.98749	-0.869872
43813002	rs62054412	0.000500075	18.3367	-1.4542e-10	4.7913e-08	-1.817	-1.4542e-10
43813186	rs8067527	8.08166e-12	1.27257	-0.876586	4.29137e-08	-1.05087	-0.876323
43813221	rs12944235	1.83421e-12	-0.145842	-0.941159	7.06834e-08	-0.487232	-0.94094
43813252	rs17563787	0.000531171	18.397	-1.4542e-10	4.81121e-08	-1.81285	-1.4542e-10
43813370	rs62054413	0.000531171	18.397	-1.4542e-10	4.81121e-08	-1.81285	-1.4542e-10
43813415	rs62054414	0.000531171	18.397	-1.4542e-10	4.81121e-08	-1.81285	-1.4542e-10
43814020	rs10451283	0.000786167	18.7891	-1.4542e-10	5.0019e-08	-1.77398	-1.4542e-10
43814345	rs117593214	2.00103e-12	-1.74523e-10	-0.999956	1.08475e-07	-1.74523e-10	-0.999867
43814427	rs76421814	0.000564248	18.4574	-1.4542e-10	4.83163e-08	-1.80861	-1.4542e-10
43814694	rs117558391	1.98731e-12	-1.00684	-1.4542e-10	5.47027e-08	-1.68447	-1.4542e-10
43815013	rs140252688	1.15898e-12	-1.54608	-1.4542e-10	4.58596e-08	-1.8608	-1.4542e-10
43815141	rs56006248	0.000564248	18.4574	-1.4542e-10	4.83163e-08	-1.80861	-1.4542e-10
43815145	rs7220839	1.55344e-12	-0.307421	-0.945725	6.85496e-08	-0.513312	-0.945514
43815336	rs56298110	0.000564248	18.4574	-1.4542e-10	4.83163e-08	-1.80861	-1.4542e-10
43815530	rs35587712	4.57909e-12	-0.172115	-1.4542e-10	5.79803e-08	-1.62628	-1.4542e-10
43815713	rs1608955	0.000564248	18.4574	-1.4542e-10	4.83163e-08	-1.80861	-1.4542e-10
43815820	rs1608956	0.000564248	18.4574	-1.4542e-10	4.83163e-08	-1.80861	-1.4542e-10
43815859	rs62054417	0.000564248	18.4574	-1.4542e-10	4.83163e-08	-1.80861	-1.4542e-10
43816052	rs78440279	0.00134597	19.3268	-1.4542e-10	4.83199e-08	-1.80854	-1.4542e-10
43816106	rs75500942	0.000564248	18.4574	-1.4542e-10	4.83163e-08	-1.80861	-1.4542e-10
43816306	rs62054418	0.000564248	18.4574	-1.4542e-10	4.83163e-08	-1.80861	-1.4542e-10
43816605	rs62054419	0.000564248	18.4574	-1.4542e-10	4.83163e-08	-1.80861	-1.4542e-10
43816655	rs62054420	0.000587163	18.4972	-1.4542e-10	4.88964e-08	-1.79668	-1.4542e-10
43816657	rs62054421	0.000587163	18.4972	-1.4542e-10	4.88964e-08	-1.79668	-1.4542e-10
43816692	rs60175966	4.87408e-12	-1.74523e-10	-0.109684	2.64164e-07	-1.74523e-10	-0.109815
43817236	rs59548700	1.8592e-12	-1.74523e-10	-1.07347	1.00774e-07	-1.74523e-10	-1.0735
43817459	rs17563800	0.000596145	18.5124	-1.4542e-10	4.85065e-08	-1.80468	-1.4542e-10
43817557	rs56295996	0.000596145	18.5124	-1.4542e-10	4.85065e-08	-1.80468	-1.4542e-10
43817608	rs56384960	0.000633368	18.5729	-1.4542e-10	4.87207e-08	-1.80028	-1.4542e-10
43817832	rs56178230	0.000633368	18.5729	-1.4542e-10	4.87207e-08	-1.80028	-1.4542e-10
43817898	rs80157557	0.000633368	18.5729	-1.4542e-10	4.87207e-08	-1.80028	-1.4542e-10
43818067	rs12940949	1.30782e-11	0.877333	-1.4542e-10	1.62576e-07	-0.595235	-1.4542e-10
43818076	rs373083909	1.82552e-12	-1.74523e-10	-1.09175	9.89514e-08	-1.74523e-10	-1.09175
43818160	rs76728632	0.000596145	18.5124	-1.4542e-10	4.85065e-08	-1.80468	-1.4542e-10
43818196	rs12944445	1.59008e-11	1.07275	-1.4542e-10	1.01451e-07	-1.06681	-1.4542e-10
43818222	rs17563827	0.000633368	18.5729	-1.4542e-10	4.87207e-08	-1.80028	-1.4542e-10
43818611	rs80072429	0.000633368	18.5729	-1.4542e-10	4.87207e-08	-1.80028	-1.4542e-10
43818657	rs77114624	0.000633368	18.5729	-1.4542e-10	4.87207e-08	-1.80028	-1.4542e-10
43818690	rs76311426	0.000633368	18.5729	-1.4542e-10	4.87207e-08	-1.80028	-1.4542e-10
43818906	rs17563861	0.000633368	18.5729	-1.4542e-10	4.87207e-08	-1.80028	-1.4542e-10
43818946	rs17563889	0.000633368	18.5729	-1.4542e-10	4.87207e-08	-1.80028	-1.4542e-10
43819384	rs62054424	0.000633368	18.5729	-1.4542e-10	4.87207e-08	-1.80028	-1.4542e-10
43819450	rs17563923	0.000672972	18.6336	-1.4542e-10	4.89403e-08	-1.79578	-1.4542e-10
43819474	rs113369483	1.11327e-11	0.716275	-1.4542e-10	1.08371e-07	-1.00082	-1.4542e-10
43819480	rs62054425	0.000672972	18.6336	-1.4542e-10	4.89403e-08	-1.79578	-1.4542e-10
43820128	rs151314932	1.31073e-12	-1.42303	-1.4542e-10	5.73302e-08	-1.63756	-1.4542e-10
43820623	rs75200513	7.8678e-13	-0.844876	-1.08855	1.58609e-08	-1.83397	-1.08856
43820669	rs8075654	1.02807e-11	1.56441	-0.92775	3.71554e-08	-1.14375	-0.927524
43820741	rs62054426	0.000711074	18.6887	-1.4542e-10	4.99609e-08	-1.77514	-1.4542e-10
43820893	rs1989480	2.33359e-11	2.41175	-0.955374	4.8053e-08	-0.858914	-0.955164
43820907	rs117867702	2.0129e-12	-1.74523e-10	-0.99404	1.09104e-07	-1.74523e-10	-0.994086
43821062	rs62054427	0.000711172	18.6888	-1.4542e-10	4.91445e-08	-1.79162	-1.4542e-10
43821478	rs8082105	5.21686e-11	3.2265	-0.965633	6.08083e-08	-0.613231	-0.965425
43821540	rs78630657	2.34385e-12	-1.74523e-10	-0.841821	1.27028e-07	-1.74523e-10	-0.841975
43821542	rs75848775	2.3415e-12	-1.74523e-10	-0.842827	1.269e-07	-1.74523e-10	-0.842981
43821685	rs74464991	0.000755761	18.7496	-1.4542e-10	4.93744e-08	-1.78695	-1.4542e-10
43822025	rs117086879	4.60777e-12	-0.165872	-1.4542e-10	8.48456e-08	-1.24555	-1.4542e-10
43822398	rs2004260	0.000755761	18.7496	-1.4542e-10	4.93744e-08	-1.78695	-1.4542e-10
43822511	rs62054428	0.000711172	18.6888	-1.4542e-10	4.91445e-08	-1.79162	-1.4542e-10
43822779	rs12947646	1.76051e-11	1.17457	-1.4542e-10	1.07139e-07	-1.01225	-1.4542e-10
43823125	rs62054429	0.000672972	18.6336	-1.4542e-10	4.89403e-08	-1.79578	-1.4542e-10
43823229	rs76171147	0.000798776	18.805	-1.4542e-10	4.95881e-08	-1.78263	-1.4542e-10
43823326	rs75643244	0.000798776	18.805	-1.4542e-10	4.95881e-08	-1.78263	-1.4542e-10
43823585	rs62054430	8.13855e-12	1.35068	-0.947689	2.82056e-08	-1.39921	-0.947654
43823880	rs62054431	0.000755761	18.7496	-1.4542e-10	4.93744e-08	-1.78695	-1.4542e-10
43823889	rs62054432	0.000798776	18.805	-1.4542e-10	4.95881e-08	-1.78263	-1.4542e-10
43824201	rs111497072	0.000798776	18.805	-1.4542e-10	4.95881e-08	-1.78263	-1.4542e-10
43824348	rs62054433	0.000798776	18.805	-1.4542e-10	4.95881e-08	-1.78263	-1.4542e-10
43824360	rs7207400	3.77422e-07	11.1475	-1.4542e-10	4.36392e-08	-1.91043	-1.4542e-10
43824382	rs62054434	0.000798776	18.805	-1.4542e-10	4.95881e-08	-1.78263	-1.4542e-10
43824848	rs12150683	0.000798776	18.805	-1.4542e-10	4.95881e-08	-1.78263	-1.4542e-10
43824908	rs12150332	0.000798776	18.805	-1.4542e-10	4.95881e-08	-1.78263	-1.4542e-10
43825224	rs116981664	2.21804e-12	-1.74523e-10	-0.896991	1.20241e-07	-1.74523e-10	-0.896889
43825263	rs7212750	1.74148e-11	1.16371	-1.4542e-10	1.06513e-07	-1.01811	-1.4542e-10
43825339	rs62054435	0.000954015	18.9826	-1.4542e-10	5.03031e-08	-1.76832	-1.4542e-10
43825478	rs75715199	0.000902442	18.927	-1.4542e-10	5.00745e-08	-1.77287	-1.4542e-10
43825568	rs62054436	0.00128945	19.2839	-1.4542e-10	5.16212e-08	-1.74245	-1.4542e-10
43825576	rs62054437	0.00131014	19.2998	-1.4542e-10	5.22354e-08	-1.73062	-1.4542e-10
43825711	rs62054438	0.000902442	18.927	-1.4542e-10	5.00745e-08	-1.77287	-1.4542e-10
43825725	rs62054439	0.000902442	18.927	-1.4542e-10	5.00745e-08	-1.77287	-1.4542e-10
43825912	rs17334797	0.000902442	18.927	-1.4542e-10	5.00745e-08	-1.77287	-1.4542e-10
43826305	rs12150658	0.000902442	18.927	-1.4542e-10	5.00745e-08	-1.77287	-1.4542e-10
43826318	rs76579382	2.43161e-12	-1.74523e-10	-0.805062	1.31771e-07	-1.74523e-10	-0.805318
43826351	rs12150363	0.000902442	18.927	-1.4542e-10	5.00745e-08	-1.77287	-1.4542e-10
43826637	rs12150672	0.000902442	18.927	-1.4542e-10	5.00745e-08	-1.77287	-1.4542e-10
43826666	rs1880756	9.17463e-13	-0.779476	-1.00028	2.156e-08	-1.61531	-1.00023
43827209	rs17334894	0.000902442	18.927	-1.4542e-10	5.00745e-08	-1.77287	-1.4542e-10
43827244	rs17334923	0.000711172	18.6888	-1.4542e-10	4.91445e-08	-1.79162	-1.4542e-10
43827391	rs62054440	0.000848993	18.8659	-1.4542e-10	4.98285e-08	-1.7778	-1.4542e-10
43827431	rs12150451	0.000848993	18.8659	-1.4542e-10	4.98285e-08	-1.7778	-1.4542e-10
43827471	rs12150048	0.000835815	18.8503	-1.4542e-10	5.0165e-08	-1.77106	-1.4542e-10
43827508	rs12150455	0.000848993	18.8659	-1.4542e-10	4.98285e-08	-1.7778	-1.4542e-10
43827534	rs11650810	8.73895e-13	-1.82841	-1.4542e-10	7.8836e-08	-1.31901	-1.4542e-10
43828221	rs12150604	0.000902442	18.927	-1.4542e-10	5.00745e-08	-1.77287	-1.4542e-10
43828617	rs17334944	0.000916929	18.9429	-1.4542e-10	5.06193e-08	-1.76205	-1.4542e-10
43828698	rs17426064	0.000902442	18.927	-1.4542e-10	5.00745e-08	-1.77287	-1.4542e-10
43828749	rs62054441	2.65903e-11	2.64527	-1.05834	2.70613e-08	-1.32997	-1.05831
43828764	rs79172804	1.49139e-06	12.5216	-1.4542e-10	4.39499e-08	-1.90333	-1.4542e-10
43828935	rs17426106	0.000848993	18.8659	-1.4542e-10	4.98285e-08	-1.7778	-1.4542e-10
43828938	rs77850169	4.81214e-13	-1.63329	-0.791773	1.98575e-08	-1.90558	-0.792221
43829353	rs62054442	0.000883833	18.9062	-1.4542e-10	5.05085e-08	-1.76424	-1.4542e-10
43829404	rs1880755	1.12244e-12	-0.493306	-1.0848	6.8788e-08	-0.370605	-1.08475
43829405	rs35350903	2.14824e-11	1.37362	-1.4542e-10	1.19459e-07	-0.903408	-1.4542e-10
43829558	rs17335035	1.1896e-12	-1.52	-1.4542e-10	6.5311e-07	0.795363	-1.4542e-10
43830382	rs35879086	0.000902442	18.927	-1.4542e-10	5.00745e-08	-1.77287	-1.4542e-10
43830640	rs62055868	0.000954015	18.9826	-1.4542e-10	5.03031e-08	-1.76832	-1.4542e-10
43830685	rs62055869	0.000954015	18.9826	-1.4542e-10	5.03031e-08	-1.76832	-1.4542e-10
43830705	rs11650571	2.36236e-07	11.7712	-1.09223	2.29901e-07	0.843462	-1.09219
43830938	rs17426174	0.000954015	18.9826	-1.4542e-10	5.03031e-08	-1.76832	-1.4542e-10
43830984	rs12940092	1.72662e-11	1.15514	-1.4542e-10	1.10102e-07	-0.984978	-1.4542e-10
43831111	rs34094847	1.53599e-11	1.03814	-1.4542e-10	1.03299e-07	-1.04875	-1.4542e-10
43831112	rs62055871	0.00101424	19.0438	-1.4542e-10	5.056e-08	-1.76322	-1.4542e-10
43831562	rs8069449	3.36621e-07	12.1228	-1.08966	2.51768e-07	0.931735	-1.08961
43831596	rs35225246	1.86996e-11	1.23488	-1.4542e-10	1.1506e-07	-0.940926	-1.4542e-10
43832115	rs55645418	0.000954015	18.9826	-1.4542e-10	5.03031e-08	-1.76832	-1.4542e-10
43832337	rs35631660	0.00154297	19.4634	-1.4542e-10	5.24716e-08	-1.72611	-1.4542e-10
43832367	rs17426195	0.00145053	19.4016	-1.4542e-10	5.21733e-08	-1.73181	-1.4542e-10
43832618	rs35282504	0.00101424	19.0438	-1.4542e-10	5.056e-08	-1.76322	-1.4542e-10
43832864	rs62055875	0.00101424	19.0438	-1.4542e-10	5.056e-08	-1.76322	-1.4542e-10
43832940	rs62055876	0.00081114	18.8203	-1.4542e-10	5.01536e-08	-1.77129	-1.4542e-10
43833639	rs72834560	8.30794e-13	-1.87899	-1.4542e-10	4.88898e-08	-1.79681	-1.4542e-10
43833824	rs36047693	0.00101424	19.0438	-1.4542e-10	5.056e-08	-1.76322	-1.4542e-10
43833832	rs71375310	1.74539e-11	1.16595	-1.4542e-10	1.10758e-07	-0.979033	-1.4542e-10
43833921	rs34195569	0.00101424	19.0438	-1.4542e-10	5.056e-08	-1.76322	-1.4542e-10
43833981	rs34579278	0.000954015	18.9826	-1.4542e-10	5.03031e-08	-1.76832	-1.4542e-10
43834074	rs34211253	0.000954015	18.9826	-1.4542e-10	5.03031e-08	-1.76832	-1.4542e-10
43834314	rs34008514	0.000954015	18.9826	-1.4542e-10	5.03031e-08	-1.76832	-1.4542e-10
43834351	rs4264434	3.50615e-13	-1.66921	-1.07247	6.0681e-07	1.7944	-1.07257
43834482	rs12943085	0.000954015	18.9826	-1.4542e-10	5.03031e-08	-1.76832	-1.4542e-10
43834619	rs189281914	1.82223e-12	-1.74523e-10	-1.09355	9.87739e-08	-1.74523e-10	-1.09355
43834662	rs186131799	3.10576e-12	-1.74523e-10	-0.560357	1.68297e-07	-1.74523e-10	-0.560655
43834912	rs6503447	3.4379e-13	-1.67565	-1.08569	5.709e-07	1.74658	-1.08575
43834970	rs7350923	0.00101424	19.0438	-1.4542e-10	5.056e-08	-1.76322	-1.4542e-10
43835281	rs115157874	4.82769e-12	-0.119249	-1.4542e-10	1.74137e-06	1.77604	-1.4542e-10
43835351	rs11079717	0.00101424	19.0438	-1.4542e-10	5.056e-08	-1.76322	-1.4542e-10
43835854	rs62055878	0.000954015	18.9826	-1.4542e-10	5.03031e-08	-1.76832	-1.4542e-10
43836024	rs118077335	1.59466e-11	1.07563	-1.4542e-10	1.0956e-07	-0.98991	-1.4542e-10
43836051	rs76669427	0.00101424	19.0438	-1.4542e-10	5.056e-08	-1.76322	-1.4542e-10
43836191	rs74514268	0.000954015	18.9826	-1.4542e-10	5.03031e-08	-1.76832	-1.4542e-10
43836276	rs117465772	8.13646e-13	-1.89985	-1.4542e-10	4.85093e-08	-1.80463	-1.4542e-10
43836477	rs11655764	3.54141e-13	-1.64687	-1.0848	8.11781e-07	2.09771	-1.08487
43836665	rs8068589	1.11201e-07	11.0059	-1.08045	1.83591e-07	0.606859	-1.08053
43836673	rs12948216	0.00101424	19.0438	-1.4542e-10	5.056e-08	-1.76322	-1.4542e-10
43836920	rs56013908	0.00101424	19.0438	-1.4542e-10	5.056e-08	-1.76322	-1.4542e-10
43836953	rs56214516	0.000140091	17.0642	-1.4542e-10	6.79992e-08	-1.46689	-1.4542e-10
43837091	rs56168907	0.000902442	18.927	-1.4542e-10	5.00745e-08	-1.77287	-1.4542e-10
43837115	rs55747440	0.000954015	18.9826	-1.4542e-10	5.03031e-08	-1.76832	-1.4542e-10
43837237	rs55801356	0.000848993	18.8659	-1.4542e-10	4.98285e-08	-1.7778	-1.4542e-10
43837446	rs62055883	0.000902442	18.927	-1.4542e-10	5.00745e-08	-1.77287	-1.4542e-10
43837567	rs62055884	0.000902442	18.927	-1.4542e-10	5.00745e-08	-1.77287	-1.4542e-10
43837594	rs66672743	3.7021e-13	-1.61194	-1.07536	8.42593e-07	2.12555	-1.07545
43837777	rs67492300	3.00296e-13	-1.83399	-1.06262	3.17162e-07	1.13576	-1.06273
43837782	rs79882507	0.000902442	18.927	-1.4542e-10	5.00745e-08	-1.77287	-1.4542e-10
43838014	rs62055885	0.000954015	18.9826	-1.4542e-10	5.03031e-08	-1.76832	-1.4542e-10
43838071	rs28439278	0.000954015	18.9826	-1.4542e-10	5.03031e-08	-1.76832	-1.4542e-10
43838237	rs80095037	1.55327e-11	2.14274	-1.0934	2.30429e-08	-1.45563	-1.0934
43838457	rs145648014	5.49261e-12	0.00978799	-1.4542e-10	2.09343e-06	1.96018	-1.4542e-10
43838482	rs12150621	0.000954015	18.9826	-1.4542e-10	5.03031e-08	-1.76832	-1.4542e-10
43838678	rs62055886	0.000848993	18.8659	-1.4542e-10	4.98285e-08	-1.7778	-1.4542e-10
43838710	rs62055887	0.000848993	18.8659	-1.4542e-10	4.98285e-08	-1.7778	-1.4542e-10
43838720	rs62055888	0.000613814	18.5416	-1.4542e-10	4.97058e-08	-1.78026	-1.4542e-10
43838919	rs62055889	0.000954015	18.9826	-1.4542e-10	5.03031e-08	-1.76832	-1.4542e-10
43839253	rs71375313	0.000798776	18.805	-1.4542e-10	4.95881e-08	-1.78263	-1.4542e-10
43839415	rs71375314	1.45855e-11	0.986411	-1.4542e-10	1.04296e-07	-1.03915	-1.4542e-10
43839951	rs11079718	0.000561796	18.453	-1.4542e-10	5.01367e-08	-1.77163	-1.4542e-10
43840006	rs11079719	0.000380365	18.063	-1.4542e-10	4.86303e-08	-1.80214	-1.4542e-10
43840008	rs114557388	7.71259e-12	0.349237	-1.4542e-10	4.13759e-06	2.64149	-1.4542e-10
43840016	rs11079720	0.000786043	18.7889	-1.4542e-10	4.98828e-08	-1.77671	-1.4542e-10
43840107	rs11079721	0.000902442	18.927	-1.4542e-10	5.00745e-08	-1.77287	-1.4542e-10
43840681	rs62055890	0.000755761	18.7496	-1.4542e-10	4.93744e-08	-1.78695	-1.4542e-10
43840864	rs77849344	0.000954015	18.9826	-1.4542e-10	5.03031e-08	-1.76832	-1.4542e-10
43840899	rs74918686	0.000755761	18.7496	-1.4542e-10	4.93744e-08	-1.78695	-1.4542e-10
43840935	rs79545140	0.000755761	18.7496	-1.4542e-10	4.93744e-08	-1.78695	-1.4542e-10
43841308	rs55818489	9.71844e-13	-0.918287	-0.80389	2.94069e-08	-1.50142	-0.803734
43841571	rs56369036	0.000954015	18.9826	-1.4542e-10	5.03031e-08	-1.76832	-1.4542e-10
43841729	rs11079723	0.000714383	18.6933	-1.4542e-10	4.96429e-08	-1.78153	-1.4542e-10
43841912	rs11079724	0.000902442	18.927	-1.4542e-10	5.00745e-08	-1.77287	-1.4542e-10
43842140	rs35795532	1.59305e-11	1.07462	-1.4542e-10	1.16719e-07	-0.926611	-1.4542e-10
43842428	rs34593052	1.9139e-11	1.25811	-1.4542e-10	1.29838e-07	-0.820092	-1.4542e-10
43842462	rs55707339	0.00102037	19.0498	-1.4542e-10	5.10769e-08	-1.75305	-1.4542e-10
43842473	rs6503448	9.66689e-07	13.1832	-1.0952	1.81724e-07	0.611277	-1.09517
43842494	rs62055893	0.00107835	19.1051	-1.4542e-10	5.08228e-08	-1.75804	-1.4542e-10
43842772	rs118104057	3.63436e-11	1.8994	-1.4542e-10	3.20502e-07	0.0835053	-1.4542e-10
43843235	rs34748815	2.14265e-11	1.37101	-1.4542e-10	1.32694e-07	-0.798339	-1.4542e-10
43843395	rs75257002	0.0012623	19.2626	-1.4542e-10	5.21168e-08	-1.7329	-1.4542e-10
43843861	rs4792879	9.09575e-13	-0.692741	-1.09565	9.15767e-07	2.22906	-1.09568
43843943	rs62055894	0.000954015	18.9826	-1.4542e-10	5.03031e-08	-1.76832	-1.4542e-10
43844044	rs62055895	0.000954015	18.9826	-1.4542e-10	5.03031e-08	-1.76832	-1.4542e-10
43844201	rs62055896	0.000954015	18.9826	-1.4542e-10	5.03031e-08	-1.76832	-1.4542e-10
43844247	rs117890758	1.48694e-12	-1.2969	-1.4542e-10	5.30965e-08	-1.71427	-1.4542e-10
43844486	rs55725840	0.000954015	18.9826	-1.4542e-10	5.03031e-08	-1.76832	-1.4542e-10
43844559	rs56194509	0.000508893	18.3541	-1.4542e-10	4.79702e-08	-1.8158	-1.4542e-10
43844560	rs55657917	0.000540233	18.4139	-1.4542e-10	4.81688e-08	-1.81167	-1.4542e-10
43844798	rs56082319	0.000507916	18.3522	-1.4542e-10	4.83413e-08	-1.8081	-1.4542e-10
43844859	rs56109643	0.000954015	18.9826	-1.4542e-10	5.03031e-08	-1.76832	-1.4542e-10
43844977	rs62055899	0.000848993	18.8659	-1.4542e-10	4.98285e-08	-1.7778	-1.4542e-10
43845002	rs62055900	0.000902442	18.927	-1.4542e-10	5.00745e-08	-1.77287	-1.4542e-10
43845041	rs62055901	0.000954015	18.9826	-1.4542e-10	5.03031e-08	-1.76832	-1.4542e-10
43845480	rs58089049	1.05765e-06	12.1779	-1.4542e-10	4.38323e-08	-1.90601	-1.4542e-10
43845746	rs72834567	7.91501e-13	-0.837145	-1.0903	7.47117e-07	2.02024	-1.0904
43846129	rs75074511	8.17306e-11	2.19976	0.510054	6.68281e-07	0.308597	0.50973
43846668	rs62055903	0.000954015	18.9826	-1.4542e-10	5.03031e-08	-1.76832	-1.4542e-10
43846726	rs6503449	2.46553e-12	-0.791211	-1.4542e-10	6.47657e-08	-1.51561	-1.4542e-10
43846820	rs111374028	0.000902442	18.927	-1.4542e-10	5.00745e-08	-1.77287	-1.4542e-10
43846943	rs190444372	9.56663e-13	-1.73792	-1.4542e-10	4.36347e-08	-1.91053	-1.4542e-10
43847039	rs113934115	0.000902442	18.927	-1.4542e-10	5.00745e-08	-1.77287	-1.4542e-10
43847374	rs62055928	0.000902442	18.927	-1.4542e-10	5.00745e-08	-1.77287	-1.4542e-10
43847503	rs116876049	1.49836e-12	-1.28925	-1.4542e-10	5.33273e-08	-1.70993	-1.4542e-10
43847741	rs56268325	0.000902442	18.927	-1.4542e-10	5.00745e-08	-1.77287	-1.4542e-10
43847868	rs56070245	0.000954015	18.9826	-1.4542e-10	5.03031e-08	-1.76832	-1.4542e-10
43847912	rs56387266	0.000902442	18.927	-1.4542e-10	5.00745e-08	-1.77287	-1.4542e-10
43848181	rs34303488	0.000902442	18.927	-1.4542e-10	5.00745e-08	-1.77287	-1.4542e-10
43848412	rs62055932	0.0012125	19.2223	-1.4542e-10	5.1341e-08	-1.74789	-1.4542e-10
43848431	rs117053640	2.40342e-12	-0.816722	-1.4542e-10	8.04681e-08	-1.29852	-1.4542e-10
43848461	rs62055933	0.00114023	19.1609	-1.4542e-10	5.10669e-08	-1.75325	-1.4542e-10
43848495	rs7225082	3.10858e-13	-1.79221	-1.06982	5.69975e-08	-0.573357	-1.07002
43848750	rs62055935	0.00164247	19.5259	-1.4542e-10	5.27794e-08	-1.72026	-1.4542e-10
43848761	rs62055936	0.00161824	19.511	-1.4542e-10	5.33514e-08	-1.70948	-1.4542e-10
43848828	rs146417377	2.70887e-12	-1.74523e-10	-0.697084	1.46816e-07	-1.74523e-10	-0.697201
43848968	rs62055937	0.000755761	18.7496	-1.4542e-10	4.93744e-08	-1.78695	-1.4542e-10
43849327	rs76294809	0.000902442	18.927	-1.4542e-10	5.00745e-08	-1.77287	-1.4542e-10
43849366	rs75916678	0.000902442	18.927	-1.4542e-10	5.00745e-08	-1.77287	-1.4542e-10
43849415	rs79730878	0.000634913	18.5754	-1.4542e-10	5.54811e-08	-1.67034	-1.4542e-10
43849514	rs139217062	9.09147e-13	-1.78886	-1.4542e-10	4.52203e-08	-1.87484	-1.4542e-10
43849656	rs62055938	0.000848993	18.8659	-1.4542e-10	4.98285e-08	-1.7778	-1.4542e-10
43849675	rs12949228	2.37193e-11	1.47267	-1.4542e-10	1.62203e-07	-0.597532	-1.4542e-10
43849787	rs62055939	0.000954015	18.9826	-1.4542e-10	5.03031e-08	-1.76832	-1.4542e-10
43849896	rs62055940	0.000954015	18.9826	-1.4542e-10	5.03031e-08	-1.76832	-1.4542e-10
43850519	rs76885724	0.000954015	18.9826	-1.4542e-10	5.03031e-08	-1.76832	-1.4542e-10
43850645	rs60814418	0.00208459	19.7642	-1.4542e-10	5.14652e-08	-1.74548	-1.4542e-10
43850692	rs143335647	3.53858e-12	-1.74523e-10	-0.429892	1.91683e-07	-1.74523e-10	-0.43054
43850966	rs62055942	0.000954015	18.9826	-1.4542e-10	5.03031e-08	-1.76832	-1.4542e-10
43851018	rs62055943	0.000954015	18.9826	-1.4542e-10	5.03031e-08	-1.76832	-1.4542e-10
43851498	rs35909029	3.76079e-05	16.7702	-1.02104	2.55389e-07	0.87788	-1.02147
43851851	rs62055945	0.000954015	18.9826	-1.4542e-10	5.03031e-08	-1.76832	-1.4542e-10
43851971	rs62055946	0.00101424	19.0438	-1.4542e-10	5.056e-08	-1.76322	-1.4542e-10
43851980	rs71375315	2.06419e-11	1.33371	-1.4542e-10	2.04248e-07	-0.367049	-1.4542e-10
43852487	rs12952301	3.01399e-07	11.8747	-0.95211	8.05384e-08	-0.344958	-0.952691
43852605	rs62055947	0.000902442	18.927	-1.4542e-10	5.00745e-08	-1.77287	-1.4542e-10
43852621	rs62055948	0.00101424	19.0438	-1.4542e-10	5.056e-08	-1.76322	-1.4542e-10
43852733	rs113871181	0.00114023	19.1609	-1.4542e-10	5.10669e-08	-1.75325	-1.4542e-10
43852742	rs111370985	0.00107835	19.1051	-1.4542e-10	5.08228e-08	-1.75804	-1.4542e-10
43853072	rs35152905	1.02509e-12	-0.656913	-1.01192	1.09119e-06	2.32103	-1.01238
43853109	rs55787105	0.000902442	18.927	-1.4542e-10	5.00745e-08	-1.77287	-1.4542e-10
43853133	rs62055950	0.00101424	19.0438	-1.4542e-10	5.056e-08	-1.76322	-1.4542e-10
43853170	rs117623108	3.21717e-12	-1.74523e-10	-0.525115	1.74402e-07	-1.74523e-10	-0.525018
43853235	rs56043078	0.000954015	18.9826	-1.4542e-10	5.03031e-08	-1.76832	-1.4542e-10
43853457	rs77965652	0.00101424	19.0438	-1.4542e-10	5.056e-08	-1.76322	-1.4542e-10
43853526	rs55849949	0.00101424	19.0438	-1.4542e-10	5.056e-08	-1.76322	-1.4542e-10
43853922	rs56303031	0.000902442	18.927	-1.4542e-10	5.00745e-08	-1.77287	-1.4542e-10
43854015	rs12953076	1.0649e-12	-0.618713	-1.01202	1.17012e-06	2.39097	-1.01248
43854267	rs55991914	0.000954015	18.9826	-1.4542e-10	5.03031e-08	-1.76832	-1.4542e-10
43854340	rs62055955	0.000811144	18.8203	-1.4542e-10	5.0099e-08	-1.77238	-1.4542e-10
43854449	rs62055956	0.000722153	18.7041	-1.4542e-10	4.9633e-08	-1.78173	-1.4542e-10
43854502	rs12938031	3.68195e-10	5.31073	-1.09573	1.69072e-08	-1.76291	-1.09573
43854536	rs62055957	0.000811144	18.8203	-1.4542e-10	5.0099e-08	-1.77238	-1.4542e-10
43854655	rs34186148	0.00188152	20.7017	-1.03993	2.81277e-07	0.993265	-1.04031
43855052	rs118072172	1.83091e-12	-1.74523e-10	-1.0888	9.92441e-08	-1.74523e-10	-1.0888
43855156	rs4074461	6.8353e-08	10.4156	-0.976814	5.52345e-08	-0.697453	-0.977343
43855188	rs4077813	2.06121e-11	1.33226	-1.4542e-10	1.48701e-07	-0.684448	-1.4542e-10
43855228	rs4074462	0.000916457	18.9424	-1.4542e-10	5.06094e-08	-1.76225	-1.4542e-10
43855333	rs4077814	1.07043e-12	-0.618713	-1.00684	1.17618e-06	2.39097	-1.00732
43855571	rs6503450	2.42736e-07	11.655	-0.948873	7.3886e-08	-0.434399	-0.949461
43855603	rs574201100	1.07065e-09	6.35615	-1.07375	1.63571e-08	-1.81796	-1.07376
43855894	rs4076452	1.12977e-12	-0.552483	-1.01912	1.31023e-06	2.51113	-1.01955
43856458	rs35076622	0.00228179	20.904	-1.04941	2.99442e-07	1.06529	-1.04976
43856639	rs62057061	0.000954015	18.9826	-1.4542e-10	5.03031e-08	-1.76832	-1.4542e-10
43856710	rs62057062	0.000954015	18.9826	-1.4542e-10	5.03031e-08	-1.76832	-1.4542e-10
43856730	rs62057063	0.000954015	18.9826	-1.4542e-10	5.03031e-08	-1.76832	-1.4542e-10
43857033	rs62057064	0.000954015	18.9826	-1.4542e-10	5.03031e-08	-1.76832	-1.4542e-10
43857129	rs76830096	0.000954015	18.9826	-1.4542e-10	5.03031e-08	-1.76832	-1.4542e-10
43857223	rs11869294	7.14258e-13	-1.14804	-0.88209	1.81563e-08	-1.9053	-0.882063
43857256	rs117904437	2.3178e-12	-1.74523e-10	-0.852996	1.25638e-07	-1.74523e-10	-0.852977
43857449	rs145447536	3.50576e-12	-0.439208	-1.4542e-10	4.82925e-08	-1.80911	-1.4542e-10
43857811	rs117910967	1.18012e-12	-1.528	-1.4542e-10	4.81568e-08	-1.81192	-1.4542e-10
43857936	rs142438532	8.66437e-13	-1.83698	-1.4542e-10	6.22643e-08	-1.55499	-1.4542e-10
43858187	rs62057065	0.00101424	19.0438	-1.4542e-10	5.056e-08	-1.76322	-1.4542e-10
43858326	rs62057067	0.000954015	18.9826	-1.4542e-10	5.03031e-08	-1.76832	-1.4542e-10
43858482	rs78917495	0.000902442	18.927	-1.4542e-10	5.00745e-08	-1.77287	-1.4542e-10
43858483	rs117325904	1.87318e-12	-1.74523e-10	-1.06598	1.01528e-07	-1.74523e-10	-1.06605
43858629	rs62057068	0.000954015	18.9826	-1.4542e-10	5.03031e-08	-1.76832	-1.4542e-10
43858705	rs12942254	1.06684e-12	-0.644242	-0.984675	1.14764e-06	2.34428	-0.985201
43859065	rs62057069	0.000954015	18.9826	-1.4542e-10	5.03031e-08	-1.76832	-1.4542e-10
43859106	rs12950522	2.99805e-07	11.8607	-0.943395	8.18242e-08	-0.33782	-0.94399
43859405	rs12942300	4.05195e-12	0.502941	-0.797359	2.93398e-08	-1.51002	-0.797417
43859640	rs62057070	0.00101424	19.0438	-1.4542e-10	5.056e-08	-1.76322	-1.4542e-10
43859691	rs62057071	0.00101424	19.0438	-1.4542e-10	5.056e-08	-1.76322	-1.4542e-10
43861117	rs62057073	0.000954015	18.9826	-1.4542e-10	5.03031e-08	-1.76832	-1.4542e-10
43861462	rs192833265	2.10176e-12	-0.950843	-1.4542e-10	7.28382e-08	-1.39814	-1.4542e-10
43861853	rs28364020	1.05909e-12	-0.6686	-0.967603	1.18827e-06	2.36204	-0.968168
43862282	rs117509589	3.46661e-12	-1.74523e-10	-0.450438	1.8779e-07	-1.74523e-10	-0.451061
43862593	rs144817232	3.10623e-12	-0.560208	-1.4542e-10	4.70572e-08	-1.83502	-1.4542e-10
43864183	rs11650092	1.39337e-12	-1.36189	-1.4542e-10	7.38533e-07	0.918282	-1.4542e-10
43865871	rs12940065	3.07258e-12	0.357558	-0.928658	6.25622e-06	3.98425	-0.929303
43869277	rs4792882	1.03845e-12	-1.65589	-1.4542e-10	8.68357e-08	-1.22237	-1.4542e-10
43870142	rs7209436	4.24259e-07	12.1531	-0.888588	1.40318e-07	0.146722	-0.889193
43870691	rs9892359	3.04612e-11	1.72284	-1.4542e-10	3.9012e-05	4.88524	-1.4542e-10
43871147	rs12944712	1.04727e-10	3.771	-0.813261	2.04451e-08	-1.85467	-0.813963
43871982	rs56319902	0.00114023	19.1609	-1.4542e-10	5.10669e-08	-1.75325	-1.4542e-10
43872228	rs55943044	0.00114023	19.1609	-1.4542e-10	5.10669e-08	-1.75325	-1.4542e-10
43872877	rs145011563	2.03561e-12	-0.982818	-1.4542e-10	6.92848e-08	-1.44816	-1.4542e-10
43873284	rs62057097	1.30678e-12	-1.42605	-1.4542e-10	4.36253e-08	-1.91075	-1.4542e-10
43873634	rs138728946	1.85576e-12	-1.07532	-1.4542e-10	5.11258e-08	-1.75209	-1.4542e-10
43873727	rs4458044	9.02632e-13	-0.981146	-0.814911	2.71058e-08	-1.57175	-0.814885
43874619	rs35785975	7.48376e-12	0.319119	-1.4542e-10	4.74095e-06	2.77761	-1.4542e-10
43874829	rs12952224	7.25474e-12	0.288039	-1.4542e-10	7.86807e-08	-1.32099	-1.4542e-10
43875330	rs12942994	7.22478e-12	0.283901	-1.4542e-10	4.74211e-06	2.77786	-1.4542e-10
43875337	rs35131568	7.33309e-12	0.298781	-1.4542e-10	4.84632e-06	2.79959	-1.4542e-10
43875417	rs34174655	4.08006e-12	-0.287505	-1.4542e-10	2.81043e-06	2.25471	-1.4542e-10
43875948	rs4792884	7.44757e-12	0.314271	-1.4542e-10	5.13647e-06	2.85774	-1.4542e-10
43876453	rs12944996	7.44757e-12	0.314271	-1.4542e-10	5.13647e-06	2.85774	-1.4542e-10
43876479	rs12936181	7.44757e-12	0.314271	-1.4542e-10	5.13647e-06	2.85774	-1.4542e-10
43876832	rs4792886	7.87718e-12	0.370354	-1.4542e-10	5.57508e-06	2.93968	-1.4542e-10
43877020	rs4792887	6.66203e-12	0.202807	-1.4542e-10	4.36023e-06	2.6939	-1.4542e-10
43877085	rs192922438	4.07242e-12	-0.289378	-1.4542e-10	7.75392e-07	0.966985	-1.4542e-10
43877385	rs12945673	7.23857e-12	0.285807	-1.4542e-10	4.92662e-06	2.81603	-1.4542e-10
43877677	rs118115558	2.61164e-12	-0.733638	-1.4542e-10	4.26988e-07	0.370373	-1.4542e-10
43877954	rs4792888	8.50764e-12	0.447348	-1.4542e-10	6.76083e-06	3.13252	-1.4542e-10
43878030	rs60645916	6.39655e-13	-1.37526	-0.765187	2.08312e-08	-1.88395	-0.765982
43878296	rs77628007	1.82887e-12	-1.74523e-10	-1.08992	9.91297e-08	-1.74523e-10	-1.08995
43879308	rs80184151	0.00135241	19.3315	-1.4542e-10	5.18422e-08	-1.73818	-1.4542e-10
43879381	rs150578768	2.32245e-12	-1.74523e-10	-0.850993	1.25897e-07	-1.74523e-10	-0.850921
43879911	rs16940646	7.23857e-12	0.285807	-1.4542e-10	4.92662e-06	2.81603	-1.4542e-10
43880047	rs110402	8.18718e-08	10.4729	-0.853618	8.966e-08	-0.336086	-0.854272
43880159	rs16969853	7.75903e-12	0.355241	-1.4542e-10	5.4535e-06	2.91763	-1.4542e-10
43881290	rs73984616	7.74524e-13	-1.31408	-0.635042	2.40811e-08	-1.86898	-0.63598
43881541	rs142167068	1.15566e-12	-1.54895	-1.4542e-10	4.50507e-08	-1.8786	-1.4542e-10
43881790	rs17689378	0.00143907	19.3936	-1.4542e-10	5.32001e-08	-1.71232	-1.4542e-10
43882035	rs7222658	8.14151e-13	-1.26918	-0.63004	2.45056e-08	-1.8565	-0.630984
43882647	rs142853351	2.31112e-12	-1.74523e-10	-0.855884	1.25264e-07	-1.74523e-10	-0.85596
43883088	rs71375320	1.3236e-11	0.889328	-1.4542e-10	1.28699e-07	-0.828911	-1.4542e-10
43883103	rs2664008	4.17511e-11	2.03811	-1.4542e-10	3.0407e-07	0.0308749	-1.4542e-10
43884402	rs12936511	8.41532e-12	0.436438	-1.4542e-10	8.50655e-08	-1.24296	-1.4542e-10
43885291	rs62057101	0.00135241	19.3315	-1.4542e-10	5.18422e-08	-1.73818	-1.4542e-10
43885367	rs242924	3.81681e-08	9.90705	-1.05091	6.04505e-08	-0.533408	-1.05115
43886904	rs74370049	1.66355e-12	-1.18466	-1.4542e-10	6.03008e-08	-1.58704	-1.4542e-10
43887480	rs62057103	0.00135241	19.3315	-1.4542e-10	5.18422e-08	-1.73818	-1.4542e-10
43888395	rs12939006	9.22342e-12	0.528129	-1.4542e-10	8.93659e-08	-1.19364	-1.4542e-10
43888447	rs117304471	2.5301e-12	-0.765358	-1.4542e-10	8.35956e-08	-1.26039	-1.4542e-10
43888679	rs36069290	8.16249e-12	0.405933	-1.4542e-10	8.36965e-08	-1.25919	-1.4542e-10
43888866	rs242925	1.31493e-08	8.73648	-0.945974	3.48912e-08	-1.18775	-0.946401
43890976	rs150592968	9.68311e-13	-1.72582	-1.4542e-10	4.36623e-08	-1.9099	-1.4542e-10
43891633	rs242942	3.30478e-13	-1.77202	-1.02881	5.92606e-08	-0.575597	-1.02884
43891906	rs171442	1.39569e-11	0.942357	-1.4542e-10	3.47822e-06	2.46789	-1.4542e-10
43892021	rs11867635	1.43052e-12	-1.33558	-1.4542e-10	4.38085e-08	-1.90656	-1.4542e-10
43892077	rs3826423	2.35239e-12	-1.74523e-10	-0.838184	1.27492e-07	-1.74523e-10	-0.838333
43892188	rs3785877	5.37715e-12	0.447005	-0.458463	5.40828e-08	-1.23732	-0.458548
43892520	rs242941	6.89386e-13	-1.62591	-0.439658	4.40764e-08	-1.45998	-0.44048
43892600	rs242940	1.83124e-08	8.76501	-0.643291	4.65562e-08	-1.20174	-0.64398
43892684	rs72834580	1.54559e-12	-1.25821	-1.4542e-10	4.40493e-08	-1.90107	-1.4542e-10
43892784	rs55915917	0.000451817	18.2352	-1.4542e-10	5.72787e-08	-1.63845	-1.4542e-10
43892788	rs55668363	0.000387057	18.0805	-1.4542e-10	5.54186e-08	-1.67147	-1.4542e-10
43892973	rs17689471	0.000948114	18.9764	-1.4542e-10	5.02773e-08	-1.76883	-1.4542e-10
43893259	rs117365970	0.000902442	18.927	-1.4542e-10	5.00745e-08	-1.77287	-1.4542e-10
43893260	rs117646503	0.000948114	18.9764	-1.4542e-10	5.02773e-08	-1.76883	-1.4542e-10
43893345	rs171441	1.34049e-11	0.902003	-1.4542e-10	3.11659e-06	2.35811	-1.4542e-10
43893403	rs17762769	0.000948114	18.9764	-1.4542e-10	5.02773e-08	-1.76883	-1.4542e-10
43893487	rs171440	3.06841e-08	8.7409	-0.103011	7.76589e-08	-1.23032	-0.103736
43893716	rs8072451	0.00101424	19.0438	-1.4542e-10	5.056e-08	-1.76322	-1.4542e-10
43893751	rs8073146	0.0012125	19.2223	-1.4542e-10	5.1341e-08	-1.74789	-1.4542e-10
43894102	rs28364025	0.00100291	19.0326	-1.4542e-10	5.05125e-08	-1.76416	-1.4542e-10
43894111	rs28364028	1.57732e-12	-1.23789	-1.4542e-10	1.31213e-07	-0.809561	-1.4542e-10
43894159	rs28364023	0.00106694	19.0944	-1.4542e-10	5.07768e-08	-1.75894	-1.4542e-10
43894510	rs55779147	0.00106694	19.0944	-1.4542e-10	5.07768e-08	-1.75894	-1.4542e-10
43894547	rs56357543	0.00106694	19.0944	-1.4542e-10	5.07768e-08	-1.75894	-1.4542e-10
43894609	rs56099546	0.00106694	19.0944	-1.4542e-10	5.07768e-08	-1.75894	-1.4542e-10
43894742	rs78779660	1.82588e-12	-1.74523e-10	-1.09155	9.89717e-08	-1.74523e-10	-1.09155
43894798	rs81189	2.56524e-08	8.55271	-0.0939394	7.34997e-08	-1.29443	-0.0946684
43894990	rs739645	0.00100291	19.0326	-1.4542e-10	5.05125e-08	-1.76416	-1.4542e-10
43895008	rs739644	0.00100291	19.0326	-1.4542e-10	5.05125e-08	-1.76416	-1.4542e-10
43895501	rs4564621	0.00100291	19.0326	-1.4542e-10	5.05125e-08	-1.76416	-1.4542e-10
43895530	rs2316763	0.00100291	19.0326	-1.4542e-10	5.05125e-08	-1.76416	-1.4542e-10
43895579	rs242939	1.22309e-11	0.810347	-1.4542e-10	2.27703e-06	2.04424	-1.4542e-10
43895602	rs2316764	0.00106694	19.0944	-1.4542e-10	5.07768e-08	-1.75894	-1.4542e-10
43895653	rs4277389	0.00106694	19.0944	-1.4542e-10	5.07768e-08	-1.75894	-1.4542e-10
43895696	rs4566211	0.00106694	19.0944	-1.4542e-10	5.07768e-08	-1.75894	-1.4542e-10
43895751	rs4566212	0.00106694	19.0944	-1.4542e-10	5.07768e-08	-1.75894	-1.4542e-10
43895797	rs4309444	0.00106694	19.0944	-1.4542e-10	5.07768e-08	-1.75894	-1.4542e-10
43895936	rs242938	1.79387e-11	1.19334	-1.4542e-10	4.45481e-06	2.71536	-1.4542e-10
43896032	rs62057107	0.00112878	19.1508	-1.4542e-10	5.10224e-08	-1.75412	-1.4542e-10
43896039	rs35327015	1.39201e-11	0.438475	0.501243	1.47789e-07	-1.19171	0.501108
43896228	rs12150390	0.00106694	19.0944	-1.4542e-10	5.07768e-08	-1.75894	-1.4542e-10
43896528	rs17689608	0.00112878	19.1508	-1.4542e-10	5.10224e-08	-1.75412	-1.4542e-10
43896616	rs62057108	0.00112878	19.1508	-1.4542e-10	5.10224e-08	-1.75412	-1.4542e-10
43896637	rs62057109	0.00112878	19.1508	-1.4542e-10	5.10224e-08	-1.75412	-1.4542e-10
43896690	rs78074121	0.00106694	19.0944	-1.4542e-10	5.07768e-08	-1.75894	-1.4542e-10
43896734	rs62057110	0.00112878	19.1508	-1.4542e-10	5.10224e-08	-1.75412	-1.4542e-10
43897130	rs62057111	0.00106694	19.0944	-1.4542e-10	5.07768e-08	-1.75894	-1.4542e-10
43897202	rs62057112	0.00106694	19.0944	-1.4542e-10	5.07768e-08	-1.75894	-1.4542e-10
43897246	rs78587102	0.00106694	19.0944	-1.4542e-10	5.07768e-08	-1.75894	-1.4542e-10
43897449	rs62057113	0.00106694	19.0944	-1.4542e-10	5.07768e-08	-1.75894	-1.4542e-10
43897480	rs78506181	0.00106694	19.0944	-1.4542e-10	5.07768e-08	-1.75894	-1.4542e-10
43897722	rs79600142	0.00100291	19.0326	-1.4542e-10	5.05125e-08	-1.76416	-1.4542e-10
43898273	rs117811037	3.28833e-12	-0.503236	-1.4542e-10	1.11193e-07	-0.975112	-1.4542e-10
43898368	rs242937	1.03506e-08	8.00239	-0.451211	3.16741e-08	-1.77909	-0.451797
43898459	rs111739681	0.00100291	19.0326	-1.4542e-10	5.05125e-08	-1.76416	-1.4542e-10
43898887	rs17762882	0.00112878	19.1508	-1.4542e-10	5.10224e-08	-1.75412	-1.4542e-10
43898963	rs17689653	0.00112878	19.1508	-1.4542e-10	5.10224e-08	-1.75412	-1.4542e-10
43899161	rs17762912	0.00106694	19.0944	-1.4542e-10	5.07768e-08	-1.75894	-1.4542e-10
43899209	rs242936	9.04341e-13	-1.79417	-1.4542e-10	1.25006e-07	-0.858025	-1.4542e-10
43899401	rs62057114	0.00106694	19.0944	-1.4542e-10	5.07768e-08	-1.75894	-1.4542e-10
43899417	rs62057115	0.00112878	19.1508	-1.4542e-10	5.10224e-08	-1.75412	-1.4542e-10
43899611	rs78917479	0.00106694	19.0944	-1.4542e-10	5.07768e-08	-1.75894	-1.4542e-10
43899655	rs62057116	0.00106694	19.0944	-1.4542e-10	5.07768e-08	-1.75894	-1.4542e-10
43899657	rs62057117	0.00106694	19.0944	-1.4542e-10	5.07768e-08	-1.75894	-1.4542e-10
43899727	rs62057118	0.00100291	19.0326	-1.4542e-10	5.05125e-08	-1.76416	-1.4542e-10
43899736	rs62057119	0.00100291	19.0326	-1.4542e-10	5.05125e-08	-1.76416	-1.4542e-10
43899786	rs17762954	0.00100291	19.0326	-1.4542e-10	5.05125e-08	-1.76416	-1.4542e-10
43900434	rs55638417	0.00106694	19.0944	-1.4542e-10	5.07768e-08	-1.75894	-1.4542e-10
43900697	rs79501144	0.00106694	19.0944	-1.4542e-10	5.07768e-08	-1.75894	-1.4542e-10
43900817	rs112137135	0.00106694	19.0944	-1.4542e-10	5.07768e-08	-1.75894	-1.4542e-10
43901001	rs62057122	0.00120104	19.2128	-1.4542e-10	5.12983e-08	-1.74873	-1.4542e-10
43901074	rs173365	5.6743e-09	7.80278	-0.852697	2.07384e-08	-1.80119	-0.853205
43901238	rs62057123	0.00106694	19.0944	-1.4542e-10	5.07768e-08	-1.75894	-1.4542e-10
43901528	rs62057143	0.00106694	19.0944	-1.4542e-10	5.07768e-08	-1.75894	-1.4542e-10
43901558	rs62057144	0.00106694	19.0944	-1.4542e-10	5.07768e-08	-1.75894	-1.4542e-10
43901665	rs80067508	1.28023e-09	6.51695	-1.05577	1.82194e-05	5.17965	-1.0558
43901763	rs36048893	1.02421e-11	0.418451	0.214441	1.09721e-07	-1.20277	0.214319
43902216	rs4335809	0.00100291	19.0326	-1.4542e-10	5.05125e-08	-1.76416	-1.4542e-10
43902505	rs4341787	0.00088527	18.9078	-1.4542e-10	5.0504e-08	-1.76433	-1.4542e-10
43902522	rs4523962	0.00100291	19.0326	-1.4542e-10	5.05125e-08	-1.76416	-1.4542e-10
43902528	rs116943158	2.96294e-12	-0.607434	-1.4542e-10	9.4278e-08	-1.14014	-1.4542e-10
43902541	rs4327090	0.000260287	17.6837	-1.4542e-10	6.78886e-08	-1.46852	-1.4542e-10
43902738	rs3885074	0.00100291	19.0326	-1.4542e-10	5.05125e-08	-1.76416	-1.4542e-10
43902799	rs3885075	0.00100291	19.0326	-1.4542e-10	5.05125e-08	-1.76416	-1.4542e-10
43902842	rs41280116	0.00106694	19.0944	-1.4542e-10	5.07768e-08	-1.75894	-1.4542e-10
43902861	rs34283254	0.00100291	19.0326	-1.4542e-10	5.05125e-08	-1.76416	-1.4542e-10
43902915	rs71375321	1.18678e-11	0.427925	0.352286	1.26628e-07	-1.19754	0.352406
43902944	rs1912151	0.00100291	19.0326	-1.4542e-10	5.05125e-08	-1.76416	-1.4542e-10
43902997	rs1396862	0.00106694	19.0944	-1.4542e-10	5.07768e-08	-1.75894	-1.4542e-10
43903089	rs41280118	0.00100291	19.0326	-1.4542e-10	5.05125e-08	-1.76416	-1.4542e-10
43903106	rs62057146	0.000948114	18.9764	-1.4542e-10	5.02773e-08	-1.76883	-1.4542e-10
43903298	rs62057147	0.00100291	19.0326	-1.4542e-10	5.05125e-08	-1.76416	-1.4542e-10
43903336	rs17763050	0.000948114	18.9764	-1.4542e-10	5.02773e-08	-1.76883	-1.4542e-10
43903402	rs117389699	1.35529e-12	-1.3896	-1.4542e-10	1.45793e-07	-0.704197	-1.4542e-10
43903485	rs62057148	0.000947983	18.9762	-1.4542e-10	5.11871e-08	-1.75089	-1.4542e-10
43903546	rs62057149	0.000948114	18.9764	-1.4542e-10	5.02773e-08	-1.76883	-1.4542e-10
43903548	rs62057150	0.000948114	18.9764	-1.4542e-10	5.02773e-08	-1.76883	-1.4542e-10
43903842	rs62057151	0.000756137	18.7501	-1.4542e-10	5.30315e-08	-1.7155	-1.4542e-10
43904110	rs62057152	0.00089136	18.9146	-1.4542e-10	5.00243e-08	-1.77388	-1.4542e-10
43904371	rs117227244	1.67506e-12	-1.17777	-1.4542e-10	5.51948e-08	-1.67551	-1.4542e-10
43904397	rs17689824	0.00089136	18.9146	-1.4542e-10	5.00243e-08	-1.77388	-1.4542e-10
43904528	rs62057153	0.00089136	18.9146	-1.4542e-10	5.00243e-08	-1.77388	-1.4542e-10
43904610	rs62057154	0.00089136	18.9146	-1.4542e-10	5.00243e-08	-1.77388	-1.4542e-10
43904673	rs62057155	0.00089136	18.9146	-1.4542e-10	5.00243e-08	-1.77388	-1.4542e-10
43904948	rs62057156	0.00089136	18.9146	-1.4542e-10	5.00243e-08	-1.77388	-1.4542e-10
43905134	rs78872653	0.000838073	18.853	-1.4542e-10	4.9777e-08	-1.77883	-1.4542e-10
43905313	rs62057157	0.000838073	18.853	-1.4542e-10	4.9777e-08	-1.77883	-1.4542e-10
43905481	rs17763086	0.000838073	18.853	-1.4542e-10	4.9777e-08	-1.77883	-1.4542e-10
43905795	rs17763104	1.37426e-12	-1.3757	-1.4542e-10	4.3687e-08	-1.90933	-1.4542e-10
43906726	rs17425752	0.000910874	18.9363	-1.4542e-10	5.04907e-08	-1.76459	-1.4542e-10
43906828	rs17689882	0.000761464	18.7571	-1.4542e-10	4.97566e-08	-1.77924	-1.4542e-10
43906973	rs75638861	8.06831e-13	-1.90826	-1.4542e-10	5.54378e-08	-1.67112	-1.4542e-10
43907143	rs62057158	0.000792459	18.797	-1.4542e-10	4.95571e-08	-1.78326	-1.4542e-10
43907745	rs1876831	0.000745206	18.7356	-1.4542e-10	4.93207e-08	-1.78804	-1.4542e-10
43907896	rs16940665	0.000745206	18.7356	-1.4542e-10	4.93207e-08	-1.78804	-1.4542e-10
43907966	rs16940668	0.000745206	18.7356	-1.4542e-10	4.93207e-08	-1.78804	-1.4542e-10
43908151	rs16940671	0.000419784	18.1616	-1.4542e-10	4.73625e-08	-1.82855	-1.4542e-10
43908152	rs16940672	0.000397499	18.1071	-1.4542e-10	4.71991e-08	-1.83201	-1.4542e-10
43908773	rs55763795	0.000745206	18.7356	-1.4542e-10	4.93207e-08	-1.78804	-1.4542e-10
43908826	rs55865707	0.000745206	18.7356	-1.4542e-10	4.93207e-08	-1.78804	-1.4542e-10
43908989	rs62054760	0.000842417	18.8582	-1.4542e-10	5.09209e-08	-1.75611	-1.4542e-10
43909008	rs62054761	0.000842417	18.8582	-1.4542e-10	5.09209e-08	-1.75611	-1.4542e-10
43909022	rs62054762	0.000946638	18.9748	-1.4542e-10	5.14437e-08	-1.7459	-1.4542e-10
43909412	rs242951	3.57116e-09	7.38694	-0.899909	1.93839e-08	-1.82184	-0.900103
43910088	rs17689918	0.000838073	18.853	-1.4542e-10	4.9777e-08	-1.77883	-1.4542e-10
43910183	rs17763199	0.000655257	18.6069	-1.4542e-10	4.91874e-08	-1.79075	-1.4542e-10
43910262	rs62054763	0.000745206	18.7356	-1.4542e-10	4.93207e-08	-1.78804	-1.4542e-10
43910402	rs17689948	6.28632e-13	-1.06485	-1.09298	1.66661e-08	-1.78	-1.09301
43910455	rs17689966	4.80338e-09	7.71161	-0.928147	1.95637e-08	-1.78438	-0.928322
43910507	rs16940674	0.00070083	18.6742	-1.4542e-10	4.90899e-08	-1.79273	-1.4542e-10
43910653	rs242950	9.23772e-13	-1.77291	-1.4542e-10	1.3826e-07	-0.757246	-1.4542e-10
43911036	rs16940676	0.000673418	18.6343	-1.4542e-10	4.92796e-08	-1.78887	-1.4542e-10
43911352	rs1876830	0.000745206	18.7356	-1.4542e-10	4.93207e-08	-1.78804	-1.4542e-10
43911424	rs41457044	0.000700734	18.674	-1.4542e-10	4.99017e-08	-1.77633	-1.4542e-10
43911443	rs1876829	0.000745206	18.7356	-1.4542e-10	4.93207e-08	-1.78804	-1.4542e-10
43911525	rs1876828	0.000745206	18.7356	-1.4542e-10	4.93207e-08	-1.78804	-1.4542e-10
43911716	rs242949	3.1012e-10	4.89971	-0.856366	2.15784e-08	-1.75812	-0.856574
43911832	rs1876827	0.000745206	18.7356	-1.4542e-10	4.93207e-08	-1.78804	-1.4542e-10
43911898	rs16940677	0.00100291	19.0326	-1.4542e-10	5.05125e-08	-1.76416	-1.4542e-10
43912159	rs16940681	0.000792459	18.797	-1.4542e-10	4.95571e-08	-1.78326	-1.4542e-10
43912282	rs28364021	0.000745206	18.7356	-1.4542e-10	4.93207e-08	-1.78804	-1.4542e-10
43912294	rs28364026	5.4985e-10	5.62297	-1.00694	4.84105e-06	3.80546	-1.00696
43912342	rs28364032	5.58128e-13	-1.18107	-1.09571	1.592e-08	-1.82309	-1.09572
43912454	rs2316765	0.00070083	18.6742	-1.4542e-10	4.90899e-08	-1.79273	-1.4542e-10
43912490	rs878886	0.000662835	18.6184	-1.4542e-10	4.88849e-08	-1.79692	-1.4542e-10
43912582	rs878887	0.000586484	18.496	-1.4542e-10	4.84496e-08	-1.80586	-1.4542e-10
43912635	rs878888	0.000586484	18.496	-1.4542e-10	4.84496e-08	-1.80586	-1.4542e-10
43912723	rs4525537	0.000586484	18.496	-1.4542e-10	4.84496e-08	-1.80586	-1.4542e-10
43912786	rs4640231	0.000554813	18.4405	-1.4542e-10	4.82588e-08	-1.8098	-1.4542e-10
43912805	rs28364027	1.8561e-11	0.726501	0.500945	1.8297e-07	-0.978147	0.501083
43912830	rs4482334	0.000554813	18.4405	-1.4542e-10	4.82588e-08	-1.8098	-1.4542e-10
43913030	rs16940686	1.86967e-11	0.726501	0.508228	1.84307e-07	-0.978147	0.508367
43913315	rs56127111	0.000586484	18.496	-1.4542e-10	4.84496e-08	-1.80586	-1.4542e-10
43913544	rs242948	3.24807e-09	7.37556	-0.983359	1.77368e-08	-1.82722	-0.983518
43913557	rs75104593	0.00039727	18.1065	-1.4542e-10	4.79251e-08	-1.81674	-1.4542e-10
43913558	rs74998289	0.000376215	18.0521	-1.4542e-10	4.77483e-08	-1.82044	-1.4542e-10
43914554	rs10445362	0.000554813	18.4405	-1.4542e-10	4.82588e-08	-1.8098	-1.4542e-10
43914558	rs10445363	0.000554813	18.4405	-1.4542e-10	4.82588e-08	-1.8098	-1.4542e-10
43914598	rs62054802	0.000586484	18.496	-1.4542e-10	4.84496e-08	-1.80586	-1.4542e-10
43914728	rs62054803	0.000554813	18.4405	-1.4542e-10	4.82588e-08	-1.8098	-1.4542e-10
43914809	rs62054804	0.000586484	18.496	-1.4542e-10	4.84496e-08	-1.80586	-1.4542e-10
43914914	rs56842912	4.88552e-13	-1.31421	-1.09571	1.52687e-08	-1.86486	-1.09572
43915054	rs62054805	0.000554813	18.4405	-1.4542e-10	4.82588e-08	-1.8098	-1.4542e-10
43915312	rs62054806	0.000554813	18.4405	-1.4542e-10	4.82588e-08	-1.8098	-1.4542e-10
43915497	rs62054807	2.66828e-07	11.8797	-1.07896	1.56337e-08	-1.85808	-1.07888
43916148	rs5820597	2.17222e-11	0.914678	0.470043	1.98667e-07	-0.864931	0.47018
43916189	rs118174035	2.3877e-11	1.4793	-1.4542e-10	1.69634e-07	-0.552741	-1.4542e-10
43916356	rs10445364	0.000554813	18.4405	-1.4542e-10	4.82588e-08	-1.8098	-1.4542e-10
43916509	rs10445333	0.000554813	18.4405	-1.4542e-10	4.82588e-08	-1.8098	-1.4542e-10
43916773	rs17690176	0.000529792	18.3944	-1.4542e-10	4.84874e-08	-1.80508	-1.4542e-10
43916930	rs12937956	1.98596e-11	0.881412	0.413657	1.84019e-07	-0.885131	0.413787
43916932	rs78328427	0.000521989	18.3795	-1.4542e-10	4.80541e-08	-1.81406	-1.4542e-10
43917086	rs77692262	0.000521989	18.3795	-1.4542e-10	4.80541e-08	-1.81406	-1.4542e-10
43917136	rs242947	4.51541e-09	7.68684	-0.96521	1.8675e-08	-1.79383	-0.965365
43917216	rs117510714	4.71548e-13	-1.34989	-1.09546	1.51281e-08	-1.87436	-1.09548
43917776	rs56023973	0.000521989	18.3795	-1.4542e-10	4.80541e-08	-1.81406	-1.4542e-10
43917818	rs17763515	0.000521989	18.3795	-1.4542e-10	4.80541e-08	-1.81406	-1.4542e-10
43918190	rs17763533	0.000554813	18.4405	-1.4542e-10	4.82588e-08	-1.8098	-1.4542e-10
43918239	rs62054809	0.000521989	18.3795	-1.4542e-10	4.80541e-08	-1.81406	-1.4542e-10
43918418	rs112583797	0.000493874	18.3242	-1.4542e-10	4.78724e-08	-1.81784	-1.4542e-10
43918505	rs117301738	4.86165e-13	-1.31936	-1.09546	1.52508e-08	-1.86628	-1.09548
43918524	rs74922289	0.000521989	18.3795	-1.4542e-10	4.80541e-08	-1.81406	-1.4542e-10
43918613	rs56971664	0.00046473	18.2634	-1.4542e-10	4.76776e-08	-1.82192	-1.4542e-10
43918651	rs62054811	0.000354556	17.9928	-1.4542e-10	4.68691e-08	-1.83903	-1.4542e-10
43919105	rs2106785	0.000513897	18.3639	-1.4542e-10	4.82992e-08	-1.80897	-1.4542e-10
43919301	rs56150806	0.000521989	18.3795	-1.4542e-10	4.80541e-08	-1.81406	-1.4542e-10
43919681	rs4792825	8.63119e-13	-1.84082	-1.4542e-10	1.03492e-07	-1.04689	-1.4542e-10
43919884	rs17690314	0.000521989	18.3795	-1.4542e-10	4.80541e-08	-1.81406	-1.4542e-10
43920300	rs56233672	0.000354556	17.9928	-1.4542e-10	4.68691e-08	-1.83903	-1.4542e-10
43920378	rs56354807	0.000354556	17.9928	-1.4542e-10	4.68691e-08	-1.83903	-1.4542e-10
43920411	rs55718212	0.000354556	17.9928	-1.4542e-10	4.68691e-08	-1.83903	-1.4542e-10
43920497	rs117149222	8.23045e-13	-1.88836	-1.4542e-10	1.12712e-07	-0.961548	-1.4542e-10
43920913	rs11657992	9.07611e-13	-1.79056	-1.4542e-10	7.64878e-08	-1.34925	-1.4542e-10
43920974	rs17690326	0.000521989	18.3795	-1.4542e-10	4.80541e-08	-1.81406	-1.4542e-10
43921210	rs17763596	0.000493874	18.3242	-1.4542e-10	4.78724e-08	-1.81784	-1.4542e-10
43921572	rs62054814	0.000521989	18.3795	-1.4542e-10	4.80541e-08	-1.81406	-1.4542e-10
43921754	rs17763634	0.000374379	18.0472	-1.4542e-10	4.7024e-08	-1.83572	-1.4542e-10
43922640	rs17763658	4.45851e-13	-1.40542	-1.09597	1.49243e-08	-1.88742	-1.09597
43922897	rs929223	2.03929e-12	-0.981012	-1.4542e-10	6.61563e-08	-1.49436	-1.4542e-10
43922942	rs62621252	0.000374379	18.0472	-1.4542e-10	4.7024e-08	-1.83572	-1.4542e-10
43923180	rs242944	4.61399e-09	7.63633	-0.893094	1.99609e-08	-1.79935	-0.89326
43923266	rs62054815	0.000314638	17.8733	-1.4542e-10	4.65421e-08	-1.84603	-1.4542e-10
43923654	rs12185233	0.000354508	17.9926	-1.4542e-10	4.74778e-08	-1.82612	-1.4542e-10
43923683	rs12185268	0.000354556	17.9928	-1.4542e-10	4.68691e-08	-1.83903	-1.4542e-10
43923703	rs12185235	0.000397499	18.1071	-1.4542e-10	4.71991e-08	-1.83201	-1.4542e-10
43923898	rs171443	8.72707e-13	-1.82977	-1.4542e-10	1.11227e-07	-0.97481	-1.4542e-10
43923934	rs11079725	0.000374379	18.0472	-1.4542e-10	4.7024e-08	-1.83572	-1.4542e-10
43924073	rs12373123	0.000419784	18.1616	-1.4542e-10	4.73625e-08	-1.82855	-1.4542e-10
43924130	rs12373139	0.000419784	18.1616	-1.4542e-10	4.73625e-08	-1.82855	-1.4542e-10
43924200	rs12373142	0.000419784	18.1616	-1.4542e-10	4.73625e-08	-1.82855	-1.4542e-10
43924219	rs12373124	0.000333987	17.933	-1.4542e-10	4.67032e-08	-1.84257	-1.4542e-10
43924231	rs12373140	0.000354556	17.9928	-1.4542e-10	4.68691e-08	-1.83903	-1.4542e-10
43924292	rs144544474	4.63268e-11	-1.74523e-10	2.1421	2.511e-06	-1.74523e-10	2.14205
43924337	rs12373168	0.00239485	19.903	-1.4542e-10	5.39447e-08	-1.69842	-1.4542e-10
43924412	rs242943	7.45369e-13	-1.41938	-0.568114	2.6203e-08	-1.85245	-0.568056
43924521	rs17690661	0.000500075	18.3367	-1.4542e-10	4.7913e-08	-1.817	-1.4542e-10
43924776	rs55943825	0.000500075	18.3367	-1.4542e-10	4.7913e-08	-1.817	-1.4542e-10
43924803	rs17690679	0.000500075	18.3367	-1.4542e-10	4.7913e-08	-1.817	-1.4542e-10
43925297	rs17690703	1.18773e-07	10.4328	-0.441437	3.03165e-08	-1.83332	-0.44137
43925605	rs17769490	0.0007682	18.7659	-1.4542e-10	4.98776e-08	-1.77681	-1.4542e-10
43925729	rs77063768	0.000683252	18.6488	-1.4542e-10	4.94169e-08	-1.78609	-1.4542e-10
43925966	rs62054817	0.000722436	18.7045	-1.4542e-10	4.96337e-08	-1.78171	-1.4542e-10
43926056	rs62054818	0.000683252	18.6488	-1.4542e-10	4.94169e-08	-1.78609	-1.4542e-10
43926149	rs62054819	0.000722436	18.7045	-1.4542e-10	4.96337e-08	-1.78171	-1.4542e-10
43926458	rs143942024	3.01442e-11	1.71238	-1.4542e-10	7.38788e-08	-1.38396	-1.4542e-10
43926495	rs147575883	1.98208e-12	-1.00947	-1.4542e-10	6.49132e-08	-1.51333	-1.4542e-10
43926576	rs148981495	2.00439e-12	-0.998276	-1.4542e-10	6.53982e-08	-1.50589	-1.4542e-10
43926755	rs62054820	0.000722436	18.7045	-1.4542e-10	4.96337e-08	-1.78171	-1.4542e-10
43926777	rs8079387	4.76163e-12	0.3762	-0.509227	3.10119e-08	-1.74248	-0.509538
43926789	rs8064870	1.65839e-10	4.12732	-0.709918	2.24167e-08	-1.8664	-0.710176
43926948	rs56113217	0.000642653	18.5875	-1.4542e-10	4.91838e-08	-1.79082	-1.4542e-10
43926987	rs8068916	2.31122e-10	4.396	-0.646669	2.33871e-08	-1.88727	-0.646932
43926992	rs56269136	0.000683252	18.6488	-1.4542e-10	4.94169e-08	-1.78609	-1.4542e-10
43927017	rs142468338	1.85872e-12	-1.74523e-10	-1.07373	1.00755e-07	-1.74523e-10	-1.07369
43927255	rs56385754	0.000722436	18.7045	-1.4542e-10	4.96337e-08	-1.78171	-1.4542e-10
43927290	rs17769552	0.000993157	19.0228	-1.4542e-10	5.46497e-08	-1.68544	-1.4542e-10
43927708	rs62054822	0.000863977	18.8834	-1.4542e-10	5.03592e-08	-1.7672	-1.4542e-10
43928124	rs16940704	2.50682e-11	1.44035	0.0876366	1.70107e-07	-0.637701	0.0877432
43928573	rs3935637	2.70161e-10	4.55554	-0.650135	2.31057e-08	-1.89594	-0.65036
43928614	rs885639	0.000971995	19.0012	-1.4542e-10	5.08623e-08	-1.75726	-1.4542e-10
43928667	rs11652070	8.05021e-13	-1.9105	-1.4542e-10	9.93575e-08	-1.08766	-1.4542e-10
43928810	rs4616318	1.84305e-10	4.35681	-0.833831	1.94449e-08	-1.88481	-0.83399
43928866	rs17690883	5.43061e-13	-1.26495	-1.0392	1.54846e-08	-1.90748	-1.03906
43928906	rs34845889	2.85537e-11	1.24974	0.408428	2.13708e-07	-0.730494	0.408721
43928950	rs73313152	3.02931e-13	-1.83497	-1.0529	1.55036e-08	-1.89246	-1.05285
43929029	rs62054823	0.000513832	18.3638	-1.4542e-10	4.91395e-08	-1.79172	-1.4542e-10
43929696	rs9890016	2.96915e-13	-1.87389	-1.03404	1.65528e-08	-1.84585	-1.03397
43929952	rs117350367	4.52046e-11	1.75521	0.362371	2.72599e-07	-0.440922	0.362539
43929992	rs62054824	0.000564248	18.4574	-1.4542e-10	4.83163e-08	-1.80861	-1.4542e-10
43930006	rs16940711	4.58867e-11	1.76629	0.366266	2.75598e-07	-0.433901	0.366462
43930033	rs62054825	0.000527118	18.3893	-1.4542e-10	4.85125e-08	-1.80456	-1.4542e-10
43930155	rs146576946	8.07501e-13	-1.90743	-1.4542e-10	5.19834e-08	-1.73546	-1.4542e-10
43930200	rs9896752	2.92042e-13	-1.88295	-1.04152	1.71997e-08	-1.80002	-1.04147
43930238	rs79589869	0.000531171	18.397	-1.4542e-10	4.81121e-08	-1.81285	-1.4542e-10
43930700	rs62054826	6.04999e-13	-1.17282	-1.02333	1.58801e-08	-1.89815	-1.02317
43930715	rs117732767	4.03639e-11	1.65396	0.350355	2.52683e-07	-0.50477	0.350522
43930798	rs2316769	0.000564248	18.4574	-1.4542e-10	4.83163e-08	-1.80861	-1.4542e-10
43930955	rs2873268	0.000672972	18.6336	-1.4542e-10	4.89403e-08	-1.79578	-1.4542e-10
43930980	rs4340365	0.000672972	18.6336	-1.4542e-10	4.89403e-08	-1.79578	-1.4542e-10
43931122	rs2873269	0.000564248	18.4574	-1.4542e-10	4.83163e-08	-1.80861	-1.4542e-10
43931244	rs56026128	0.000596145	18.5124	-1.4542e-10	4.85065e-08	-1.80468	-1.4542e-10
43931245	rs56329743	0.000596145	18.5124	-1.4542e-10	4.85065e-08	-1.80468	-1.4542e-10
43931380	rs56288604	0.000633368	18.5729	-1.4542e-10	4.87207e-08	-1.80028	-1.4542e-10
43931626	rs17690987	0.000672972	18.6336	-1.4542e-10	4.89403e-08	-1.79578	-1.4542e-10
43931907	rs56146262	0.000564248	18.4574	-1.4542e-10	4.83163e-08	-1.80861	-1.4542e-10
43932028	rs55942528	0.000633368	18.5729	-1.4542e-10	4.87207e-08	-1.80028	-1.4542e-10
43932049	rs56254732	0.000531171	18.397	-1.4542e-10	4.81121e-08	-1.81285	-1.4542e-10
43932122	rs111358211	3.77259e-12	-0.365855	-1.4542e-10	7.74237e-08	-1.33709	-1.4542e-10
43932129	rs56323304	0.00169707	19.5586	-1.4542e-10	5.11182e-08	-1.75224	-1.4542e-10
43932155	rs55751924	0.000531171	18.397	-1.4542e-10	4.81121e-08	-1.81285	-1.4542e-10
43932173	rs55660209	0.000474566	18.2843	-1.4542e-10	5.51066e-08	-1.67711	-1.4542e-10
43932234	rs142998733	8.17872e-13	-1.89467	-1.4542e-10	6.27691e-08	-1.54692	-1.4542e-10
43932277	rs113856644	0.000633368	18.5729	-1.4542e-10	4.87207e-08	-1.80028	-1.4542e-10
43932325	rs140926888	1.14597e-12	-1.55736	-1.4542e-10	4.83584e-08	-1.80774	-1.4542e-10
43932381	rs62054831	0.000633368	18.5729	-1.4542e-10	4.87207e-08	-1.80028	-1.4542e-10
43932741	rs4627402	0.000321904	17.8961	-1.4542e-10	4.71033e-08	-1.83404	-1.4542e-10
43932798	rs10445367	1.06545e-07	9.88271	-1.4542e-10	4.93936e-08	-1.78656	-1.4542e-10
43933307	rs7221167	9.21646e-10	5.95136	-0.818817	2.04031e-08	-1.85185	-0.81884
43933579	rs62054832	0.000522073	18.3797	-1.4542e-10	4.89903e-08	-1.79476	-1.4542e-10
43933673	rs62054833	0.000498778	18.3341	-1.4542e-10	4.83206e-08	-1.80852	-1.4542e-10
43933838	rs76326382	2.03869e-12	-1.74523e-10	-0.981307	1.1051e-07	-1.74523e-10	-0.98128
43933879	rs76563578	0.000672972	18.6336	-1.4542e-10	4.89403e-08	-1.79578	-1.4542e-10
43934016	rs111962225	0.000564248	18.4574	-1.4542e-10	4.83163e-08	-1.80861	-1.4542e-10
43934044	rs2521811	2.29558e-11	2.39621	-0.956254	1.78226e-08	-1.84969	-0.956229
43934256	rs2316770	8.78997e-12	1.5716	-1.09161	1.46759e-08	-1.90856	-1.09161
43934314	rs62054834	0.000596145	18.5124	-1.4542e-10	4.85065e-08	-1.80468	-1.4542e-10
43934332	rs4792889	9.91084e-13	-1.8068	0.104229	7.27559e-08	-1.50324	0.10397
43934387	rs4792890	9.65687e-13	-1.79683	0.0682965	6.88627e-08	-1.52231	0.068041
43934672	rs62054835	0.000531171	18.397	-1.4542e-10	4.81121e-08	-1.81285	-1.4542e-10
43934776	rs10445369	0.000531171	18.397	-1.4542e-10	4.81121e-08	-1.81285	-1.4542e-10
43934826	rs10445334	0.000531171	18.397	-1.4542e-10	4.81121e-08	-1.81285	-1.4542e-10
43934896	rs10445335	0.000531171	18.397	-1.4542e-10	4.81121e-08	-1.81285	-1.4542e-10
43934948	rs10445336	0.000500075	18.3367	-1.4542e-10	4.7913e-08	-1.817	-1.4542e-10
43935118	rs10445370	0.000531171	18.397	-1.4542e-10	4.81121e-08	-1.81285	-1.4542e-10
43935631	rs962885	7.06622e-11	3.61682	-1.05252	1.75408e-08	-1.76933	-1.05253
43935838	rs2301689	6.65864e-11	3.57487	-1.06998	1.63842e-08	-1.82008	-1.06999
43935888	rs55996632	0.000531171	18.397	-1.4542e-10	4.81121e-08	-1.81285	-1.4542e-10
43936011	rs55886302	0.000564248	18.4574	-1.4542e-10	4.83163e-08	-1.80861	-1.4542e-10
43936298	rs56136075	0.000564248	18.4574	-1.4542e-10	4.83163e-08	-1.80861	-1.4542e-10
43936410	rs242935	7.26501e-11	3.67347	-1.08144	1.63651e-08	-1.80979	-1.08144
43936664	rs242934	4.95807e-12	0.9982	-1.0908	1.48719e-08	-1.89611	-1.0908
43937104	rs62054841	0.000564248	18.4574	-1.4542e-10	4.83163e-08	-1.80861	-1.4542e-10
43937162	rs62054842	0.000564248	18.4574	-1.4542e-10	4.83163e-08	-1.80861	-1.4542e-10
43937184	rs62054843	0.000500075	18.3367	-1.4542e-10	4.7913e-08	-1.817	-1.4542e-10
43937333	rs62054844	0.000564248	18.4574	-1.4542e-10	4.83163e-08	-1.80861	-1.4542e-10
43937460	rs76627340	0.000564248	18.4574	-1.4542e-10	4.83163e-08	-1.80861	-1.4542e-10
43937505	rs75945623	0.000531171	18.397	-1.4542e-10	4.81121e-08	-1.81285	-1.4542e-10
43937633	rs79889833	0.000564248	18.4574	-1.4542e-10	4.83163e-08	-1.80861	-1.4542e-10
43937671	rs77625338	0.000564248	18.4574	-1.4542e-10	4.83163e-08	-1.80861	-1.4542e-10
43937736	rs77489223	0.000564248	18.4574	-1.4542e-10	4.83163e-08	-1.80861	-1.4542e-10
43938107	rs55888391	0.000564248	18.4574	-1.4542e-10	4.83163e-08	-1.80861	-1.4542e-10
43938470	rs242933	2.0797e-11	2.42933	-1.08814	1.52674e-08	-1.87253	-1.08813
43938499	rs76329216	0.000564248	18.4574	-1.4542e-10	4.83163e-08	-1.80861	-1.4542e-10
43938634	rs62054846	0.000564248	18.4574	-1.4542e-10	4.83163e-08	-1.80861	-1.4542e-10
43938796	rs55646970	0.000564248	18.4574	-1.4542e-10	4.83163e-08	-1.80861	-1.4542e-10
43938882	rs55673092	0.000596145	18.5124	-1.4542e-10	4.85065e-08	-1.80468	-1.4542e-10
43939136	rs242932	7.0007e-11	3.64219	-1.08721	1.6688e-08	-1.78448	-1.08721
43939214	rs140843301	3.922e-11	1.97557	-1.4542e-10	8.14684e-08	-1.28617	-1.4542e-10
43939225	rs242931	7.3022e-11	3.68401	-1.08687	1.63452e-08	-1.80558	-1.08687
43939255	rs56347602	0.000564248	18.4574	-1.4542e-10	4.83163e-08	-1.80861	-1.4542e-10
43939432	rs56249080	0.000564248	18.4574	-1.4542e-10	4.83163e-08	-1.80861	-1.4542e-10
43939497	rs242930	8.54389e-11	3.84632	-1.09213	1.63252e-08	-1.80155	-1.09213
43939609	rs56227067	0.000564248	18.4574	-1.4542e-10	4.83163e-08	-1.80861	-1.4542e-10
43939638	rs55719714	0.000564248	18.4574	-1.4542e-10	4.83163e-08	-1.80861	-1.4542e-10
43939659	rs56299858	0.000564248	18.4574	-1.4542e-10	4.83163e-08	-1.80861	-1.4542e-10
43939668	rs117346071	8.35937e-13	-1.87282	-1.4542e-10	5.17255e-08	-1.74043	-1.4542e-10
43939936	rs62054857	0.000564248	18.4574	-1.4542e-10	4.83163e-08	-1.80861	-1.4542e-10
43940012	rs75210307	0.000643111	18.5882	-1.4542e-10	4.87755e-08	-1.79915	-1.4542e-10
43940020	rs74944644	0.000605659	18.5282	-1.4542e-10	4.8562e-08	-1.80354	-1.4542e-10
43940021	rs79412431	0.000643111	18.5882	-1.4542e-10	4.87755e-08	-1.79915	-1.4542e-10
43940188	rs62054858	0.000564248	18.4574	-1.4542e-10	4.83163e-08	-1.80861	-1.4542e-10
43940229	rs242929	7.00098e-11	3.64637	-1.09136	1.61892e-08	-1.81069	-1.09136
43940497	rs79406732	0.000596145	18.5124	-1.4542e-10	4.85065e-08	-1.80468	-1.4542e-10
43940685	rs62054859	0.000564248	18.4574	-1.4542e-10	4.83163e-08	-1.80861	-1.4542e-10
43940825	rs62055460	0.000564248	18.4574	-1.4542e-10	4.83163e-08	-1.80861	-1.4542e-10
43941350	rs62055461	0.000564248	18.4574	-1.4542e-10	4.83163e-08	-1.80861	-1.4542e-10
43941476	rs62055462	0.000531171	18.397	-1.4542e-10	4.81121e-08	-1.81285	-1.4542e-10
43941491	rs62055463	0.000531171	18.397	-1.4542e-10	4.81121e-08	-1.81285	-1.4542e-10
43941608	rs77652965	0.000531171	18.397	-1.4542e-10	4.81121e-08	-1.81285	-1.4542e-10
43941710	rs75690239	0.000531171	18.397	-1.4542e-10	4.81121e-08	-1.81285	-1.4542e-10
43941858	rs62055464	0.000564248	18.4574	-1.4542e-10	4.83163e-08	-1.80861	-1.4542e-10
43942046	rs62055465	0.000531171	18.397	-1.4542e-10	4.81121e-08	-1.81285	-1.4542e-10
43942656	rs62055466	0.000531171	18.397	-1.4542e-10	4.81121e-08	-1.81285	-1.4542e-10
43942820	rs62055467	0.000531171	18.397	-1.4542e-10	4.81121e-08	-1.81285	-1.4542e-10
43943000	rs62055468	0.000596145	18.5124	-1.4542e-10	4.85065e-08	-1.80468	-1.4542e-10
43943051	rs242928	2.79566e-12	0.420719	-1.08627	1.52719e-08	-1.87409	-1.08628
43943655	rs62055469	0.000596145	18.5124	-1.4542e-10	4.85065e-08	-1.80468	-1.4542e-10
43943657	rs62055470	0.000596145	18.5124	-1.4542e-10	4.85065e-08	-1.80468	-1.4542e-10
43943755	rs62055471	0.000596145	18.5124	-1.4542e-10	4.85065e-08	-1.80468	-1.4542e-10
43943957	rs56327054	0.000564248	18.4574	-1.4542e-10	4.83163e-08	-1.80861	-1.4542e-10
43943974	rs56036719	0.000564248	18.4574	-1.4542e-10	4.83163e-08	-1.80861	-1.4542e-10
43944158	rs55781174	0.000564248	18.4574	-1.4542e-10	4.83163e-08	-1.80861	-1.4542e-10
43944204	rs12150223	0.000531171	18.397	-1.4542e-10	4.81121e-08	-1.81285	-1.4542e-10
43944519	rs12150516	0.000500075	18.3367	-1.4542e-10	4.7913e-08	-1.817	-1.4542e-10
43944520	rs147550215	1.86924e-12	-1.74523e-10	-1.06808	1.01324e-07	-1.74523e-10	-1.06806
43945088	rs67896329	1.23218e-12	-0.656634	-0.828195	3.08393e-08	-1.42945	-0.828145
43945100	rs11869096	2.68714e-12	0.348707	-1.05385	1.59282e-08	-1.86443	-1.05386
43945106	rs62055475	0.000473423	18.2819	-1.4542e-10	4.77364e-08	-1.82069	-1.4542e-10
43945288	rs1158660	5.72947e-12	1.1444	-1.09239	1.65665e-08	-1.78661	-1.09239
43945416	rs11657882	8.70478e-11	3.79074	-1.0179	1.77779e-08	-1.79051	-1.01792
43945495	rs527658313	0.000500075	18.3367	-1.4542e-10	4.7913e-08	-1.817	-1.4542e-10
43945524	rs7218286	8.65196e-11	3.75275	-0.986	1.8254e-08	-1.79597	-0.986024
43945726	rs7220421	2.60375e-12	0.301338	-1.038	1.62974e-08	-1.85736	-1.03802
43945745	rs183086	8.37661e-11	3.71833	-0.98392	1.82034e-08	-1.80083	-0.983944
43945855	rs78637438	0.000500075	18.3367	-1.4542e-10	4.7913e-08	-1.817	-1.4542e-10
43945931	rs2316771	0.000500075	18.3367	-1.4542e-10	4.7913e-08	-1.817	-1.4542e-10
43945938	rs62055478	0.000500075	18.3367	-1.4542e-10	4.7913e-08	-1.817	-1.4542e-10
43945981	rs242923	2.09409e-11	2.44098	-1.09289	1.51384e-08	-1.87625	-1.09289
43946112	rs1078830	0.000500075	18.3367	-1.4542e-10	4.7913e-08	-1.817	-1.4542e-10
43946223	rs753235	0.00149027	19.4286	-1.4542e-10	4.8209e-08	-1.81084	-1.4542e-10
43946291	rs886249	3.97225e-05	15.8038	-1.4542e-10	4.48406e-08	-1.88327	-1.4542e-10
43946318	rs753236	0.00136358	19.3398	-1.4542e-10	5.2952e-08	-1.717	-1.4542e-10
43946370	rs242922	1.02861e-10	3.94248	-1.00272	1.70572e-08	-1.84709	-1.00272
43946423	rs2316772	0.000574901	18.4761	-1.4542e-10	4.92839e-08	-1.78879	-1.4542e-10
43946536	rs2316773	0.000531171	18.397	-1.4542e-10	4.81121e-08	-1.81285	-1.4542e-10
43946642	rs2316774	0.000500075	18.3367	-1.4542e-10	4.7913e-08	-1.817	-1.4542e-10
43946707	rs739643	0.000500075	18.3367	-1.4542e-10	4.7913e-08	-1.817	-1.4542e-10
43946838	rs739642	0.000531171	18.397	-1.4542e-10	4.81121e-08	-1.81285	-1.4542e-10
43946875	rs757055	0.000531171	18.397	-1.4542e-10	4.81121e-08	-1.81285	-1.4542e-10
43947488	rs56398500	0.000500075	18.3367	-1.4542e-10	4.7913e-08	-1.817	-1.4542e-10
43947928	rs56289364	0.000531171	18.397	-1.4542e-10	4.81121e-08	-1.81285	-1.4542e-10
43947964	rs57672145	2.79753e-11	-1.74523e-10	1.63771	1.51664e-06	-1.74523e-10	1.63787
43948040	rs62055483	0.000500075	18.3367	-1.4542e-10	4.7913e-08	-1.817	-1.4542e-10
43948159	rs78238042	0.000500075	18.3367	-1.4542e-10	4.7913e-08	-1.817	-1.4542e-10
43948733	rs55673340	0.000500075	18.3367	-1.4542e-10	4.7913e-08	-1.817	-1.4542e-10
43949008	rs77092481	0.000500075	18.3367	-1.4542e-10	4.7913e-08	-1.817	-1.4542e-10
43949092	rs62055486	0.000500075	18.3367	-1.4542e-10	4.7913e-08	-1.817	-1.4542e-10
43949342	rs34739559	0.000287567	17.7833	-1.4542e-10	4.68986e-08	-1.8384	-1.4542e-10
43949448	rs34097347	0.000314638	17.8733	-1.4542e-10	4.65421e-08	-1.84603	-1.4542e-10
43949892	rs2106784	0.000500075	18.3367	-1.4542e-10	4.7913e-08	-1.817	-1.4542e-10
43950018	rs117466731	1.04743e-12	-1.64728	-1.4542e-10	4.68769e-08	-1.83886	-1.4542e-10
43950195	rs2158072	0.000500075	18.3367	-1.4542e-10	4.7913e-08	-1.817	-1.4542e-10
43950243	rs145438855	5.03244e-11	-1.74523e-10	2.22487	2.72871e-06	-1.74523e-10	2.2252
43950322	rs9898399	4.75354e-06	14.0585	-0.377732	6.0303e-08	-1.20897	-0.378034
43950394	rs62055488	0.000500075	18.3367	-1.4542e-10	4.7913e-08	-1.817	-1.4542e-10
43950533	rs62055490	0.000500075	18.3367	-1.4542e-10	4.7913e-08	-1.817	-1.4542e-10
43951120	rs62055491	0.000500075	18.3367	-1.4542e-10	4.7913e-08	-1.817	-1.4542e-10
43951220	rs34416056	0.000500075	18.3367	-1.4542e-10	4.7913e-08	-1.817	-1.4542e-10
43951345	rs62055492	0.000531171	18.397	-1.4542e-10	4.81121e-08	-1.81285	-1.4542e-10
43951717	rs2055794	0.000500075	18.3367	-1.4542e-10	4.7913e-08	-1.817	-1.4542e-10
43951995	rs2055795	0.000500075	18.3367	-1.4542e-10	4.7913e-08	-1.817	-1.4542e-10
43952191	rs2055796	0.000500075	18.3367	-1.4542e-10	4.7913e-08	-1.817	-1.4542e-10
43952634	rs80348388	0.000500075	18.3367	-1.4542e-10	4.7913e-08	-1.817	-1.4542e-10
43952716	rs188075497	4.60355e-10	4.43838	-1.4542e-10	9.12496e-07	1.1298	-1.4542e-10
43952944	rs62055493	0.000507759	18.3519	-1.4542e-10	4.83387e-08	-1.80815	-1.4542e-10
43953016	rs62055494	0.000507759	18.3519	-1.4542e-10	4.83387e-08	-1.80815	-1.4542e-10
43953043	rs62055495	0.000507759	18.3519	-1.4542e-10	4.83387e-08	-1.80815	-1.4542e-10
43953307	rs62055496	0.000500075	18.3367	-1.4542e-10	4.7913e-08	-1.817	-1.4542e-10
43953502	rs2316775	4.53597e-12	-0.181578	-1.4542e-10	5.10529e-08	-1.75352	-1.4542e-10
43953529	rs62055497	0.000473423	18.2819	-1.4542e-10	4.77364e-08	-1.82069	-1.4542e-10
43953695	rs2188888	0.000427884	18.1807	-1.4542e-10	4.74207e-08	-1.82732	-1.4542e-10
43953707	rs3919455	0.000427884	18.1807	-1.4542e-10	4.74207e-08	-1.82732	-1.4542e-10
43953719	rs2214258	0.000427884	18.1807	-1.4542e-10	4.74207e-08	-1.82732	-1.4542e-10
43953814	rs62055498	0.000473423	18.2819	-1.4542e-10	4.77364e-08	-1.82069	-1.4542e-10
43953991	rs62055499	0.000500075	18.3367	-1.4542e-10	4.7913e-08	-1.817	-1.4542e-10
43954134	rs62055500	0.000473423	18.2819	-1.4542e-10	4.77364e-08	-1.82069	-1.4542e-10
43954227	rs62055501	0.000500075	18.3367	-1.4542e-10	4.7913e-08	-1.817	-1.4542e-10
43954284	rs62055502	0.000473423	18.2819	-1.4542e-10	4.77364e-08	-1.82069	-1.4542e-10
43954686	rs916793	0.000473423	18.2819	-1.4542e-10	4.77364e-08	-1.82069	-1.4542e-10
43955030	rs4441322	0.000473423	18.2819	-1.4542e-10	4.77364e-08	-1.82069	-1.4542e-10
43955093	rs113414067	0.000473423	18.2819	-1.4542e-10	4.77364e-08	-1.82069	-1.4542e-10
43955365	rs55905252	0.000473423	18.2819	-1.4542e-10	4.77364e-08	-1.82069	-1.4542e-10
43955487	rs17691328	0.000777698	18.7782	-1.4542e-10	4.8434e-08	-1.80618	-1.4542e-10
43956370	rs62055515	0.000473423	18.2819	-1.4542e-10	4.77364e-08	-1.82069	-1.4542e-10
43956390	rs62055516	0.000473423	18.2819	-1.4542e-10	4.77364e-08	-1.82069	-1.4542e-10
43956425	rs62055517	0.000473423	18.2819	-1.4542e-10	4.77364e-08	-1.82069	-1.4542e-10
43956505	rs62055518	0.000473423	18.2819	-1.4542e-10	4.77364e-08	-1.82069	-1.4542e-10
43956642	rs56364632	0.000473423	18.2819	-1.4542e-10	4.77364e-08	-1.82069	-1.4542e-10
43956734	rs55768605	0.000445779	18.2217	-1.4542e-10	4.7547e-08	-1.82467	-1.4542e-10
43956778	rs55653657	0.000445779	18.2217	-1.4542e-10	4.7547e-08	-1.82467	-1.4542e-10
43957221	rs55894109	0.000473423	18.2819	-1.4542e-10	4.77364e-08	-1.82069	-1.4542e-10
43957269	rs56101773	0.000473423	18.2819	-1.4542e-10	4.77364e-08	-1.82069	-1.4542e-10
43957328	rs56249780	0.000473423	18.2819	-1.4542e-10	4.77364e-08	-1.82069	-1.4542e-10
43957640	rs117730343	1.0614e-12	-1.63403	-1.4542e-10	4.62869e-08	-1.85152	-1.4542e-10
43958079	rs56040418	0.000829374	18.8426	-1.4542e-10	4.83371e-08	-1.80818	-1.4542e-10
43958099	rs55721252	0.000397499	18.1071	-1.4542e-10	4.71991e-08	-1.83201	-1.4542e-10
43958139	rs55876817	0.000397499	18.1071	-1.4542e-10	4.71991e-08	-1.83201	-1.4542e-10
43958172	rs55944735	0.000397499	18.1071	-1.4542e-10	4.71991e-08	-1.83201	-1.4542e-10
43958456	rs139795102	3.05481e-12	-1.74523e-10	-0.576899	1.65576e-07	-1.74523e-10	-0.576956
43958736	rs62055525	0.000473423	18.2819	-1.4542e-10	4.77364e-08	-1.82069	-1.4542e-10
43958744	rs112915466	0.000473423	18.2819	-1.4542e-10	4.77364e-08	-1.82069	-1.4542e-10
43959092	rs56343551	0.000473423	18.2819	-1.4542e-10	4.77364e-08	-1.82069	-1.4542e-10
43959113	rs55975673	0.000473423	18.2819	-1.4542e-10	4.77364e-08	-1.82069	-1.4542e-10
43959261	rs56387391	0.000473423	18.2819	-1.4542e-10	4.77364e-08	-1.82069	-1.4542e-10
43959661	rs2019816	0.000473423	18.2819	-1.4542e-10	4.77364e-08	-1.82069	-1.4542e-10
43959752	rs2006305	0.000473423	18.2819	-1.4542e-10	4.77364e-08	-1.82069	-1.4542e-10
43959825	rs2019820	4.51182e-13	-1.67774	-0.81176	2.25379e-08	-1.75922	-0.81197
43959918	rs2019822	0.000473423	18.2819	-1.4542e-10	4.77364e-08	-1.82069	-1.4542e-10
43960020	rs62055529	0.000473423	18.2819	-1.4542e-10	4.77364e-08	-1.82069	-1.4542e-10
43960172	rs79580365	0.000473423	18.2819	-1.4542e-10	4.77364e-08	-1.82069	-1.4542e-10
43960283	rs55937610	0.000473423	18.2819	-1.4542e-10	4.77364e-08	-1.82069	-1.4542e-10
43960323	rs56365901	0.000482018	18.2999	-1.4542e-10	4.7794e-08	-1.81948	-1.4542e-10
43960325	rs55767267	0.000508893	18.3541	-1.4542e-10	4.79702e-08	-1.8158	-1.4542e-10
43960341	rs56127309	0.000489417	18.3151	-1.4542e-10	4.8213e-08	-1.81075	-1.4542e-10
43960600	rs56194412	0.000473423	18.2819	-1.4542e-10	4.77364e-08	-1.82069	-1.4542e-10
43960812	rs56338487	0.000473423	18.2819	-1.4542e-10	4.77364e-08	-1.82069	-1.4542e-10
43960911	rs56180212	0.000694697	18.6654	-1.4542e-10	4.77556e-08	-1.82029	-1.4542e-10
43960918	rs56301449	0.000397499	18.1071	-1.4542e-10	4.71991e-08	-1.83201	-1.4542e-10
43960997	rs62055538	0.000473423	18.2819	-1.4542e-10	4.77364e-08	-1.82069	-1.4542e-10
43961044	rs62055539	0.000473423	18.2819	-1.4542e-10	4.77364e-08	-1.82069	-1.4542e-10
43961142	rs62055540	0.000419784	18.1616	-1.4542e-10	4.73625e-08	-1.82855	-1.4542e-10
43961292	rs17770108	0.000473423	18.2819	-1.4542e-10	4.77364e-08	-1.82069	-1.4542e-10
43962017	rs62055541	0.000473423	18.2819	-1.4542e-10	4.77364e-08	-1.82069	-1.4542e-10
43962562	rs114469358	4.56268e-13	-1.6729	-0.80539	2.2329e-08	-1.77489	-0.805602
43962575	rs117801051	5.70809e-13	-1.56635	-0.68797	2.48882e-08	-1.78377	-0.688221
43962982	rs77426526	0.000473423	18.2819	-1.4542e-10	4.77364e-08	-1.82069	-1.4542e-10
43963046	rs77129180	0.000473423	18.2819	-1.4542e-10	4.77364e-08	-1.82069	-1.4542e-10
43963120	rs74863825	0.000473423	18.2819	-1.4542e-10	4.77364e-08	-1.82069	-1.4542e-10
43963282	rs80254317	0.000473423	18.2819	-1.4542e-10	4.77364e-08	-1.82069	-1.4542e-10
43963416	rs112425426	0.000473423	18.2819	-1.4542e-10	4.77364e-08	-1.82069	-1.4542e-10
43963844	rs62055542	0.000473423	18.2819	-1.4542e-10	4.77364e-08	-1.82069	-1.4542e-10
43963943	rs17770120	0.000473423	18.2819	-1.4542e-10	4.77364e-08	-1.82069	-1.4542e-10
43964163	rs17770150	0.000445779	18.2217	-1.4542e-10	4.7547e-08	-1.82467	-1.4542e-10
43964191	rs17770186	0.000445779	18.2217	-1.4542e-10	4.7547e-08	-1.82467	-1.4542e-10
43964283	rs17691449	0.000445779	18.2217	-1.4542e-10	4.7547e-08	-1.82467	-1.4542e-10
43964539	rs62055544	0.000284463	17.7725	-1.4542e-10	4.66013e-08	-1.84475	-1.4542e-10
43964561	rs62055545	0.000321566	17.8951	-1.4542e-10	4.66004e-08	-1.84477	-1.4542e-10
43964567	rs62055546	0.000454126	18.2403	-1.4542e-10	4.76049e-08	-1.82345	-1.4542e-10
43964755	rs62055547	0.000419784	18.1616	-1.4542e-10	4.73625e-08	-1.82855	-1.4542e-10
43964899	rs62055548	0.000445779	18.2217	-1.4542e-10	4.7547e-08	-1.82467	-1.4542e-10
43965063	rs113327263	0.000445779	18.2217	-1.4542e-10	4.7547e-08	-1.82467	-1.4542e-10
43965595	rs62055549	0.000445779	18.2217	-1.4542e-10	4.7547e-08	-1.82467	-1.4542e-10
43965680	rs62055550	0.000473423	18.2819	-1.4542e-10	4.77364e-08	-1.82069	-1.4542e-10
43965687	rs62055551	0.000473423	18.2819	-1.4542e-10	4.77364e-08	-1.82069	-1.4542e-10
43965955	rs62055552	0.000445779	18.2217	-1.4542e-10	4.7547e-08	-1.82467	-1.4542e-10
43966105	rs242926	5.19873e-13	-1.6652	-0.682586	3.649e-08	-1.40675	-0.682597
43966178	rs62055553	0.000445779	18.2217	-1.4542e-10	4.7547e-08	-1.82467	-1.4542e-10
43966260	rs62055554	0.000445779	18.2217	-1.4542e-10	4.7547e-08	-1.82467	-1.4542e-10
43966282	rs62055555	0.000445779	18.2217	-1.4542e-10	4.7547e-08	-1.82467	-1.4542e-10
43966608	rs111941646	0.000445779	18.2217	-1.4542e-10	4.7547e-08	-1.82467	-1.4542e-10
43966749	rs62055556	0.000445779	18.2217	-1.4542e-10	4.7547e-08	-1.82467	-1.4542e-10
43966795	rs62055557	0.000445779	18.2217	-1.4542e-10	4.7547e-08	-1.82467	-1.4542e-10
43966955	rs62055558	0.000445779	18.2217	-1.4542e-10	4.7547e-08	-1.82467	-1.4542e-10
43967138	rs62055559	0.000445779	18.2217	-1.4542e-10	4.7547e-08	-1.82467	-1.4542e-10
43967562	rs79193046	0.000445779	18.2217	-1.4542e-10	4.7547e-08	-1.82467	-1.4542e-10
43968219	rs17691466	0.000445779	18.2217	-1.4542e-10	4.7547e-08	-1.82467	-1.4542e-10
43968246	rs117293754	2.60672e-12	-0.735525	-1.4542e-10	4.42037e-08	-1.89758	-1.4542e-10
43968415	rs7210728	7.74183e-07	11.9052	-0.0392924	5.43e-08	-1.6522	-0.0396582
43968463	rs17691508	0.000445779	18.2217	-1.4542e-10	4.7547e-08	-1.82467	-1.4542e-10
43968572	rs62056760	0.000445779	18.2217	-1.4542e-10	4.7547e-08	-1.82467	-1.4542e-10
43968874	rs55943606	0.000445779	18.2217	-1.4542e-10	4.7547e-08	-1.82467	-1.4542e-10
43968937	rs55895732	0.000419784	18.1616	-1.4542e-10	4.73625e-08	-1.82855	-1.4542e-10
43968994	rs55960528	0.000419784	18.1616	-1.4542e-10	4.73625e-08	-1.82855	-1.4542e-10
43969019	rs55877243	0.000419784	18.1616	-1.4542e-10	4.73625e-08	-1.82855	-1.4542e-10
43969136	rs17770296	0.000397499	18.1071	-1.4542e-10	4.71991e-08	-1.83201	-1.4542e-10
43969168	rs17691556	0.000419784	18.1616	-1.4542e-10	4.73625e-08	-1.82855	-1.4542e-10
43969686	rs62056761	0.000445779	18.2217	-1.4542e-10	4.7547e-08	-1.82467	-1.4542e-10
43969779	rs17770337	0.000445779	18.2217	-1.4542e-10	4.7547e-08	-1.82467	-1.4542e-10
43969833	rs62056773	0.000445779	18.2217	-1.4542e-10	4.7547e-08	-1.82467	-1.4542e-10
43969897	rs9910173	4.0579e-13	-1.7308	-0.864738	2.07008e-08	-1.79128	-0.864927
43969901	rs62056774	0.000445779	18.2217	-1.4542e-10	4.7547e-08	-1.82467	-1.4542e-10
43969952	rs62056775	0.000445779	18.2217	-1.4542e-10	4.7547e-08	-1.82467	-1.4542e-10
43969995	rs62056776	0.000445779	18.2217	-1.4542e-10	4.7547e-08	-1.82467	-1.4542e-10
43970108	rs78729125	0.000445779	18.2217	-1.4542e-10	4.7547e-08	-1.82467	-1.4542e-10
43970154	rs17770343	0.000445779	18.2217	-1.4542e-10	4.7547e-08	-1.82467	-1.4542e-10
43970303	rs62056777	0.000445779	18.2217	-1.4542e-10	4.7547e-08	-1.82467	-1.4542e-10
43970317	rs8065165	4.13044e-12	-0.275233	-1.4542e-10	4.96765e-08	-1.78085	-1.4542e-10
43970662	rs17691610	0.000445779	18.2217	-1.4542e-10	4.7547e-08	-1.82467	-1.4542e-10
43971457	rs76594404	0.000419784	18.1616	-1.4542e-10	4.73625e-08	-1.82855	-1.4542e-10
43971481	rs80233201	0.000419784	18.1616	-1.4542e-10	4.73625e-08	-1.82855	-1.4542e-10
43971604	rs62056778	0.000445779	18.2217	-1.4542e-10	4.7547e-08	-1.82467	-1.4542e-10
43971785	rs11575895	0.000419784	18.1616	-1.4542e-10	4.73625e-08	-1.82855	-1.4542e-10
43971937	rs62056779	0.000445779	18.2217	-1.4542e-10	4.7547e-08	-1.82467	-1.4542e-10
43972142	rs11575896	0.000445779	18.2217	-1.4542e-10	4.7547e-08	-1.82467	-1.4542e-10
43972176	rs3744456	6.82711e-13	-1.7714	-0.303898	3.47166e-08	-1.83535	-0.303821
43972581	rs74457229	0.000419784	18.1616	-1.4542e-10	4.73625e-08	-1.82855	-1.4542e-10
43972915	rs3744457	8.72063e-11	3.81868	-1.04402	1.95067e-08	-1.67158	-1.04404
43973080	rs74548327	0.000419784	18.1616	-1.4542e-10	4.73625e-08	-1.82855	-1.4542e-10
43973121	rs111972148	0.000419784	18.1616	-1.4542e-10	4.73625e-08	-1.82855	-1.4542e-10
43973233	rs76324150	0.000419784	18.1616	-1.4542e-10	4.73625e-08	-1.82855	-1.4542e-10
43973408	rs113347741	0.000419784	18.1616	-1.4542e-10	4.73625e-08	-1.82855	-1.4542e-10
43973413	rs78720789	0.000419784	18.1616	-1.4542e-10	4.73625e-08	-1.82855	-1.4542e-10
43973498	rs4792891	6.0222e-07	11.6826	-0.0678682	5.12277e-08	-1.68187	-0.0682289
43973647	rs148142409	2.59597e-12	-1.74523e-10	-0.739655	1.40723e-07	-1.74523e-10	-0.739588
43973652	rs62056780	0.000419784	18.1616	-1.4542e-10	4.73625e-08	-1.82855	-1.4542e-10
43973899	rs62056781	0.000419784	18.1616	-1.4542e-10	4.73625e-08	-1.82855	-1.4542e-10
43974065	rs74496580	0.000419784	18.1616	-1.4542e-10	4.73625e-08	-1.82855	-1.4542e-10
43974147	rs3785878	3.96605e-12	-0.0961837	-0.219663	3.74318e-08	-1.84426	-0.219604
43974230	rs62056782	0.000397499	18.1071	-1.4542e-10	4.71991e-08	-1.83201	-1.4542e-10
43974476	rs80346216	0.000343724	17.9617	-1.4542e-10	4.71e-08	-1.83411	-1.4542e-10
43974477	rs76632685	0.000343724	17.9617	-1.4542e-10	4.71e-08	-1.83411	-1.4542e-10
43974549	rs62056783	0.000397499	18.1071	-1.4542e-10	4.71991e-08	-1.83201	-1.4542e-10
43974594	rs7224541	3.94272e-13	-1.7133	-0.911034	1.94992e-08	-1.80481	-0.911203
43974889	rs62056784	0.000419784	18.1616	-1.4542e-10	4.73625e-08	-1.82855	-1.4542e-10
43975263	rs62056785	0.000445779	18.2217	-1.4542e-10	4.7547e-08	-1.82467	-1.4542e-10
43975285	rs62056786	0.000419784	18.1616	-1.4542e-10	4.73625e-08	-1.82855	-1.4542e-10
43975415	rs62056789	0.000419784	18.1616	-1.4542e-10	4.73625e-08	-1.82855	-1.4542e-10
43975417	rs62056790	0.000419784	18.1616	-1.4542e-10	4.73625e-08	-1.82855	-1.4542e-10
43976064	rs62056791	0.000397499	18.1071	-1.4542e-10	4.71991e-08	-1.83201	-1.4542e-10
43976235	rs11079726	6.76164e-11	3.6055	-1.08527	1.83751e-08	-1.69012	-1.08527
43976627	rs77561671	0.000354556	17.9928	-1.4542e-10	4.68691e-08	-1.83903	-1.4542e-10
43976644	rs62056792	0.000397499	18.1071	-1.4542e-10	4.71991e-08	-1.83201	-1.4542e-10
43976684	rs9303523	4.69577e-07	11.3004	0.0655341	5.58371e-08	-1.7291	0.0651507
43976813	rs11079727	3.7921e-12	-0.360696	-1.4542e-10	4.91241e-08	-1.79203	-1.4542e-10
43977018	rs62056793	0.000374379	18.0472	-1.4542e-10	4.7024e-08	-1.83572	-1.4542e-10
43977049	rs62056794	0.000374379	18.0472	-1.4542e-10	4.7024e-08	-1.83572	-1.4542e-10
43977252	rs117705806	2.4772e-12	-1.74523e-10	-0.786489	1.34277e-07	-1.74523e-10	-0.78648
43977702	rs1864324	0.000397499	18.1071	-1.4542e-10	4.71991e-08	-1.83201	-1.4542e-10
43977827	rs1864325	0.000397499	18.1071	-1.4542e-10	4.71991e-08	-1.83201	-1.4542e-10
43977846	rs28646281	4.68539e-07	11.3004	0.0633209	5.57137e-08	-1.7291	0.0629379
43978041	rs62056795	0.000397499	18.1071	-1.4542e-10	4.71991e-08	-1.83201	-1.4542e-10
43978120	rs62056796	0.000397499	18.1071	-1.4542e-10	4.71991e-08	-1.83201	-1.4542e-10
43978295	rs55691306	0.000419784	18.1616	-1.4542e-10	4.73625e-08	-1.82855	-1.4542e-10
43978320	rs55823844	0.000397499	18.1071	-1.4542e-10	4.71991e-08	-1.83201	-1.4542e-10
43978534	rs1560310	0.000374379	18.0472	-1.4542e-10	4.7024e-08	-1.83572	-1.4542e-10
43978604	rs1467962	0.000397499	18.1071	-1.4542e-10	4.71991e-08	-1.83201	-1.4542e-10
43978625	rs1560311	0.000397499	18.1071	-1.4542e-10	4.71991e-08	-1.83201	-1.4542e-10
43978934	rs1467963	0.000374379	18.0472	-1.4542e-10	4.7024e-08	-1.83572	-1.4542e-10
43978988	rs1560312	4.8487e-07	11.3004	0.0975836	5.76553e-08	-1.7291	0.0971949
43979468	rs62056800	0.000374379	18.0472	-1.4542e-10	4.7024e-08	-1.83572	-1.4542e-10
43979504	rs62056801	0.000374379	18.0472	-1.4542e-10	4.7024e-08	-1.83572	-1.4542e-10
43979622	rs113834264	0.000374379	18.0472	-1.4542e-10	4.7024e-08	-1.83572	-1.4542e-10
43979822	rs2099151	0.000374379	18.0472	-1.4542e-10	4.7024e-08	-1.83572	-1.4542e-10
43979971	rs2082068	0.000374379	18.0472	-1.4542e-10	4.7024e-08	-1.83572	-1.4542e-10
43979972	rs930119	9.85664e-11	3.97503	-1.07791	1.98984e-08	-1.61783	-1.07791
43980530	rs1984937	0.000374379	18.0472	-1.4542e-10	4.7024e-08	-1.83572	-1.4542e-10
43980641	rs145127226	8.07422e-13	-1.90753	-1.4542e-10	4.80774e-08	-1.81357	-1.4542e-10
43980762	rs62056802	0.000374379	18.0472	-1.4542e-10	4.7024e-08	-1.83572	-1.4542e-10
43981238	rs574075136	9.17932e-13	-1.77925	-1.4542e-10	8.59967e-08	-1.23207	-1.4542e-10
43981795	rs113589236	0.000374379	18.0472	-1.4542e-10	4.7024e-08	-1.83572	-1.4542e-10
43981831	rs113029914	0.000374379	18.0472	-1.4542e-10	4.7024e-08	-1.83572	-1.4542e-10
43981912	rs142087364	2.21845e-12	-1.74523e-10	-0.896806	1.20264e-07	-1.74523e-10	-0.89669
43981913	rs144672993	2.22484e-12	-1.74523e-10	-0.89393	1.20611e-07	-1.74523e-10	-0.893814
43981958	rs112275277	0.000397499	18.1071	-1.4542e-10	4.71991e-08	-1.83201	-1.4542e-10
43982159	rs62056803	0.000374379	18.0472	-1.4542e-10	4.7024e-08	-1.83572	-1.4542e-10
43982286	rs62056804	0.000374379	18.0472	-1.4542e-10	4.7024e-08	-1.83572	-1.4542e-10
43982903	rs77084869	0.000354556	17.9928	-1.4542e-10	4.68691e-08	-1.83903	-1.4542e-10
43982961	rs74573628	0.000354556	17.9928	-1.4542e-10	4.68691e-08	-1.83903	-1.4542e-10
43983159	rs75617973	0.000374379	18.0472	-1.4542e-10	4.7024e-08	-1.83572	-1.4542e-10
43983363	rs62056805	0.000354556	17.9928	-1.4542e-10	4.68691e-08	-1.83903	-1.4542e-10
43983801	rs62056806	0.000374379	18.0472	-1.4542e-10	4.7024e-08	-1.83572	-1.4542e-10
43984081	rs9898786	5.27645e-13	-1.54626	-0.786685	2.11685e-08	-1.84697	-0.786904
43984157	rs182322737	8.37524e-12	0.431664	-1.4542e-10	2.14154e-07	-0.319687	-1.4542e-10
43984253	rs62056807	0.000374379	18.0472	-1.4542e-10	4.7024e-08	-1.83572	-1.4542e-10
43984399	rs1467966	0.000374379	18.0472	-1.4542e-10	4.7024e-08	-1.83572	-1.4542e-10
43984646	rs62056808	0.000405374	18.1267	-1.4542e-10	4.72574e-08	-1.83077	-1.4542e-10
43984669	rs62056809	0.000405374	18.1267	-1.4542e-10	4.72574e-08	-1.83077	-1.4542e-10
43984672	rs62056810	0.000405374	18.1267	-1.4542e-10	4.72574e-08	-1.83077	-1.4542e-10
43984864	rs79492906	0.000374379	18.0472	-1.4542e-10	4.7024e-08	-1.83572	-1.4542e-10
43985132	rs2280004	1.9316e-12	-1.74523e-10	-1.03527	1.04705e-07	-1.74523e-10	-1.03523
43985247	rs62056811	0.000313951	17.8711	-1.4542e-10	4.68636e-08	-1.83914	-1.4542e-10
43985597	rs74509629	0.000354556	17.9928	-1.4542e-10	4.68691e-08	-1.83903	-1.4542e-10
43985626	rs117942449	2.91777e-12	-1.74523e-10	-0.622798	1.58161e-07	-1.74523e-10	-0.622769
43985636	rs3785879	1.68793e-12	-0.0757674	-1.09434	1.85119e-08	-1.67363	-1.09434
43985662	rs79290980	0.000354556	17.9928	-1.4542e-10	4.68691e-08	-1.83903	-1.4542e-10
43985723	rs4792893	6.09264e-13	-1.49213	-0.696994	2.37153e-08	-1.82302	-0.697242
43986139	rs12601170	3.21032e-11	-1.74523e-10	1.77534	1.74019e-06	-1.74523e-10	1.77537
43986179	rs1467967	4.30629e-10	5.45329	-1.08166	2.55231e-08	-1.36513	-1.08167
43986396	rs1467968	0.000354556	17.9928	-1.4542e-10	4.68691e-08	-1.83903	-1.4542e-10
43986420	rs4371195	0.000354556	17.9928	-1.4542e-10	4.68691e-08	-1.83903	-1.4542e-10
43986432	rs12150125	0.000397499	18.1071	-1.4542e-10	4.71991e-08	-1.83201	-1.4542e-10
43986462	rs12150527	0.000419784	18.1616	-1.4542e-10	4.73625e-08	-1.82855	-1.4542e-10
43986992	rs7502888	0.000354556	17.9928	-1.4542e-10	4.68691e-08	-1.83903	-1.4542e-10
43987154	rs62056812	0.000333987	17.933	-1.4542e-10	4.67032e-08	-1.84257	-1.4542e-10
43987184	rs111447859	0.000314638	17.8733	-1.4542e-10	4.65421e-08	-1.84603	-1.4542e-10
43987723	rs28439143	0.000354556	17.9928	-1.4542e-10	4.68691e-08	-1.83903	-1.4542e-10
43987801	rs56189701	0.000286527	17.7797	-1.4542e-10	4.65277e-08	-1.84634	-1.4542e-10
43987942	rs60128610	6.18794e-12	-0.0630273	0.192013	6.09257e-08	-1.76872	0.191991
43988205	rs2435204	0.000307468	17.8503	-1.4542e-10	4.71643e-08	-1.83275	-1.4542e-10
43988623	rs62056835	0.000326981	17.9118	-1.4542e-10	4.69868e-08	-1.83652	-1.4542e-10
43988884	rs62056837	0.000354556	17.9928	-1.4542e-10	4.68691e-08	-1.83903	-1.4542e-10
43989087	rs62056838	0.000333987	17.933	-1.4542e-10	4.67032e-08	-1.84257	-1.4542e-10
43989109	rs142547614	1.86824e-12	-1.74523e-10	-1.06862	1.01273e-07	-1.74523e-10	-1.06856
43989221	rs62056839	0.000333987	17.933	-1.4542e-10	4.67032e-08	-1.84257	-1.4542e-10
43989313	rs117166686	8.05141e-13	-1.91035	-1.4542e-10	5.24545e-08	-1.72644	-1.4542e-10
43989689	rs62056840	0.000354556	17.9928	-1.4542e-10	4.68691e-08	-1.83903	-1.4542e-10
43989898	rs112116311	0.000333987	17.933	-1.4542e-10	4.67032e-08	-1.84257	-1.4542e-10
43989909	rs78209533	0.000354556	17.9928	-1.4542e-10	4.68691e-08	-1.83903	-1.4542e-10
43990041	rs62056841	0.000374379	18.0472	-1.4542e-10	4.7024e-08	-1.83572	-1.4542e-10
43990072	rs79860128	0.000354556	17.9928	-1.4542e-10	4.68691e-08	-1.83903	-1.4542e-10
43990662	rs9944484	0.000298044	17.8191	-1.4542e-10	4.63997e-08	-1.84909	-1.4542e-10
43990919	rs17563965	0.000333987	17.933	-1.4542e-10	4.67032e-08	-1.84257	-1.4542e-10
43991272	rs17563986	0.000333987	17.933	-1.4542e-10	4.67032e-08	-1.84257	-1.4542e-10
43991509	rs61421488	3.92689e-13	-1.57105	-1.0573	1.67284e-08	-1.8119	-1.05737
43991643	rs9913462	3.271e-13	-1.73308	-1.07803	1.60289e-08	-1.83391	-1.07808
43991781	rs17564020	0.000298044	17.8191	-1.4542e-10	4.63997e-08	-1.84909	-1.4542e-10
43991842	rs62056843	1.23657e-12	-1.48128	-1.4542e-10	6.42023e-08	-1.52434	-1.4542e-10
43991888	rs55682376	0.000333987	17.933	-1.4542e-10	4.67032e-08	-1.84257	-1.4542e-10
43992233	rs55788678	0.000204194	17.441	-1.4542e-10	4.55076e-08	-1.8685	-1.4542e-10
43992244	rs56042957	0.000228334	17.5527	-1.4542e-10	4.57528e-08	-1.86313	-1.4542e-10
43992283	rs55810795	0.000228334	17.5527	-1.4542e-10	4.57528e-08	-1.86313	-1.4542e-10
43992305	rs55933304	0.000204194	17.441	-1.4542e-10	4.55076e-08	-1.8685	-1.4542e-10
43992456	rs62056848	0.000354556	17.9928	-1.4542e-10	4.68691e-08	-1.83903	-1.4542e-10
43992463	rs62056849	0.000354556	17.9928	-1.4542e-10	4.68691e-08	-1.83903	-1.4542e-10
43992581	rs62056850	0.000309873	17.8581	-1.4542e-10	4.68368e-08	-1.83971	-1.4542e-10
43992806	rs62056851	0.000333987	17.933	-1.4542e-10	4.67032e-08	-1.84257	-1.4542e-10
43992943	rs9899833	6.8494e-07	12.2964	-0.552924	3.26635e-08	-1.647	-0.553126
43993376	rs3785880	1.18061e-12	-0.432318	-1.09527	2.24691e-08	-1.47897	-1.09527
43994021	rs35908989	8.11633e-13	-1.87389	-0.0284359	8.7705e-08	-1.1839	-0.0285074
43994252	rs77926909	0.00021534	17.4941	-1.4542e-10	4.5899e-08	-1.85994	-1.4542e-10
43994358	rs111541901	0.000333987	17.933	-1.4542e-10	4.67032e-08	-1.84257	-1.4542e-10
43994386	rs17649518	0.000298044	17.8191	-1.4542e-10	4.63997e-08	-1.84909	-1.4542e-10
43994435	rs62056859	0.000280822	17.7596	-1.4542e-10	4.62475e-08	-1.85238	-1.4542e-10
43994623	rs112647192	0.000333987	17.933	-1.4542e-10	4.67032e-08	-1.84257	-1.4542e-10
43994648	rs17649553	0.00034723	17.9719	-1.4542e-10	4.71648e-08	-1.83274	-1.4542e-10
43994763	rs66660193	8.21396e-13	-1.87611	-0.0142534	5.51714e-08	-1.66171	-0.0142339
43994952	rs17649571	0.000333987	17.933	-1.4542e-10	4.67032e-08	-1.84257	-1.4542e-10
43995098	rs17564153	0.000333987	17.933	-1.4542e-10	4.67032e-08	-1.84257	-1.4542e-10
43995385	rs146873720	1.81827e-12	-1.74523e-10	-1.09573	9.85586e-08	-1.74523e-10	-1.09573
43995932	rs8076152	1.69822e-12	-0.686097	-0.477937	3.2293e-08	-1.73371	-0.477825
43995990	rs17649635	0.000333987	17.933	-1.4542e-10	4.67032e-08	-1.84257	-1.4542e-10
43996140	rs8080903	1.44848e-09	6.27324	-0.688587	3.45427e-08	-1.45569	-0.688501
43996561	rs1560313	2.04178e-09	6.58551	-0.657551	3.84401e-08	-1.37982	-0.657464
43996908	rs55760800	0.000354556	17.9928	-1.4542e-10	4.68691e-08	-1.83903	-1.4542e-10
43996933	rs2316776	1.75139e-12	-1.9072	0.773997	1.64267e-07	-1.35886	0.773967
43996960	rs56303672	0.000333987	17.933	-1.4542e-10	4.67032e-08	-1.84257	-1.4542e-10
43997372	rs17649641	0.000354556	17.9928	-1.4542e-10	4.68691e-08	-1.83903	-1.4542e-10
43997499	rs75046472	0.000354556	17.9928	-1.4542e-10	4.68691e-08	-1.83903	-1.4542e-10
43997520	rs17564223	0.000786829	18.7899	-1.4542e-10	4.67005e-08	-1.84263	-1.4542e-10
43997525	rs138181598	6.78985e-12	0.221813	-1.4542e-10	1.54367e-07	-0.647051	-1.4542e-10
43997784	rs118137012	8.72384e-13	-1.83014	-1.4542e-10	4.38121e-08	-1.90647	-1.4542e-10
43997901	rs17649700	0.000359968	18.0079	-1.4542e-10	4.72367e-08	-1.83121	-1.4542e-10
43998151	rs62058962	0.000314638	17.8733	-1.4542e-10	4.65421e-08	-1.84603	-1.4542e-10
43998278	rs62058963	2.25375e-12	-0.881019	-1.4542e-10	5.77946e-08	-1.62949	-1.4542e-10
43998328	rs1467969	0.000280822	17.7596	-1.4542e-10	4.62475e-08	-1.85238	-1.4542e-10
43998574	rs1467970	0.000314638	17.8733	-1.4542e-10	4.65421e-08	-1.84603	-1.4542e-10
43998767	rs767058	0.000473423	18.2819	-1.4542e-10	4.77364e-08	-1.82069	-1.4542e-10
43998822	rs767057	0.000314638	17.8733	-1.4542e-10	4.65421e-08	-1.84603	-1.4542e-10
43998910	rs767056	0.000298044	17.8191	-1.4542e-10	4.63997e-08	-1.84909	-1.4542e-10
43999203	rs4792894	9.54789e-13	-1.73988	-1.4542e-10	4.66898e-08	-1.84286	-1.4542e-10
43999406	rs62058964	0.000327032	17.912	-1.4542e-10	4.6989e-08	-1.83647	-1.4542e-10
43999529	rs62058965	0.000314638	17.8733	-1.4542e-10	4.65421e-08	-1.84603	-1.4542e-10
43999785	rs1967981	0.000314638	17.8733	-1.4542e-10	4.65421e-08	-1.84603	-1.4542e-10
43999793	rs1476127	0.000314638	17.8733	-1.4542e-10	4.65421e-08	-1.84603	-1.4542e-10
44000202	rs55929431	0.000298044	17.8191	-1.4542e-10	4.63997e-08	-1.84909	-1.4542e-10
44000234	rs8079501	0.000314638	17.8733	-1.4542e-10	4.65421e-08	-1.84603	-1.4542e-10
44000505	rs56002706	0.000314638	17.8733	-1.4542e-10	4.65421e-08	-1.84603	-1.4542e-10
44000530	rs117915480	5.9168e-12	0.0841795	-1.4542e-10	1.80122e-07	-0.492748	-1.4542e-10
44000610	rs8078495	0.000314638	17.8733	-1.4542e-10	4.65421e-08	-1.84603	-1.4542e-10
44000914	rs17649866	0.000314638	17.8733	-1.4542e-10	4.65421e-08	-1.84603	-1.4542e-10
44001228	rs62058968	0.000280822	17.7596	-1.4542e-10	4.62475e-08	-1.85238	-1.4542e-10
44001379	rs17564493	0.000333987	17.933	-1.4542e-10	4.67032e-08	-1.84257	-1.4542e-10
44001621	rs17649918	0.000314638	17.8733	-1.4542e-10	4.65421e-08	-1.84603	-1.4542e-10
44001661	rs17649954	0.000314638	17.8733	-1.4542e-10	4.65421e-08	-1.84603	-1.4542e-10
44001957	rs55685451	0.000298044	17.8191	-1.4542e-10	4.63997e-08	-1.84909	-1.4542e-10
44002062	rs17564591	0.000298044	17.8191	-1.4542e-10	4.63997e-08	-1.84909	-1.4542e-10
44002138	rs17564619	0.000314638	17.8733	-1.4542e-10	4.65421e-08	-1.84603	-1.4542e-10
44002250	rs242556	3.71965e-11	1.93313	-0.0105323	5.02847e-08	-1.75821	-0.0104671
44002271	rs9904290	2.55242e-09	6.52567	-0.374484	4.94842e-08	-1.41033	-0.374399
44002431	rs62059003	0.000298044	17.8191	-1.4542e-10	4.63997e-08	-1.84909	-1.4542e-10
44002486	rs190429384	1.85044e-12	-1.74523e-10	-1.07819	1.00305e-07	-1.74523e-10	-1.07817
44002555	rs17650063	0.000298044	17.8191	-1.4542e-10	4.63997e-08	-1.84909	-1.4542e-10
44002595	rs17564703	0.000298044	17.8191	-1.4542e-10	4.63997e-08	-1.84909	-1.4542e-10
44002632	rs2055797	2.9188e-09	7.38123	-1.09592	5.00874e-08	-0.676693	-1.09592
44002969	rs76090253	0.000298044	17.8191	-1.4542e-10	4.63997e-08	-1.84909	-1.4542e-10
44003107	rs149100897	2.02722e-12	-1.74523e-10	-0.986951	1.09873e-07	-1.74523e-10	-0.987058
44003397	rs55788597	0.000298044	17.8191	-1.4542e-10	4.63997e-08	-1.84909	-1.4542e-10
44003446	rs56197117	0.000298044	17.8191	-1.4542e-10	4.63997e-08	-1.84909	-1.4542e-10
44003599	rs56249311	0.000298044	17.8191	-1.4542e-10	4.63997e-08	-1.84909	-1.4542e-10
44003893	rs62059004	0.000298044	17.8191	-1.4542e-10	4.63997e-08	-1.84909	-1.4542e-10
44004076	rs76500077	0.000298044	17.8191	-1.4542e-10	4.63997e-08	-1.84909	-1.4542e-10
44004442	rs12947764	2.42964e-12	-0.499177	-0.306697	3.22237e-08	-1.90652	-0.307156
44004472	rs62059005	0.000298044	17.8191	-1.4542e-10	4.63997e-08	-1.84909	-1.4542e-10
44004924	rs16940742	3.05505e-12	-1.88071	1.30389	3.34726e-07	-1.1769	1.30383
44005254	rs113796169	0.000244573	17.6214	-1.4542e-10	4.61798e-08	-1.85384	-1.4542e-10
44005297	rs71375325	5.67741e-13	-1.88096	-0.378751	4.98201e-08	-1.39928	-0.378686
44005329	rs112454267	0.000244573	17.6214	-1.4542e-10	4.61798e-08	-1.85384	-1.4542e-10
44005413	rs17564780	0.000259518	17.6807	-1.4542e-10	4.63299e-08	-1.8506	-1.4542e-10
44005615	rs62059007	0.000280822	17.7596	-1.4542e-10	4.62475e-08	-1.85238	-1.4542e-10
44005821	rs1001945	2.29722e-09	6.43557	-0.389729	4.76873e-08	-1.43209	-0.389628
44006085	rs62059008	0.000298044	17.8191	-1.4542e-10	4.63997e-08	-1.84909	-1.4542e-10
44006130	rs62059009	0.000298044	17.8191	-1.4542e-10	4.63997e-08	-1.84909	-1.4542e-10
44006223	rs1967982	3.238e-09	7.47125	-1.08216	5.24827e-08	-0.64375	-1.08215
44006252	rs62061705	0.000298044	17.8191	-1.4542e-10	4.63997e-08	-1.84909	-1.4542e-10
44006601	rs17564829	0.000298044	17.8191	-1.4542e-10	4.63997e-08	-1.84909	-1.4542e-10
44006896	rs62061706	0.000280822	17.7596	-1.4542e-10	4.62475e-08	-1.85238	-1.4542e-10
44006954	rs62061707	0.000242127	17.6114	-1.4542e-10	4.58877e-08	-1.86019	-1.4542e-10
44006956	rs62061708	0.000256774	17.6701	-1.4542e-10	4.6027e-08	-1.85716	-1.4542e-10
44007493	rs62061709	0.000280822	17.7596	-1.4542e-10	4.62475e-08	-1.85238	-1.4542e-10
44007550	rs60426848	3.15674e-12	-1.8959	1.35182	3.22372e-07	-1.26241	1.35173
44008101	rs8078967	1.91971e-09	6.23433	-0.368019	4.99045e-08	-1.40834	-0.367933
44009876	rs62061712	0.000298044	17.8191	-1.4542e-10	4.63997e-08	-1.84909	-1.4542e-10
44009921	rs7501759	0.000298044	17.8191	-1.4542e-10	4.63997e-08	-1.84909	-1.4542e-10
44010040	rs2316782	0.000298044	17.8191	-1.4542e-10	4.63997e-08	-1.84909	-1.4542e-10
44010118	rs2316783	0.000314638	17.8733	-1.4542e-10	4.65421e-08	-1.84603	-1.4542e-10
44010364	rs4255816	0.000333987	17.933	-1.4542e-10	4.67032e-08	-1.84257	-1.4542e-10
44010405	rs62061713	0.000333987	17.933	-1.4542e-10	4.67032e-08	-1.84257	-1.4542e-10
44010452	rs62061714	0.000333987	17.933	-1.4542e-10	4.67032e-08	-1.84257	-1.4542e-10
44010478	rs8065800	4.15985e-09	7.71683	-1.07721	5.60231e-08	-0.583417	-1.0772
44010661	rs113952577	0.000298044	17.8191	-1.4542e-10	4.63997e-08	-1.84909	-1.4542e-10
44010984	rs78077519	0.000280822	17.7596	-1.4542e-10	4.62475e-08	-1.85238	-1.4542e-10
44011018	rs17564871	0.000298044	17.8191	-1.4542e-10	4.63997e-08	-1.84909	-1.4542e-10
44011073	rs17650258	0.000314638	17.8733	-1.4542e-10	4.65421e-08	-1.84603	-1.4542e-10
44011526	rs62061715	0.000298044	17.8191	-1.4542e-10	4.63997e-08	-1.84909	-1.4542e-10
44011749	rs17564948	0.000298044	17.8191	-1.4542e-10	4.63997e-08	-1.84909	-1.4542e-10
44011825	rs17564983	0.000333987	17.933	-1.4542e-10	4.67032e-08	-1.84257	-1.4542e-10
44012096	rs62061716	0.000298044	17.8191	-1.4542e-10	4.63997e-08	-1.84909	-1.4542e-10
44012343	rs17650335	0.000298044	17.8191	-1.4542e-10	4.63997e-08	-1.84909	-1.4542e-10
44012463	rs17565025	0.000309779	17.8578	-1.4542e-10	4.68337e-08	-1.83978	-1.4542e-10
44012735	rs145500200	2.16007e-12	-1.74523e-10	-0.923476	1.1707e-07	-1.74523e-10	-0.923611
44012915	rs77924424	0.000298044	17.8191	-1.4542e-10	4.63997e-08	-1.84909	-1.4542e-10
44012989	rs62061719	0.000314638	17.8733	-1.4542e-10	4.65421e-08	-1.84603	-1.4542e-10
44013024	rs17650381	0.000333987	17.933	-1.4542e-10	4.67032e-08	-1.84257	-1.4542e-10
44013103	rs17650417	0.000314638	17.8733	-1.4542e-10	4.65421e-08	-1.84603	-1.4542e-10
44013189	rs62061720	0.000314638	17.8733	-1.4542e-10	4.65421e-08	-1.84603	-1.4542e-10
44013235	rs11867549	3.1704e-12	-0.446244	-0.0935134	4.00602e-08	-1.90197	-0.0940279
44013346	rs62061721	0.000298044	17.8191	-1.4542e-10	4.63997e-08	-1.84909	-1.4542e-10
44013475	rs79857651	0.00018266	17.3295	-1.4542e-10	4.52782e-08	-1.87356	-1.4542e-10
44013483	rs113756354	0.000172323	17.2713	-1.4542e-10	4.51642e-08	-1.87608	-1.4542e-10
44013938	rs12150111	0.000298044	17.8191	-1.4542e-10	4.63997e-08	-1.84909	-1.4542e-10
44014137	rs12150460	0.000298044	17.8191	-1.4542e-10	4.63997e-08	-1.84909	-1.4542e-10
44014263	rs12150195	0.000298044	17.8191	-1.4542e-10	4.63997e-08	-1.84909	-1.4542e-10
44014384	rs55874169	0.000298044	17.8191	-1.4542e-10	4.63997e-08	-1.84909	-1.4542e-10
44015446	rs12150229	0.000204194	17.441	-1.4542e-10	4.55076e-08	-1.8685	-1.4542e-10
44015464	rs12150230	0.000216494	17.4995	-1.4542e-10	4.5634e-08	-1.86573	-1.4542e-10
44015624	rs12150576	0.000298044	17.8191	-1.4542e-10	4.63997e-08	-1.84909	-1.4542e-10
44015745	rs12150235	0.000280822	17.7596	-1.4542e-10	4.62475e-08	-1.85238	-1.4542e-10
44015816	rs12150242	0.000280822	17.7596	-1.4542e-10	4.62475e-08	-1.85238	-1.4542e-10
44015929	rs12150104	0.000298044	17.8191	-1.4542e-10	4.63997e-08	-1.84909	-1.4542e-10
44016157	rs62061725	0.000280822	17.7596	-1.4542e-10	4.62475e-08	-1.85238	-1.4542e-10
44016341	rs62061726	0.000216494	17.4995	-1.4542e-10	4.5634e-08	-1.86573	-1.4542e-10
44016462	rs113537106	0.000204194	17.441	-1.4542e-10	4.55076e-08	-1.8685	-1.4542e-10
44017124	rs62061727	0.000216494	17.4995	-1.4542e-10	4.5634e-08	-1.86573	-1.4542e-10
44017180	rs62061728	0.000204194	17.441	-1.4542e-10	4.55076e-08	-1.8685	-1.4542e-10
44017283	rs62061729	0.000204194	17.441	-1.4542e-10	4.55076e-08	-1.8685	-1.4542e-10
44017342	rs62061730	0.000204194	17.441	-1.4542e-10	4.55076e-08	-1.8685	-1.4542e-10
44017666	rs62061731	0.000216494	17.4995	-1.4542e-10	4.5634e-08	-1.86573	-1.4542e-10
44017725	rs11653258	3.57213e-11	2.39568	-0.513551	3.40866e-08	-1.64393	-0.513549
44017941	rs62061732	0.000204194	17.441	-1.4542e-10	4.55076e-08	-1.8685	-1.4542e-10
44018399	rs62061733	0.000361864	18.0132	-1.4542e-10	4.76569e-08	-1.82236	-1.4542e-10
44018519	rs7210219	0.000188641	17.3617	-1.4542e-10	4.76075e-08	-1.82339	-1.4542e-10
44018764	rs2435205	2.27743e-12	-0.549906	-0.320664	3.3075e-08	-1.86679	-0.320816
44019479	rs62062768	0.000204194	17.441	-1.4542e-10	4.55076e-08	-1.8685	-1.4542e-10
44019643	rs62062769	0.000204194	17.441	-1.4542e-10	4.55076e-08	-1.8685	-1.4542e-10
44019672	rs117372337	8.89437e-13	-1.81078	-1.4542e-10	4.93359e-08	-1.78773	-1.4542e-10
44019680	rs62062770	0.000204194	17.441	-1.4542e-10	4.55076e-08	-1.8685	-1.4542e-10
44019712	rs242557	1.06044e-10	4.05982	-1.08958	1.57229e-08	-1.84169	-1.08957
44020282	rs62062771	0.000192608	17.3826	-1.4542e-10	4.53854e-08	-1.87119	-1.4542e-10
44020314	rs62062772	0.000192608	17.3826	-1.4542e-10	4.53854e-08	-1.87119	-1.4542e-10
44020545	rs62062773	0.00018266	17.3295	-1.4542e-10	4.52782e-08	-1.87356	-1.4542e-10
44020857	rs116980531	4.49873e-12	-0.189821	-1.4542e-10	1.44961e-07	-0.709919	-1.4542e-10
44021048	rs117224340	4.34707e-12	-0.224114	-1.4542e-10	1.40871e-07	-0.738536	-1.4542e-10
44021061	rs79115768	0.000192608	17.3826	-1.4542e-10	4.53854e-08	-1.87119	-1.4542e-10
44021218	rs28416808	0.000165877	17.2331	-1.4542e-10	4.53019e-08	-1.87303	-1.4542e-10
44021463	rs62062774	0.00018266	17.3295	-1.4542e-10	4.52782e-08	-1.87356	-1.4542e-10
44021699	rs2316784	0.000540233	18.4139	-1.4542e-10	4.81688e-08	-1.81167	-1.4542e-10
44021717	rs4327091	0.000540233	18.4139	-1.4542e-10	4.81688e-08	-1.81167	-1.4542e-10
44021744	rs4479290	0.000508893	18.3541	-1.4542e-10	4.79702e-08	-1.8158	-1.4542e-10
44021960	rs62062775	6.83548e-12	0.22851	-1.4542e-10	4.37364e-08	-1.9082	-1.4542e-10
44022043	rs62062776	0.000204194	17.441	-1.4542e-10	4.55076e-08	-1.8685	-1.4542e-10
44022068	rs62062777	0.000216494	17.4995	-1.4542e-10	4.5634e-08	-1.86573	-1.4542e-10
44022319	rs75839508	0.000172323	17.2713	-1.4542e-10	4.51642e-08	-1.87608	-1.4542e-10
44022376	rs75686108	0.000172323	17.2713	-1.4542e-10	4.51642e-08	-1.87608	-1.4542e-10
44022433	rs79765413	0.000216494	17.4995	-1.4542e-10	4.5634e-08	-1.86573	-1.4542e-10
44022434	rs78834738	0.000228334	17.5527	-1.4542e-10	4.57528e-08	-1.86313	-1.4542e-10
44022528	rs62062778	0.000204194	17.441	-1.4542e-10	4.55076e-08	-1.8685	-1.4542e-10
44022577	rs62062779	0.000172323	17.2713	-1.4542e-10	4.51642e-08	-1.87608	-1.4542e-10
44022593	rs62062780	0.00018266	17.3295	-1.4542e-10	4.52782e-08	-1.87356	-1.4542e-10
44022632	rs62062781	0.000204194	17.441	-1.4542e-10	4.55076e-08	-1.8685	-1.4542e-10
44023087	rs62062782	0.000204194	17.441	-1.4542e-10	4.55076e-08	-1.8685	-1.4542e-10
44023520	rs62062783	0.000192608	17.3826	-1.4542e-10	4.53854e-08	-1.87119	-1.4542e-10
44024552	rs62062784	0.000172323	17.2713	-1.4542e-10	4.51642e-08	-1.87608	-1.4542e-10
44024562	rs62062785	0.00018266	17.3295	-1.4542e-10	4.52782e-08	-1.87356	-1.4542e-10
44024660	rs62062786	0.000200248	17.4215	-1.4542e-10	4.57316e-08	-1.86359	-1.4542e-10
44024837	rs118149575	1.83302e-12	-1.74523e-10	-1.08765	9.93573e-08	-1.74523e-10	-1.08766
44024865	rs62062787	0.00018266	17.3295	-1.4542e-10	4.52782e-08	-1.87356	-1.4542e-10
44024906	rs62062788	0.000172323	17.2713	-1.4542e-10	4.51642e-08	-1.87608	-1.4542e-10
44025033	rs62062789	0.00018266	17.3295	-1.4542e-10	4.52782e-08	-1.87356	-1.4542e-10
44025045	rs62062790	0.00018266	17.3295	-1.4542e-10	4.52782e-08	-1.87356	-1.4542e-10
44025273	rs62062791	0.000204194	17.441	-1.4542e-10	4.55076e-08	-1.8685	-1.4542e-10
44025347	rs62062792	0.000204194	17.441	-1.4542e-10	4.55076e-08	-1.8685	-1.4542e-10
44025592	rs78026984	0.000216494	17.4995	-1.4542e-10	4.5634e-08	-1.86573	-1.4542e-10
44025650	rs113395365	0.000216494	17.4995	-1.4542e-10	4.5634e-08	-1.86573	-1.4542e-10
44025888	rs242559	0.000710912	19.4281	-0.739685	2.35635e-08	-1.78659	-0.74009
44026321	rs62062793	0.000216494	17.4995	-1.4542e-10	4.5634e-08	-1.86573	-1.4542e-10
44026331	rs242560	1.98072e-12	-1.74523e-10	-1.01016	1.07368e-07	-1.74523e-10	-1.01012
44026394	rs62062794	0.000216494	17.4995	-1.4542e-10	4.5634e-08	-1.86573	-1.4542e-10
44026478	rs78556223	0.000304477	17.8405	-1.4542e-10	4.69632e-08	-1.83702	-1.4542e-10
44026548	rs242561	0.000303251	17.8365	-1.4542e-10	4.64448e-08	-1.84812	-1.4542e-10
44026739	rs242562	1.14268e-10	4.12736	-1.08243	1.60241e-08	-1.82987	-1.08242
44027090	rs62062795	0.000216494	17.4995	-1.4542e-10	4.5634e-08	-1.86573	-1.4542e-10
44027316	rs62062796	0.000228334	17.5527	-1.4542e-10	4.57528e-08	-1.86313	-1.4542e-10
44027366	rs62062797	0.000427884	18.1807	-1.4542e-10	4.74207e-08	-1.82732	-1.4542e-10
44027383	rs62062798	0.000360019	18.0081	-1.4542e-10	4.69123e-08	-1.8381	-1.4542e-10
44027521	rs62062799	0.000216494	17.4995	-1.4542e-10	4.5634e-08	-1.86573	-1.4542e-10
44027753	rs62062800	0.000216494	17.4995	-1.4542e-10	4.5634e-08	-1.86573	-1.4542e-10
44028011	rs62062801	0.000228334	17.5527	-1.4542e-10	4.57528e-08	-1.86313	-1.4542e-10
44028045	rs62062802	0.000216494	17.4995	-1.4542e-10	4.5634e-08	-1.86573	-1.4542e-10
44028183	rs62062803	0.000216494	17.4995	-1.4542e-10	4.5634e-08	-1.86573	-1.4542e-10
44028707	rs74903707	0.000216494	17.4995	-1.4542e-10	4.5634e-08	-1.86573	-1.4542e-10
44028796	rs77017444	0.000192608	17.3826	-1.4542e-10	4.53854e-08	-1.87119	-1.4542e-10
44029164	rs144912990	4.06255e-12	-1.74523e-10	-0.291804	2.20187e-07	-1.74523e-10	-0.291905
44029178	rs76839282	0.000216494	17.4995	-1.4542e-10	4.5634e-08	-1.86573	-1.4542e-10
44029416	rs144507520	3.19636e-12	-0.531602	-1.4542e-10	3.02259e-07	0.0249026	-1.4542e-10
44030115	rs17650579	0.000216494	17.4995	-1.4542e-10	4.5634e-08	-1.86573	-1.4542e-10
44030136	rs151268513	2.64224e-12	-0.72199	-1.4542e-10	7.32331e-08	-1.39274	-1.4542e-10
44030195	rs17650597	0.000216494	17.4995	-1.4542e-10	4.5634e-08	-1.86573	-1.4542e-10
44030231	rs17650633	0.000216494	17.4995	-1.4542e-10	4.5634e-08	-1.86573	-1.4542e-10
44030311	rs17650651	0.000216494	17.4995	-1.4542e-10	4.5634e-08	-1.86573	-1.4542e-10
44030670	rs2471736	8.43126e-13	-1.86426	-1.4542e-10	4.36281e-08	-1.91068	-1.4542e-10
44030773	rs62062805	0.000204194	17.441	-1.4542e-10	4.55076e-08	-1.8685	-1.4542e-10
44030789	rs140520240	3.09777e-12	-1.74523e-10	-0.562935	1.679e-07	-1.74523e-10	-0.563017
44031385	rs878917	6.6193e-13	-1.36185	-0.744358	2.82844e-08	-1.59994	-0.744134
44031420	rs62062806	0.000216494	17.4995	-1.4542e-10	4.5634e-08	-1.86573	-1.4542e-10
44031540	rs55978005	0.000216494	17.4995	-1.4542e-10	4.5634e-08	-1.86573	-1.4542e-10
44031596	rs878918	3.33055e-12	0.371903	-0.862382	1.98832e-08	-1.83406	-0.862449
44031946	rs55946323	0.00021957	17.5136	-1.4542e-10	4.58639e-08	-1.86071	-1.4542e-10
44032073	rs56317731	0.000216494	17.4995	-1.4542e-10	4.5634e-08	-1.86573	-1.4542e-10
44032470	rs55821155	0.000228334	17.5527	-1.4542e-10	4.57528e-08	-1.86313	-1.4542e-10
44032597	rs56080482	0.000216494	17.4995	-1.4542e-10	4.5634e-08	-1.86573	-1.4542e-10
44032768	rs17571718	0.00018266	17.3295	-1.4542e-10	4.52782e-08	-1.87356	-1.4542e-10
44032879	rs78555354	0.00018266	17.3295	-1.4542e-10	4.52782e-08	-1.87356	-1.4542e-10
44032915	rs17571739	0.000242127	17.6114	-1.4542e-10	4.58877e-08	-1.86019	-1.4542e-10
44032956	rs62062813	0.000216494	17.4995	-1.4542e-10	4.5634e-08	-1.86573	-1.4542e-10
44033002	rs62063262	0.000192608	17.3826	-1.4542e-10	4.53854e-08	-1.87119	-1.4542e-10
44033132	rs113520245	0.000233954	17.577	-1.4542e-10	4.58082e-08	-1.86192	-1.4542e-10
44033169	rs113277432	0.000220762	17.519	-1.4542e-10	4.56772e-08	-1.86478	-1.4542e-10
44033188	rs112950348	0.000220762	17.519	-1.4542e-10	4.56772e-08	-1.86478	-1.4542e-10
44033394	rs62063263	0.000360019	18.0081	-1.4542e-10	4.69123e-08	-1.8381	-1.4542e-10
44033401	rs62063264	0.000382009	18.0673	-1.4542e-10	4.70825e-08	-1.83448	-1.4542e-10
44033468	rs62063265	0.000228334	17.5527	-1.4542e-10	4.57528e-08	-1.86313	-1.4542e-10
44033488	rs62063266	0.000228334	17.5527	-1.4542e-10	4.57528e-08	-1.86313	-1.4542e-10
44033802	rs17571781	0.000204194	17.441	-1.4542e-10	4.55076e-08	-1.8685	-1.4542e-10
44034736	rs242563	1.87676e-12	-1.74523e-10	-1.06407	1.0174e-07	-1.74523e-10	-1.06396
44034833	rs62063269	0.000228334	17.5527	-1.4542e-10	4.57528e-08	-1.86313	-1.4542e-10
44034859	rs17571809	0.000192608	17.3826	-1.4542e-10	4.53854e-08	-1.87119	-1.4542e-10
44035367	rs17650771	0.000204194	17.441	-1.4542e-10	4.55076e-08	-1.8685	-1.4542e-10
44035516	rs77555455	0.000192608	17.3826	-1.4542e-10	4.53854e-08	-1.87119	-1.4542e-10
44035706	rs17571857	0.000204194	17.441	-1.4542e-10	4.55076e-08	-1.8685	-1.4542e-10
44036047	rs62063271	0.000204194	17.441	-1.4542e-10	4.55076e-08	-1.8685	-1.4542e-10
44036129	rs572616442	0.000204194	17.441	-1.4542e-10	4.55076e-08	-1.8685	-1.4542e-10
44036287	rs62063275	0.000204194	17.441	-1.4542e-10	4.55076e-08	-1.8685	-1.4542e-10
44036387	rs150338516	1.89334e-12	-1.74523e-10	-1.05527	1.02624e-07	-1.74523e-10	-1.05531
44036408	rs62063276	0.000260638	17.685	-1.4542e-10	4.63363e-08	-1.85046	-1.4542e-10
44036462	rs62063277	0.000228334	17.5527	-1.4542e-10	4.57528e-08	-1.86313	-1.4542e-10
44036787	rs17650818	0.000228334	17.5527	-1.4542e-10	4.57528e-08	-1.86313	-1.4542e-10
44036914	rs62063278	0.000321566	17.8951	-1.4542e-10	4.66004e-08	-1.84477	-1.4542e-10
44036936	rs62063279	0.000341154	17.9542	-1.4542e-10	4.67616e-08	-1.84132	-1.4542e-10
44037079	rs113793114	0.000256774	17.6701	-1.4542e-10	4.6027e-08	-1.85716	-1.4542e-10
44037299	rs62063280	0.000321566	17.8951	-1.4542e-10	4.66004e-08	-1.84477	-1.4542e-10
44037491	rs17650842	0.000228334	17.5527	-1.4542e-10	4.57528e-08	-1.86313	-1.4542e-10
44038144	rs12603508	1.92157e-12	-1.74523e-10	-1.04047	1.04169e-07	-1.74523e-10	-1.04037
44038295	rs140161293	1.31631e-12	-1.41878	-1.4542e-10	2.55195e-07	-0.144355	-1.4542e-10
44038785	rs62063281	0.000188023	17.3585	-1.4542e-10	4.62276e-08	-1.85281	-1.4542e-10
44039008	rs17650860	0.000202429	17.4323	-1.4542e-10	4.56025e-08	-1.86642	-1.4542e-10
44039043	rs62063282	0.000227559	17.5493	-1.4542e-10	4.58664e-08	-1.86065	-1.4542e-10
44039325	rs150870754	1.83873e-12	-1.74523e-10	-1.08454	9.96699e-08	-1.74523e-10	-1.08452
44039365	rs242554	1.84959e-10	4.4592	-0.932676	1.8278e-08	-1.84812	-0.932562
44039410	rs111520035	0.000231208	17.5652	-1.4542e-10	4.61684e-08	-1.85409	-1.4542e-10
44039472	rs145236675	1.57922e-12	-1.23668	-1.4542e-10	5.8495e-08	-1.61744	-1.4542e-10
44039516	rs17650872	0.000227559	17.5493	-1.4542e-10	4.58664e-08	-1.86065	-1.4542e-10
44039691	rs17650901	0.000227559	17.5493	-1.4542e-10	4.58664e-08	-1.86065	-1.4542e-10
44040120	rs55780945	0.000240017	17.6026	-1.4542e-10	4.59922e-08	-1.85791	-1.4542e-10
44040184	rs35838379	7.34292e-13	-1.13943	-0.86303	1.99616e-08	-1.82938	-0.863195
44040626	rs16940758	1.04882e-12	-0.590844	-1.05511	1.52885e-08	-1.90417	-1.05512
44040823	rs55711941	0.000240017	17.6026	-1.4542e-10	4.59922e-08	-1.85791	-1.4542e-10
44041101	rs55709241	0.000240017	17.6026	-1.4542e-10	4.59922e-08	-1.85791	-1.4542e-10
44041107	rs56280951	0.000240017	17.6026	-1.4542e-10	4.59922e-08	-1.85791	-1.4542e-10
44041562	rs112058117	0.000308358	17.8532	-1.4542e-10	4.66311e-08	-1.84412	-1.4542e-10
44041771	rs2664006	8.44638e-11	3.6859	-0.943192	1.74631e-08	-1.88296	-0.943332
44041817	rs112206871	0.000284783	17.7736	-1.4542e-10	4.64197e-08	-1.84866	-1.4542e-10
44041987	rs62063286	8.87488e-12	1.57521	-1.0856	1.71684e-08	-1.75771	-1.0856
44041992	rs62063287	8.02223e-12	1.47969	-1.09109	1.67449e-08	-1.7772	-1.09109
44042221	rs56166491	0.000268503	17.7148	-1.4542e-10	4.62684e-08	-1.85192	-1.4542e-10
44042361	rs56226437	0.00025453	17.6613	-1.4542e-10	4.61348e-08	-1.85481	-1.4542e-10
44042366	rs55907036	0.00025453	17.6613	-1.4542e-10	4.61348e-08	-1.85481	-1.4542e-10
44042782	rs76281607	1.32932e-12	-0.327461	-1.08149	1.48155e-08	-1.90922	-1.0815
44042783	rs56294117	0.00025453	17.6613	-1.4542e-10	4.61348e-08	-1.85481	-1.4542e-10
44042868	rs112415880	0.000202429	17.4323	-1.4542e-10	4.56025e-08	-1.86642	-1.4542e-10
44042942	rs77169816	1.2533e-12	-0.386346	-1.08149	1.48512e-08	-1.90681	-1.0815
44043378	rs62063291	0.000214618	17.4908	-1.4542e-10	4.57322e-08	-1.86358	-1.4542e-10
44043636	rs62063292	0.000214618	17.4908	-1.4542e-10	4.57322e-08	-1.86358	-1.4542e-10
44043717	rs117977938	3.75882e-13	-1.64844	-1.02366	1.58872e-08	-1.89732	-1.02354
44043819	rs62063293	0.000214618	17.4908	-1.4542e-10	4.57322e-08	-1.86358	-1.4542e-10
44044058	rs117559252	1.46542e-12	-1.31147	-1.4542e-10	6.42451e-08	-1.52368	-1.4542e-10
44044157	rs62063294	0.000190271	17.3703	-1.4542e-10	4.57338e-08	-1.86355	-1.4542e-10
44044220	rs17650973	0.000214618	17.4908	-1.4542e-10	4.57322e-08	-1.86358	-1.4542e-10
44044431	rs62063295	0.000227559	17.5493	-1.4542e-10	4.58664e-08	-1.86065	-1.4542e-10
44044508	rs17650991	0.000214618	17.4908	-1.4542e-10	4.57322e-08	-1.86358	-1.4542e-10
44044823	rs75145092	0.000214618	17.4908	-1.4542e-10	4.57322e-08	-1.86358	-1.4542e-10
44044940	rs113857334	0.000214618	17.4908	-1.4542e-10	4.57322e-08	-1.86358	-1.4542e-10
44044985	rs17572147	0.000214618	17.4908	-1.4542e-10	4.57322e-08	-1.86358	-1.4542e-10
44045474	rs77513497	0.000227559	17.5493	-1.4542e-10	4.58664e-08	-1.86065	-1.4542e-10
44045974	rs17572169	0.000227559	17.5493	-1.4542e-10	4.58664e-08	-1.86065	-1.4542e-10
44046192	rs116204525	3.67887e-13	-1.66596	-1.02764	1.58928e-08	-1.89299	-1.02753
44046202	rs62063296	0.000227559	17.5493	-1.4542e-10	4.58664e-08	-1.86065	-1.4542e-10
44047110	rs118190448	1.82328e-12	-1.74523e-10	-1.09298	9.88327e-08	-1.74523e-10	-1.09295
44047216	rs62641967	0.000227559	17.5493	-1.4542e-10	4.58664e-08	-1.86065	-1.4542e-10
44047609	rs74373419	0.000227559	17.5493	-1.4542e-10	4.58664e-08	-1.86065	-1.4542e-10
44047802	rs62063297	0.000227559	17.5493	-1.4542e-10	4.58664e-08	-1.86065	-1.4542e-10
44048323	rs62063298	0.000504301	18.3451	-1.4542e-10	4.8119e-08	-1.81271	-1.4542e-10
44048336	rs62063299	0.000535344	18.4048	-1.4542e-10	4.83214e-08	-1.80851	-1.4542e-10
44048350	rs62063300	0.000535344	18.4048	-1.4542e-10	4.83214e-08	-1.80851	-1.4542e-10
44049133	rs62063303	0.000227559	17.5493	-1.4542e-10	4.58664e-08	-1.86065	-1.4542e-10
44049329	rs75242405	0.000227559	17.5493	-1.4542e-10	4.58664e-08	-1.86065	-1.4542e-10
44049550	rs17651093	0.00018109	17.3209	-1.4542e-10	4.53669e-08	-1.8716	-1.4542e-10
44049867	rs17572248	0.000227559	17.5493	-1.4542e-10	4.58664e-08	-1.86065	-1.4542e-10
44049900	rs62063304	0.000268503	17.7148	-1.4542e-10	4.62684e-08	-1.85192	-1.4542e-10
44050282	rs62063305	0.000268503	17.7148	-1.4542e-10	4.62684e-08	-1.85192	-1.4542e-10
44050340	rs17651134	0.000227559	17.5493	-1.4542e-10	4.58664e-08	-1.86065	-1.4542e-10
44050395	rs62063306	0.000227559	17.5493	-1.4542e-10	4.58664e-08	-1.86065	-1.4542e-10
44050463	rs62063774	0.000227559	17.5493	-1.4542e-10	4.58664e-08	-1.86065	-1.4542e-10
44050823	rs62063775	0.000240017	17.6026	-1.4542e-10	4.59922e-08	-1.85791	-1.4542e-10
44050828	rs9896485	3.69698e-11	2.92169	-1.0052	1.59978e-08	-1.90879	-1.00514
44050850	rs62063776	0.000240017	17.6026	-1.4542e-10	4.59922e-08	-1.85791	-1.4542e-10
44051404	rs10514889	6.3857e-11	3.30212	-0.839094	1.88788e-08	-1.9091	-0.839243
44051409	rs34619181	1.47059e-12	-0.229554	-1.0784	1.52152e-08	-1.88569	-1.0784
44051588	rs117124984	0.000207395	17.4565	-1.4542e-10	4.56558e-08	-1.86525	-1.4542e-10
44051589	rs118087478	0.000219766	17.5145	-1.4542e-10	4.5786e-08	-1.8624	-1.4542e-10
44051612	rs77875796	0.000175306	17.2884	-1.4542e-10	4.53011e-08	-1.87305	-1.4542e-10
44051846	rs1800547	0.000240017	17.6026	-1.4542e-10	4.59922e-08	-1.85791	-1.4542e-10
44051924	rs17651213	0.000268503	17.7148	-1.4542e-10	4.62684e-08	-1.85192	-1.4542e-10
44052009	rs17572361	0.000268503	17.7148	-1.4542e-10	4.62684e-08	-1.85192	-1.4542e-10
44052284	rs17651243	0.00025453	17.6613	-1.4542e-10	4.61348e-08	-1.85481	-1.4542e-10
44052733	rs78104015	0.00025453	17.6613	-1.4542e-10	4.61348e-08	-1.85481	-1.4542e-10
44053171	rs62063777	0.00025453	17.6613	-1.4542e-10	4.61348e-08	-1.85481	-1.4542e-10
44053267	rs150119235	3.79213e-12	-1.74523e-10	-0.360688	2.05584e-07	-1.74523e-10	-0.36053
44053448	rs2217394	0.00025453	17.6613	-1.4542e-10	4.61348e-08	-1.85481	-1.4542e-10
44053989	rs62063778	0.00025453	17.6613	-1.4542e-10	4.61348e-08	-1.85481	-1.4542e-10
44054237	rs17651285	0.00025453	17.6613	-1.4542e-10	4.61348e-08	-1.85481	-1.4542e-10
44054388	rs17572467	0.00025453	17.6613	-1.4542e-10	4.61348e-08	-1.85481	-1.4542e-10
44054433	rs3785883	1.25966e-12	-0.367917	-1.09486	1.46582e-08	-1.90653	-1.09486
44054596	rs17572495	0.00025453	17.6613	-1.4542e-10	4.61348e-08	-1.85481	-1.4542e-10
44054671	rs62063779	0.00025453	17.6613	-1.4542e-10	4.61348e-08	-1.85481	-1.4542e-10
44054696	rs754593	9.77821e-10	6.1979	-1.00619	1.62367e-08	-1.89291	-1.00619
44055638	rs754513	0.000240017	17.6026	-1.4542e-10	4.59922e-08	-1.85791	-1.4542e-10
44055647	rs754512	0.000227559	17.5493	-1.4542e-10	4.58664e-08	-1.86065	-1.4542e-10
44056097	rs13313562	6.85233e-13	-0.978031	-1.09358	1.48663e-08	-1.89371	-1.09358
44056238	rs62063780	0.00025453	17.6613	-1.4542e-10	4.61348e-08	-1.85481	-1.4542e-10
44056433	rs2163129	0.00025453	17.6613	-1.4542e-10	4.61348e-08	-1.85481	-1.4542e-10
44056434	rs2163130	0.00025453	17.6613	-1.4542e-10	4.61348e-08	-1.85481	-1.4542e-10
44056767	rs1981997	0.000268503	17.7148	-1.4542e-10	4.62684e-08	-1.85192	-1.4542e-10
44056833	rs1981998	0.000240017	17.6026	-1.4542e-10	4.59922e-08	-1.85791	-1.4542e-10
44057595	rs3785884	3.60463e-06	14.4999	-1.09582	1.4633e-08	-1.90728	-1.09582
44058004	rs17572613	0.000268503	17.7148	-1.4542e-10	4.62684e-08	-1.85192	-1.4542e-10
44058017	rs77527347	0.000237973	17.594	-1.4542e-10	4.62627e-08	-1.85205	-1.4542e-10
44058111	rs2435206	1.60336e-12	-0.321658	-0.899856	1.78661e-08	-1.90372	-0.899756
44058629	rs17572627	0.000252356	17.6527	-1.4542e-10	4.64138e-08	-1.84879	-1.4542e-10
44058640	rs3785885	1.0297e-11	1.68914	-1.0509	1.61758e-08	-1.85196	-1.0509
44058861	rs17651483	0.000284783	17.7736	-1.4542e-10	4.64197e-08	-1.84866	-1.4542e-10
44058928	rs2435207	1.06463e-12	-0.670455	-0.960533	1.70657e-08	-1.88887	-0.960448
44058967	rs191237882	1.89762e-12	-1.05302	-1.4542e-10	5.20534e-08	-1.73411	-1.4542e-10
44059010	rs17651507	3.41062e-11	2.85511	-1.01925	2.04395e-08	-1.64964	-1.01927
44059215	rs62063783	0.00025453	17.6613	-1.4542e-10	4.61348e-08	-1.85481	-1.4542e-10
44059497	rs2435208	9.22352e-13	-0.693034	-1.08141	1.59196e-08	-1.83737	-1.08146
44059666	rs7209707	9.38856e-13	-1.75671	-1.4542e-10	4.36256e-08	-1.91074	-1.4542e-10
44059775	rs62063784	0.00025453	17.6613	-1.4542e-10	4.61348e-08	-1.85481	-1.4542e-10
44060248	rs56234850	0.000302074	17.8326	-1.4542e-10	4.65756e-08	-1.84531	-1.4542e-10
44060492	rs80189278	7.55975e-13	-0.930197	-1.04317	1.55692e-08	-1.89792	-1.04316
44060775	rs63750417	0.00025453	17.6613	-1.4542e-10	4.61348e-08	-1.85481	-1.4542e-10
44060859	rs63750072	2.78281e-13	-1.87808	-1.09466	2.12812e-08	-1.53392	-1.09464
44061023	rs62063786	0.00025453	17.6613	-1.4542e-10	4.61348e-08	-1.85481	-1.4542e-10
44061025	rs63750222	4.77007e-13	-1.35005	-1.08379	1.48739e-08	-1.90296	-1.08381
44061036	rs62063787	0.00025453	17.6613	-1.4542e-10	4.61348e-08	-1.85481	-1.4542e-10
44061278	rs17651549	0.000318726	17.8862	-1.4542e-10	4.67213e-08	-1.84218	-1.4542e-10
44061696	rs538726790	0.00025453	17.6613	-1.4542e-10	4.61348e-08	-1.85481	-1.4542e-10
44061893	rs2435209	2.06957e-12	-0.019942	-0.946331	1.71164e-08	-1.90011	-0.946238
44061894	rs2435210	2.01571e-12	-0.0418025	-0.950845	1.70123e-08	-1.90169	-0.950753
44061898	rs554819069	0.000268503	17.7148	-1.4542e-10	4.62684e-08	-1.85192	-1.4542e-10
44062337	rs576389326	0.000268503	17.7148	-1.4542e-10	4.62684e-08	-1.85192	-1.4542e-10
44062603	rs6503453	3.1534e-12	0.42966	-0.974793	1.6594e-08	-1.90261	-0.974733
44062689	rs541425496	0.000216871	17.5012	-1.4542e-10	4.65736e-08	-1.84535	-1.4542e-10
44062915	rs559376136	0.000284783	17.7736	-1.4542e-10	4.64197e-08	-1.84866	-1.4542e-10
44062993	rs530157802	0.000268503	17.7148	-1.4542e-10	4.62684e-08	-1.85192	-1.4542e-10
44063140	rs541986174	0.000268503	17.7148	-1.4542e-10	4.62684e-08	-1.85192	-1.4542e-10
44063244	rs2435211	1.25992e-12	-0.421757	-1.04081	1.54359e-08	-1.90894	-1.04075
44063393	rs531217003	0.000268503	17.7148	-1.4542e-10	4.62684e-08	-1.85192	-1.4542e-10
44063563	rs571131167	0.000268503	17.7148	-1.4542e-10	4.62684e-08	-1.85192	-1.4542e-10
44063766	rs547435395	0.000268503	17.7148	-1.4542e-10	4.62684e-08	-1.85192	-1.4542e-10
44063787	rs565744479	0.000268503	17.7148	-1.4542e-10	4.62684e-08	-1.85192	-1.4542e-10
44064208	rs537342897	0.00025453	17.6613	-1.4542e-10	4.61348e-08	-1.85481	-1.4542e-10
44064334	rs577071575	0.00025453	17.6613	-1.4542e-10	4.61348e-08	-1.85481	-1.4542e-10
44064759	rs552965964	0.00025453	17.6613	-1.4542e-10	4.61348e-08	-1.85481	-1.4542e-10
44064851	rs8079215	5.62357e-12	1.12613	-1.09278	1.46275e-08	-1.9107	-1.09278
44065263	rs713522	2.01009e-09	6.95378	-1.04145	1.63769e-08	-1.84911	-1.04141
44065403	rs149663833	1.61352e-12	-1.2152	-1.4542e-10	1.81301e-07	-0.486227	-1.4542e-10
44065410	rs10445371	0.000268503	17.7148	-1.4542e-10	4.62684e-08	-1.85192	-1.4542e-10
44065669	rs919461	0.000268503	17.7148	-1.4542e-10	4.62684e-08	-1.85192	-1.4542e-10
44065740	rs919462	0.000268503	17.7148	-1.4542e-10	4.62684e-08	-1.85192	-1.4542e-10
44065741	rs919463	1.32707e-12	-0.482816	-0.927827	1.73179e-08	-1.90669	-0.927955
44065901	rs919464	0.000268503	17.7148	-1.4542e-10	4.62684e-08	-1.85192	-1.4542e-10
44066088	rs62063794	0.000268503	17.7148	-1.4542e-10	4.62684e-08	-1.85192	-1.4542e-10
44066172	rs112385572	0.000268503	17.7148	-1.4542e-10	4.62684e-08	-1.85192	-1.4542e-10
44066464	rs2435212	8.10966e-13	-0.860667	-1.04248	1.55707e-08	-1.89845	-1.04254
44066634	rs17651700	0.000284783	17.7736	-1.4542e-10	4.64197e-08	-1.84866	-1.4542e-10
44066995	rs113134013	0.000284783	17.7736	-1.4542e-10	4.64197e-08	-1.84866	-1.4542e-10
44067046	rs76357066	0.000284783	17.7736	-1.4542e-10	4.64197e-08	-1.84866	-1.4542e-10
44067382	rs2258689	1.15718e-12	-0.661543	-0.886091	1.8195e-08	-1.89923	-0.886002
44067400	rs10445337	0.000284783	17.7736	-1.4542e-10	4.64197e-08	-1.84866	-1.4542e-10
44067508	rs79447161	0.000284783	17.7736	-1.4542e-10	4.64197e-08	-1.84866	-1.4542e-10
44067546	rs17651754	0.000284783	17.7736	-1.4542e-10	4.64197e-08	-1.84866	-1.4542e-10
44067682	rs10445338	0.000284783	17.7736	-1.4542e-10	4.64197e-08	-1.84866	-1.4542e-10
44067831	rs111652694	0.000284783	17.7736	-1.4542e-10	4.64197e-08	-1.84866	-1.4542e-10
44067847	rs2435213	7.92847e-13	-0.973509	-0.952232	1.73144e-08	-1.88268	-0.952161
44067945	rs141013430	1.24961e-12	-1.47078	-1.4542e-10	5.38165e-08	-1.7008	-1.4542e-10
44068112	rs75743061	0.000255991	17.667	-1.4542e-10	4.6992e-08	-1.83641	-1.4542e-10
44068201	rs149316672	2.01904e-12	-1.74523e-10	-0.990993	1.09442e-07	-1.74523e-10	-0.990984
44068238	rs62063795	0.000568579	18.465	-1.4542e-10	4.60209e-08	-1.85729	-1.4542e-10
44068289	rs62063796	0.000253359	17.6567	-1.4542e-10	4.64312e-08	-1.84841	-1.4542e-10
44068294	rs62063797	0.000253359	17.6567	-1.4542e-10	4.64312e-08	-1.84841	-1.4542e-10
44068339	rs2435214	5.61012e-13	-1.20263	-1.069	1.58085e-08	-1.85677	-1.06906
44068356	rs117990338	3.31298e-12	-0.495767	-1.4542e-10	5.07962e-08	-1.75856	-1.4542e-10
44068480	rs77290642	0.000284783	17.7736	-1.4542e-10	4.64197e-08	-1.84866	-1.4542e-10
44068481	rs76618565	0.000268503	17.7148	-1.4542e-10	4.62684e-08	-1.85192	-1.4542e-10
44068492	rs11656151	1.64691e-11	1.10787	-1.4542e-10	4.60413e-08	-1.85685	-1.4542e-10
44068543	rs62063798	0.000284783	17.7736	-1.4542e-10	4.64197e-08	-1.84866	-1.4542e-10
44068924	rs1052551	0.000378607	18.0584	-1.4542e-10	4.72137e-08	-1.8317	-1.4542e-10
44069180	rs62063799	0.000284783	17.7736	-1.4542e-10	4.64197e-08	-1.84866	-1.4542e-10
44069198	rs62063800	0.000284783	17.7736	-1.4542e-10	4.64197e-08	-1.84866	-1.4542e-10
44069687	rs17651857	0.000302074	17.8326	-1.4542e-10	4.65756e-08	-1.84531	-1.4542e-10
44069768	rs74759276	0.000302074	17.8326	-1.4542e-10	4.65756e-08	-1.84531	-1.4542e-10
44069840	rs17651887	0.000302074	17.8326	-1.4542e-10	4.65756e-08	-1.84531	-1.4542e-10
44069853	rs118020479	2.47782e-12	-1.74523e-10	-0.786239	1.34274e-07	-1.74523e-10	-0.786504
44069970	rs78599197	0.000302074	17.8326	-1.4542e-10	4.65756e-08	-1.84531	-1.4542e-10
44070111	rs62063842	0.000302074	17.8326	-1.4542e-10	4.65756e-08	-1.84531	-1.4542e-10
44070232	rs62063843	1.34051e-12	-1.40057	-1.4542e-10	5.79011e-08	-1.62765	-1.4542e-10
44070545	rs55662347	0.000302074	17.8326	-1.4542e-10	4.65756e-08	-1.84531	-1.4542e-10
44070583	rs2471737	1.2952e-08	8.3539	-0.578506	2.99795e-08	-1.70713	-0.578734
44070956	rs55913645	0.000302074	17.8326	-1.4542e-10	4.65756e-08	-1.84531	-1.4542e-10
44071089	rs17573175	0.000302074	17.8326	-1.4542e-10	4.65756e-08	-1.84531	-1.4542e-10
44071294	rs62063845	0.000302074	17.8326	-1.4542e-10	4.65756e-08	-1.84531	-1.4542e-10
44071674	rs62063846	0.000302074	17.8326	-1.4542e-10	4.65756e-08	-1.84531	-1.4542e-10
44071851	rs2435200	5.31999e-09	7.51976	-0.634153	2.55252e-08	-1.81237	-0.634345
44072017	rs55736025	0.000302074	17.8326	-1.4542e-10	4.65756e-08	-1.84531	-1.4542e-10
44072041	rs55886080	0.000318726	17.8862	-1.4542e-10	4.67213e-08	-1.84218	-1.4542e-10
44072423	rs75944932	0.000302074	17.8326	-1.4542e-10	4.65756e-08	-1.84531	-1.4542e-10
44072470	rs62063848	1.46379e-12	-1.31259	-1.4542e-10	5.456e-08	-1.68708	-1.4542e-10
44072799	rs117199550	6.04992e-12	1.03958	-0.933148	4.11293e-08	-1.03638	-0.933286
44072854	rs17573245	0.00031418	17.8719	-1.4542e-10	4.70258e-08	-1.83569	-1.4542e-10
44072881	rs17573266	0.000318726	17.8862	-1.4542e-10	4.67213e-08	-1.84218	-1.4542e-10
44072984	rs112572874	0.000401754	18.1177	-1.4542e-10	4.73922e-08	-1.82792	-1.4542e-10
44073027	rs17652036	0.000378607	18.0584	-1.4542e-10	4.72137e-08	-1.8317	-1.4542e-10
44073062	rs62063849	0.000302074	17.8326	-1.4542e-10	4.65756e-08	-1.84531	-1.4542e-10
44073122	rs117455029	8.82247e-12	0.483685	-1.4542e-10	2.47291e-07	-0.175818	-1.4542e-10
44073145	rs17652066	0.000358749	18.0045	-1.4542e-10	4.70555e-08	-1.83506	-1.4542e-10
44073739	rs62063850	0.000299412	17.8237	-1.4542e-10	4.6889e-08	-1.8386	-1.4542e-10
44073889	rs1052553	0.000314147	17.8718	-1.4542e-10	4.70268e-08	-1.83567	-1.4542e-10
44073973	rs17652121	0.000338132	17.9453	-1.4542e-10	4.68861e-08	-1.83866	-1.4542e-10
44074018	rs11568305	1.9025e-12	-0.0847334	-0.965713	2.22097e-08	-1.62003	-0.965821
44074133	rs117562189	8.82835e-13	-1.81823	-1.4542e-10	4.98972e-08	-1.77642	-1.4542e-10
44074435	rs62063851	0.000358749	18.0045	-1.4542e-10	4.70555e-08	-1.83506	-1.4542e-10
44074581	rs62063852	0.000240017	17.6026	-1.4542e-10	4.59922e-08	-1.85791	-1.4542e-10
44074586	rs12051901	8.8358e-12	1.57288	-1.08768	1.51941e-08	-1.87779	-1.08768
44074613	rs62063853	0.000358749	18.0045	-1.4542e-10	4.70555e-08	-1.83506	-1.4542e-10
44074619	rs62063854	0.000318726	17.8862	-1.4542e-10	4.67213e-08	-1.84218	-1.4542e-10
44075099	rs2004673	0.000426352	18.1772	-1.4542e-10	4.75757e-08	-1.82406	-1.4542e-10
44075110	rs2004674	0.00045005	18.2313	-1.4542e-10	4.77466e-08	-1.82047	-1.4542e-10
44075506	rs12450013	2.16501e-12	-1.74523e-10	-0.921191	1.17337e-07	-1.74523e-10	-0.921331
44075535	rs62063855	0.000318726	17.8862	-1.4542e-10	4.67213e-08	-1.84218	-1.4542e-10
44075837	rs1078269	0.000338132	17.9453	-1.4542e-10	4.68861e-08	-1.83866	-1.4542e-10
44075901	rs1078268	0.000338132	17.9453	-1.4542e-10	4.68861e-08	-1.83866	-1.4542e-10
44076063	rs2471738	7.93422e-13	-0.83305	-1.09197	1.4684e-08	-1.90764	-1.09198
44076466	rs62063856	0.000338132	17.9453	-1.4542e-10	4.68861e-08	-1.83866	-1.4542e-10
44076665	rs62063857	0.000318726	17.8862	-1.4542e-10	4.67213e-08	-1.84218	-1.4542e-10
44077590	rs117439168	1.29854e-12	-1.43237	-1.4542e-10	5.44534e-08	-1.68904	-1.4542e-10
44077708	rs79959255	0.000358749	18.0045	-1.4542e-10	4.70555e-08	-1.83506	-1.4542e-10
44077850	rs56301633	0.000431523	18.1892	-1.4542e-10	4.76134e-08	-1.82327	-1.4542e-10
44077851	rs56108300	0.000431523	18.1892	-1.4542e-10	4.76134e-08	-1.82327	-1.4542e-10
44078213	rs7216893	8.05017e-13	-1.91051	-1.4542e-10	5.59721e-08	-1.66153	-1.4542e-10
44078352	rs138538686	4.77718e-12	-0.129766	-1.4542e-10	1.70667e-07	-0.546671	-1.4542e-10
44078616	rs62063859	0.000318726	17.8862	-1.4542e-10	4.67213e-08	-1.84218	-1.4542e-10
44078618	rs117499775	1.31689e-07	10.0946	-1.4542e-10	1.98608e-06	1.90753	-1.4542e-10
44078832	rs62064660	0.000282125	17.7642	-1.4542e-10	4.67202e-08	-1.84221	-1.4542e-10
44078892	rs62064661	0.000318726	17.8862	-1.4542e-10	4.67213e-08	-1.84218	-1.4542e-10
44078982	rs2435201	3.19929e-10	4.84296	-0.768477	2.0586e-08	-1.89317	-0.768607
44079567	rs17573447	0.000318883	17.8867	-1.4542e-10	4.7393e-08	-1.82791	-1.4542e-10
44079721	rs62064662	0.000302074	17.8326	-1.4542e-10	4.65756e-08	-1.84531	-1.4542e-10
44080039	rs62064663	0.000227559	17.5493	-1.4542e-10	4.58664e-08	-1.86065	-1.4542e-10
44080354	rs2471739	2.08661e-12	0.135585	-1.09366	1.47706e-08	-1.90009	-1.09366
44080836	rs2435202	3.71589e-12	-0.528113	0.147115	7.36393e-08	-1.5343	0.147094
44081064	rs8070723	0.000318726	17.8862	-1.4542e-10	4.67213e-08	-1.84218	-1.4542e-10
44081178	rs73317025	9.05549e-13	-1.0424	-0.750427	2.12333e-08	-1.88016	-0.750659
44081224	rs17573509	4.31192e-05	15.8859	-1.4542e-10	4.36672e-08	-1.90979	-1.4542e-10
44081268	rs73317026	9.66129e-13	-1.07213	-0.655944	2.34741e-08	-1.87427	-0.656217
44081462	rs62064664	0.000358749	18.0045	-1.4542e-10	4.70555e-08	-1.83506	-1.4542e-10
44081527	rs62064665	0.000358749	18.0045	-1.4542e-10	4.70555e-08	-1.83506	-1.4542e-10
44082181	rs111324579	0.000358749	18.0045	-1.4542e-10	4.70555e-08	-1.83506	-1.4542e-10
44082249	rs113201171	0.000401754	18.1177	-1.4542e-10	4.73922e-08	-1.82792	-1.4542e-10
44082514	rs62064666	0.000378607	18.0584	-1.4542e-10	4.72137e-08	-1.8317	-1.4542e-10
44082528	rs62064667	0.000378607	18.0584	-1.4542e-10	4.72137e-08	-1.8317	-1.4542e-10
44082603	rs17573593	0.000338132	17.9453	-1.4542e-10	4.68861e-08	-1.83866	-1.4542e-10
44082981	rs62064668	0.000338132	17.9453	-1.4542e-10	4.68861e-08	-1.83866	-1.4542e-10
44083081	rs17573607	0.000382125	18.0676	-1.4542e-10	4.75173e-08	-1.82529	-1.4542e-10
44083297	rs2435203	3.2287e-11	1.35302	0.428032	1.3752e-07	-1.1915	0.428889
44083323	rs17652337	0.000245638	17.6258	-1.4542e-10	4.69508e-08	-1.83728	-1.4542e-10
44083402	rs1991556	0.00051115	18.3586	-1.4542e-10	4.98604e-08	-1.77716	-1.4542e-10
44083948	rs8067056	1.02846e-09	6.33652	-1.09432	1.46244e-08	-1.90941	-1.09428
44084403	rs56087321	1.74447e-11	2.19437	-1.02895	1.55939e-08	-1.91062	-1.02889
44084533	rs74829364	0.000318726	17.8862	-1.4542e-10	4.67213e-08	-1.84218	-1.4542e-10
44084676	rs62064669	0.000318726	17.8862	-1.4542e-10	4.67213e-08	-1.84218	-1.4542e-10
44084844	rs78962882	0.000318726	17.8862	-1.4542e-10	4.67213e-08	-1.84218	-1.4542e-10
44085610	rs11657504	4.14946e-13	-1.48789	-1.08533	1.54583e-08	-1.86297	-1.08526
44085852	rs62064670	0.000318726	17.8862	-1.4542e-10	4.67213e-08	-1.84218	-1.4542e-10
44086100	rs62064671	0.000318726	17.8862	-1.4542e-10	4.67213e-08	-1.84218	-1.4542e-10
44086267	rs4792897	5.45403e-13	-1.47191	-0.827941	1.9772e-08	-1.8741	-0.828013
44086521	rs62064672	0.000302074	17.8326	-1.4542e-10	4.65756e-08	-1.84531	-1.4542e-10
44086726	rs370558872	2.55586e-10	3.84994	-1.4542e-10	1.06459e-06	1.28396	-1.4542e-10
44087136	rs62064673	1.46755e-12	-1.31003	-1.4542e-10	5.44748e-08	-1.68864	-1.4542e-10
44087500	rs41543317	6.30542e-10	3.38646	1.36651	1.76934e-07	-1.87722	1.36661
44087508	rs118039425	3.20177e-12	-0.529913	-1.4542e-10	5.82352e-08	-1.62189	-1.4542e-10
44087629	rs3744460	3.57762e-12	-1.74523e-10	-0.418917	1.93779e-07	-1.74523e-10	-0.419667
44088772	rs62064674	0.000284783	17.7736	-1.4542e-10	4.64197e-08	-1.84866	-1.4542e-10
44088926	rs62064675	0.000358749	18.0045	-1.4542e-10	4.70555e-08	-1.83506	-1.4542e-10
44088937	rs17652449	0.000378607	18.0584	-1.4542e-10	4.72137e-08	-1.8317	-1.4542e-10
44089108	rs76723223	0.000300721	17.8281	-1.4542e-10	4.72187e-08	-1.83159	-1.4542e-10
44089281	rs117641629	1.00864e-12	-1.68501	-1.4542e-10	4.64008e-08	-1.84907	-1.4542e-10
44089563	rs733966	0.000302074	17.8326	-1.4542e-10	4.65756e-08	-1.84531	-1.4542e-10
44089690	rs733967	0.000284783	17.7736	-1.4542e-10	4.64197e-08	-1.84866	-1.4542e-10
44089715	rs733968	0.000284783	17.7736	-1.4542e-10	4.64197e-08	-1.84866	-1.4542e-10
44089727	rs733969	0.000284783	17.7736	-1.4542e-10	4.64197e-08	-1.84866	-1.4542e-10
44089921	rs4283261	0.00024663	17.6298	-1.4542e-10	4.63282e-08	-1.85063	-1.4542e-10
44090035	rs62062265	0.000284783	17.7736	-1.4542e-10	4.64197e-08	-1.84866	-1.4542e-10
44090148	rs75666751	0.000268503	17.7148	-1.4542e-10	4.62684e-08	-1.85192	-1.4542e-10
44090196	rs11079728	8.66053e-13	-1.83743	-1.4542e-10	4.47948e-08	-1.88429	-1.4542e-10
44090236	rs4306559	0.000268503	17.7148	-1.4542e-10	4.62684e-08	-1.85192	-1.4542e-10
44090339	rs747152	0.000268503	17.7148	-1.4542e-10	4.62684e-08	-1.85192	-1.4542e-10
44090393	rs12150530	1.26798e-12	-1.45619	-1.4542e-10	4.54639e-08	-1.86946	-1.4542e-10
44090455	rs12150254	0.000284783	17.7736	-1.4542e-10	4.64197e-08	-1.84866	-1.4542e-10
44090536	rs551853349	0.000268503	17.7148	-1.4542e-10	4.62684e-08	-1.85192	-1.4542e-10
44090646	rs12150170	0.000284783	17.7736	-1.4542e-10	4.64197e-08	-1.84866	-1.4542e-10
44090685	rs12150515	0.000268503	17.7148	-1.4542e-10	4.62684e-08	-1.85192	-1.4542e-10
44090704	rs62062266	0.000284783	17.7736	-1.4542e-10	4.64197e-08	-1.84866	-1.4542e-10
44090778	rs41543512	3.78456e-12	0.647858	-1.01054	1.59049e-08	-1.90951	-1.01024
44090796	rs17573858	0.000284783	17.7736	-1.4542e-10	4.64197e-08	-1.84866	-1.4542e-10
44090854	rs62062267	0.000284783	17.7736	-1.4542e-10	4.64197e-08	-1.84866	-1.4542e-10
44090858	rs62062268	0.000284783	17.7736	-1.4542e-10	4.64197e-08	-1.84866	-1.4542e-10
44091092	rs62062269	0.000284783	17.7736	-1.4542e-10	4.64197e-08	-1.84866	-1.4542e-10
44091195	rs62062270	0.000284783	17.7736	-1.4542e-10	4.64197e-08	-1.84866	-1.4542e-10
44091724	rs75534191	0.000268503	17.7148	-1.4542e-10	4.62684e-08	-1.85192	-1.4542e-10
44091780	rs66499584	1.42949e-12	-0.344277	-0.992022	1.65014e-08	-1.89125	-0.991691
44091886	rs9891103	0.000108333	16.8071	-1.4542e-10	4.57441e-08	-1.86332	-1.4542e-10
44092150	rs146674965	1.40343e-12	-1.35469	-1.4542e-10	5.83825e-08	-1.61937	-1.4542e-10
44092497	rs12150469	0.000268503	17.7148	-1.4542e-10	4.62684e-08	-1.85192	-1.4542e-10
44092801	rs12149995	0.000338132	17.9453	-1.4542e-10	4.68861e-08	-1.83866	-1.4542e-10
44092866	rs149561857	1.34658e-11	-1.74523e-10	0.906539	7.28897e-07	-1.74523e-10	0.905149
44093319	rs62062274	0.000268503	17.7148	-1.4542e-10	4.62684e-08	-1.85192	-1.4542e-10
44093496	rs62062275	0.000268503	17.7148	-1.4542e-10	4.62684e-08	-1.85192	-1.4542e-10
44093627	rs62062276	0.000268503	17.7148	-1.4542e-10	4.62684e-08	-1.85192	-1.4542e-10
44093860	rs62062278	0.000268503	17.7148	-1.4542e-10	4.62684e-08	-1.85192	-1.4542e-10
44094112	rs62062281	0.000268503	17.7148	-1.4542e-10	4.62684e-08	-1.85192	-1.4542e-10
44094374	rs62062282	0.000268503	17.7148	-1.4542e-10	4.62684e-08	-1.85192	-1.4542e-10
44094471	rs17652502	0.000279108	17.7535	-1.4542e-10	4.66928e-08	-1.84279	-1.4542e-10
44094667	rs2316948	0.000268503	17.7148	-1.4542e-10	4.62684e-08	-1.85192	-1.4542e-10
44095055	rs62062283	0.000268503	17.7148	-1.4542e-10	4.62684e-08	-1.85192	-1.4542e-10
44095316	rs57930510	2.80524e-12	-1.74523e-10	-0.662129	1.51966e-07	-1.74523e-10	-0.662729
44095335	rs111976319	0.000268503	17.7148	-1.4542e-10	4.62684e-08	-1.85192	-1.4542e-10
44095467	rs58879558	2.58951e-05	16.3462	-0.970228	1.73237e-08	-1.86375	-0.970553
44095570	rs62062284	0.00025453	17.6613	-1.4542e-10	4.61348e-08	-1.85481	-1.4542e-10
44095661	rs62062285	0.000254496	17.6612	-1.4542e-10	4.66664e-08	-1.84336	-1.4542e-10
44096486	rs62062286	0.000227559	17.5493	-1.4542e-10	4.58664e-08	-1.86065	-1.4542e-10
44096553	rs62062288	0.00444263	20.5209	-1.4542e-10	6.75279e-08	-1.47384	-1.4542e-10
44097235	rs62062289	0.00025453	17.6613	-1.4542e-10	4.61348e-08	-1.85481	-1.4542e-10
44097249	rs67676322	9.31417e-13	-1.0584	-0.70626	2.16089e-08	-1.90764	-0.705641
44098797	rs916896	6.69523e-10	3.261	1.55195	2.10036e-07	-1.89111	1.55201
44098862	rs542241702	0.000250851	17.6468	-1.4542e-10	4.6551e-08	-1.84584	-1.4542e-10
44098967	rs17652520	0.000171548	17.2668	-1.4542e-10	4.60552e-08	-1.85654	-1.4542e-10
44099082	rs17573907	0.000268503	17.7148	-1.4542e-10	4.62684e-08	-1.85192	-1.4542e-10
44099129	rs62062290	0.000264283	17.6989	-1.4542e-10	4.64773e-08	-1.84742	-1.4542e-10
44099309	rs117539395	1.10241e-11	-1.74523e-10	0.706465	5.96767e-07	-1.74523e-10	0.705144
44099417	rs16940797	9.51256e-13	-1.01994	-0.723652	2.12218e-08	-1.90832	-0.723041
44099668	rs11652638	9.77099e-13	-1.71678	-1.4542e-10	4.53935e-08	-1.87101	-1.4542e-10
44099669	rs55726761	0.000240017	17.6026	-1.4542e-10	4.59922e-08	-1.85791	-1.4542e-10
44099809	rs62062292	0.000240017	17.6026	-1.4542e-10	4.59922e-08	-1.85791	-1.4542e-10
44099827	rs77747656	0.000240017	17.6026	-1.4542e-10	4.59922e-08	-1.85791	-1.4542e-10
44100553	rs62062293	0.000240017	17.6026	-1.4542e-10	4.59922e-08	-1.85791	-1.4542e-10
44100666	rs62062294	0.000257434	17.6727	-1.4542e-10	4.64457e-08	-1.8481	-1.4542e-10
44100906	rs62062295	0.000240017	17.6026	-1.4542e-10	4.59922e-08	-1.85791	-1.4542e-10
44100916	rs62062296	0.000240017	17.6026	-1.4542e-10	4.59922e-08	-1.85791	-1.4542e-10
44101004	rs62062297	0.00025453	17.6613	-1.4542e-10	4.61348e-08	-1.85481	-1.4542e-10
44101563	rs9468	0.000210377	17.4708	-1.4542e-10	4.59676e-08	-1.85845	-1.4542e-10
44101871	rs8712	0.000188179	17.3593	-1.4542e-10	4.57091e-08	-1.86409	-1.4542e-10
44102001	rs17574005	1.20221e-12	-1.50946	-1.4542e-10	4.37227e-08	-1.90852	-1.4542e-10
44102604	rs1052587	0.000227559	17.5493	-1.4542e-10	4.58664e-08	-1.86065	-1.4542e-10
44102638	rs1052590	0.000240017	17.6026	-1.4542e-10	4.59922e-08	-1.85791	-1.4542e-10
44102689	rs1052594	0.00019405	17.39	-1.4542e-10	4.59792e-08	-1.85819	-1.4542e-10
44102865	rs17574040	0.000240017	17.6026	-1.4542e-10	4.59922e-08	-1.85791	-1.4542e-10
44102933	rs16940799	0.000227559	17.5493	-1.4542e-10	4.58664e-08	-1.86065	-1.4542e-10
44103296	rs7687	0.000240017	17.6026	-1.4542e-10	4.59922e-08	-1.85791	-1.4542e-10
44103616	rs17652748	0.000240017	17.6026	-1.4542e-10	4.59922e-08	-1.85791	-1.4542e-10
44103704	rs16940802	3.86677e-12	-0.341198	-1.4542e-10	1.42659e-07	-0.725927	-1.4542e-10
44103825	rs75010486	0.000219766	17.5145	-1.4542e-10	4.5786e-08	-1.8624	-1.4542e-10
44103826	rs16940806	0.000219766	17.5145	-1.4542e-10	4.5786e-08	-1.8624	-1.4542e-10
44104343	rs2158257	0.000240017	17.6026	-1.4542e-10	4.59922e-08	-1.85791	-1.4542e-10
44104347	rs2158256	9.53719e-08	9.77192	-1.4542e-10	1.69933e-06	1.75161	-1.4542e-10
44104509	rs17574228	0.00025453	17.6613	-1.4542e-10	4.61348e-08	-1.85481	-1.4542e-10
44105395	rs7521	1.14169e-09	2.90384	2.4428	5.07695e-07	-1.89935	2.44285
44105727	rs117379709	8.0883e-13	-1.90578	-1.4542e-10	8.2006e-08	-1.27959	-1.4542e-10
44106219	rs78681971	0.000290863	17.7947	-1.4542e-10	4.64751e-08	-1.84747	-1.4542e-10
44106220	rs79772576	0.000302469	17.8339	-1.4542e-10	4.6918e-08	-1.83798	-1.4542e-10
44106560	rs116949011	1.09223e-12	-1.6054	-1.4542e-10	4.38482e-08	-1.90565	-1.4542e-10
44106806	rs78229689	0.000302074	17.8326	-1.4542e-10	4.65756e-08	-1.84531	-1.4542e-10
44108100	rs7350928	0.00025453	17.6613	-1.4542e-10	4.61348e-08	-1.85481	-1.4542e-10
44108202	rs17574361	0.00025453	17.6613	-1.4542e-10	4.61348e-08	-1.85481	-1.4542e-10
44108355	rs17652961	0.00025453	17.6613	-1.4542e-10	4.61348e-08	-1.85481	-1.4542e-10
44108906	rs34579536	0.00025453	17.6613	-1.4542e-10	4.61348e-08	-1.85481	-1.4542e-10
44109188	rs17574425	0.000240017	17.6026	-1.4542e-10	4.59922e-08	-1.85791	-1.4542e-10
44109248	rs55881134	0.000240017	17.6026	-1.4542e-10	4.59922e-08	-1.85791	-1.4542e-10
44109474	rs7220988	6.0597e-10	2.79234	1.92088	2.98104e-07	-1.90986	1.92092
44109769	rs1076222	0.000240017	17.6026	-1.4542e-10	4.59922e-08	-1.85791	-1.4542e-10
44109843	rs1078997	9.6138e-13	-1.02084	-0.712161	2.14837e-08	-1.90755	-0.711538
44110271	rs7350980	0.000239751	17.6015	-1.4542e-10	4.79852e-08	-1.81549	-1.4542e-10
44110532	rs36076725	0.000240017	17.6026	-1.4542e-10	4.59922e-08	-1.85791	-1.4542e-10
44110541	rs35833914	0.000240017	17.6026	-1.4542e-10	4.59922e-08	-1.85791	-1.4542e-10
44110670	rs4597358	0.000239751	17.6015	-1.4542e-10	4.79852e-08	-1.81549	-1.4542e-10
44110888	rs77009866	0.000240017	17.6026	-1.4542e-10	4.59922e-08	-1.85791	-1.4542e-10
44111109	rs62062321	0.000240017	17.6026	-1.4542e-10	4.59922e-08	-1.85791	-1.4542e-10
44111613	rs17574604	0.000240017	17.6026	-1.4542e-10	4.59922e-08	-1.85791	-1.4542e-10
44111827	rs17653162	0.000240017	17.6026	-1.4542e-10	4.59922e-08	-1.85791	-1.4542e-10
44112385	rs62062322	0.000240017	17.6026	-1.4542e-10	4.59922e-08	-1.85791	-1.4542e-10
44112441	rs17653193	0.000240017	17.6026	-1.4542e-10	4.59922e-08	-1.85791	-1.4542e-10
44112638	rs17653211	0.000240017	17.6026	-1.4542e-10	4.59922e-08	-1.85791	-1.4542e-10
44112743	rs17653255	0.000240017	17.6026	-1.4542e-10	4.59922e-08	-1.85791	-1.4542e-10
44113223	rs190700193	2.569e-12	-1.74523e-10	-0.750099	1.39277e-07	-1.74523e-10	-0.749915
44113359	rs4608377	0.000240017	17.6026	-1.4542e-10	4.59922e-08	-1.85791	-1.4542e-10
44113491	rs12185225	0.000240017	17.6026	-1.4542e-10	4.59922e-08	-1.85791	-1.4542e-10
44113842	rs143920877	3.32787e-12	-0.491284	-1.4542e-10	6.48994e-08	-1.51354	-1.4542e-10
44113963	rs12150438	0.000240017	17.6026	-1.4542e-10	4.59922e-08	-1.85791	-1.4542e-10
44113969	rs7214674	1.48628e-12	-1.29734	-1.4542e-10	4.68745e-08	-1.83891	-1.4542e-10
44114218	rs12150162	0.000240017	17.6026	-1.4542e-10	4.59922e-08	-1.85791	-1.4542e-10
44114432	rs62062134	0.000240017	17.6026	-1.4542e-10	4.59922e-08	-1.85791	-1.4542e-10
44115074	rs17574796	0.000240017	17.6026	-1.4542e-10	4.59922e-08	-1.85791	-1.4542e-10
44115107	rs17574824	0.00025453	17.6613	-1.4542e-10	4.61348e-08	-1.85481	-1.4542e-10
44115351	rs12185243	0.000240017	17.6026	-1.4542e-10	4.59922e-08	-1.85791	-1.4542e-10
44115440	rs8077487	0.00021301	17.4832	-1.4542e-10	4.75983e-08	-1.82359	-1.4542e-10
44115569	rs11079729	0.000284783	17.7736	-1.4542e-10	4.64197e-08	-1.84866	-1.4542e-10
44115730	rs12150542	0.000240017	17.6026	-1.4542e-10	4.59922e-08	-1.85791	-1.4542e-10
44115886	rs12150090	0.000227559	17.5493	-1.4542e-10	4.58664e-08	-1.86065	-1.4542e-10
44116238	rs41437445	0.000240017	17.6026	-1.4542e-10	4.59922e-08	-1.85791	-1.4542e-10
44116309	rs147005720	2.53969e-12	-1.74523e-10	-0.761573	1.37688e-07	-1.74523e-10	-0.761392
44116312	rs62062136	0.000240017	17.6026	-1.4542e-10	4.59922e-08	-1.85791	-1.4542e-10
44116674	rs72628320	2.59822e-12	-1.74523e-10	-0.738789	1.40853e-07	-1.74523e-10	-0.738664
44116843	rs16940845	5.46105e-10	2.65654	1.95266	3.07454e-07	-1.91075	1.95269
44116950	rs7221390	0.00021301	17.4832	-1.4542e-10	4.75983e-08	-1.82359	-1.4542e-10
44117119	rs34043286	0.000240017	17.6026	-1.4542e-10	4.59922e-08	-1.85791	-1.4542e-10
44117135	rs2277613	8.19545e-12	-1.74523e-10	0.409963	4.43691e-07	-1.74523e-10	0.408744
44117397	rs10514897	0.000240017	17.6026	-1.4542e-10	4.59922e-08	-1.85791	-1.4542e-10
44118269	rs6503454	1.48628e-12	-1.29734	-1.4542e-10	4.68745e-08	-1.83891	-1.4542e-10
44118848	rs62062137	0.00025453	17.6613	-1.4542e-10	4.61348e-08	-1.85481	-1.4542e-10
44118999	rs41382552	0.000268503	17.7148	-1.4542e-10	4.62684e-08	-1.85192	-1.4542e-10
44119051	rs7213077	5.13473e-10	2.58708	1.9605	3.10052e-07	-1.91018	1.96054
44119320	rs55893711	0.00025453	17.6613	-1.4542e-10	4.61348e-08	-1.85481	-1.4542e-10
44119367	rs8064986	8.52434e-10	2.85172	2.20275	3.96575e-07	-1.90631	2.20279
44119636	rs10514898	0.00025453	17.6613	-1.4542e-10	4.61348e-08	-1.85481	-1.4542e-10
44119840	rs62063662	6.75833e-10	2.94666	1.87567	2.85629e-07	-1.90739	1.8757
44119987	rs10514899	5.19265e-10	2.60614	1.95266	3.07466e-07	-1.91071	1.95269
44120442	rs41374248	0.00025453	17.6613	-1.4542e-10	4.61348e-08	-1.85481	-1.4542e-10
44120608	rs79252344	0.000240017	17.6026	-1.4542e-10	4.59922e-08	-1.85791	-1.4542e-10
44120846	rs62063664	1.28623e-12	-1.4419	-1.4542e-10	5.92621e-08	-1.60441	-1.4542e-10
44120994	rs67682367	9.79088e-13	-1.0423	-0.672451	2.23867e-08	-1.90612	-0.671794
44121383	rs144324202	1.54075e-12	-1.26135	-1.4542e-10	5.16682e-08	-1.74154	-1.4542e-10
44121469	rs569670697	0.000302074	17.8326	-1.4542e-10	4.65756e-08	-1.84531	-1.4542e-10
44121579	rs557307834	2.80643e-11	1.64088	-1.4542e-10	4.70696e-08	-1.83476	-1.4542e-10
44121917	rs575200428	0.00025453	17.6613	-1.4542e-10	4.61348e-08	-1.85481	-1.4542e-10
44122049	rs151036546	9.54819e-13	-1.73985	-1.4542e-10	4.74337e-08	-1.82705	-1.4542e-10
44122484	rs529844822	0.00025453	17.6613	-1.4542e-10	4.61348e-08	-1.85481	-1.4542e-10
44123248	rs62063670	0.00025453	17.6613	-1.4542e-10	4.61348e-08	-1.85481	-1.4542e-10
44123685	rs74571696	0.000240017	17.6026	-1.4542e-10	4.59922e-08	-1.85791	-1.4542e-10
44123717	rs79698033	0.000240017	17.6026	-1.4542e-10	4.59922e-08	-1.85791	-1.4542e-10
44124535	rs79065019	0.000240017	17.6026	-1.4542e-10	4.59922e-08	-1.85791	-1.4542e-10
44124640	rs8074761	1.51324e-12	-1.27936	-1.4542e-10	4.71678e-08	-1.83267	-1.4542e-10
44124837	rs62063671	0.000240017	17.6026	-1.4542e-10	4.59922e-08	-1.85791	-1.4542e-10
44125066	rs112578465	0.000240017	17.6026	-1.4542e-10	4.59922e-08	-1.85791	-1.4542e-10
44125466	rs8078067	4.48713e-10	2.57185	1.84092	2.75006e-07	-1.91054	1.84095
44125484	rs62063673	0.000240017	17.6026	-1.4542e-10	4.59922e-08	-1.85791	-1.4542e-10
44125704	rs12150336	0.000240017	17.6026	-1.4542e-10	4.59922e-08	-1.85791	-1.4542e-10
44126218	rs12150570	0.000240017	17.6026	-1.4542e-10	4.59922e-08	-1.85791	-1.4542e-10
44126365	rs7218319	0.000190332	17.3707	-1.4542e-10	4.72476e-08	-1.83098	-1.4542e-10
44126650	rs112746008	0.000240017	17.6026	-1.4542e-10	4.59922e-08	-1.85791	-1.4542e-10
44126673	rs112333322	0.000274383	17.7364	-1.4542e-10	4.63236e-08	-1.85073	-1.4542e-10
44126691	rs111327992	0.000358749	18.0045	-1.4542e-10	4.70555e-08	-1.83506	-1.4542e-10
44126765	rs113434679	0.000150122	17.1333	-1.4542e-10	6.55974e-08	-1.50285	-1.4542e-10
44126977	rs74977736	0.000240017	17.6026	-1.4542e-10	4.59922e-08	-1.85791	-1.4542e-10
44127212	rs117058813	1.68392e-12	-1.17249	-1.4542e-10	4.91613e-08	-1.79128	-1.4542e-10
44127803	rs141861343	2.00038e-12	-1.74523e-10	-1.00028	1.08418e-07	-1.74523e-10	-1.00039
44128125	rs12150447	0.000240017	17.6026	-1.4542e-10	4.59922e-08	-1.85791	-1.4542e-10
44128407	rs12150064	0.00025453	17.6613	-1.4542e-10	4.61348e-08	-1.85481	-1.4542e-10
44128876	rs17653836	0.000240017	17.6026	-1.4542e-10	4.59922e-08	-1.85791	-1.4542e-10
44129253	rs17575423	0.000240017	17.6026	-1.4542e-10	4.59922e-08	-1.85791	-1.4542e-10
44129800	rs62063676	0.000240017	17.6026	-1.4542e-10	4.59922e-08	-1.85791	-1.4542e-10
44129885	rs62063677	0.000240017	17.6026	-1.4542e-10	4.59922e-08	-1.85791	-1.4542e-10
44129949	rs62063678	0.000240017	17.6026	-1.4542e-10	4.59922e-08	-1.85791	-1.4542e-10
44130069	rs11869074	1.04185e-12	-0.966706	-0.685915	2.20121e-08	-1.90952	-0.685268
44130587	rs79649865	0.000240017	17.6026	-1.4542e-10	4.59922e-08	-1.85791	-1.4542e-10
44130878	rs111853996	0.000240017	17.6026	-1.4542e-10	4.59922e-08	-1.85791	-1.4542e-10
44130924	rs112674766	0.000240017	17.6026	-1.4542e-10	4.59922e-08	-1.85791	-1.4542e-10
44131022	rs112074397	0.000240017	17.6026	-1.4542e-10	4.59922e-08	-1.85791	-1.4542e-10
44131096	rs11654745	4.72444e-10	2.57927	1.88503	2.87363e-07	-1.91071	1.88507
44131305	rs4792827	7.16346e-10	2.78291	2.09764	3.57849e-07	-1.90395	2.09768
44131368	rs28689858	9.42465e-13	-1.75287	-1.4542e-10	4.43967e-08	-1.89322	-1.4542e-10
44131417	rs78781413	7.34897e-12	-1.74523e-10	0.300944	3.97882e-07	-1.74523e-10	0.299773
44131559	rs62063680	0.000227559	17.5493	-1.4542e-10	4.58664e-08	-1.86065	-1.4542e-10
44131592	rs62063681	0.000227559	17.5493	-1.4542e-10	4.58664e-08	-1.86065	-1.4542e-10
44131622	rs62063682	0.000227559	17.5493	-1.4542e-10	4.58664e-08	-1.86065	-1.4542e-10
44131717	rs62063683	0.000240017	17.6026	-1.4542e-10	4.59922e-08	-1.85791	-1.4542e-10
44131798	rs79180862	0.000227559	17.5493	-1.4542e-10	4.58664e-08	-1.86065	-1.4542e-10
44132269	rs62063684	0.000240017	17.6026	-1.4542e-10	4.59922e-08	-1.85791	-1.4542e-10
44132301	rs7212857	1.95264e-12	-0.686725	-0.337708	3.8716e-08	-1.69157	-0.338558
44132379	rs545434959	0.000240017	17.6026	-1.4542e-10	4.59922e-08	-1.85791	-1.4542e-10
44132448	rs74536520	7.29169e-12	-1.74523e-10	0.293119	3.94783e-07	-1.74523e-10	0.291952
44132592	rs62063687	0.000240017	17.6026	-1.4542e-10	4.59922e-08	-1.85791	-1.4542e-10
44132659	rs11652003	1.96536e-12	-0.686725	-0.331214	3.89678e-08	-1.69157	-0.332074
44132710	rs56166297	9.91542e-13	-1.02084	-0.681269	2.21583e-08	-1.90755	-0.680622
44132887	rs62060760	0.000240017	17.6026	-1.4542e-10	4.59922e-08	-1.85791	-1.4542e-10
44133031	rs17575437	0.000240017	17.6026	-1.4542e-10	4.59922e-08	-1.85791	-1.4542e-10
44133070	rs17653889	0.000240017	17.6026	-1.4542e-10	4.59922e-08	-1.85791	-1.4542e-10
44133142	rs17653906	0.000240017	17.6026	-1.4542e-10	4.59922e-08	-1.85791	-1.4542e-10
44133162	rs62060761	0.000240017	17.6026	-1.4542e-10	4.59922e-08	-1.85791	-1.4542e-10
44133396	rs62060762	0.000214618	17.4908	-1.4542e-10	4.57322e-08	-1.86358	-1.4542e-10
44133403	rs62060763	0.000227559	17.5493	-1.4542e-10	4.58664e-08	-1.86065	-1.4542e-10
44133534	rs111259120	0.000240017	17.6026	-1.4542e-10	4.59922e-08	-1.85791	-1.4542e-10
44133633	rs62060764	0.000240017	17.6026	-1.4542e-10	4.59922e-08	-1.85791	-1.4542e-10
44133648	rs62060765	0.000227559	17.5493	-1.4542e-10	4.58664e-08	-1.86065	-1.4542e-10
44134095	rs17575507	0.000227559	17.5493	-1.4542e-10	4.58664e-08	-1.86065	-1.4542e-10
44134391	rs876944	0.000227559	17.5493	-1.4542e-10	4.58664e-08	-1.86065	-1.4542e-10
44134910	rs62060767	0.000227559	17.5493	-1.4542e-10	4.58664e-08	-1.86065	-1.4542e-10
44134954	rs12449717	7.11791e-12	-1.74523e-10	0.268998	3.85378e-07	-1.74523e-10	0.267841
44134984	rs62060768	0.000214618	17.4908	-1.4542e-10	4.57322e-08	-1.86358	-1.4542e-10
44135026	rs62060769	0.000227559	17.5493	-1.4542e-10	4.58664e-08	-1.86065	-1.4542e-10
44135359	rs1107820	0.000227559	17.5493	-1.4542e-10	4.58664e-08	-1.86065	-1.4542e-10
44135827	rs17575556	0.000236509	17.5879	-1.4542e-10	4.62556e-08	-1.8522	-1.4542e-10
44135985	rs17653998	0.000227559	17.5493	-1.4542e-10	4.58664e-08	-1.86065	-1.4542e-10
44136030	rs933317	1.51324e-12	-1.27936	-1.4542e-10	4.71678e-08	-1.83267	-1.4542e-10
44136576	rs9303524	1.49735e-12	-1.28992	-1.4542e-10	4.79956e-08	-1.81527	-1.4542e-10
44136577	rs111372048	0.000240017	17.6026	-1.4542e-10	4.59922e-08	-1.85791	-1.4542e-10
44136634	rs62060785	0.000227559	17.5493	-1.4542e-10	4.58664e-08	-1.86065	-1.4542e-10
44136763	rs62060786	0.000240017	17.6026	-1.4542e-10	4.59922e-08	-1.85791	-1.4542e-10
44136803	rs62060787	0.000240017	17.6026	-1.4542e-10	4.59922e-08	-1.85791	-1.4542e-10
44137070	rs41384744	0.000401754	18.1177	-1.4542e-10	4.73922e-08	-1.82792	-1.4542e-10
44137189	rs55714296	0.000240017	17.6026	-1.4542e-10	4.59922e-08	-1.85791	-1.4542e-10
44137311	rs55690782	0.000240017	17.6026	-1.4542e-10	4.59922e-08	-1.85791	-1.4542e-10
44137777	rs141371243	1.68042e-12	-1.17457	-1.4542e-10	4.54435e-08	-1.86991	-1.4542e-10
44137779	rs181613315	1.69046e-12	-1.16862	-1.4542e-10	4.55077e-08	-1.8685	-1.4542e-10
44137925	rs17654016	0.000227559	17.5493	-1.4542e-10	4.58664e-08	-1.86065	-1.4542e-10
44138201	rs7220752	0.000201885	17.4296	-1.4542e-10	4.7429e-08	-1.82715	-1.4542e-10
44139083	rs2316951	0.000236601	17.5883	-1.4542e-10	4.6255e-08	-1.85221	-1.4542e-10
44139190	rs2316952	0.000227559	17.5493	-1.4542e-10	4.58664e-08	-1.86065	-1.4542e-10
44139662	rs17575683	0.000227559	17.5493	-1.4542e-10	4.58664e-08	-1.86065	-1.4542e-10
44139762	rs112411928	0.000227559	17.5493	-1.4542e-10	4.58664e-08	-1.86065	-1.4542e-10
44140154	rs144452577	4.1445e-13	-1.81086	-0.763563	2.31042e-08	-1.78313	-0.76324
44140341	rs2316953	0.000227559	17.5493	-1.4542e-10	4.58664e-08	-1.86065	-1.4542e-10
44140748	rs6503455	3.70982e-10	2.35389	1.86865	2.8422e-07	-1.90532	1.86869
44141223	rs118185397	1.26945e-11	0.847555	-1.4542e-10	8.23658e-08	-1.27521	-1.4542e-10
44141347	rs2838	0.000227559	17.5493	-1.4542e-10	4.58664e-08	-1.86065	-1.4542e-10
44141732	rs12150127	0.000214618	17.4908	-1.4542e-10	4.57322e-08	-1.86358	-1.4542e-10
44141955	rs62060792	0.000214618	17.4908	-1.4542e-10	4.57322e-08	-1.86358	-1.4542e-10
44142121	rs76307183	0.000214618	17.4908	-1.4542e-10	4.57322e-08	-1.86358	-1.4542e-10
44142132	rs11079730	9.74816e-13	-1.0423	-0.676824	2.22889e-08	-1.90612	-0.676173
44142427	rs62060793	0.000227559	17.5493	-1.4542e-10	4.58664e-08	-1.86065	-1.4542e-10
44142566	rs62060794	0.000227559	17.5493	-1.4542e-10	4.58664e-08	-1.86065	-1.4542e-10
44142663	rs62060795	0.000227559	17.5493	-1.4542e-10	4.58664e-08	-1.86065	-1.4542e-10
44142879	rs17575773	0.000227559	17.5493	-1.4542e-10	4.58664e-08	-1.86065	-1.4542e-10
44143344	rs62060797	0.000214618	17.4908	-1.4542e-10	4.57322e-08	-1.86358	-1.4542e-10
44143470	rs11079731	1.51324e-12	-1.27936	-1.4542e-10	4.71678e-08	-1.83267	-1.4542e-10
44143484	rs12150344	0.000214618	17.4908	-1.4542e-10	4.57322e-08	-1.86358	-1.4542e-10
44143775	rs117095393	5.75018e-12	-1.74523e-10	0.0556156	3.1168e-07	-1.74523e-10	0.055594
44144152	rs62060798	0.000214589	17.4906	-1.4542e-10	4.62179e-08	-1.85302	-1.4542e-10
44144214	rs2301732	6.09057e-12	-1.74523e-10	0.113126	3.29779e-07	-1.74523e-10	0.112038
44144234	rs117385703	1.29169e-12	-1.43766	-1.4542e-10	5.12947e-08	-1.7488	-1.4542e-10
44144251	rs62060799	0.000214589	17.4906	-1.4542e-10	4.62179e-08	-1.85302	-1.4542e-10
44144275	rs111288789	2.76158e-10	3.92736	-1.4542e-10	9.15453e-07	1.13304	-1.4542e-10
44144345	rs17575822	0.000227559	17.5493	-1.4542e-10	4.58664e-08	-1.86065	-1.4542e-10
44144387	rs17575850	0.000227559	17.5493	-1.4542e-10	4.58664e-08	-1.86065	-1.4542e-10
44144634	rs17659731	0.000227559	17.5493	-1.4542e-10	4.58664e-08	-1.86065	-1.4542e-10
44145373	rs75641221	0.000227559	17.5493	-1.4542e-10	4.58664e-08	-1.86065	-1.4542e-10
44145592	rs62060800	0.000227559	17.5493	-1.4542e-10	4.58664e-08	-1.86065	-1.4542e-10
44145860	rs62060801	0.000227559	17.5493	-1.4542e-10	4.58664e-08	-1.86065	-1.4542e-10
44146165	rs17659743	0.000214618	17.4908	-1.4542e-10	4.57322e-08	-1.86358	-1.4542e-10
44146336	rs62060802	0.000227559	17.5493	-1.4542e-10	4.58664e-08	-1.86065	-1.4542e-10
44146357	rs75975083	0.000227559	17.5493	-1.4542e-10	4.58664e-08	-1.86065	-1.4542e-10
44146451	rs77950913	0.000227559	17.5493	-1.4542e-10	4.58664e-08	-1.86065	-1.4542e-10
44146567	rs79782347	0.000227559	17.5493	-1.4542e-10	4.58664e-08	-1.86065	-1.4542e-10
44146963	rs12150057	1.27713e-12	-1.449	-1.4542e-10	6.97278e-08	-1.44178	-1.4542e-10
44147404	rs9898030	1.49965e-12	-1.28838	-1.4542e-10	4.70194e-08	-1.83582	-1.4542e-10
44147411	rs56318865	0.000214618	17.4908	-1.4542e-10	4.57322e-08	-1.86358	-1.4542e-10
44147511	rs56041778	0.000214618	17.4908	-1.4542e-10	4.57322e-08	-1.86358	-1.4542e-10
44147574	rs55947022	0.000214618	17.4908	-1.4542e-10	4.57322e-08	-1.86358	-1.4542e-10
44147599	rs55929190	0.000214618	17.4908	-1.4542e-10	4.57322e-08	-1.86358	-1.4542e-10
44147721	rs56323408	0.000214618	17.4908	-1.4542e-10	4.57322e-08	-1.86358	-1.4542e-10
44148267	rs55831516	0.00018719	17.354	-1.4542e-10	4.56722e-08	-1.86489	-1.4542e-10
44148613	rs62060809	0.00018719	17.354	-1.4542e-10	4.56722e-08	-1.86489	-1.4542e-10
44148674	rs62060810	0.00018719	17.354	-1.4542e-10	4.56722e-08	-1.86489	-1.4542e-10
44148705	rs6503456	1.50068e-12	-1.2877	-1.4542e-10	4.67396e-08	-1.84179	-1.4542e-10
44149297	rs1117253	0.000214618	17.4908	-1.4542e-10	4.57322e-08	-1.86358	-1.4542e-10
44149448	rs12150625	0.000214618	17.4908	-1.4542e-10	4.57322e-08	-1.86358	-1.4542e-10
44149537	rs12150627	0.000214618	17.4908	-1.4542e-10	4.57322e-08	-1.86358	-1.4542e-10
44149581	rs12150628	0.000214618	17.4908	-1.4542e-10	4.57322e-08	-1.86358	-1.4542e-10
44149741	rs12150611	0.000214618	17.4908	-1.4542e-10	4.57322e-08	-1.86358	-1.4542e-10
44150042	rs74850776	0.000214618	17.4908	-1.4542e-10	4.57322e-08	-1.86358	-1.4542e-10
44150152	rs974295	0.000214618	17.4908	-1.4542e-10	4.57322e-08	-1.86358	-1.4542e-10
44150233	rs974293	0.000214618	17.4908	-1.4542e-10	4.57322e-08	-1.86358	-1.4542e-10
44150464	rs974292	0.000214618	17.4908	-1.4542e-10	4.57322e-08	-1.86358	-1.4542e-10
44150480	rs974291	0.000214618	17.4908	-1.4542e-10	4.57322e-08	-1.86358	-1.4542e-10
44150716	rs72628321	2.37729e-12	-1.74523e-10	-0.827654	1.28889e-07	-1.74523e-10	-0.827435
44150920	rs12150551	0.000214618	17.4908	-1.4542e-10	4.57322e-08	-1.86358	-1.4542e-10
44151156	rs12150558	0.000214618	17.4908	-1.4542e-10	4.57322e-08	-1.86358	-1.4542e-10
44151546	rs9907738	0.000190332	17.3707	-1.4542e-10	4.72476e-08	-1.83098	-1.4542e-10
44151667	rs62060812	0.000214618	17.4908	-1.4542e-10	4.57322e-08	-1.86358	-1.4542e-10
44151697	rs62060834	0.000214618	17.4908	-1.4542e-10	4.57322e-08	-1.86358	-1.4542e-10
44152086	rs117325413	4.6767e-12	-1.74523e-10	-0.151023	2.53345e-07	-1.74523e-10	-0.151632
44152390	rs62060835	0.000214618	17.4908	-1.4542e-10	4.57322e-08	-1.86358	-1.4542e-10
44152447	rs62060836	0.000214618	17.4908	-1.4542e-10	4.57322e-08	-1.86358	-1.4542e-10
44153144	rs62060838	0.000202429	17.4323	-1.4542e-10	4.56025e-08	-1.86642	-1.4542e-10
44153227	rs62060839	0.000202429	17.4323	-1.4542e-10	4.56025e-08	-1.86642	-1.4542e-10
44153258	rs62060840	0.000240017	17.6026	-1.4542e-10	4.59922e-08	-1.85791	-1.4542e-10
44153386	rs62060841	0.000202429	17.4323	-1.4542e-10	4.56025e-08	-1.86642	-1.4542e-10
44153607	rs62060842	0.000228249	17.5523	-1.4542e-10	4.60794e-08	-1.85602	-1.4542e-10
44153626	rs62060843	0.000202429	17.4323	-1.4542e-10	4.56025e-08	-1.86642	-1.4542e-10
44154105	rs112197756	0.000202429	17.4323	-1.4542e-10	4.56025e-08	-1.86642	-1.4542e-10
44154393	rs62060845	0.000202429	17.4323	-1.4542e-10	4.56025e-08	-1.86642	-1.4542e-10
44154461	rs62060846	0.000202429	17.4323	-1.4542e-10	4.56025e-08	-1.86642	-1.4542e-10
44154607	rs74481389	0.000202429	17.4323	-1.4542e-10	4.56025e-08	-1.86642	-1.4542e-10
44154946	rs62060847	0.000202429	17.4323	-1.4542e-10	4.56025e-08	-1.86642	-1.4542e-10
44155157	rs56100031	0.000202429	17.4323	-1.4542e-10	4.56025e-08	-1.86642	-1.4542e-10
44155707	rs55972730	0.000202429	17.4323	-1.4542e-10	4.56025e-08	-1.86642	-1.4542e-10
44155732	rs2066899	0.000179455	17.3118	-1.4542e-10	4.70711e-08	-1.83472	-1.4542e-10
44157198	rs141560852	1.08305e-12	-1.61384	-1.4542e-10	5.43508e-08	-1.69092	-1.4542e-10
44157597	rs17659881	0.000214618	17.4908	-1.4542e-10	4.57322e-08	-1.86358	-1.4542e-10
44157622	rs78938131	0.000202429	17.4323	-1.4542e-10	4.56025e-08	-1.86642	-1.4542e-10
44157638	rs79436222	6.56393e-12	-1.74523e-10	0.187973	3.55393e-07	-1.74523e-10	0.186842
44157982	rs62060850	0.000191964	17.3792	-1.4542e-10	4.54883e-08	-1.86893	-1.4542e-10
44157992	rs62060851	0.000191964	17.3792	-1.4542e-10	4.54883e-08	-1.86893	-1.4542e-10
44159102	rs1476554	0.000214618	17.4908	-1.4542e-10	4.57322e-08	-1.86358	-1.4542e-10
44159555	rs77138434	0.000214618	17.4908	-1.4542e-10	4.57322e-08	-1.86358	-1.4542e-10
44159631	rs111913701	0.000214618	17.4908	-1.4542e-10	4.57322e-08	-1.86358	-1.4542e-10
44159672	rs111519055	0.000214618	17.4908	-1.4542e-10	4.57322e-08	-1.86358	-1.4542e-10
44159695	rs77925835	0.000214618	17.4908	-1.4542e-10	4.57322e-08	-1.86358	-1.4542e-10
44159725	rs17659953	0.000214618	17.4908	-1.4542e-10	4.57322e-08	-1.86358	-1.4542e-10
44159849	rs17576165	0.000214618	17.4908	-1.4542e-10	4.57322e-08	-1.86358	-1.4542e-10
44159988	rs17576200	0.000214618	17.4908	-1.4542e-10	4.57322e-08	-1.86358	-1.4542e-10
44160050	rs62060852	0.000214618	17.4908	-1.4542e-10	4.57322e-08	-1.86358	-1.4542e-10
44160410	rs11656663	1.21769e-12	-1.49666	-1.4542e-10	7.16692e-08	-1.41432	-1.4542e-10
44160592	rs62060853	0.000214618	17.4908	-1.4542e-10	4.57322e-08	-1.86358	-1.4542e-10
44160674	rs17660017	0.000214618	17.4908	-1.4542e-10	4.57322e-08	-1.86358	-1.4542e-10
44161302	rs113788190	0.000214618	17.4908	-1.4542e-10	4.57322e-08	-1.86358	-1.4542e-10
44161360	rs112364920	0.000211226	17.4748	-1.4542e-10	4.59178e-08	-1.85953	-1.4542e-10
44161441	rs8079695	1.87331e-12	-0.69995	-0.365961	3.74285e-08	-1.69715	-0.366802
44161470	rs80028338	1.95783e-05	15.0963	-1.4542e-10	4.38016e-08	-1.90671	-1.4542e-10
44161581	rs11079732	6.84078e-10	2.81562	2.01884	3.30338e-07	-1.90514	2.01887
44161763	rs72836329	3.55477e-10	2.30554	1.87431	2.86033e-07	-1.90462	1.87434
44161860	rs62060855	0.000214618	17.4908	-1.4542e-10	4.57322e-08	-1.86358	-1.4542e-10
44161875	rs62060856	0.000214618	17.4908	-1.4542e-10	4.57322e-08	-1.86358	-1.4542e-10
44161985	rs2316955	0.000214618	17.4908	-1.4542e-10	4.57322e-08	-1.86358	-1.4542e-10
44162230	rs11654640	6.17736e-10	2.74706	1.98539	3.2031e-07	-1.90251	1.98542
44162284	rs17660065	0.000214618	17.4908	-1.4542e-10	4.57322e-08	-1.86358	-1.4542e-10
44162597	rs8080583	0.000179455	17.3118	-1.4542e-10	4.70711e-08	-1.83472	-1.4542e-10
44162713	rs66524664	1.06057e-12	-1.00021	-0.634602	2.3192e-08	-1.90866	-0.633917
44163411	rs55864131	0.000202429	17.4323	-1.4542e-10	4.56025e-08	-1.86642	-1.4542e-10
44163809	rs2158258	6.60768e-10	2.74706	2.05273	3.42626e-07	-1.90251	2.05277
44164090	rs62060858	0.000202429	17.4323	-1.4542e-10	4.56025e-08	-1.86642	-1.4542e-10
44164133	rs62060859	0.000202429	17.4323	-1.4542e-10	4.56025e-08	-1.86642	-1.4542e-10
44164323	rs55692232	0.000202429	17.4323	-1.4542e-10	4.56025e-08	-1.86642	-1.4542e-10
44164583	rs72628322	4.08618e-13	-1.80899	-0.7796	2.21964e-08	-1.80717	-0.779283
44165049	rs3912063	0.000268503	17.7148	-1.4542e-10	4.62684e-08	-1.85192	-1.4542e-10
44165069	rs3912062	0.000268503	17.7148	-1.4542e-10	4.62684e-08	-1.85192	-1.4542e-10
44165098	rs3912061	0.000214618	17.4908	-1.4542e-10	4.57322e-08	-1.86358	-1.4542e-10
44165435	rs3912060	0.00023086	17.5637	-1.4542e-10	4.61132e-08	-1.85528	-1.4542e-10
44165803	rs17660132	0.000240017	17.6026	-1.4542e-10	4.59922e-08	-1.85791	-1.4542e-10
44165852	rs74348235	0.000214618	17.4908	-1.4542e-10	4.57322e-08	-1.86358	-1.4542e-10
44166197	rs62061764	0.00025453	17.6613	-1.4542e-10	4.61348e-08	-1.85481	-1.4542e-10
44166311	rs17660167	0.000214618	17.4908	-1.4542e-10	4.57322e-08	-1.86358	-1.4542e-10
44166500	rs17660228	0.00018109	17.3209	-1.4542e-10	4.53669e-08	-1.8716	-1.4542e-10
44166646	rs17660251	0.000214618	17.4908	-1.4542e-10	4.57322e-08	-1.86358	-1.4542e-10
44167101	rs17660294	0.000214618	17.4908	-1.4542e-10	4.57322e-08	-1.86358	-1.4542e-10
44167366	rs10775404	1.61288e-12	-0.790454	-0.42514	3.3681e-08	-1.74351	-0.425941
44167464	rs62061766	0.000214618	17.4908	-1.4542e-10	4.57322e-08	-1.86358	-1.4542e-10
44167562	rs78620080	5.98629e-12	-1.74523e-10	0.0958553	3.24133e-07	-1.74523e-10	0.0947714
44167661	rs79923630	0.000214618	17.4908	-1.4542e-10	4.57322e-08	-1.86358	-1.4542e-10
44167729	rs62061767	0.000214618	17.4908	-1.4542e-10	4.57322e-08	-1.86358	-1.4542e-10
44167854	rs78376388	3.98039e-12	-1.74523e-10	-0.312235	2.15751e-07	-1.74523e-10	-0.31226
44168508	rs111364350	0.000214618	17.4908	-1.4542e-10	4.57322e-08	-1.86358	-1.4542e-10
44168677	rs2097760	0.000179455	17.3118	-1.4542e-10	4.70711e-08	-1.83472	-1.4542e-10
44168994	rs116902028	6.13567e-12	-1.74523e-10	0.120502	3.32219e-07	-1.74523e-10	0.11941
44169310	rs143125392	1.46812e-12	-1.30963	-1.4542e-10	4.57909e-08	-1.8623	-1.4542e-10
44169377	rs62061770	0.000227559	17.5493	-1.4542e-10	4.58664e-08	-1.86065	-1.4542e-10
44169406	rs62061771	0.000214618	17.4908	-1.4542e-10	4.57322e-08	-1.86358	-1.4542e-10
44169437	rs62061772	0.000202429	17.4323	-1.4542e-10	4.56025e-08	-1.86642	-1.4542e-10
44169581	rs111970616	0.000214618	17.4908	-1.4542e-10	4.57322e-08	-1.86358	-1.4542e-10
44169605	rs17660337	0.000214618	17.4908	-1.4542e-10	4.57322e-08	-1.86358	-1.4542e-10
44169759	rs62061788	0.000214618	17.4908	-1.4542e-10	4.57322e-08	-1.86358	-1.4542e-10
44169769	rs62061789	0.000214618	17.4908	-1.4542e-10	4.57322e-08	-1.86358	-1.4542e-10
44170018	rs17576631	0.000284783	17.7736	-1.4542e-10	4.64197e-08	-1.84866	-1.4542e-10
44170238	rs112596352	0.000214618	17.4908	-1.4542e-10	4.57322e-08	-1.86358	-1.4542e-10
44170414	rs62061790	0.000214618	17.4908	-1.4542e-10	4.57322e-08	-1.86358	-1.4542e-10
44170612	rs17660398	0.000214618	17.4908	-1.4542e-10	4.57322e-08	-1.86358	-1.4542e-10
44171024	rs62061791	0.000214618	17.4908	-1.4542e-10	4.57322e-08	-1.86358	-1.4542e-10
44171207	rs72628323	1.00646e-12	-1.11126	-0.575915	2.46978e-08	-1.90448	-0.575188
44171554	rs62061792	0.00018109	17.3209	-1.4542e-10	4.53669e-08	-1.8716	-1.4542e-10
44171565	rs62061793	0.000170846	17.2627	-1.4542e-10	4.52498e-08	-1.87419	-1.4542e-10
44171566	rs2023862	5.63878e-12	-1.74523e-10	0.0360509	3.05324e-07	-1.74523e-10	0.0349891
44171757	rs72628324	9.93334e-13	-1.13429	-0.566014	2.49366e-08	-1.90477	-0.56528
44172166	rs146462740	2.33624e-12	-1.74523e-10	-0.845076	1.26626e-07	-1.74523e-10	-0.845146
44172327	rs17576695	0.000227559	17.5493	-1.4542e-10	4.58664e-08	-1.86065	-1.4542e-10
44172391	rs80020809	0.000214618	17.4908	-1.4542e-10	4.57322e-08	-1.86358	-1.4542e-10
44172408	rs77044307	0.000214618	17.4908	-1.4542e-10	4.57322e-08	-1.86358	-1.4542e-10
44172679	rs7211983	1.59133e-12	-0.753407	-0.47564	3.28094e-08	-1.71925	-0.476415
44172698	rs79348289	0.000214618	17.4908	-1.4542e-10	4.57322e-08	-1.86358	-1.4542e-10
44172773	rs75412750	0.000227559	17.5493	-1.4542e-10	4.58664e-08	-1.86065	-1.4542e-10
44172812	rs60521849	6.03779e-10	2.95028	1.75931	2.53765e-07	-1.90932	1.75934
44173179	rs62061795	0.000227559	17.5493	-1.4542e-10	4.58664e-08	-1.86065	-1.4542e-10
44173356	rs17576709	0.000214618	17.4908	-1.4542e-10	4.57322e-08	-1.86358	-1.4542e-10
44173408	rs62061796	0.000214618	17.4908	-1.4542e-10	4.57322e-08	-1.86358	-1.4542e-10
44174077	rs11658616	1.12399e-12	-1.57673	-1.4542e-10	6.13009e-08	-1.57059	-1.4542e-10
44174351	rs62061802	0.000214618	17.4908	-1.4542e-10	4.57322e-08	-1.86358	-1.4542e-10
44174513	rs62061803	0.000207343	17.4563	-1.4542e-10	4.58524e-08	-1.86096	-1.4542e-10
44175489	rs8065825	5.45623e-10	3.02377	1.58454	2.13333e-07	-1.90808	1.58455
44176092	rs55900347	0.000214618	17.4908	-1.4542e-10	4.57322e-08	-1.86358	-1.4542e-10
44176170	rs56240678	0.000214618	17.4908	-1.4542e-10	4.57322e-08	-1.86358	-1.4542e-10
44176209	rs16940890	4.02809e-13	-1.8174	-0.785513	2.27755e-08	-1.7755	-0.785199
44177103	rs2023861	2.21996e-12	-1.74523e-10	-0.896127	1.20297e-07	-1.74523e-10	-0.89642
44177337	rs62061808	0.000214618	17.4908	-1.4542e-10	4.57322e-08	-1.86358	-1.4542e-10
44177669	rs77604208	0.000214618	17.4908	-1.4542e-10	4.57322e-08	-1.86358	-1.4542e-10
44177755	rs80120913	0.000214618	17.4908	-1.4542e-10	4.57322e-08	-1.86358	-1.4542e-10
44177993	rs17660464	0.000214618	17.4908	-1.4542e-10	4.57322e-08	-1.86358	-1.4542e-10
44178272	rs17576779	0.000214618	17.4908	-1.4542e-10	4.57322e-08	-1.86358	-1.4542e-10
44178337	rs17660488	0.000214618	17.4908	-1.4542e-10	4.57322e-08	-1.86358	-1.4542e-10
44178339	rs16940893	4.09752e-13	-1.81609	-0.769726	2.24504e-08	-1.80567	-0.769405
44178839	rs62061809	0.000214618	17.4908	-1.4542e-10	4.57322e-08	-1.86358	-1.4542e-10
44178884	rs62061810	0.000214618	17.4908	-1.4542e-10	4.57322e-08	-1.86358	-1.4542e-10
44179095	rs113564729	6.4589e-10	3.00623	1.77079	2.56508e-07	-1.91005	1.77083
44179749	rs112102887	0.000227559	17.5493	-1.4542e-10	4.58664e-08	-1.86065	-1.4542e-10
44179969	rs112893440	0.000227559	17.5493	-1.4542e-10	4.58664e-08	-1.86065	-1.4542e-10
44179983	rs77429287	3.99807e-12	-1.74523e-10	-0.307805	2.16701e-07	-1.74523e-10	-0.307864
44179992	rs17576842	0.000227559	17.5493	-1.4542e-10	4.58664e-08	-1.86065	-1.4542e-10
44180173	rs62061811	0.000227559	17.5493	-1.4542e-10	4.58664e-08	-1.86065	-1.4542e-10
44180442	rs17576870	0.000227559	17.5493	-1.4542e-10	4.58664e-08	-1.86065	-1.4542e-10
44180819	rs57319081	9.34698e-13	-0.875305	-0.885843	1.91454e-08	-1.84877	-0.885552
44180954	rs17660595	0.000227559	17.5493	-1.4542e-10	4.58664e-08	-1.86065	-1.4542e-10
44180997	rs62061812	0.000227559	17.5493	-1.4542e-10	4.58664e-08	-1.86065	-1.4542e-10
44181118	rs546325422	0.000227559	17.5493	-1.4542e-10	4.58664e-08	-1.86065	-1.4542e-10
44181454	rs111952388	0.000227559	17.5493	-1.4542e-10	4.58664e-08	-1.86065	-1.4542e-10
44181508	rs62061814	0.000227559	17.5493	-1.4542e-10	4.58664e-08	-1.86065	-1.4542e-10
44181681	rs62061815	0.000227559	17.5493	-1.4542e-10	4.58664e-08	-1.86065	-1.4542e-10
44181933	rs17576954	0.000218877	17.5104	-1.4542e-10	4.59821e-08	-1.85813	-1.4542e-10
44182181	rs77924366	0.000227559	17.5493	-1.4542e-10	4.58664e-08	-1.86065	-1.4542e-10
44182267	rs11652924	1.15862e-09	3.45006	1.91131	2.95e-07	-1.91075	1.91134
44182336	rs62061816	0.000227559	17.5493	-1.4542e-10	4.58664e-08	-1.86065	-1.4542e-10
44182580	rs116952167	1.09627e-12	-1.60171	-1.4542e-10	5.97748e-08	-1.5958	-1.4542e-10
44182706	rs62061817	0.000227559	17.5493	-1.4542e-10	4.58664e-08	-1.86065	-1.4542e-10
44182917	rs62061818	0.000215515	17.4949	-1.4542e-10	4.61803e-08	-1.85383	-1.4542e-10
44183403	rs111676341	0.000227559	17.5493	-1.4542e-10	4.58664e-08	-1.86065	-1.4542e-10
44183616	rs17576989	0.000227559	17.5493	-1.4542e-10	4.58664e-08	-1.86065	-1.4542e-10
44183790	rs79923708	0.000240017	17.6026	-1.4542e-10	4.59922e-08	-1.85791	-1.4542e-10
44184375	rs79346219	0.000227559	17.5493	-1.4542e-10	4.58664e-08	-1.86065	-1.4542e-10
44184404	rs73984689	0.000240017	17.6026	-1.4542e-10	4.59922e-08	-1.85791	-1.4542e-10
44184425	rs140613665	9.20625e-12	0.526266	-1.4542e-10	3.90298e-07	0.280526	-1.4542e-10
44184428	rs111295615	0.000227559	17.5493	-1.4542e-10	4.58664e-08	-1.86065	-1.4542e-10
44184522	rs117795466	4.14518e-12	-1.74523e-10	-0.271669	2.24488e-07	-1.74523e-10	-0.272563
44184828	rs4510068	1.25152e-09	6.33091	-0.892413	1.78977e-08	-1.90885	-0.892858
44185245	rs76761511	0.000240017	17.6026	-1.4542e-10	4.59922e-08	-1.85791	-1.4542e-10
44185410	rs74518378	8.46932e-13	-0.941129	-0.918623	1.83913e-08	-1.85615	-0.918355
44185479	rs8070420	5.78785e-10	3.10558	1.56173	2.08836e-07	-1.90661	1.56178
44186055	rs62061821	0.000195736	17.3987	-1.4542e-10	4.55298e-08	-1.86802	-1.4542e-10
44186063	rs16940904	0.000138836	17.0552	-1.4542e-10	4.63549e-08	-1.85006	-1.4542e-10
44186252	rs17577024	0.000227559	17.5493	-1.4542e-10	4.58664e-08	-1.86065	-1.4542e-10
44186267	rs4997213	1.4462e-12	-1.32468	-1.4542e-10	4.64474e-08	-1.84806	-1.4542e-10
44186301	rs17577052	0.000227559	17.5493	-1.4542e-10	4.58664e-08	-1.86065	-1.4542e-10
44186478	rs117754181	6.13849e-11	2.42355	-1.4542e-10	4.42519e-07	0.406101	-1.4542e-10
44186593	rs77635460	0.000240017	17.6026	-1.4542e-10	4.59922e-08	-1.85791	-1.4542e-10
44186894	rs62061822	0.000264638	17.7003	-1.4542e-10	4.65488e-08	-1.84588	-1.4542e-10
44186952	rs9904766	1.19148e-09	3.37829	2.01104	3.26003e-07	-1.91055	2.01108
44187257	rs9303525	0.000160423	17.1997	-1.4542e-10	4.67476e-08	-1.84162	-1.4542e-10
44187492	rs17577094	0.000227559	17.5493	-1.4542e-10	4.58664e-08	-1.86065	-1.4542e-10
44188477	rs17577159	0.000227559	17.5493	-1.4542e-10	4.58664e-08	-1.86065	-1.4542e-10
44188645	rs62061823	0.000240017	17.6026	-1.4542e-10	4.59922e-08	-1.85791	-1.4542e-10
44188755	rs62061824	0.000240017	17.6026	-1.4542e-10	4.59922e-08	-1.85791	-1.4542e-10
44188764	rs55794067	0.000240017	17.6026	-1.4542e-10	4.59922e-08	-1.85791	-1.4542e-10
44189067	rs7225002	1.68108e-09	6.68786	-0.954286	1.68354e-08	-1.90824	-0.954658
44189270	rs56807059	5.57056e-10	2.97579	1.65326	2.27942e-07	-1.91059	1.65329
44189373	rs17660847	0.00025453	17.6613	-1.4542e-10	4.61348e-08	-1.85481	-1.4542e-10
44189408	rs17660865	0.00025453	17.6613	-1.4542e-10	4.61348e-08	-1.85481	-1.4542e-10
44189598	rs2016034	1.12859e-09	3.64301	1.6921	2.37483e-07	-1.90842	1.69213
44189855	rs79772780	0.000423851	18.1713	-1.4542e-10	5.13133e-08	-1.74843	-1.4542e-10
44189858	rs76640332	0.000254366	17.6607	-1.4542e-10	4.91578e-08	-1.79135	-1.4542e-10
44189908	rs145591718	1.06678e-12	-1.62897	-1.4542e-10	1.46234e-07	-0.701172	-1.4542e-10
44189910	rs78929339	0.000250198	17.6441	-1.4542e-10	4.63137e-08	-1.85094	-1.4542e-10
44190173	rs78325661	6.6098e-12	-1.74523e-10	0.194937	3.58255e-07	-1.74523e-10	0.19486
44191085	rs17660907	0.00025453	17.6613	-1.4542e-10	4.61348e-08	-1.85481	-1.4542e-10
44191159	rs17660936	0.00025453	17.6613	-1.4542e-10	4.61348e-08	-1.85481	-1.4542e-10
44191483	rs11653367	3.3312e-11	2.6626	-0.850303	1.89792e-08	-1.89269	-0.850354
44191682	rs62061847	0.000268503	17.7148	-1.4542e-10	4.62684e-08	-1.85192	-1.4542e-10
44191701	rs144442307	8.63329e-13	-1.84058	-1.4542e-10	4.63489e-08	-1.85019	-1.4542e-10
44191835	rs17577313	0.000302074	17.8326	-1.4542e-10	4.65756e-08	-1.84531	-1.4542e-10
44192395	rs4548919	0.000268503	17.7148	-1.4542e-10	4.62684e-08	-1.85192	-1.4542e-10
44192568	rs4630591	8.14204e-05	16.5215	-1.4542e-10	5.56391e-08	-1.6675	-1.4542e-10
44192618	rs4606752	0.000258083	17.6752	-1.4542e-10	4.6394e-08	-1.84921	-1.4542e-10
44192923	rs17577369	0.000140745	17.0688	-1.4542e-10	4.48895e-08	-1.88218	-1.4542e-10
44192946	rs62061848	0.000245525	17.6253	-1.4542e-10	4.60468e-08	-1.85672	-1.4542e-10
44192957	rs17661015	0.000260232	17.6835	-1.4542e-10	4.61898e-08	-1.85362	-1.4542e-10
44193097	rs17661027	0.000401754	18.1177	-1.4542e-10	4.73922e-08	-1.82792	-1.4542e-10
44193713	rs34517924	8.08603e-13	-1.24467	-0.661394	2.30941e-08	-1.88605	-0.660761
44193882	rs62061849	0.000284783	17.7736	-1.4542e-10	4.64197e-08	-1.84866	-1.4542e-10
44193885	rs146390235	2.28599e-12	-1.74523e-10	-0.866816	1.23908e-07	-1.74523e-10	-0.866846
44194152	rs17661045	0.000268503	17.7148	-1.4542e-10	4.62684e-08	-1.85192	-1.4542e-10
44194381	rs17577447	0.000268503	17.7148	-1.4542e-10	4.62684e-08	-1.85192	-1.4542e-10
44194391	rs117685808	2.32166e-12	-0.851334	-1.4542e-10	5.9211e-08	-1.60528	-1.4542e-10
44194519	rs62061850	0.000268503	17.7148	-1.4542e-10	4.62684e-08	-1.85192	-1.4542e-10
44194621	rs111880194	0.00025453	17.6613	-1.4542e-10	4.61348e-08	-1.85481	-1.4542e-10
44194735	rs10514901	0.000268503	17.7148	-1.4542e-10	4.62684e-08	-1.85192	-1.4542e-10
44194835	rs17577496	0.000284783	17.7736	-1.4542e-10	4.64197e-08	-1.84866	-1.4542e-10
44194891	rs62061851	0.000268503	17.7148	-1.4542e-10	4.62684e-08	-1.85192	-1.4542e-10
44195424	rs62061852	0.000268503	17.7148	-1.4542e-10	4.62684e-08	-1.85192	-1.4542e-10
44195432	rs57240476	7.04161e-12	-1.38293	1.64115	2.61986e-07	-1.75939	1.6413
44195495	rs727425	0.000284783	17.7736	-1.4542e-10	4.64197e-08	-1.84866	-1.4542e-10
44195593	rs35018866	1.05917e-12	-1.63613	-1.4542e-10	4.44211e-08	-1.89267	-1.4542e-10
44196015	rs17661141	0.00027377	17.7342	-1.4542e-10	4.65472e-08	-1.84592	-1.4542e-10
44196125	rs62061853	0.00045005	18.2313	-1.4542e-10	4.77466e-08	-1.82047	-1.4542e-10
44196135	rs77560794	4.52318e-12	-1.74523e-10	-0.184402	2.4503e-07	-1.74523e-10	-0.185001
44196153	rs1468241	0.000477679	18.2908	-1.4542e-10	4.79394e-08	-1.81644	-1.4542e-10
44196447	rs1468240	0.000273855	17.7345	-1.4542e-10	4.71272e-08	-1.83353	-1.4542e-10
44196653	rs75229280	0.000268503	17.7148	-1.4542e-10	4.62684e-08	-1.85192	-1.4542e-10
44196799	rs112813897	0.000302074	17.8326	-1.4542e-10	4.65756e-08	-1.84531	-1.4542e-10
44196822	rs113909426	0.000302074	17.8326	-1.4542e-10	4.65756e-08	-1.84531	-1.4542e-10
44196830	rs12603341	4.89447e-12	-1.74523e-10	-0.105511	2.65041e-07	-1.74523e-10	-0.106499
44197032	rs111678697	0.000284783	17.7736	-1.4542e-10	4.64197e-08	-1.84866	-1.4542e-10
44197603	rs4383188	0.000268503	17.7148	-1.4542e-10	4.62684e-08	-1.85192	-1.4542e-10
44197806	rs1966345	0.000302074	17.8326	-1.4542e-10	4.65756e-08	-1.84531	-1.4542e-10
44198080	rs62061854	0.000302074	17.8326	-1.4542e-10	4.65756e-08	-1.84531	-1.4542e-10
44198806	rs3087534	0.000284783	17.7736	-1.4542e-10	4.64197e-08	-1.84866	-1.4542e-10
44199029	rs76924476	0.000314036	17.8714	-1.4542e-10	4.7021e-08	-1.83579	-1.4542e-10
44199290	rs4792830	1.42017e-12	-1.34284	-1.4542e-10	4.61768e-08	-1.85391	-1.4542e-10
44200078	rs112560196	0.000302074	17.8326	-1.4542e-10	4.65756e-08	-1.84531	-1.4542e-10
44200510	rs75652502	0.000302074	17.8326	-1.4542e-10	4.65756e-08	-1.84531	-1.4542e-10
44201109	rs62061859	0.000525773	18.3868	-1.4542e-10	4.70671e-08	-1.83481	-1.4542e-10
44201344	rs55802590	0.000318726	17.8862	-1.4542e-10	4.67213e-08	-1.84218	-1.4542e-10
44201667	rs56257094	0.000338132	17.9453	-1.4542e-10	4.68861e-08	-1.83866	-1.4542e-10
44201680	rs55672516	0.000338132	17.9453	-1.4542e-10	4.68861e-08	-1.83866	-1.4542e-10
44201791	rs112073200	0.000338132	17.9453	-1.4542e-10	4.68861e-08	-1.83866	-1.4542e-10
44201865	rs62063163	0.000300612	17.8277	-1.4542e-10	4.73221e-08	-1.82941	-1.4542e-10
44201887	rs62063164	0.000300612	17.8277	-1.4542e-10	4.73221e-08	-1.82941	-1.4542e-10
44202101	rs72628325	9.56216e-13	-1.19077	-0.547615	2.56448e-08	-1.89518	-0.546865
44202136	rs117770816	1.49352e-12	-1.29248	-1.4542e-10	5.60753e-08	-1.65969	-1.4542e-10
44202147	rs62063165	0.000338132	17.9453	-1.4542e-10	4.68861e-08	-1.83866	-1.4542e-10
44202231	rs62063166	0.000338132	17.9453	-1.4542e-10	4.68861e-08	-1.83866	-1.4542e-10
44202557	rs72628326	4.11274e-13	-1.8733	-0.708814	2.57179e-08	-1.73073	-0.708464
44202564	rs55669501	0.000338132	17.9453	-1.4542e-10	4.68861e-08	-1.83866	-1.4542e-10
44202608	rs55686102	0.000338132	17.9453	-1.4542e-10	4.68861e-08	-1.83866	-1.4542e-10
44202690	rs8068300	1.29008e-09	3.59585	1.873	2.84242e-07	-1.90969	1.87313
44202952	rs55885063	0.000358749	18.0045	-1.4542e-10	4.70555e-08	-1.83506	-1.4542e-10
44203131	rs56273589	0.000364474	18.0203	-1.4542e-10	4.74315e-08	-1.8271	-1.4542e-10
44203311	rs62063171	0.000364474	18.0203	-1.4542e-10	4.74315e-08	-1.8271	-1.4542e-10
44203366	rs62063172	0.000364474	18.0203	-1.4542e-10	4.74315e-08	-1.8271	-1.4542e-10
44203413	rs76380490	0.000323797	17.902	-1.4542e-10	4.7077e-08	-1.8346	-1.4542e-10
44203520	rs113120855	0.00034352	17.9611	-1.4542e-10	4.72518e-08	-1.83089	-1.4542e-10
44204304	rs77095128	0.000338132	17.9453	-1.4542e-10	4.68861e-08	-1.83866	-1.4542e-10
44204373	rs2016730	1.64453e-12	-0.727484	-0.468677	3.33926e-08	-1.70862	-0.469427
44204606	rs78746179	1.53116e-12	-1.26759	-1.4542e-10	4.55597e-08	-1.86736	-1.4542e-10
44204739	rs4581739	0.000338132	17.9453	-1.4542e-10	4.68861e-08	-1.83866	-1.4542e-10
44204749	rs113638513	0.000338132	17.9453	-1.4542e-10	4.68861e-08	-1.83866	-1.4542e-10
44204940	rs62063173	1.49864e-12	-1.28906	-1.4542e-10	5.25684e-08	-1.72427	-1.4542e-10
44205122	rs62063174	0.000318726	17.8862	-1.4542e-10	4.67213e-08	-1.84218	-1.4542e-10
44205500	rs17577650	0.000284783	17.7736	-1.4542e-10	4.64197e-08	-1.84866	-1.4542e-10
44205690	rs4471723	0.000648176	18.5961	-1.4542e-10	4.98924e-08	-1.77652	-1.4542e-10
44205839	rs1122381	0.000318726	17.8862	-1.4542e-10	4.67213e-08	-1.84218	-1.4542e-10
44206033	rs117965585	1.5822e-12	-1.2348	-1.4542e-10	4.45059e-08	-1.89076	-1.4542e-10
44206079	rs1122380	0.000268503	17.7148	-1.4542e-10	4.62684e-08	-1.85192	-1.4542e-10
44206482	rs62063200	0.000284783	17.7736	-1.4542e-10	4.64197e-08	-1.84866	-1.4542e-10
44206646	rs10514903	0.000284783	17.7736	-1.4542e-10	4.64197e-08	-1.84866	-1.4542e-10
44206665	rs4792831	1.51234e-12	-0.76754	-0.512419	3.14458e-08	-1.72498	-0.513143
44207066	rs17661348	0.000318726	17.8862	-1.4542e-10	4.67213e-08	-1.84218	-1.4542e-10
44207665	rs118008815	8.49033e-13	-1.85727	-1.4542e-10	5.30399e-08	-1.71534	-1.4542e-10
44207778	rs17661385	0.000302074	17.8326	-1.4542e-10	4.65756e-08	-1.84531	-1.4542e-10
44207887	rs10514904	0.000477679	18.2908	-1.4542e-10	4.79394e-08	-1.81644	-1.4542e-10
44207932	rs79301522	0.000358749	18.0045	-1.4542e-10	4.70555e-08	-1.83506	-1.4542e-10
44208144	rs17661428	0.000230729	17.5631	-1.4542e-10	4.61105e-08	-1.85534	-1.4542e-10
44208218	rs17577877	0.000230729	17.5631	-1.4542e-10	4.61105e-08	-1.85534	-1.4542e-10
44208235	rs146682924	1.33379e-12	-1.40559	-1.4542e-10	4.67668e-08	-1.84121	-1.4542e-10
44208312	rs6503457	0.000198367	17.412	-1.4542e-10	4.83895e-08	-1.8071	-1.4542e-10
44208674	rs8070942	0.000201885	17.4296	-1.4542e-10	4.7429e-08	-1.82715	-1.4542e-10
44208945	rs62063202	0.000318726	17.8862	-1.4542e-10	4.67213e-08	-1.84218	-1.4542e-10
44209313	rs62063203	0.000318726	17.8862	-1.4542e-10	4.67213e-08	-1.84218	-1.4542e-10
44209364	rs111724389	0.000338132	17.9453	-1.4542e-10	4.68861e-08	-1.83866	-1.4542e-10
44209474	rs112401617	0.000318726	17.8862	-1.4542e-10	4.67213e-08	-1.84218	-1.4542e-10
44209628	rs17577954	0.000338132	17.9453	-1.4542e-10	4.68861e-08	-1.83866	-1.4542e-10
44209875	rs55780786	0.000338132	17.9453	-1.4542e-10	4.68861e-08	-1.83866	-1.4542e-10
44209919	rs3089	0.000338132	17.9453	-1.4542e-10	4.68861e-08	-1.83866	-1.4542e-10
44209957	rs55909047	0.000338132	17.9453	-1.4542e-10	4.68861e-08	-1.83866	-1.4542e-10
44209985	rs56119705	0.000405259	18.1264	-1.4542e-10	4.76889e-08	-1.82168	-1.4542e-10
44210442	rs17577975	0.000427721	18.1804	-1.4542e-10	4.78654e-08	-1.81799	-1.4542e-10
44210933	rs7207582	0.000239751	17.6015	-1.4542e-10	4.79852e-08	-1.81549	-1.4542e-10
44210988	rs12150087	0.000358749	18.0045	-1.4542e-10	4.70555e-08	-1.83506	-1.4542e-10
44211502	rs111424940	0.000378607	18.0584	-1.4542e-10	4.72137e-08	-1.8317	-1.4542e-10
44211902	rs62063207	0.000378607	18.0584	-1.4542e-10	4.72137e-08	-1.8317	-1.4542e-10
44212030	rs12941738	1.42405e-12	-1.34011	-1.4542e-10	4.62168e-08	-1.85304	-1.4542e-10
44212032	rs62063208	0.000378607	18.0584	-1.4542e-10	4.72137e-08	-1.8317	-1.4542e-10
44212310	rs10221243	0.000225976	17.5423	-1.4542e-10	4.77892e-08	-1.81958	-1.4542e-10
44212362	rs117913167	1.42405e-12	-1.34011	-1.4542e-10	4.62168e-08	-1.85304	-1.4542e-10
44212412	rs143706807	1.82662e-12	-1.74523e-10	-1.09115	9.90118e-08	-1.74523e-10	-1.09114
44212782	rs9915547	0.000346849	17.9708	-1.4542e-10	4.97846e-08	-1.77868	-1.4542e-10
44213204	rs542524111	0.000358749	18.0045	-1.4542e-10	4.70555e-08	-1.83506	-1.4542e-10
44213712	rs564905548	0.000378607	18.0584	-1.4542e-10	4.72137e-08	-1.8317	-1.4542e-10
44214094	rs536077496	0.000378607	18.0584	-1.4542e-10	4.72137e-08	-1.8317	-1.4542e-10
44214815	rs570877560	0.000378607	18.0584	-1.4542e-10	4.72137e-08	-1.8317	-1.4542e-10
44214888	rs575074983	4.59577e-05	15.9496	-1.4542e-10	4.80343e-08	-1.81447	-1.4542e-10
44215045	rs557534113	0.00038475	18.0745	-1.4542e-10	4.75988e-08	-1.82358	-1.4542e-10
44215394	rs72628327	4.14076e-13	-1.88965	-0.685671	2.81044e-08	-1.66515	-0.685308
44215823	rs552471054	0.000384653	18.0742	-1.4542e-10	4.76025e-08	-1.8235	-1.4542e-10
44215859	rs72628328	8.90783e-13	-1.20206	-0.607209	2.42019e-08	-1.89346	-0.60649
44215896	rs568519571	2.25308e-05	15.2368	-1.4542e-10	4.60421e-08	-1.85683	-1.4542e-10
44216226	rs575816835	0.00043312	18.1929	-1.4542e-10	4.79817e-08	-1.81556	-1.4542e-10
44216322	rs1406072	9.45284e-13	-1.21136	-0.538526	2.59623e-08	-1.89198	-0.537761
44217112	rs563314190	0.000378607	18.0584	-1.4542e-10	4.72137e-08	-1.8317	-1.4542e-10
44217226	rs552177258	0.000378607	18.0584	-1.4542e-10	4.72137e-08	-1.8317	-1.4542e-10
44217293	rs528392906	0.000384477	18.0738	-1.4542e-10	4.75949e-08	-1.82366	-1.4542e-10
44218242	rs534210380	0.000401754	18.1177	-1.4542e-10	4.73922e-08	-1.82792	-1.4542e-10
44218493	rs148071729	3.29999e-12	-1.74523e-10	-0.499696	1.78824e-07	-1.74523e-10	-0.499981
44218624	rs117056889	5.4823e-12	0.00790917	-1.4542e-10	8.60206e-08	-1.2318	-1.4542e-10
44219374	rs4792833	4.9634e-12	-1.74523e-10	-0.0915246	2.68781e-07	-1.74523e-10	-0.0924879
44219457	rs34959341	1.48628e-12	-1.29734	-1.4542e-10	4.68745e-08	-1.83891	-1.4542e-10
44219492	rs4792834	4.66664e-12	-1.74523e-10	-0.153176	2.52708e-07	-1.74523e-10	-0.15415
44219555	rs4792835	1.40403e-12	-0.76754	-0.586731	2.91942e-08	-1.72498	-0.587437
44219831	rs1819040	0.000469381	18.2733	-1.4542e-10	4.67548e-08	-1.84147	-1.4542e-10
44220454	rs564301026	0.000408061	18.1333	-1.4542e-10	4.84793e-08	-1.80525	-1.4542e-10
44220942	rs550997647	0.000426352	18.1772	-1.4542e-10	4.75757e-08	-1.82406	-1.4542e-10
44221021	rs140502728	5.52673e-12	-1.74523e-10	0.0159796	2.99389e-07	-1.74523e-10	0.0153612
44221141	rs192179849	1.14069e-12	-1.56198	-1.4542e-10	1.22655e-07	-0.87701	-1.4542e-10
44221350	rs2532307	0.000426352	18.1772	-1.4542e-10	4.75757e-08	-1.82406	-1.4542e-10
44221602	rs538148047	0.000408241	18.1338	-1.4542e-10	4.77893e-08	-1.81958	-1.4542e-10
44221836	rs556952432	5.43284e-05	16.1169	-1.4542e-10	4.88771e-08	-1.79707	-1.4542e-10
44221843	rs11653458	5.41267e-10	3.24467	1.35563	1.7e-07	-1.90636	1.35578
44222019	rs386477606	5.16283e-05	16.066	-1.4542e-10	4.86813e-08	-1.80109	-1.4542e-10
44222022	rs190326905	1.84077e-12	-1.74523e-10	-1.08343	9.97776e-08	-1.74523e-10	-1.08344
44222067	rs573082572	0.000426352	18.1772	-1.4542e-10	4.75757e-08	-1.82406	-1.4542e-10
44222138	rs2191155	1.12508e-12	-1.57576	-1.4542e-10	4.54849e-08	-1.869	-1.4542e-10
44222335	rs544161107	0.000433171	18.193	-1.4542e-10	4.79796e-08	-1.81561	-1.4542e-10
44222424	rs2696588	1.58028e-09	4.0426	1.62914	2.26045e-07	-1.89494	1.62929
44222460	rs533125554	0.000373202	18.044	-1.4542e-10	4.78545e-08	-1.81822	-1.4542e-10
44223060	rs527778993	0.000401754	18.1177	-1.4542e-10	4.73922e-08	-1.82792	-1.4542e-10
44223243	rs567744882	0.000401754	18.1177	-1.4542e-10	4.73922e-08	-1.82792	-1.4542e-10
44223387	rs568850733	0.000401754	18.1177	-1.4542e-10	4.73922e-08	-1.82792	-1.4542e-10
44224272	rs9674888	1.61069e-09	4.09274	1.59806	2.20077e-07	-1.89062	1.59821
44224686	rs577620178	0.000408089	18.1334	-1.4542e-10	4.77819e-08	-1.81974	-1.4542e-10
44225231	rs35871694	1.43245e-12	-1.33423	-1.4542e-10	4.63038e-08	-1.85116	-1.4542e-10
44225485	rs566458560	0.000426352	18.1772	-1.4542e-10	4.75757e-08	-1.82406	-1.4542e-10
44225802	rs556323004	0.000417825	18.157	-1.4542e-10	4.79035e-08	-1.8172	-1.4542e-10
44225886	rs538530693	4.20383e-05	15.8605	-1.4542e-10	4.77259e-08	-1.82091	-1.4542e-10
44226030	rs553779720	0.000426352	18.1772	-1.4542e-10	4.75757e-08	-1.82406	-1.4542e-10
44226126	rs543124303	0.000426352	18.1772	-1.4542e-10	4.75757e-08	-1.82406	-1.4542e-10
44226980	rs567299266	4.32415e-05	15.8887	-1.4542e-10	4.80313e-08	-1.81453	-1.4542e-10
44227245	rs550752160	1.16544e-11	-1.74523e-10	0.762068	6.3192e-07	-1.74523e-10	0.76238
44228169	rs576500756	0.000473733	18.2825	-1.4542e-10	5.16002e-08	-1.74286	-1.4542e-10
44228529	rs577482939	0.000432915	18.1924	-1.4542e-10	4.86896e-08	-1.80092	-1.4542e-10
44228609	rs541759959	0.000426352	18.1772	-1.4542e-10	4.75757e-08	-1.82406	-1.4542e-10
44228770	rs542300723	0.00045005	18.2313	-1.4542e-10	4.77466e-08	-1.82047	-1.4542e-10
44228824	rs560926498	0.000432982	18.1926	-1.4542e-10	4.79776e-08	-1.81565	-1.4542e-10
44228894	rs56147261	7.91216e-13	-1.3061	-0.6217	2.43601e-08	-1.87244	-0.620994
44229559	rs60988411	8.1924e-13	-1.28088	-0.612118	2.4447e-08	-1.87847	-0.611406
44229748	rs191050440	1.95427e-12	-1.0236	-1.4542e-10	4.97061e-08	-1.78026	-1.4542e-10
44229787	rs17585082	1.15961e-12	-1.54553	-1.4542e-10	4.9861e-08	-1.77714	-1.4542e-10
44229986	rs577520390	0.00045005	18.2313	-1.4542e-10	4.77466e-08	-1.82047	-1.4542e-10
44230598	rs12943758	1.42139e-12	-1.34198	-1.4542e-10	4.59406e-08	-1.85903	-1.4542e-10
44230647	rs564591344	0.000477679	18.2908	-1.4542e-10	4.79394e-08	-1.81644	-1.4542e-10
44231117	rs529970690	0.00045005	18.2313	-1.4542e-10	4.77466e-08	-1.82047	-1.4542e-10
44231295	rs569963579	0.000415967	18.1525	-1.4542e-10	4.78536e-08	-1.81824	-1.4542e-10
44231326	rs537399285	0.000415967	18.1525	-1.4542e-10	4.78536e-08	-1.81824	-1.4542e-10
44231617	rs553321776	0.000477679	18.2908	-1.4542e-10	4.79394e-08	-1.81644	-1.4542e-10
44232408	rs540702737	5.61806e-05	16.1505	-1.4542e-10	4.87733e-08	-1.7992	-1.4542e-10
44232959	rs530819145	0.000497025	18.3305	-1.4542e-10	4.84917e-08	-1.80499	-1.4542e-10
44233433	rs535998558	0.00036161	18.0125	-1.4542e-10	4.77531e-08	-1.82034	-1.4542e-10
44233589	rs575572584	0.000477679	18.2908	-1.4542e-10	4.79394e-08	-1.81644	-1.4542e-10
44233776	rs576400151	0.000413037	18.1454	-1.4542e-10	4.7832e-08	-1.81869	-1.4542e-10
44233811	rs540782647	0.000413037	18.1454	-1.4542e-10	4.7832e-08	-1.81869	-1.4542e-10
44234060	rs542050069	0.00060015	18.5191	-1.4542e-10	4.8722e-08	-1.80025	-1.4542e-10
44234168	rs12603761	6.96525e-13	-1.02118	-1.03409	1.62012e-08	-1.86736	-1.03393
44234526	rs552475563	0.000389448	18.0866	-1.4542e-10	4.76422e-08	-1.82266	-1.4542e-10
44235827	rs35321809	1.06077e-09	4.1046	1.16853	1.46645e-07	-1.86692	1.16856
44235893	rs534560878	0.000415967	18.1525	-1.4542e-10	4.78536e-08	-1.81824	-1.4542e-10
44236005	rs11654111	6.56166e-10	3.58079	1.212	1.49177e-07	-1.89328	1.21203
44236725	rs564325593	0.000477679	18.2908	-1.4542e-10	4.79394e-08	-1.81644	-1.4542e-10
44237068	rs540664392	0.000413043	18.1454	-1.4542e-10	4.78293e-08	-1.81874	-1.4542e-10
44237372	rs533307115	0.000477679	18.2908	-1.4542e-10	4.79394e-08	-1.81644	-1.4542e-10
44237429	rs187210394	1.83596e-12	-1.74523e-10	-1.08605	9.95172e-08	-1.74523e-10	-1.08605
44237744	rs59049733	7.72818e-13	-1.32951	-0.621821	2.45779e-08	-1.86341	-0.621124
44237751	rs117319569	3.01161e-11	1.71144	-1.4542e-10	2.97458e-07	0.00889128	-1.4542e-10
44237790	rs557054045	0.00045005	18.2313	-1.4542e-10	4.77466e-08	-1.82047	-1.4542e-10
44237806	rs117876255	4.31544e-13	-1.88423	-0.649771	2.86372e-08	-1.68227	-0.649403
44238126	rs8075479	1.14587e-12	-1.55746	-1.4542e-10	4.5787e-08	-1.86238	-1.4542e-10
44238151	rs77143214	7.5466e-12	-1.74523e-10	0.327481	4.0903e-07	-1.74523e-10	0.327405
44238217	rs17662379	1.2322e-12	-1.48481	-1.4542e-10	4.38967e-08	-1.90455	-1.4542e-10
44238405	rs544305651	8.43131e-13	-1.86425	-1.4542e-10	1.30862e-07	-0.812237	-1.4542e-10
44238424	rs562593126	0.000393243	18.0963	-1.4542e-10	4.76718e-08	-1.82204	-1.4542e-10
44238559	rs187228148	2.13747e-11	1.36859	-1.4542e-10	6.38081e-08	-1.5305	-1.4542e-10
44238571	rs566704864	0.00031922	17.8878	-1.4542e-10	4.90022e-08	-1.79452	-1.4542e-10
44238918	rs143883750	1.71621e-12	-1.1535	-1.4542e-10	2.05414e-07	-0.361358	-1.4542e-10
44238938	rs568059837	0.000510819	18.3579	-1.4542e-10	4.79927e-08	-1.81534	-1.4542e-10
44238966	rs535060999	0.000510819	18.3579	-1.4542e-10	4.79927e-08	-1.81534	-1.4542e-10
44239958	rs544243747	0.000494238	18.3249	-1.4542e-10	4.84734e-08	-1.80537	-1.4542e-10
44240107	rs562531663	0.000477679	18.2908	-1.4542e-10	4.79394e-08	-1.81644	-1.4542e-10
44240181	rs577745214	4.66646e-12	-1.74523e-10	-0.153216	2.52698e-07	-1.74523e-10	-0.154189
44240502	rs527843148	1.1827e-12	-1.52582	-1.4542e-10	4.6346e-08	-1.85025	-1.4542e-10
44240986	rs386558525	0.000477679	18.2908	-1.4542e-10	4.79394e-08	-1.81644	-1.4542e-10
44241304	rs539559479	0.000477679	18.2908	-1.4542e-10	4.79394e-08	-1.81644	-1.4542e-10
44241530	rs10459926	7.43619e-13	-1.37705	-0.612793	2.51726e-08	-1.84854	-0.612089
44241664	rs533699804	0.00042887	18.183	-1.4542e-10	4.79546e-08	-1.81613	-1.4542e-10
44241726	rs34330925	1.42707e-12	-0.740482	-0.597514	2.92009e-08	-1.71397	-0.598212
44241917	rs117405676	1.20113e-12	-1.51035	-1.4542e-10	4.60984e-08	-1.85561	-1.4542e-10
44242788	rs562481792	0.00045005	18.2313	-1.4542e-10	4.77466e-08	-1.82047	-1.4542e-10
44242969	rs566489145	0.000485202	18.3065	-1.4542e-10	4.83658e-08	-1.80759	-1.4542e-10
44243179	rs567428298	0.000504301	18.3451	-1.4542e-10	4.8119e-08	-1.81271	-1.4542e-10
44243312	rs116957266	1.43452e-12	-0.740482	-0.592303	2.93533e-08	-1.71397	-0.593004
44243979	rs543087623	0.000477679	18.2908	-1.4542e-10	4.79394e-08	-1.81644	-1.4542e-10
44244397	rs565531740	0.00046827	18.2709	-1.4542e-10	4.82863e-08	-1.80923	-1.4542e-10
44244581	rs544717127	0.000504301	18.3451	-1.4542e-10	4.8119e-08	-1.81271	-1.4542e-10
44244926	rs531360085	0.000504301	18.3451	-1.4542e-10	4.8119e-08	-1.81271	-1.4542e-10
44245171	rs386477048	4.5513e-05	15.9399	-1.4542e-10	4.82141e-08	-1.81073	-1.4542e-10
44245876	rs566037900	0.000504301	18.3451	-1.4542e-10	4.8119e-08	-1.81271	-1.4542e-10
44246211	rs555006557	0.000504301	18.3451	-1.4542e-10	4.8119e-08	-1.81271	-1.4542e-10
44246405	rs544076796	0.000462612	18.2588	-1.4542e-10	4.8934e-08	-1.79591	-1.4542e-10
44246624	rs2532276	0.00052044	18.3766	-1.4542e-10	4.97982e-08	-1.7784	-1.4542e-10
44246971	rs72628330	3.47608e-12	-1.74523e-10	-0.447712	1.88457e-07	-1.74523e-10	-0.447514
44246997	rs542364049	0.000504301	18.3451	-1.4542e-10	4.8119e-08	-1.81271	-1.4542e-10
44247017	rs560699746	6.70873e-10	3.73408	1.08089	1.32207e-07	-1.88293	1.08092
44247164	rs549599956	0.000357755	18.0017	-1.4542e-10	4.94394e-08	-1.78564	-1.4542e-10
44247314	rs564717292	0.000435976	18.1995	-1.4542e-10	4.80081e-08	-1.81501	-1.4542e-10
44247415	rs2240759	7.0276e-13	-1.41052	-0.635832	2.48106e-08	-1.83997	-0.635145
44247673	rs565948451	0.000413042	18.1454	-1.4542e-10	4.7831e-08	-1.81871	-1.4542e-10
44248042	rs570200944	0.00045005	18.2313	-1.4542e-10	4.77466e-08	-1.82047	-1.4542e-10
44248499	rs2240758	1.40888e-12	-0.753407	-0.597412	2.90501e-08	-1.71925	-0.59811
44248769	rs566672630	0.000477679	18.2908	-1.4542e-10	4.79394e-08	-1.81644	-1.4542e-10
44248814	rs535019273	0.000568345	18.4646	-1.4542e-10	4.85289e-08	-1.80422	-1.4542e-10
44248837	rs553586616	6.64693e-06	14.016	-1.4542e-10	4.59435e-08	-1.85897	-1.4542e-10
44248848	rs17662853	1.39501e-12	-1.36072	-1.4542e-10	4.59209e-08	-1.85946	-1.4542e-10
44249096	rs571568457	3.40177e-06	13.3462	-1.4542e-10	4.45228e-08	-1.89038	-1.4542e-10
44249199	rs543087095	4.63582e-06	13.6557	-1.4542e-10	4.50967e-08	-1.87757	-1.4542e-10
44249621	rs564755460	0.000543597	18.4201	-1.4542e-10	4.8374e-08	-1.80742	-1.4542e-10
44249800	rs532291518	0.000676688	18.6391	-1.4542e-10	4.9162e-08	-1.79126	-1.4542e-10
44250108	rs546433642	0.00045005	18.2313	-1.4542e-10	4.77466e-08	-1.82047	-1.4542e-10
44250433	rs2240757	6.73752e-13	-1.43526	-0.653253	2.4422e-08	-1.83832	-0.652578
44250616	rs535725934	0.000485557	18.3072	-1.4542e-10	4.79932e-08	-1.81532	-1.4542e-10
44251230	rs541260793	0.00071471	18.6938	-1.4542e-10	4.9369e-08	-1.78706	-1.4542e-10
44251582	rs530881963	0.00051236	18.3609	-1.4542e-10	4.81723e-08	-1.8116	-1.4542e-10
44251769	rs570968715	0.00051236	18.3609	-1.4542e-10	4.81723e-08	-1.8116	-1.4542e-10
44251972	rs547200563	0.00051236	18.3609	-1.4542e-10	4.81723e-08	-1.8116	-1.4542e-10
44252098	rs568534287	0.00051236	18.3609	-1.4542e-10	4.81723e-08	-1.8116	-1.4542e-10
44252197	rs569311806	0.00051236	18.3609	-1.4542e-10	4.81723e-08	-1.8116	-1.4542e-10
44252416	rs536694159	0.00051236	18.3609	-1.4542e-10	4.81723e-08	-1.8116	-1.4542e-10
44252468	rs576904891	7.86072e-05	16.4864	-1.4542e-10	6.44465e-08	-1.52055	-1.4542e-10
44252598	rs117026337	1.06301e-12	-1.63251	-1.4542e-10	1.36243e-07	-0.771941	-1.4542e-10
44253364	rs563621837	0.000552338	18.4361	-1.4542e-10	4.88256e-08	-1.79813	-1.4542e-10
44254379	rs550757212	0.000608752	18.5333	-1.4542e-10	4.87731e-08	-1.7992	-1.4542e-10
44254413	rs569247938	0.000558203	18.4466	-1.4542e-10	4.88682e-08	-1.79726	-1.4542e-10
44254494	rs570324382	0.000512982	18.3621	-1.4542e-10	5.06077e-08	-1.76228	-1.4542e-10
44255394	rs140324252	2.57261e-12	-1.74523e-10	-0.748693	1.39441e-07	-1.74523e-10	-0.748744
44255509	rs147755246	2.03104e-12	-1.74523e-10	-0.985067	1.10087e-07	-1.74523e-10	-0.98511
44255532	rs533467502	0.000543597	18.4201	-1.4542e-10	4.8374e-08	-1.80742	-1.4542e-10
44255550	rs551752654	8.15476e-06	14.2205	-1.4542e-10	4.74946e-08	-1.82577	-1.4542e-10
44255777	rs534369494	0.000576784	18.4794	-1.4542e-10	4.85808e-08	-1.80316	-1.4542e-10
44256296	rs575478168	3.00773e-05	15.5257	-1.4542e-10	4.85832e-08	-1.80311	-1.4542e-10
44256655	rs573087564	3.02823e-05	15.5325	-1.4542e-10	4.89388e-08	-1.79581	-1.4542e-10
44258231	rs539303688	0.000608752	18.5333	-1.4542e-10	4.87731e-08	-1.7992	-1.4542e-10
44258354	rs557923371	0.000608752	18.5333	-1.4542e-10	4.87731e-08	-1.7992	-1.4542e-10
44258422	rs573087816	0.00061859	18.5493	-1.4542e-10	4.92428e-08	-1.78962	-1.4542e-10
44258954	rs578046020	0.000646017	18.5927	-1.4542e-10	4.89896e-08	-1.79478	-1.4542e-10
44259040	rs560714845	0.000557989	18.4462	-1.4542e-10	4.88678e-08	-1.79726	-1.4542e-10
44259690	rs2240756	1.3689e-12	-0.739755	-0.639855	2.79994e-08	-1.71367	-0.640524
44259792	rs567324860	0.000672227	18.6325	-1.4542e-10	4.9616e-08	-1.78207	-1.4542e-10
44259919	rs537893623	8.4833e-05	16.5626	-1.4542e-10	5.20431e-08	-1.73431	-1.4542e-10
44260018	rs144997692	1.36809e-12	-1.3802	-1.4542e-10	4.36475e-08	-1.91024	-1.4542e-10
44260416	rs578055951	0.000646017	18.5927	-1.4542e-10	4.89896e-08	-1.79478	-1.4542e-10
44261137	rs532904601	0.000685617	18.6522	-1.4542e-10	4.92113e-08	-1.79026	-1.4542e-10
44261753	rs548762783	0.000696728	18.6683	-1.4542e-10	4.97097e-08	-1.78018	-1.4542e-10
44262309	rs192359804	2.88489e-12	-1.74523e-10	-0.634131	1.56375e-07	-1.74523e-10	-0.634124
44262496	rs538768389	3.5728e-11	2.95756	-1.07524	1.5236e-08	-1.88747	-1.07525
44262517	rs142680430	5.77465e-12	0.0598608	-1.4542e-10	1.0861e-07	-0.998623	-1.4542e-10
44262758	rs572446729	4.14975e-06	13.5449	-1.4542e-10	4.59215e-08	-1.85945	-1.4542e-10
44262950	rs2732588	3.10952e-09	5.15184	1.19677	1.55142e-07	-1.83884	1.19679
44263479	rs544098746	0.00072377	18.7064	-1.4542e-10	4.94173e-08	-1.78608	-1.4542e-10
44263729	rs562357125	0.00072377	18.7064	-1.4542e-10	4.94173e-08	-1.78608	-1.4542e-10
44263923	rs544780187	6.00289e-05	16.2167	-1.4542e-10	4.96278e-08	-1.78183	-1.4542e-10
44263965	rs527375859	0.000663341	18.6192	-1.4542e-10	4.95262e-08	-1.78388	-1.4542e-10
44264045	rs539179202	0.000768254	18.766	-1.4542e-10	4.9649e-08	-1.7814	-1.4542e-10
44264420	rs12951211	1.42017e-12	-1.34284	-1.4542e-10	4.61768e-08	-1.85391	-1.4542e-10
44264426	rs117291568	2.0162e-12	-1.74523e-10	-0.992404	1.09283e-07	-1.74523e-10	-0.992446
44264717	rs539073154	0.000768254	18.766	-1.4542e-10	4.9649e-08	-1.7814	-1.4542e-10
44264943	rs566214080	0.000768254	18.766	-1.4542e-10	4.9649e-08	-1.7814	-1.4542e-10
44265328	rs576672302	0.000768254	18.766	-1.4542e-10	4.9649e-08	-1.7814	-1.4542e-10
44265334	rs2532242	1.23345e-12	-1.4838	-1.4542e-10	4.77932e-08	-1.8195	-1.4542e-10
44265702	rs563972143	0.000815537	18.8257	-1.4542e-10	4.98861e-08	-1.77664	-1.4542e-10
44265839	rs2532240	3.93142e-09	7.49476	-0.911625	1.80914e-08	-1.87889	-0.912051
44266022	rs549710507	0.000768254	18.766	-1.4542e-10	4.9649e-08	-1.7814	-1.4542e-10
44266531	rs2696566	0.000768254	18.766	-1.4542e-10	4.9649e-08	-1.7814	-1.4542e-10
44267227	rs564912328	0.000686268	18.6532	-1.4542e-10	5.05499e-08	-1.76342	-1.4542e-10
44267617	rs559790424	0.00111963	19.1426	-1.4542e-10	5.05393e-08	-1.76363	-1.4542e-10
44267863	rs570203120	0.000677161	18.6398	-1.4542e-10	5.09141e-08	-1.75624	-1.4542e-10
44267904	rs530892614	0.000728255	18.7125	-1.4542e-10	5.07994e-08	-1.7585	-1.4542e-10
44268488	rs2141298	0.000828691	18.8417	-1.4542e-10	5.04138e-08	-1.76612	-1.4542e-10
44268905	rs12942899	1.4285e-12	-1.33699	-1.4542e-10	4.62628e-08	-1.85205	-1.4542e-10
44269546	rs547806751	0.000677272	18.64	-1.4542e-10	4.95244e-08	-1.78392	-1.4542e-10
44269922	rs62060947	9.25488e-06	14.347	-1.4542e-10	4.6894e-08	-1.83849	-1.4542e-10
44269964	rs11079733	0.000743439	18.7332	-1.4542e-10	4.99656e-08	-1.77505	-1.4542e-10
44270059	rs2696633	0.000789148	18.7928	-1.4542e-10	5.02099e-08	-1.77017	-1.4542e-10
44270181	rs72836333	6.74882e-10	3.9957	0.825221	1.04563e-07	-1.86184	0.825246
44271152	rs546821167	0.000939001	18.9667	-1.4542e-10	5.14512e-08	-1.74575	-1.4542e-10
44272000	rs569635106	0.000917886	18.944	-1.4542e-10	5.12801e-08	-1.74908	-1.4542e-10
44272266	rs570486150	0.000929275	18.9563	-1.4542e-10	5.09031e-08	-1.75646	-1.4542e-10
44272552	rs553226241	0.000591582	18.5047	-1.4542e-10	4.99209e-08	-1.77594	-1.4542e-10
44272679	rs574644730	0.000788988	18.7926	-1.4542e-10	5.02138e-08	-1.77009	-1.4542e-10
44272928	rs535751452	0.000788988	18.7926	-1.4542e-10	5.02138e-08	-1.77009	-1.4542e-10
44273218	rs2532233	0.000798538	18.8047	-1.4542e-10	5.0732e-08	-1.75983	-1.4542e-10
44273264	rs545914867	0.000924502	18.9511	-1.4542e-10	5.08866e-08	-1.75678	-1.4542e-10
44274474	rs551913443	2.23996e-09	5.08972	0.930878	1.23107e-07	-1.80424	0.930903
44274560	rs570399582	0.000986599	19.0162	-1.4542e-10	5.11706e-08	-1.75122	-1.4542e-10
44275035	rs569087361	0.000970733	18.9999	-1.4542e-10	5.06069e-08	-1.7623	-1.4542e-10
44275616	rs117464802	8.34324e-13	-1.87475	-1.4542e-10	5.37957e-08	-1.70119	-1.4542e-10
44276013	rs563074118	0.000970733	18.9999	-1.4542e-10	5.06069e-08	-1.7623	-1.4542e-10
44276330	rs545648705	0.000764383	18.761	-1.4542e-10	5.05443e-08	-1.76353	-1.4542e-10
44276821	rs539364020	0.00104125	19.0701	-1.4542e-10	5.14106e-08	-1.74654	-1.4542e-10
44277265	rs2532229	0.000986479	19.016	-1.4542e-10	5.11689e-08	-1.75125	-1.4542e-10
44277691	rs556496186	0.000970733	18.9999	-1.4542e-10	5.06069e-08	-1.7623	-1.4542e-10
44277818	rs545270044	0.00139634	19.3635	-1.4542e-10	5.10157e-08	-1.75425	-1.4542e-10
44277867	rs572762545	0.000693982	18.6643	-1.4542e-10	5.06001e-08	-1.76243	-1.4542e-10
44277923	rs540260849	0.000567169	18.4626	-1.4542e-10	4.93347e-08	-1.78776	-1.4542e-10
44278742	rs17664048	0.00102519	19.0545	-1.4542e-10	5.08418e-08	-1.75766	-1.4542e-10
44279101	rs1918786	0.000970733	18.9999	-1.4542e-10	5.06069e-08	-1.7623	-1.4542e-10
44279252	rs1918787	0.000970733	18.9999	-1.4542e-10	5.06069e-08	-1.7623	-1.4542e-10
44279760	rs573536609	0.000970733	18.9999	-1.4542e-10	5.06069e-08	-1.7623	-1.4542e-10
44279803	rs562641029	8.1857e-05	16.5269	-1.4542e-10	5.14319e-08	-1.74613	-1.4542e-10
44280188	rs551188913	0.000970733	18.9999	-1.4542e-10	5.06069e-08	-1.7623	-1.4542e-10
44280523	rs559886250	0.000970733	18.9999	-1.4542e-10	5.06069e-08	-1.7623	-1.4542e-10
44280697	rs571742017	6.42869e-05	16.2853	-1.4542e-10	5.00429e-08	-1.7735	-1.4542e-10
44280902	rs554424146	0.000914239	18.94	-1.4542e-10	5.03538e-08	-1.76731	-1.4542e-10
44281452	rs555346866	0.00200263	19.7241	-1.4542e-10	5.55268e-08	-1.66952	-1.4542e-10
44281588	rs544227999	0.000970733	18.9999	-1.4542e-10	5.06069e-08	-1.7623	-1.4542e-10
44281722	rs544669576	0.000970733	18.9999	-1.4542e-10	5.06069e-08	-1.7623	-1.4542e-10
44282481	rs118144601	1.15056e-11	-1.23835	1.98757	4.23565e-07	-1.62538	1.98771
44282796	rs140593577	8.21813e-13	-1.88986	-1.4542e-10	9.80191e-08	-1.10122	-1.4542e-10
44283022	rs571792649	0.000935488	18.963	-1.4542e-10	5.20022e-08	-1.7351	-1.4542e-10
44283139	rs542442671	0.000915099	18.9409	-1.4542e-10	5.18274e-08	-1.73846	-1.4542e-10
44283571	rs547806241	0.000152223	17.1472	-1.4542e-10	5.42619e-08	-1.69256	-1.4542e-10
44284057	rs548785130	0.000794812	18.8	-1.4542e-10	5.21456e-08	-1.73234	-1.4542e-10
44284518	rs558938674	6.26236e-13	-1.38574	-0.775903	2.17082e-08	-1.83336	-0.775335
44284600	rs538281694	7.95969e-10	4.36562	0.620325	8.67551e-08	-1.84364	0.620349
44284760	rs139566238	1.42409e-12	-1.34008	-1.4542e-10	2.52066e-07	-0.156694	-1.4542e-10
44285531	rs559754274	0.0010887	19.1146	-1.4542e-10	5.11056e-08	-1.75249	-1.4542e-10
44286128	rs547005230	0.000713362	18.6919	-1.4542e-10	5.25854e-08	-1.72394	-1.4542e-10
44286384	rs4792837	5.79064e-10	3.92324	0.744559	9.57654e-08	-1.86908	0.744596
44287310	rs531013081	0.000943189	18.9712	-1.4542e-10	5.09771e-08	-1.75501	-1.4542e-10
44287373	rs564307311	1.28507e-05	14.6753	-1.4542e-10	4.83018e-08	-1.80892	-1.4542e-10
44288281	rs2532419	1.12311e-05	14.5406	-1.4542e-10	4.80936e-08	-1.81323	-1.4542e-10
44288284	rs2732628	9.38222e-05	16.6633	-1.4542e-10	5.12363e-08	-1.74993	-1.4542e-10
44288579	rs2532418	0.00110654	19.1309	-1.4542e-10	5.16904e-08	-1.74111	-1.4542e-10
44289101	rs2732629	0.00149684	19.433	-1.4542e-10	5.18047e-08	-1.7389	-1.4542e-10
44289628	rs2668670	0.00093885	18.9665	-1.4542e-10	5.0954e-08	-1.75546	-1.4542e-10
44289781	rs138628515	6.03665e-13	-1.40473	-0.793621	2.11406e-08	-1.84212	-0.793064
44289832	rs2696466	3.41659e-09	7.36957	-0.926783	1.77197e-08	-1.88452	-0.927192
44290047	rs2668665	0.00110682	19.1311	-1.4542e-10	5.16949e-08	-1.74102	-1.4542e-10
44290759	rs2668662	0.0010887	19.1146	-1.4542e-10	5.11056e-08	-1.75249	-1.4542e-10
44290909	rs183836125	8.05139e-12	-1.74523e-10	0.392229	4.36382e-07	-1.74523e-10	0.392136
44291365	rs2732606	0.00115624	19.1748	-1.4542e-10	5.13752e-08	-1.74723	-1.4542e-10
44291381	rs2732605	0.00115608	19.1747	-1.4542e-10	5.23716e-08	-1.72802	-1.4542e-10
44291479	rs2732601	0.00115624	19.1748	-1.4542e-10	5.13752e-08	-1.74723	-1.4542e-10
44291725	rs117796739	3.00577e-12	-1.74523e-10	-0.593081	1.62961e-07	-1.74523e-10	-0.59287
44291820	rs2696610	0.00115624	19.1748	-1.4542e-10	5.13752e-08	-1.74723	-1.4542e-10
44291980	rs3890609	1.76997e-09	4.99571	0.789392	1.06012e-07	-1.81225	0.789418
44292126	rs2668695	0.00115624	19.1748	-1.4542e-10	5.13752e-08	-1.74723	-1.4542e-10
44292319	rs2668694	0.00124175	19.2462	-1.4542e-10	5.22363e-08	-1.73061	-1.4542e-10
44293020	rs2668692	0.000975538	19.0049	-1.4542e-10	5.16299e-08	-1.74228	-1.4542e-10
44293205	rs2696609	0.000583811	18.4915	-1.4542e-10	5.25344e-08	-1.72492	-1.4542e-10
44293671	rs2696608	7.72592e-05	16.4691	-1.4542e-10	5.24051e-08	-1.72738	-1.4542e-10
44296103	rs4344791	5.98157e-13	-1.39377	-0.813751	2.06366e-08	-1.8461	-0.813213
44297148	rs560050580	0.005416	20.719	-1.4542e-10	5.83721e-08	-1.61955	-1.4542e-10
44297293	rs137877621	6.38343e-13	-1.05464	-1.08785	1.90846e-08	-1.6496	-1.0879
44302881	rs555719522	0.00134012	19.3224	-1.4542e-10	5.31702e-08	-1.71288	-1.4542e-10
44307622	rs56864675	5.26756e-13	-1.48985	-0.844787	2.0836e-08	-1.80542	-0.844281
44311082	rs143726776	9.37867e-13	-1.75776	-1.4542e-10	4.97246e-08	-1.77988	-1.4542e-10
44313148	rs140388865	1.13889e-12	-1.56357	-1.4542e-10	1.12723e-07	-0.961448	-1.4542e-10
44313757	rs552419936	0.00204397	19.7445	-1.4542e-10	5.48586e-08	-1.68162	-1.4542e-10
44316076	rs55653937	0.00175804	19.5938	-1.4542e-10	5.46549e-08	-1.68534	-1.4542e-10
44316184	rs77913286	2.4096e-12	-1.74523e-10	-0.814155	1.30591e-07	-1.74523e-10	-0.814315
44316449	rs62073098	0.000816459	19.8773	-1.05041	1.97007e-08	-1.65534	-1.05039
44318184	rs566979023	0.00236204	19.8892	-1.4542e-10	5.70713e-08	-1.64208	-1.4542e-10
44318723	rs2732635	4.78723e-12	-1.74523e-10	-0.127665	2.59233e-07	-1.74523e-10	-0.128658
44319326	rs186892945	1.82449e-12	-1.74523e-10	-1.09232	9.88943e-08	-1.74523e-10	-1.09233
44319366	rs2668632	0.00187561	19.6586	-1.4542e-10	5.55551e-08	-1.66901	-1.4542e-10
44319369	rs578109777	0.00187561	19.6586	-1.4542e-10	5.55551e-08	-1.66901	-1.4542e-10
44321273	rs2532379	1.87999e-12	-0.130397	-0.931952	2.78781e-08	-1.42619	-0.932357
44322960	rs531756820	2.58127e-05	15.3728	-1.4542e-10	3.01948e-07	0.0238711	-1.4542e-10
44325944	rs376435017	1.93901e-12	-1.74523e-10	-1.03144	1.051e-07	-1.74523e-10	-1.03147
44326245	rs199926341	0.000341754	17.956	-1.4542e-10	6.13646e-08	-1.56955	-1.4542e-10
44326895	rs79475968	2.56328e-12	-1.26181	0.509486	7.56996e-08	-1.86892	0.509309
44331214	rs554899842	0.000213698	17.4865	-1.4542e-10	4.93199e-08	-1.78806	-1.4542e-10
44332959	rs12953096	3.99911e-12	-1.06001	0.752466	1.18392e-07	-1.66466	0.752276
44333343	rs76583033	3.70158e-13	-1.69306	-0.994382	1.6691e-08	-1.87692	-0.994593
44333423	rs2532363	0.00203002	19.7377	-1.4542e-10	5.66604e-08	-1.64931	-1.4542e-10
44334052	rs62073157	0.00237562	19.8949	-1.4542e-10	5.70596e-08	-1.64229	-1.4542e-10
44337760	rs56063140	2.136e-07	11.4917	-0.913456	5.28779e-08	-0.804704	-0.913693
44338735	rs569025098	0.00113943	19.1602	-1.4542e-10	6.3014e-08	-1.54303	-1.4542e-10
44339189	rs186200115	2.53721e-12	-1.74523e-10	-0.762552	1.37518e-07	-1.74523e-10	-0.76263
44339409	rs2732684	4.85393e-12	-1.74523e-10	-0.113828	2.62829e-07	-1.74523e-10	-0.114878
44339461	rs11871260	4.77255e-13	-1.45788	-0.975436	1.6457e-08	-1.90997	-0.975659
44339636	rs12603479	4.10745e-13	-1.61006	-0.973338	1.71366e-08	-1.87159	-0.973571
44340253	rs561504284	0.00304866	20.1444	-1.4542e-10	6.06133e-08	-1.58187	-1.4542e-10
44340334	rs56289714	3.8775e-13	-1.66767	-0.973338	1.68924e-08	-1.88595	-0.973571
44342378	rs4988900	1.59915e-10	4.47271	-1.09169	1.4743e-08	-1.90389	-1.09172
44342835	rs141021444	1.86059e-12	-1.74523e-10	-1.07272	1.00853e-07	-1.74523e-10	-1.07272
44343902	rs2532345	1.31218e-12	-0.397106	-1.02482	1.57045e-08	-1.90748	-1.02495
44344769	rs3744462	4.37407e-13	-1.8584	-0.662112	2.85503e-08	-1.67292	-0.661796
44345063	rs2732651	2.13819e-05	15.1844	-1.4542e-10	4.9717e-08	-1.78004	-1.4542e-10
44345116	rs150324371	1.06366e-12	-1.6319	-1.4542e-10	4.39247e-08	-1.90391	-1.4542e-10
44346361	rs2532337	4.31175e-12	-1.74523e-10	-0.232273	2.33479e-07	-1.74523e-10	-0.233293
44347218	rs530676870	0.00189933	19.6712	-1.4542e-10	5.75148e-08	-1.63434	-1.4542e-10
44347727	rs568197156	2.13819e-05	15.1844	-1.4542e-10	4.9717e-08	-1.78004	-1.4542e-10
44348298	rs2950694	2.13819e-05	15.1844	-1.4542e-10	4.9717e-08	-1.78004	-1.4542e-10
44349079	rs75257416	2.03626e-05	15.1356	-1.4542e-10	4.95067e-08	-1.78428	-1.4542e-10
44350090	rs2532329	0.000618151	18.5486	-1.4542e-10	5.89345e-08	-1.60996	-1.4542e-10
44350293	rs2732711	0.000210406	17.4709	-1.4542e-10	5.9504e-08	-1.60034	-1.4542e-10
44350309	rs3826424	6.0172e-12	-1.74523e-10	0.101005	3.25932e-07	-1.74523e-10	0.100304
44351285	rs562855425	0.00175153	19.5901	-1.4542e-10	5.85445e-08	-1.6166	-1.4542e-10
44351298	rs533425051	0.000232935	17.5727	-1.4542e-10	6.09839e-08	-1.57577	-1.4542e-10
44351387	rs2732708	0.00115192	19.1711	-1.4542e-10	5.72401e-08	-1.63913	-1.4542e-10
44351686	rs2732706	0.00104443	19.0731	-1.4542e-10	5.66266e-08	-1.6499	-1.4542e-10
44351743	rs2696541	0.000122791	16.9324	-1.4542e-10	5.57622e-08	-1.66529	-1.4542e-10
44351929	rs2732705	0.00121556	19.2249	-1.4542e-10	5.69198e-08	-1.64474	-1.4542e-10
44352131	rs2668622	0.00139963	19.3659	-1.4542e-10	6.20548e-08	-1.55837	-1.4542e-10
44352872	rs568873066	0.00136462	19.3405	-1.4542e-10	5.39008e-08	-1.69924	-1.4542e-10
44353770	rs143275150	1.30252e-12	-1.42932	-1.4542e-10	5.4682e-08	-1.68485	-1.4542e-10
44353885	rs111198951	0.0010494	19.0779	-1.4542e-10	5.49384e-08	-1.68017	-1.4542e-10
44354232	rs75134797	5.85445e-13	-1.4724	-0.756599	2.09061e-08	-1.8893	-0.757044
44354549	rs566238830	0.000779084	18.78	-1.4542e-10	6.04504e-08	-1.58456	-1.4542e-10
44354796	rs2732700	5.72046e-12	-1.74523e-10	0.0504337	3.09701e-07	-1.74523e-10	0.0492236
44355602	rs2696532	0.00087012	18.8905	-1.4542e-10	5.40405e-08	-1.69665	-1.4542e-10
44356058	rs62071628	1.1807e-10	4.16985	-1.09218	1.46404e-08	-1.91045	-1.09215
44356793	rs2696524	0.000946762	18.9749	-1.4542e-10	5.34269e-08	-1.70807	-1.4542e-10
44356949	rs571516577	0.00100472	19.0344	-1.4542e-10	5.37425e-08	-1.70218	-1.4542e-10
44357351	rs17665188	0.00112564	19.148	-1.4542e-10	5.4363e-08	-1.6907	-1.4542e-10
44358098	rs75098428	6.68043e-13	-1.43008	-0.666934	2.25236e-08	-1.90438	-0.667434
44358286	rs74606758	6.38679e-13	-1.45417	-0.687805	2.21275e-08	-1.90127	-0.688292
44359663	rs36123991	0.000128761	16.9798	-1.4542e-10	5.36746e-08	-1.70344	-1.4542e-10
44360941	rs558980400	8.97949e-05	16.6194	-1.4542e-10	5.34001e-08	-1.70857	-1.4542e-10
44362035	rs143562817	9.22206e-13	-1.7746	-1.4542e-10	4.36413e-08	-1.91038	-1.4542e-10
44363929	rs567135833	0.000793677	18.7986	-1.4542e-10	5.43535e-08	-1.69087	-1.4542e-10
44364056	rs2732615	1.94793e-05	15.0912	-1.4542e-10	4.93192e-08	-1.78807	-1.4542e-10
44364209	rs569012614	2.03626e-05	15.1356	-1.4542e-10	4.95067e-08	-1.78428	-1.4542e-10
44364584	rs564007266	0.000126138	16.9593	-1.4542e-10	6.38404e-08	-1.53	-1.4542e-10
44364649	rs535576035	0.00132151	19.3084	-1.4542e-10	5.96287e-08	-1.59825	-1.4542e-10
44368212	rs2957297	2.34757e-05	15.2779	-1.4542e-10	5.01306e-08	-1.77175	-1.4542e-10
44368852	rs147981960	2.9002e-12	-1.74523e-10	-0.628836	1.57205e-07	-1.74523e-10	-0.62883
44410597	rs273537	1.91446e-12	-1.82859	0.784412	1.09877e-07	-1.76985	0.78282
44515243	rs151172887	0.00737949	21.0284	-1.4542e-10	1.13485e-07	-0.954713	-1.4542e-10
44526643	rs62072114	2.80023e-13	-1.89508	-1.07142	2.92663e-08	-1.23836	-1.07158
44567463	rs55913050	4.01529e-13	-1.74879	-0.857302	1.85083e-08	-1.91062	-0.857542
44572068	rs3874943	2.37518e-09	5.98279	0.0964253	5.50605e-08	-1.7726	0.0946443
44576704	rs2942003	8.81199e-11	2.51834	0.266746	1.52158e-07	-0.926651	0.265185
44578158	rs150647074	1.99673e-12	-1.74523e-10	-1.00211	1.08219e-07	-1.74523e-10	-1.00222
44625928	rs151267673	1.24757e-11	-0.313098	1.14327	1.53675e-07	-1.79291	1.14137
44632463	rs568039055	7.938e-13	-1.3812	-0.543339	4.49298e-08	-1.3381	-0.54318
44652651	rs538414914	1.03865e-11	0.305865	0.341027	7.46594e-08	-1.71285	0.339403
44687454	rs192847700	4.24685e-12	-1.74523e-10	-0.247438	2.3018e-07	-1.74523e-10	-0.247522
44687766	rs538603006	1.34056e-12	-1.40053	-1.4542e-10	6.74063e-07	0.82694	-1.4542e-10
44753025	rs199470	2.23854e-08	6.83328	1.48927	2.01073e-07	-1.86929	1.48658
44753350	rs117300236	1.24546e-05	13.9847	0.659287	1.22112e-07	-1.53856	0.657117
44755557	rs138849325	8.04876e-13	-1.91068	-1.4542e-10	4.55527e-08	-1.86751	-1.4542e-10
44762589	rs199461	1.89269e-05	14.1082	0.954249	1.36487e-07	-1.7218	0.951646
44764775	rs199460	2.95161e-06	12.1734	1.03088	1.52934e-07	-1.68462	1.02824
44769000	rs62074082	3.97792e-12	-1.85808	1.54523	3.24556e-07	-1.44621	1.54228
44773783	rs199441	2.80558e-05	15.824	-0.36791	3.38017e-08	-1.79782	-0.368049
44781143	rs200403	6.08076e-05	15.0156	1.21404	2.09937e-07	-1.55084	1.21127
44785124	rs76083437	1.92072e-12	-1.74523e-10	-1.04092	1.04118e-07	-1.74523e-10	-1.04085
44785855	rs549813011	5.21645e-12	-1.74523e-10	-0.0417988	2.82719e-07	-1.74523e-10	-0.0419301
44786336	rs199437	2.79602e-05	14.3998	1.05292	1.5877e-07	-1.66918	1.05025
44786397	rs139331985	2.59442e-12	-0.740254	-1.4542e-10	1.204e-07	-0.89556	-1.4542e-10
44786930	rs183950723	1.08359e-11	-1.74523e-10	0.689252	5.87178e-07	-1.74523e-10	0.688944
44787130	rs34565941	4.3861e-12	-1.85672	1.64155	3.68889e-07	-1.41443	1.63854
44787312	rs1378358	2.19552e-05	15.2109	-1.4542e-10	4.50909e-08	-1.8777	-1.4542e-10
44787313	rs538628	2.08922e-05	15.1613	-1.4542e-10	4.49943e-08	-1.87985	-1.4542e-10
44788310	rs183211	2.9677e-05	14.4347	1.07761	1.65487e-07	-1.65241	1.07492
44789285	rs199436	2.8659e-05	14.3998	1.07761	1.62736e-07	-1.66918	1.07492
44790203	rs169201	1.88285e-05	15.0573	-1.4542e-10	4.48024e-08	-1.88412	-1.4542e-10
44791643	rs199438	2.80333e-05	14.3998	1.05553	1.59185e-07	-1.66918	1.05286
44792632	rs10491141	4.12527e-12	-1.85751	1.58103	3.34629e-07	-1.45142	1.57806
44793283	rs17692129	2.25304e-11	0.426365	0.994885	1.43782e-07	-1.71084	0.992753
44793503	rs199439	2.76513e-05	15.4416	-1.4542e-10	4.55839e-08	-1.86683	-1.4542e-10
44793537	rs72628335	9.28074e-12	-1.74523e-10	0.534325	5.02977e-07	-1.74523e-10	0.534161
44793606	rs2316278	4.1856e-12	-1.85458	1.59262	3.41425e-07	-1.44289	1.58964
44794558	rs12951057	1.65862e-12	-1.18763	-1.4542e-10	4.47534e-08	-1.88522	-1.4542e-10
44794848	rs34720194	3.99283e-12	-1.85322	1.54411	3.26541e-07	-1.43898	1.54116
44795190	rs16941095	1.8179e-12	-1.74523e-10	-1.09594	9.85379e-08	-1.74523e-10	-1.09594
44795234	rs142167	3.55006e-05	14.6797	1.01171	1.5781e-07	-1.63406	1.00906
44795469	rs199457	2.61594e-05	15.3861	-1.4542e-10	4.54588e-08	-1.86958	-1.4542e-10
44796777	rs12937492	4.15447e-12	-1.83774	1.56831	3.49102e-07	-1.39636	1.56535
44797820	rs12947457	4.5556e-12	-1.85016	1.6729	3.74643e-07	-1.43029	1.66988
44797919	rs199456	2.61594e-05	15.3861	-1.4542e-10	4.54588e-08	-1.86958	-1.4542e-10
44798551	rs79314128	4.93583e-12	-0.0970951	-1.4542e-10	7.84846e-08	-1.32348	-1.4542e-10
44798586	rs16941125	5.97236e-13	-1.84222	-0.366841	4.76948e-08	-1.45425	-0.367313
44799216	rs199455	4.32778e-05	14.7463	1.14327	1.89796e-07	-1.58099	1.14056
44799630	rs151083524	4.77755e-12	-1.74523e-10	-0.129689	2.58921e-07	-1.74523e-10	-0.12986
44800046	rs7224296	2.0989e-05	14.2201	0.945742	1.46461e-07	-1.64276	0.943139
44800110	rs199454	4.42875e-05	14.7473	1.16525	1.90823e-07	-1.59755	1.16251
44800861	rs78947085	1.14828e-12	-1.55535	-1.4542e-10	1.58454e-07	-0.620921	-1.4542e-10
44800946	rs199453	2.4176e-05	14.2085	1.09873	1.64438e-07	-1.67988	1.09603
44801340	rs199452	3.94129e-05	14.6973	1.09873	1.74486e-07	-1.62057	1.09603
44801784	rs199451	2.23151e-05	15.2272	-1.4542e-10	4.54855e-08	-1.86899	-1.4542e-10
44802774	rs4968239	4.22251e-12	-1.90627	1.65308	2.478e-07	-1.82383	1.65007
44802775	rs147405729	1.85129e-12	-1.07773	-1.4542e-10	7.52949e-08	-1.36497	-1.4542e-10
44803098	rs199450	4.33619e-12	-0.226621	-1.4542e-10	6.44967e-08	-1.51977	-1.4542e-10
44803160	rs78349511	1.93738e-12	-1.74523e-10	-1.03228	1.05006e-07	-1.74523e-10	-1.03236
44805603	rs74982369	2.59485e-12	-1.74523e-10	-0.740088	1.40667e-07	-1.74523e-10	-0.739984
44808360	rs35937770	1.83634e-11	0.305164	0.911578	1.3148e-07	-1.717	0.909475
44808902	rs199449	3.50918e-05	14.4346	1.24523	1.98331e-07	-1.63888	1.24243
44809001	rs199448	2.60801e-05	15.3831	-1.4542e-10	4.58547e-08	-1.86091	-1.4542e-10
44810652	rs116845508	2.86835e-13	-1.88045	-1.06201	1.51994e-08	-1.90305	-1.06207
44812188	rs199447	2.60767e-05	15.3829	-1.4542e-10	4.63747e-08	-1.84963	-1.4542e-10
44813169	rs199446	5.45063e-05	14.7882	1.33199	2.33572e-07	-1.56203	1.32914
44814132	rs6503809	5.65517e-12	-1.85751	1.89647	4.58647e-07	-1.45142	1.89331
44814383	rs12453054	1.91366e-12	-1.74523e-10	-1.0446	1.0371e-07	-1.74523e-10	-1.04478
44814598	rs117936104	4.03426e-12	-0.298792	-1.4542e-10	8.40066e-08	-1.25549	-1.4542e-10
44814884	rs7226263	6.605e-12	-1.79193	1.98614	5.8606e-07	-1.2959	1.98293
44815743	rs7216231	6.68087e-12	-1.79409	1.99972	5.91147e-07	-1.30083	1.99651
44816132	rs12325819	5.86485e-12	-1.86028	1.93564	4.73064e-07	-1.45962	1.93246
44817355	rs72628336	4.09013e-11	-1.74523e-10	2.01755	2.21357e-06	-1.74523e-10	2.01598
44817408	rs199445	2.60801e-05	15.3831	-1.4542e-10	4.58547e-08	-1.86091	-1.4542e-10
44818276	rs199444	3.48251e-05	14.4346	1.2376	1.96824e-07	-1.63888	1.23481
44819371	rs144351579	9.84908e-13	-1.70882	-1.4542e-10	1.15999e-07	-0.9328	-1.4542e-10
44819519	rs8065602	6.53077e-12	-1.85751	2.04042	5.29625e-07	-1.45142	2.0372
44819565	rs199443	2.47993e-05	15.3327	-1.4542e-10	4.57324e-08	-1.86358	-1.4542e-10
44819595	rs17698176	2.29537e-12	-0.544669	-0.318052	3.46575e-08	-1.82277	-0.3181
44819711	rs59600577	1.81786e-12	-1.74523e-10	-1.09596	9.85362e-08	-1.74523e-10	-1.09596
44820122	rs199442	3.61963e-05	14.382	1.32886	2.14169e-07	-1.64563	1.32601
44820425	rs199536	5.6187e-05	14.7292	1.42134	2.53234e-07	-1.57051	1.41844
44822662	rs199535	2.47993e-05	15.3327	-1.4542e-10	4.57324e-08	-1.86358	-1.4542e-10
44823967	rs150841918	8.39655e-13	-1.86838	-1.4542e-10	4.38087e-08	-1.90655	-1.4542e-10
44824213	rs199534	2.11183e-05	15.172	-1.4542e-10	4.53659e-08	-1.87162	-1.4542e-10
44824784	rs4246416	6.92381e-12	-1.90903	2.15038	5.00241e-07	-1.61838	2.14709
44826056	rs9896243	2.88928e-05	15.4855	-1.4542e-10	4.48214e-08	-1.8837	-1.4542e-10
44827485	rs77162940	5.4435e-12	-1.85305	1.85386	2.87418e-07	-1.87622	1.85077
44828931	rs199533	2.60801e-05	15.3831	-1.4542e-10	4.58547e-08	-1.86091	-1.4542e-10
44830348	rs199532	8.06515e-13	-1.90865	-1.4542e-10	4.44206e-08	-1.89268	-1.4542e-10
44830414	rs199531	1.44029e-05	13.8369	0.952438	1.39308e-07	-1.69957	0.949875
44830426	rs12603920	5.05071e-12	-1.87646	1.80238	3.93317e-07	-1.5111	1.79934
44831932	rs9902077	5.57135e-12	-1.87063	1.89465	4.39744e-07	-1.49173	1.89154
44833217	rs35732828	1.82116e-12	-1.09414	-1.4542e-10	4.54202e-08	-1.87043	-1.4542e-10
44833888	rs141599417	1.41889e-12	-1.34374	-1.4542e-10	1.0505e-07	-1.03194	-1.4542e-10
44835179	rs12452215	4.77073e-12	-1.87645	1.74533	3.7153e-07	-1.51105	1.7423
44835495	rs16941674	4.45246e-12	-1.88383	1.68367	3.40271e-07	-1.53731	1.68067
44836302	rs9912530	1.22927e-05	13.8644	0.766551	1.23967e-07	-1.63046	0.764096
44836653	rs199530	1.91059e-05	14.0657	1.00618	1.57355e-07	-1.63145	1.00358
44837217	rs199529	3.09727e-05	15.555	-1.4542e-10	5.49284e-08	-1.68035	-1.4542e-10
44838710	rs57685539	1.47974e-12	-1.30175	-1.4542e-10	1.16876e-07	-0.925273	-1.4542e-10
44839671	rs76076573	9.30749e-13	-1.76538	-1.4542e-10	1.01855e-07	-1.06283	-1.4542e-10
44843136	rs199528	2.50045e-05	15.3409	-1.4542e-10	4.80545e-08	-1.81405	-1.4542e-10
44843651	rs146748702	9.76393e-13	-1.71751	-1.4542e-10	7.51395e-08	-1.36704	-1.4542e-10
44843667	rs199527	1.00948e-05	13.6175	0.816443	1.33103e-07	-1.60924	0.813976
44844089	rs80157885	8.77256e-13	-1.82457	-1.4542e-10	8.73313e-08	-1.21667	-1.4542e-10
44845538	rs77266163	4.79746e-12	-0.12553	-1.4542e-10	6.22715e-08	-1.55488	-1.4542e-10
44846233	rs149935689	1.87596e-12	-1.74523e-10	-1.0645	1.01681e-07	-1.74523e-10	-1.06455
44846767	rs148639599	4.11061e-12	-0.280046	-1.4542e-10	1.40466e-07	-0.741419	-1.4542e-10
44847707	rs199526	6.43794e-06	12.9973	0.986846	1.2382e-07	-1.85183	0.98428
44847834	rs199525	1.92149e-05	15.0776	-1.4542e-10	4.71604e-08	-1.83283	-1.4542e-10
44848314	rs3809857	1.11878e-11	0.476427	0.244779	7.52827e-08	-1.60828	0.243143
44848438	rs199524	1.92856e-05	14.0582	1.02305	1.74457e-07	-1.54517	1.02046
44848517	rs199523	1.85992e-05	14.0011	1.04387	1.76603e-07	-1.55376	1.04128
44849926	rs199522	8.20753e-13	-1.89115	-1.4542e-10	4.36261e-08	-1.91073	-1.4542e-10
44850421	rs72628337	5.43743e-12	-1.80359	1.80328	2.66575e-07	-1.90102	1.80029
```
