## Supplementary material for "Characterization of shared and ancestry-specific signals driving complex traits using multi-ancestry fine-mapping": susiex_nc3.cs80.summary

```
# chr17:43072419-44851285
CS_ID	CS_LENGTH	CS_PURITY	MAX_PIP_SNP	BP	REF_ALLELE	ALT_ALLELE	REF_FRQ	BETA	SE	-LOG10P	MAX_PIP	POST-HOC_PROB_POP1	POST-HOC_PROB_POP2
1	1309	0.673803	rs151172887	44515243	T,NA	C,NA	0.65507,NA	-0.023927,NA	0.0041594,NA	8.0559,NA	0.00737949	1	0.497595
2	1	1	rs55938136	43798360	G,NA	A,NA	0.017893,NA	-0.0849311,NA	0.0149148,NA	7.90726,NA	0.999283	0.998762	0.499893
```
