## Supplementary material for "Characterization of shared and ancestry-specific signals driving complex traits using multi-ancestry fine-mapping": susiex_nc1.cs80.cs

```
CS_ID	SNP	BP	REF_ALLELE	ALT_ALLELE	REF_FRQ	BETA	SE	-LOG10P	CS_PIP	OVRL_PIP
1	chr17:44360386:G:A	44360386	A,A	G,G	1,1	inf,inf	inf,inf	13.061,0.293414	0.524724	0.524724
1	chr17:44375697:A:C	44375697	C,C	A,A	1,1	inf,inf	inf,inf	12.0967,0.489526	0.0789005	0.0789005
1	chr17:44373937:G:A	44373937	A,A	G,G	1,1	inf,inf	inf,inf	11.9225,0.657765	0.0685934	0.0685934
1	chr17:44366416:T:C	44366416	C,C	T,T	1,1	inf,inf	inf,inf	11.8623,0.733727	0.0675532	0.0675532
1	chr17:44528273:C:T	44528273	T,T	C,C	1,1	inf,inf	inf,inf	11.3887,1.15018	0.0474619	0.0474619
1	chr17:44377095:G:C	44377095	C,C	G,G	1,1	inf,inf	inf,inf	11.7682,0.517921	0.0395934	0.0395934
```
