## Supplementary material for "Characterization of shared and ancestry-specific signals driving complex traits using multi-ancestry fine-mapping": susiex_nc1.cs80.snp

```
BP	SNP	PIP(CS1)	LogBF(CS1,Pop1)	LogBF(CS1,Pop2)
43860687	chr17:43860687:G:C	1.98532e-11	-2.81986e-10	0.215442
43860714	chr17:43860714:A:T	9.47985e-13	-1.74702	-1.07931
43860817	chr17:43860817:A:C	2.50512e-12	-1.47261	-0.381973
43861133	chr17:43861133:G:C	4.33236e-12	-2.81986e-10	-1.30681
43861235	chr17:43861235:G:T	9.24534e-11	-2.81986e-10	1.75378
43862016	chr17:43862016:G:A	4.29669e-12	-2.81986e-10	-1.31508
43862070	chr17:43862070:T:C	2.13292e-11	-2.81986e-10	0.287155
43862448	chr17:43862448:C:T	4.34486e-12	-2.81986e-10	-1.30393
43862572	chr17:43862572:C:T	4.30927e-12	-2.81986e-10	-1.31215
43862600	chr17:43862600:C:T	5.03721e-12	-2.81986e-10	-1.15607
43862649	chr17:43862649:T:C	4.30387e-12	-2.81986e-10	-1.31341
43863029	chr17:43863029:C:T	4.31333e-12	-2.81986e-10	-1.31121
43863225	chr17:43863225:G:C	4.33061e-12	-2.81986e-10	-1.30721
43863297	chr17:43863297:G:A	4.39553e-12	-2.81986e-10	-1.29233
43863307	chr17:43863307:C:T	4.30308e-12	-2.81986e-10	-1.31359
43863581	chr17:43863581:T:G	4.67247e-12	-2.81986e-10	-1.23123
43863592	chr17:43863592:C:G	4.33819e-12	-2.81986e-10	-1.30546
43863826	chr17:43863826:T:C	4.39089e-12	-2.81986e-10	-1.29339
43864381	chr17:43864381:T:C	1.00479e-11	-2.81986e-10	-0.46556
43864420	chr17:43864420:C:G	1.38675e-12	-1.78318	-0.662781
43864540	chr17:43864540:C:A	2.02437e-12	-1.17864	-0.889026
43865288	chr17:43865288:G:A	5.62275e-12	-2.81986e-10	-1.0461
43865304	chr17:43865304:A:G	4.32351e-12	-2.81986e-10	-1.30886
43865334	chr17:43865334:A:G	2.9695e-12	-1.62876	-0.0557694
43865389	chr17:43865389:GC:G	1.56176e-11	-2.81986e-10	-0.0245232
43865496	chr17:43865496:T:C	5.27788e-12	-2.81986e-10	-1.1094
43865528	chr17:43865528:C:T	4.29789e-12	-2.81986e-10	-1.3148
43865859	chr17:43865859:G:A	9.18353e-12	-2.81986e-10	-0.55551
43866331	chr17:43866331:G:A	6.07656e-12	-2.81986e-10	-0.968483
43866407	chr17:43866407:G:A	4.7919e-12	-2.81986e-10	-1.20599
43866791	chr17:43866791:C:T	4.29731e-12	-2.81986e-10	-1.31493
43867497	chr17:43867497:T:G	9.24952e-13	-1.5497	-1.30124
43868196	chr17:43868196:C:T	1.26033e-12	-1.5551	-0.986448
43868220	chr17:43868220:A:G	1.82502e-12	-1.83789	-0.333438
43868401	chr17:43868401:C:T	1.3611e-12	-1.49249	-0.972135
43868408	chr17:43868408:G:A	7.93926e-13	-1.86565	-1.13804
43868764	chr17:43868764:C:G	7.39065e-12	-0.849584	0.0768771
43868812	chr17:43868812:G:T	1.3799e-12	-1.48199	-0.968925
43869044	chr17:43869044:G:C	4.30006e-12	-2.81986e-10	-1.31429
43869082	chr17:43869082:C:G	1.50615e-12	-1.8855	-0.477865
43869145	chr17:43869145:G:A	9.34214e-13	-1.69181	-1.14916
43869337	chr17:43869337:G:T	2.24963e-12	-1.96216	-3.22959e-10
43869705	chr17:43869705:G:A	9.50671e-13	-1.52965	-1.29386
43869813	chr17:43869813:G:A	3.4086e-12	-1.54662	-3.22959e-10
43870018	chr17:43870018:C:T	4.7505e-12	-2.81986e-10	-1.21467
43870994	chr17:43870994:C:T	4.35633e-12	-2.81986e-10	-1.30129
43871194	chr17:43871194:C:T	1.07338e-11	-2.81986e-10	-0.399528
43871285	chr17:43871285:C:T	6.87471e-12	-2.81986e-10	-0.845072
43871435	chr17:43871435:C:T	4.33854e-12	-2.81986e-10	-1.30538
43871526	chr17:43871526:C:A	5.09533e-12	-2.81986e-10	-1.1446
43871645	chr17:43871645:G:A	4.30997e-12	-2.81986e-10	-1.31199
43872108	chr17:43872108:T:C	5.04245e-12	-2.81986e-10	-1.15503
43872290	chr17:43872290:A:C	5.35351e-12	-2.81986e-10	-1.09517
43872606	chr17:43872606:C:T	4.35287e-12	-2.81986e-10	-1.30209
43872711	chr17:43872711:G:A	1.08708e-11	-2.81986e-10	-0.386842
43873049	chr17:43873049:G:T	2.18432e-12	-1.99162	-3.22959e-10
43873148	chr17:43873148:G:A	4.39734e-12	-2.81986e-10	-1.29192
43873209	chr17:43873209:C:T	8.78133e-13	-1.9602	-0.942675
43873453	chr17:43873453:A:G	2.16376e-12	-2.00108	-3.22959e-10
43873571	chr17:43873571:G:A	2.64972e-12	-1.45794	-0.340531
43873684	chr17:43873684:T:C	5.14078e-12	-2.81986e-10	-1.13572
43873860	chr17:43873860:T:C	1.17141e-12	-1.49268	-1.12203
43873909	chr17:43873909:T:C	8.34826e-13	-1.79196	-1.16149
43873915	chr17:43873915:C:T	1.05083e-12	-1.46292	-1.26042
43874023	chr17:43874023:C:T	5.33366e-12	-2.81986e-10	-1.09888
43874026	chr17:43874026:C:T	5.32966e-12	-2.81986e-10	-1.09964
43874354	chr17:43874354:G:C	8.09766e-12	-2.81986e-10	-0.681346
43874677	chr17:43874677:A:T	6.93965e-13	-1.82347	-1.31478
43875183	chr17:43875183:C:T	8.89191e-12	-2.81986e-10	-0.58778
43875439	chr17:43875439:G:A	2.5252e-12	-1.8466	-3.22959e-10
43875448	chr17:43875448:G:A	4.98503e-12	-2.81986e-10	-1.16648
43875564	chr17:43875564:C:CTAA	5.19909e-12	-2.81986e-10	-1.12444
43875639	chr17:43875639:C:CTCCCACCTGA	5.14078e-12	-2.81986e-10	-1.13572
43875666	chr17:43875666:A:G	5.12768e-12	-2.81986e-10	-1.13827
43875834	chr17:43875834:G:A	4.54488e-12	-2.81986e-10	-1.25892
43875844	chr17:43875844:G:A	1.11918e-12	-1.51653	-1.1438
43875920	chr17:43875920:G:A	8.46614e-12	-2.81986e-10	-0.636847
43875959	chr17:43875959:T:G	2.09795e-10	2.57321	-3.22959e-10
43876082	chr17:43876082:C:T	6.81585e-12	-2.81986e-10	-0.853671
43876630	chr17:43876630:T:C	5.89841e-13	-1.99787	-1.30295
43876674	chr17:43876674:CACAT:C	1.12067e-12	-1.89526	-0.763735
43876993	chr17:43876993:A:G	2.112e-12	-1.33811	-0.687176
43877234	chr17:43877234:A:G	8.40767e-13	-1.7933	-1.15306
43877755	chr17:43877755:A:G	7.68635e-12	-2.81986e-10	-0.733476
43877790	chr17:43877790:A:G	7.11713e-13	-1.80376	-1.30924
43877947	chr17:43877947:G:A	2.2164e-12	-1.97704	-3.22959e-10
43878203	chr17:43878203:A:G	1.12342e-11	-2.81986e-10	-0.353956
43878327	chr17:43878327:G:A	9.05261e-11	-2.81986e-10	1.73272
43878810	chr17:43878810:G:A	2.19533e-12	-1.98659	-3.22959e-10
43878828	chr17:43878828:C:G	5.61453e-12	-1.04756	-3.22959e-10
43878962	chr17:43878962:C:T	5.42821e-12	-2.81986e-10	-1.08131
43879422	chr17:43879422:A:G	5.36072e-12	-2.81986e-10	-1.09382
43880153	chr17:43880153:C:T	5.14078e-12	-2.81986e-10	-1.13572
43880366	chr17:43880366:C:A	4.29481e-12	-2.81986e-10	-1.31551
43880368	chr17:43880368:A:G	2.15403e-11	-2.81986e-10	0.297004
43880429	chr17:43880429:T:C	5.14832e-12	-2.81986e-10	-1.13425
43881448	chr17:43881448:C:T	1.74266e-11	-2.81986e-10	0.0850757
43881676	chr17:43881676:G:A	5.34451e-12	-2.81986e-10	-1.09685
43881836	chr17:43881836:C:T	2.14232e-12	-2.01103	-3.22959e-10
43881966	chr17:43881966:A:G	5.37224e-12	-2.81986e-10	-1.09168
43882036	chr17:43882036:G:A	5.30904e-12	-2.81986e-10	-1.10351
43882173	chr17:43882173:C:G	2.58688e-12	-1.82247	-3.22959e-10
43882214	chr17:43882214:T:C	5.32753e-12	-2.81986e-10	-1.10003
43882494	chr17:43882494:C:T	4.47124e-12	-2.81986e-10	-1.27525
43882736	chr17:43882736:T:C	5.81449e-12	-2.81986e-10	-1.01257
43882773	chr17:43882773:A:G	8.62291e-13	-1.78497	-1.13612
43882975	chr17:43882975:T:C	1.01478e-12	-1.51388	-1.24437
43883445	chr17:43883445:T:C	1.15899e-11	-2.81986e-10	-0.322789
43883683	chr17:43883683:T:C	1.44113e-12	-1.55442	-0.853076
43883703	chr17:43883703:C:G	6.29975e-12	-2.81986e-10	-0.932412
43883722	chr17:43883722:GA:G	1.20702e-11	-2.81986e-10	-0.282185
43883733	chr17:43883733:A:T	1.03483e-11	-2.81986e-10	-0.436098
43883939	chr17:43883939:A:G	1.64809e-10	-2.81986e-10	2.33187
43883955	chr17:43883955:C:T	4.30577e-12	-2.81986e-10	-1.31297
43884023	chr17:43884023:A:G	2.17543e-12	-1.9957	-3.22959e-10
43884083	chr17:43884083:C:T	8.85585e-13	-1.8001	-1.09433
43884088	chr17:43884088:A:G	4.66293e-12	-2.81986e-10	-1.23328
43884421	chr17:43884421:C:T	2.11206e-12	-0.775466	-1.24979
43884422	chr17:43884422:G:A	5.19797e-12	-2.81986e-10	-1.12465
43884660	chr17:43884660:C:T	4.31398e-12	-2.81986e-10	-1.31106
43884690	chr17:43884690:C:A	1.05145e-11	-2.81986e-10	-0.420166
43884804	chr17:43884804:A:AT	8.86744e-13	-1.79332	-1.0998
43885837	chr17:43885837:G:A	1.10638e-12	-1.51279	-1.15904
43885912	chr17:43885912:C:T	2.23857e-12	-1.96708	-3.22959e-10
43886069	chr17:43886069:C:T	4.65938e-12	-2.81986e-10	-1.23404
43886231	chr17:43886231:A:G	1.2628e-12	-2.00674	-0.53285
43886360	chr17:43886360:C:A	4.53599e-12	-2.81986e-10	-1.26088
43886394	chr17:43886394:C:T	1.24084e-11	-2.81986e-10	-0.254548
43886715	chr17:43886715:A:G	1.02511e-12	-1.47776	-1.27035
43886957	chr17:43886957:A:G	1.07535e-11	-2.81986e-10	-0.397693
43887101	chr17:43887101:C:T	5.04798e-12	-2.81986e-10	-1.15393
43887115	chr17:43887115:G:A	6.53615e-12	-2.81986e-10	-0.895574
43887148	chr17:43887148:C:T	8.81311e-13	-1.81937	-1.0799
43887153	chr17:43887153:G:A	6.11771e-12	-2.81986e-10	-0.961733
43887477	chr17:43887477:G:GGGA	4.30456e-12	-2.81986e-10	-1.31325
43887601	chr17:43887601:CTT:C	6.08071e-12	-2.81986e-10	-0.9678
43887784	chr17:43887784:A:T	4.75244e-12	-2.81986e-10	-1.21426
43887832	chr17:43887832:C:G	8.86964e-13	-1.77483	-1.11804
43888463	chr17:43888463:G:A	9.18893e-13	-1.77081	-1.08669
43888967	chr17:43888967:T:C	8.85418e-13	-1.80256	-1.09206
43889102	chr17:43889102:T:C	9.94108e-13	-1.52369	-1.25515
43889121	chr17:43889121:T:C	5.22764e-12	-2.81986e-10	-1.11896
43889127	chr17:43889127:T:C	6.29239e-12	-0.933581	-3.22959e-10
43889233	chr17:43889233:G:C	5.56401e-12	-2.81986e-10	-1.0566
43889661	chr17:43889661:G:A	8.70185e-13	-1.94629	-0.965681
43889898	chr17:43889898:C:T	5.09524e-12	-2.81986e-10	-1.14462
43889908	chr17:43889908:G:A	8.75112e-12	-2.81986e-10	-0.60374
43889926	chr17:43889926:C:T	9.6386e-12	-2.81986e-10	-0.507146
43889978	chr17:43889978:A:T	1.35012e-12	-1.8143	-0.658422
43890215	chr17:43890215:G:A	1.0262e-12	-1.48289	-1.26417
43890294	chr17:43890294:G:A	6.09894e-12	-2.81986e-10	-0.964806
43890638	chr17:43890638:G:A	1.2622e-09	4.36769	-3.22959e-10
43890820	chr17:43890820:A:AG	9.72951e-13	-1.52815	-1.27219
43891306	chr17:43891306:G:A	5.07015e-12	-2.81986e-10	-1.14955
43891367	chr17:43891367:C:T	5.06951e-12	-2.81986e-10	-1.14968
43891576	chr17:43891576:T:C	1.08847e-11	-2.81986e-10	-0.385564
43891663	chr17:43891663:A:G	9.83813e-13	-1.52045	-1.26879
43891696	chr17:43891696:G:C	5.07719e-12	-2.81986e-10	-1.14816
43891933	chr17:43891933:A:C	5.77805e-11	0.860057	0.423672
43892823	chr17:43892823:T:C	9.63991e-13	-1.71913	-1.09046
43892900	chr17:43892900:A:T	1.00802e-12	-1.49587	-1.26907
43892977	chr17:43892977:G:T	9.11148e-13	-1.95482	-0.911152
43893029	chr17:43893029:T:C	1.03979e-11	-2.81986e-10	-0.431319
43893538	chr17:43893538:C:G	9.87566e-13	-1.56826	-1.21717
43893918	chr17:43893918:T:C	4.51808e-12	-2.81986e-10	-1.26483
43894071	chr17:43894071:G:A	1.44969e-12	-1.69154	-0.710032
43894211	chr17:43894211:G:A	1.02238e-11	-2.81986e-10	-0.448201
43894381	chr17:43894381:C:A	5.28694e-12	-2.81986e-10	-1.10768
43894751	chr17:43894751:T:C	4.66753e-12	-1.23229	-3.22959e-10
43894837	chr17:43894837:AGGCAGGAG:A	1.02363e-12	-1.51247	-1.2371
43895621	chr17:43895621:G:A	5.10335e-12	-2.81986e-10	-1.14303
43896006	chr17:43896006:T:C	9.91492e-13	-1.53285	-1.24862
43896246	chr17:43896246:G:A	6.07709e-12	-2.81986e-10	-0.968396
43896504	chr17:43896504:G:A	4.34154e-12	-1.30469	-3.22959e-10
43897522	chr17:43897522:TACTC:T	1.01791e-12	-1.50006	-1.25511
43897883	chr17:43897883:C:G	9.32431e-13	-1.54267	-1.30021
43898053	chr17:43898053:C:T	5.07854e-12	-2.81986e-10	-1.1479
43898579	chr17:43898579:A:G	9.04453e-13	-1.57382	-1.29953
43899005	chr17:43899005:G:A	6.21303e-12	-0.946272	-3.22959e-10
43899195	chr17:43899195:T:G	4.29422e-12	-2.81986e-10	-1.31565
43899368	chr17:43899368:C:T	9.48672e-13	-1.55436	-1.27125
43899372	chr17:43899372:G:A	9.48048e-13	-1.55611	-1.27016
43899380	chr17:43899380:G:C	9.57814e-13	-1.54611	-1.26991
43899392	chr17:43899392:CCA:C	9.30285e-13	-1.57526	-1.26992
43899560	chr17:43899560:G:C	9.63794e-13	-1.55403	-1.25577
43899662	chr17:43899662:G:A	6.5123e-12	-2.81986e-10	-0.89923
43899685	chr17:43899685:A:T	5.389e-12	-2.81986e-10	-1.08856
43900444	chr17:43900444:G:A	2.28843e-12	-1.94505	-3.22959e-10
43900805	chr17:43900805:T:C	4.83508e-12	-2.81986e-10	-1.19702
43901173	chr17:43901173:C:T	4.77021e-12	-1.21053	-3.22959e-10
43901202	chr17:43901202:C:A	6.21444e-12	-2.81986e-10	-0.946046
43901388	chr17:43901388:G:T	1.03273e-12	-1.99532	-0.745397
43901607	chr17:43901607:A:G	4.50357e-12	-2.81986e-10	-1.26805
43901914	chr17:43901914:G:A	6.51112e-12	-2.81986e-10	-0.899411
43902291	chr17:43902291:C:T	7.00719e-12	-2.81986e-10	-0.825985
43902398	chr17:43902398:G:A	7.16236e-13	-1.89764	-1.20903
43902728	chr17:43902728:G:A	8.03851e-13	-1.8474	-1.14386
43902812	chr17:43902812:T:C	9.77241e-13	-1.49444	-1.30151
43902879	chr17:43902879:A:G	6.10765e-12	-2.81986e-10	-0.963379
43902932	chr17:43902932:T:C	8.7257e-13	-1.85607	-1.05316
43903499	chr17:43903499:G:A	4.5448e-12	-2.81986e-10	-1.25894
43903676	chr17:43903676:G:C	8.56992e-13	-1.84938	-1.07787
43903873	chr17:43903873:T:G	2.43163e-12	-1.88436	-3.22959e-10
43903879	chr17:43903879:A:G	7.41005e-12	-2.81986e-10	-0.770085
43903932	chr17:43903932:T:C	8.44045e-13	-1.86498	-1.07749
43904036	chr17:43904036:G:A	8.44016e-13	-1.85749	-1.08501
43904136	chr17:43904136:T:C	4.37141e-12	-2.81986e-10	-1.29784
43904421	chr17:43904421:C:A	4.31016e-12	-2.81986e-10	-1.31195
43904475	chr17:43904475:G:A	2.26279e-12	-1.95632	-3.22959e-10
43904644	chr17:43904644:G:A	7.92461e-13	-1.8862	-1.11933
43904885	chr17:43904885:C:A	8.62106e-13	-1.83655	-1.08474
43904978	chr17:43904978:C:G	1.01766e-12	-1.44729	-1.30813
43905195	chr17:43905195:A:T	8.39309e-13	-1.83631	-1.11179
43906049	chr17:43906049:C:T	3.16503e-11	0.694351	-0.0125243
43906120	chr17:43906120:G:T	8.91146e-13	-1.76548	-1.12268
43906130	chr17:43906130:G:A	8.78379e-13	-1.77992	-1.12268
43906145	chr17:43906145:T:A	4.70274e-12	-2.81986e-10	-1.22478
43906248	chr17:43906248:A:G	6.5554e-13	-1.89332	-1.3019
43906259	chr17:43906259:G:C	8.70844e-13	-1.76284	-1.14838
43906265	chr17:43906265:C:A	6.53877e-12	-0.895173	-3.22959e-10
43906289	chr17:43906289:C:A	4.87481e-12	-2.81986e-10	-1.18884
43906306	chr17:43906306:G:A	4.84481e-12	-2.81986e-10	-1.19501
43906600	chr17:43906600:C:A	5.84783e-12	-2.81986e-10	-1.00685
43907027	chr17:43907027:T:G	4.85269e-12	-2.81986e-10	-1.19339
43907182	chr17:43907182:G:A	3.41755e-12	-1.544	-3.22959e-10
43907481	chr17:43907481:C:G	2.17258e-12	-1.53655	-0.460459
43907609	chr17:43907609:G:A	6.28032e-12	-2.81986e-10	-0.9355
43907787	chr17:43907787:C:G	7.44817e-12	-2.81986e-10	-0.764953
43908000	chr17:43908000:G:T	6.06288e-12	-2.81986e-10	-0.970736
43908185	chr17:43908185:G:A	4.65161e-12	-2.81986e-10	-1.23571
43908477	chr17:43908477:A:G	6.05662e-13	-1.97541	-1.29894
43908572	chr17:43908572:A:G	5.51692e-12	-2.81986e-10	-1.0651
43908730	chr17:43908730:A:G	4.41841e-12	-2.81986e-10	-1.28714
43908844	chr17:43908844:A:G	2.14665e-12	-2.00901	-3.22959e-10
43909146	chr17:43909146:A:G	4.34406e-12	-2.81986e-10	-1.30411
43909231	chr17:43909231:T:A	1.24871e-11	-2.81986e-10	-0.248224
43909694	chr17:43909694:A:G	1.89077e-12	-1.34863	-0.787306
43910073	chr17:43910073:G:A	9.29726e-13	-1.63357	-1.21221
43910403	chr17:43910403:G:C	2.49396e-12	-1.18433	-0.674718
43910586	chr17:43910586:G:A	8.29198e-12	-2.81986e-10	-0.657633
43910664	chr17:43910664:G:A	1.83123e-12	-1.3911	-0.776829
43911085	chr17:43911085:G:C	1.84194e-12	-1.33026	-0.831847
43911388	chr17:43911388:C:T	4.33147e-12	-2.81986e-10	-1.30702
43911624	chr17:43911624:C:T	1.91816e-12	-1.3269	-0.794656
43911694	chr17:43911694:T:TA	4.35947e-12	-2.81986e-10	-1.30057
43912266	chr17:43912266:G:A	3.63276e-12	-1.48293	-3.22959e-10
43912273	chr17:43912273:G:A	4.29824e-12	-2.81986e-10	-1.31472
43912450	chr17:43912450:T:C	1.82515e-12	-1.36958	-0.801681
43912607	chr17:43912607:G:GA	1.89175e-12	-1.29515	-0.840266
43912906	chr17:43912906:A:G	6.81365e-12	-2.81986e-10	-0.853994
43913093	chr17:43913093:TAC:T	1.89683e-12	-1.30976	-0.822974
43913122	chr17:43913122:ACT:A	9.30207e-13	-1.6654	-1.17987
43913187	chr17:43913187:CAT:C	5.52229e-12	-2.81986e-10	-1.06413
43913245	chr17:43913245:TACACTCAAACACAG:T	7.21597e-12	-0.796625	-3.22959e-10
43913494	chr17:43913494:C:T	1.7835e-12	-1.38719	-0.807158
43913765	chr17:43913765:T:C	7.17712e-12	-2.81986e-10	-0.802024
43913965	chr17:43913965:C:A	9.07261e-13	-1.66333	-1.20691
43914732	chr17:43914732:A:G	4.41091e-12	-2.81986e-10	-1.28884
43915039	chr17:43915039:T:C	4.29711e-12	-2.81986e-10	-1.31498
43915249	chr17:43915249:T:C	1.13815e-12	-1.43533	-1.20819
43915305	chr17:43915305:C:G	2.5769e-12	-1.09635	-0.729981
43915353	chr17:43915353:T:C	1.04415e-12	-1.51112	-1.21859
43915359	chr17:43915359:TGGTCATGGA:T	4.30998e-12	-2.81986e-10	-1.31199
43915649	chr17:43915649:T:C	1.52509e-12	-1.04035	-1.31052
43916513	chr17:43916513:C:G	1.08356e-12	-1.98023	-0.712439
43916686	chr17:43916686:G:A	1.10601e-12	-1.99871	-0.673453
43916994	chr17:43916994:A:G	2.42711e-12	-1.88622	-3.22959e-10
43917328	chr17:43917328:G:A	1.07785e-12	-2.00929	-0.688657
43917424	chr17:43917424:T:C	1.0743e-12	-2.00435	-0.696901
43917426	chr17:43917426:C:T	3.43279e-12	-0.639387	-0.90016
43917664	chr17:43917664:T:C	1.04334e-12	-2.01187	-0.718619
43917930	chr17:43917930:C:G	1.04783e-12	-2.01303	-0.713168
43917984	chr17:43917984:G:T	2.39094e-12	-1.90124	-3.22959e-10
43918423	chr17:43918423:A:T	5.74754e-13	-2.01544	-1.31129
43918424	chr17:43918424:A:T	1.46162e-11	-2.81986e-10	-0.0907891
43918481	chr17:43918481:T:C	4.53124e-12	-2.81986e-10	-1.26193
43918793	chr17:43918793:C:T	6.71207e-13	-2.01707	-1.15453
43918877	chr17:43918877:T:G	4.55753e-12	-2.81986e-10	-1.25614
43919346	chr17:43919346:T:C	1.07548e-12	-2.01121	-0.688943
43919350	chr17:43919350:C:G	3.20499e-12	-0.899111	-0.709101
43919364	chr17:43919364:C:T	1.1035e-12	-2.01436	-0.660076
43919442	chr17:43919442:C:T	5.84342e-12	-2.81986e-10	-1.0076
43919658	chr17:43919658:A:G	1.08738e-12	-2.01488	-0.674272
43919940	chr17:43919940:A:G	7.13145e-13	-1.9942	-1.1168
43920127	chr17:43920127:G:T	1.93096e-12	-1.07704	-1.03786
43920344	chr17:43920344:T:C	6.80035e-13	-2.00407	-1.15446
43920730	chr17:43920730:C:T	1.27407e-11	-2.81986e-10	-0.228123
43921154	chr17:43921154:C:T	4.7887e-12	-2.81986e-10	-1.20666
43921495	chr17:43921495:A:C	2.44277e-12	-0.607458	-1.27233
43921788	chr17:43921788:T:A	2.98899e-12	-0.781894	-0.896093
43921849	chr17:43921849:C:T	3.1205e-12	-2.01864	0.38371
43921954	chr17:43921954:G:A	6.26897e-12	-2.81986e-10	-0.937309
43922389	chr17:43922389:C:A	5.40868e-12	-2.81986e-10	-1.08492
43922676	chr17:43922676:C:A	2.45782e-12	-1.87365	-3.22959e-10
43922751	chr17:43922751:A:G	6.29154e-12	-2.81986e-10	-0.933716
43922828	chr17:43922828:G:A	5.27577e-12	-2.81986e-10	-1.1098
43922975	chr17:43922975:A:G	6.63466e-12	-2.81986e-10	-0.880615
43923076	chr17:43923076:C:T	5.7091e-12	-2.81986e-10	-1.03086
43923099	chr17:43923099:C:A	7.38322e-11	-2.81986e-10	1.52887
43923182	chr17:43923182:C:T	7.16863e-13	-2.00489	-1.1009
43923414	chr17:43923414:A:G	3.50359e-11	-2.81986e-10	0.783451
43923752	chr17:43923752:T:C	7.63151e-13	-1.8782	-1.16502
43924520	chr17:43924520:A:C	4.00438e-12	-0.333895	-1.05164
43925078	chr17:43925078:T:G	4.06887e-12	-0.504858	-0.864697
43925150	chr17:43925150:A:G	4.33631e-12	-2.81986e-10	-1.3059
43925397	chr17:43925397:G:A	4.80192e-12	-2.81986e-10	-1.20391
43925575	chr17:43925575:G:A	4.40725e-12	-2.81986e-10	-1.28967
43925909	chr17:43925909:C:T	2.59679e-12	-0.681283	-1.13736
43926029	chr17:43926029:G:A	8.56733e-13	-1.97962	-0.947933
43926180	chr17:43926180:G:A	1.4742e-12	-1.81303	-0.571777
43926452	chr17:43926452:G:A	2.70883e-11	-2.81986e-10	0.526182
43926534	chr17:43926534:G:A	2.5443e-12	-0.712404	-1.12666
43926642	chr17:43926642:C:T	1.13409e-11	-2.81986e-10	-0.344509
43926744	chr17:43926744:G:A	9.18477e-12	-2.81986e-10	-0.555375
43926880	chr17:43926880:C:G	4.40877e-12	-2.81986e-10	-1.28933
43927211	chr17:43927211:A:G	5.27515e-12	-2.81986e-10	-1.10992
43927568	chr17:43927568:C:T	1.13382e-10	-2.81986e-10	1.95784
43927692	chr17:43927692:A:C	2.18717e-12	-0.831236	-1.15908
43927825	chr17:43927825:G:A	7.59545e-13	-2.01057	-1.03738
43927840	chr17:43927840:C:G	4.40681e-12	-2.81986e-10	-1.28977
43927895	chr17:43927895:T:C	2.49229e-12	-1.85972	-3.22959e-10
43927932	chr17:43927932:G:A	2.58664e-12	-0.635547	-1.18702
43927970	chr17:43927970:G:A	2.00884e-12	-0.81826	-1.2571
43927998	chr17:43927998:A:T	1.86181e-12	-1.99875	-0.152621
43928178	chr17:43928178:G:A	3.83558e-12	-0.208327	-1.22028
43928247	chr17:43928247:A:G	2.57621e-12	-0.800771	-1.02583
43928373	chr17:43928373:T:C	4.05373e-12	-0.472789	-0.900496
43928852	chr17:43928852:C:T	6.28721e-12	-2.81986e-10	-0.934405
43928891	chr17:43928891:C:T	5.35082e-12	-0.221183	-0.87449
43929167	chr17:43929167:C:T	1.80708e-12	-0.930482	-1.25073
43930043	chr17:43930043:G:A	4.53684e-12	-2.81986e-10	-1.26069
43930114	chr17:43930114:A:G	2.16296e-12	-0.965075	-1.03637
43930248	chr17:43930248:A:T	6.37727e-11	1.83409	-0.451687
43930269	chr17:43930269:T:C	4.59243e-12	-2.81986e-10	-1.24851
43930282	chr17:43930282:G:A	1.98219e-12	-0.975076	-1.11364
43930778	chr17:43930778:A:G	9.81709e-13	-1.66149	-1.12989
43930781	chr17:43930781:T:A	7.54357e-12	-2.81986e-10	-0.752226
43931346	chr17:43931346:T:C	5.66276e-11	-2.81986e-10	1.26357
43931474	chr17:43931474:C:T	4.29658e-12	-2.81986e-10	-1.3151
43931517	chr17:43931517:G:A	4.29526e-12	-2.81986e-10	-1.31541
43931576	chr17:43931576:G:A	6.35771e-12	0.119074	-1.04233
43931843	chr17:43931843:G:A	1.17602e-12	-1.59461	-1.01617
43931982	chr17:43931982:TTTTTTTC:T	8.29893e-12	0.625282	-1.28208
43932181	chr17:43932181:G:A	3.31123e-11	-2.81986e-10	0.726985
43932249	chr17:43932249:G:A	7.9574e-11	1.93444	-0.330677
43932548	chr17:43932548:C:T	2.33827e-10	2.40352	0.278142
43932877	chr17:43932877:T:A	4.16569e-10	1.26397	1.99516
43932991	chr17:43932991:C:T	1.01965e-12	-2.00736	-0.746105
43933282	chr17:43933282:C:A	1.72244e-11	-2.81986e-10	0.0734058
43933465	chr17:43933465:A:C	4.74693e-12	-2.81986e-10	-1.21542
43933623	chr17:43933623:G:C	9.37478e-13	-2.01092	-0.826559
43934092	chr17:43934092:C:T	4.90137e-12	-2.81986e-10	-1.18341
43934206	chr17:43934206:G:A	4.29435e-12	-2.81986e-10	-1.31562
43934455	chr17:43934455:G:A	4.19852e-11	0.495878	0.468517
43934630	chr17:43934630:T:C	4.31272e-12	-2.81986e-10	-1.31135
43935352	chr17:43935352:G:A	7.8196e-13	-1.80181	-1.21706
43935445	chr17:43935445:C:A	6.39441e-13	-2.01815	-1.20194
43935558	chr17:43935558:C:T	3.85955e-11	0.447322	0.432892
43935595	chr17:43935595:G:A	4.3372e-12	-2.81986e-10	-1.30569
43935741	chr17:43935741:C:G	4.3292e-12	-2.81986e-10	-1.30754
43936131	chr17:43936131:A:T	9.87921e-13	-1.90107	-0.884004
43936252	chr17:43936252:C:T	4.33142e-12	-2.81986e-10	-1.30703
43936366	chr17:43936366:C:T	3.46974e-11	0.449622	0.324122
43936694	chr17:43936694:G:A	3.42177e-12	-0.240883	-1.30188
43936772	chr17:43936772:G:T	3.38342e-12	-0.247616	-1.30642
43936979	chr17:43936979:A:C	3.14945e-12	-0.322335	-1.30336
43936993	chr17:43936993:T:C	3.18552e-12	-0.311507	-1.3028
43937329	chr17:43937329:C:T	4.29423e-12	-2.81986e-10	-1.31565
43938067	chr17:43938067:G:C	4.3632e-12	-2.81986e-10	-1.29972
43938327	chr17:43938327:C:T	1.82186e-12	-1.71749	-0.455575
43938977	chr17:43938977:GC:G	1.0311e-12	-1.99567	-0.74662
43939081	chr17:43939081:C:T	4.31078e-12	-2.81986e-10	-1.3118
43939153	chr17:43939153:T:C	1.46012e-11	-0.0918186	-3.22959e-10
43939310	chr17:43939310:T:C	4.30376e-12	-2.81986e-10	-1.31343
43939422	chr17:43939422:G:A	5.27319e-12	-2.81986e-10	-1.11029
43939780	chr17:43939780:A:G	6.00505e-12	-2.81986e-10	-0.980321
43939841	chr17:43939841:C:G	4.30376e-12	-2.81986e-10	-1.31343
43940070	chr17:43940070:C:T	4.71535e-12	-2.81986e-10	-1.2221
43940081	chr17:43940081:G:A	5.95124e-12	-2.81986e-10	-0.989322
43940284	chr17:43940284:C:T	8.74052e-12	-2.81986e-10	-0.604953
43940412	chr17:43940412:CCCCTGCCCCCAT:C	4.31294e-12	-2.81986e-10	-1.3113
43940731	chr17:43940731:C:T	4.29609e-12	-2.81986e-10	-1.31522
43941103	chr17:43941103:T:C	1.42647e-11	0.563223	-0.678357
43941173	chr17:43941173:T:C	4.30625e-12	-2.81986e-10	-1.31285
43941883	chr17:43941883:A:G	3.45671e-12	-1.5326	-3.22959e-10
43942010	chr17:43942010:C:G	2.12957e-12	-2.017	-3.22959e-10
43942126	chr17:43942126:C:T	1.46376e-11	0.461559	-0.550887
43942500	chr17:43942500:G:A	3.98883e-12	-1.38942	-3.22959e-10
43942702	chr17:43942702:GC:G	4.29423e-12	-2.81986e-10	-1.31565
43943829	chr17:43943829:G:A	4.90683e-12	-1.18229	-3.22959e-10
43943880	chr17:43943880:A:G	1.00205e-12	-1.4695	-1.30138
43944011	chr17:43944011:A:G	6.94096e-12	-2.81986e-10	-0.835481
43944339	chr17:43944339:G:A	8.25466e-13	-1.65052	-1.31421
43944520	chr17:43944520:C:A	6.74785e-13	-2.00062	-1.16566
43944573	chr17:43944573:G:A	3.33842e-12	-1.37987	-0.187553
43944691	chr17:43944691:C:T	4.29484e-12	-2.81986e-10	-1.31551
43944891	chr17:43944891:G:A	1.35988e-12	-1.71232	-0.753204
43944974	chr17:43944974:A:G	1.57679e-11	-2.81986e-10	-0.0149453
43944996	chr17:43944996:C:T	1.38597e-12	-1.19318	-1.25335
43945275	chr17:43945275:C:G	1.24378e-12	-1.25625	-1.29852
43945381	chr17:43945381:G:A	4.3386e-12	-2.81986e-10	-1.30537
43945522	chr17:43945522:A:G	1.26423e-12	-1.22592	-1.31253
43946053	chr17:43946053:C:T	4.29564e-12	-2.81986e-10	-1.31532
43946443	chr17:43946443:A:G	1.1823e-12	-1.30057	-1.30489
43946742	chr17:43946742:T:C	1.29204e-12	-1.25958	-1.25712
43947001	chr17:43947001:G:A	5.94083e-13	-1.98337	-1.31029
43947139	chr17:43947139:G:A	5.96288e-12	-2.81986e-10	-0.987368
43947758	chr17:43947758:C:T	6.86195e-12	-2.81986e-10	-0.846929
43948075	chr17:43948075:A:G	4.54156e-12	-2.81986e-10	-1.25965
43948527	chr17:43948527:C:G	4.66716e-12	-2.81986e-10	-1.23237
43948735	chr17:43948735:T:G	4.55253e-12	-2.81986e-10	-1.25724
43948919	chr17:43948919:G:A	4.31608e-12	-2.81986e-10	-1.31057
43949143	chr17:43949143:G:A	1.0974e-12	-1.36454	-1.31544
43949205	chr17:43949205:C:T	5.78107e-13	-2.00875	-1.31217
43949280	chr17:43949280:T:C	6.9353e-12	-2.81986e-10	-0.836297
43949591	chr17:43949591:G:A	5.72862e-12	-2.81986e-10	-1.02745
43949713	chr17:43949713:T:C	8.14631e-13	-2.01785	-0.960091
43949809	chr17:43949809:A:G	4.97622e-12	-2.81986e-10	-1.16825
43949886	chr17:43949886:G:A	2.53724e-11	-2.81986e-10	0.460739
43949962	chr17:43949962:C:G	7.33856e-13	-2.00071	-1.08165
43950167	chr17:43950167:C:T	3.0902e-11	-2.81986e-10	0.6579
43950186	chr17:43950186:T:C	4.98343e-12	-2.81986e-10	-1.1668
43950319	chr17:43950319:A:G	4.33985e-12	-2.81986e-10	-1.30508
43950519	chr17:43950519:CCCTAAACTG:C	9.29668e-12	-2.81986e-10	-0.543265
43951262	chr17:43951262:A:C	5.84437e-12	-2.81986e-10	-1.00744
43951551	chr17:43951551:C:A	2.01268e-11	-2.81986e-10	0.22913
43952508	chr17:43952508:C:T	2.88456e-11	0.589036	-3.22959e-10
43953041	chr17:43953041:G:A	3.54489e-11	-2.81986e-10	0.795171
43953160	chr17:43953160:A:G	1.34559e-11	-2.81986e-10	-0.173507
43953163	chr17:43953163:G:C	6.58709e-12	-2.01189	1.12408
43953263	chr17:43953263:GC:G	7.47212e-12	-2.81986e-10	-0.761742
43953613	chr17:43953613:G:A	4.76712e-12	-2.81986e-10	-1.21118
43953704	chr17:43953704:C:A	4.74129e-12	-2.81986e-10	-1.21661
43953832	chr17:43953832:G:A	2.85958e-11	-2.81986e-10	0.580337
43953963	chr17:43953963:C:T	1.54184e-11	-2.01681	1.97944
43954223	chr17:43954223:G:A	6.07668e-12	-2.81986e-10	-0.968463
43954329	chr17:43954329:A:G	4.74973e-12	-2.81986e-10	-1.21483
43954402	chr17:43954402:C:T	2.39038e-12	-1.90147	-3.22959e-10
43954949	chr17:43954949:C:T	4.60995e-12	-2.01603	0.771326
43955159	chr17:43955159:G:C	4.68817e-12	-2.81986e-10	-1.22788
43955263	chr17:43955263:G:A	3.98324e-11	-2.81986e-10	0.911759
43955675	chr17:43955675:G:A	4.42575e-12	-2.81986e-10	-1.28548
43955713	chr17:43955713:G:A	8.58413e-12	-2.81986e-10	-0.623007
43955841	chr17:43955841:A:G	1.20379e-12	-1.28671	-1.30074
43956281	chr17:43956281:A:T	6.30473e-12	-2.81986e-10	-0.931622
43956455	chr17:43956455:A:G	1.40713e-11	-2.81986e-10	-0.128786
43956994	chr17:43956994:T:C	4.72726e-12	-2.81986e-10	-1.21958
43957385	chr17:43957385:C:T	5.58419e-12	-2.81986e-10	-1.05298
43957519	chr17:43957519:G:A	2.04561e-11	-2.81986e-10	0.245359
43957778	chr17:43957778:G:A	4.75116e-12	-2.81986e-10	-1.21453
43957847	chr17:43957847:G:A	1.29034e-11	-2.81986e-10	-0.215431
43958414	chr17:43958414:A:G	5.34844e-12	-2.81986e-10	-1.09612
43958664	chr17:43958664:G:A	1.8478e-11	-2.81986e-10	0.143659
43958744	chr17:43958744:C:A	5.55413e-12	-2.81986e-10	-1.05838
43958832	chr17:43958832:A:G	1.44506e-11	-2.81986e-10	-0.102186
43958885	chr17:43958885:A:G	4.46691e-12	-2.81986e-10	-1.27622
43958900	chr17:43958900:AT:A	4.62434e-12	-2.81986e-10	-1.24159
43959538	chr17:43959538:T:C	5.74353e-13	-2.01816	-1.30927
43959593	chr17:43959593:A:G	8.6645e-12	-2.81986e-10	-0.613687
43959624	chr17:43959624:A:G	5.41812e-11	-2.81986e-10	1.21941
43960083	chr17:43960083:C:T	2.55915e-12	-1.83325	-3.22959e-10
43960394	chr17:43960394:T:G	9.93898e-12	-2.81986e-10	-0.476457
43960632	chr17:43960632:G:A	6.87303e-13	-1.83986	-1.30804
43961022	chr17:43961022:A:G	2.60888e-12	-1.814	-3.22959e-10
43961179	chr17:43961179:T:A	4.53565e-12	-2.81986e-10	-1.26095
43961689	chr17:43961689:C:T	2.07854e-11	-2.81986e-10	0.26133
43961742	chr17:43961742:A:G	4.60155e-12	-2.81986e-10	-1.24653
43961820	chr17:43961820:G:A	4.74387e-12	-2.81986e-10	-1.21607
43961989	chr17:43961989:C:T	9.31373e-12	-2.81986e-10	-0.541432
43962094	chr17:43962094:G:A	6.03655e-12	-2.81986e-10	-0.975089
43962222	chr17:43962222:G:A	1.33387e-11	-2.81986e-10	-0.182254
43962405	chr17:43962405:A:G	1.79777e-11	-2.81986e-10	0.116213
43962884	chr17:43962884:T:G	3.2926e-11	-2.81986e-10	0.721343
43963006	chr17:43963006:A:G	1.15522e-11	-2.81986e-10	-0.326045
43963439	chr17:43963439:C:T	9.82669e-13	-2.01396	-0.776448
43963905	chr17:43963905:T:C	5.88162e-13	-2.01334	-1.29034
43963963	chr17:43963963:A:C	2.18718e-12	-1.99031	-3.22959e-10
43964243	chr17:43964243:T:G	8.61894e-13	-2.00202	-0.919521
43964549	chr17:43964549:G:A	1.07149e-12	-1.99661	-0.707257
43964713	chr17:43964713:G:T	5.07599e-12	-2.81986e-10	-1.1484
43964728	chr17:43964728:G:A	4.80307e-12	-2.81986e-10	-1.20367
43964857	chr17:43964857:A:G	4.62721e-12	-2.81986e-10	-1.24097
43964982	chr17:43964982:A:G	1.03619e-12	-1.98656	-0.75081
43965608	chr17:43965608:G:A	4.35164e-12	-2.81986e-10	-1.30237
43965686	chr17:43965686:G:T	1.65941e-11	-2.81986e-10	0.0361232
43966645	chr17:43966645:C:T	1.6535e-11	-2.81986e-10	0.032559
43967465	chr17:43967465:G:A	2.13381e-12	-2.01501	-3.22959e-10
43967577	chr17:43967577:C:T	4.44559e-12	-2.81986e-10	-1.28101
43967770	chr17:43967770:G:A	1.3135e-12	-1.18487	-1.31536
43967842	chr17:43967842:T:G	4.92688e-12	-2.81986e-10	-1.17822
43967856	chr17:43967856:C:T	4.38521e-12	-2.81986e-10	-1.29468
43968150	chr17:43968150:C:T	5.10553e-12	-2.81986e-10	-1.1426
43968364	chr17:43968364:C:A	4.65636e-12	-2.81986e-10	-1.23469
43968466	chr17:43968466:A:C	4.29838e-12	-2.81986e-10	-1.31468
43970104	chr17:43970104:A:G	7.81247e-13	-1.75253	-1.26726
43970115	chr17:43970115:C:T	1.33945e-12	-1.20885	-1.27181
43970739	chr17:43970739:G:A	4.29457e-12	-2.81986e-10	-1.31557
43971018	chr17:43971018:G:A	4.33526e-12	-2.81986e-10	-1.30614
43971395	chr17:43971395:C:A	1.72715e-11	-2.81986e-10	0.0761354
43971526	chr17:43971526:T:C	1.32241e-12	-1.20667	-1.28679
43971815	chr17:43971815:G:A	1.31861e-12	-1.19787	-1.29848
43972369	chr17:43972369:C:T	4.37575e-12	-2.81986e-10	-1.29684
43972372	chr17:43972372:C:T	4.34473e-12	-2.81986e-10	-1.30396
43972571	chr17:43972571:G:A	3.71975e-12	-1.45588	-0.00338588
43972594	chr17:43972594:T:C	1.81425e-11	-2.81986e-10	0.125334
43972635	chr17:43972635:C:A	5.37006e-12	-1.09208	-3.22959e-10
43972665	chr17:43972665:C:A	4.35738e-12	-2.81986e-10	-1.30105
43972861	chr17:43972861:C:T	4.29431e-12	-2.81986e-10	-1.31563
43972938	chr17:43972938:C:G	5.50586e-12	-2.81986e-10	-1.06711
43972959	chr17:43972959:C:T	8.82731e-12	-2.81986e-10	-0.595072
43972980	chr17:43972980:C:T	1.08235e-11	-2.81986e-10	-0.391206
43973502	chr17:43973502:T:A	1.83075e-11	-2.81986e-10	0.134387
43973622	chr17:43973622:C:T	5.06313e-12	-2.81986e-10	-1.15094
43973786	chr17:43973786:C:T	4.98861e-12	-2.81986e-10	-1.16576
43974247	chr17:43974247:G:A	2.21062e-12	-1.97965	-3.22959e-10
43974561	chr17:43974561:G:T	5.88923e-12	-2.81986e-10	-0.999797
43974994	chr17:43974994:T:C	8.94279e-12	-2.81986e-10	-0.582074
43975022	chr17:43975022:T:C	4.55564e-12	-2.81986e-10	-1.25656
43975071	chr17:43975071:G:C	4.47395e-12	-2.81986e-10	-1.27465
43975125	chr17:43975125:G:C	1.93408e-11	-2.81986e-10	0.189297
43975367	chr17:43975367:T:C	4.75586e-12	-2.81986e-10	-1.21354
43975583	chr17:43975583:G:A	6.90624e-12	-1.04649	0.20599
43975668	chr17:43975668:G:A	2.36465e-11	-2.81986e-10	0.390291
43977246	chr17:43977246:T:C	1.2833e-11	-2.81986e-10	-0.2209
43977682	chr17:43977682:G:A	5.68654e-12	-2.81986e-10	-1.03482
43977778	chr17:43977778:G:A	2.79053e-11	-2.81986e-10	0.555895
43977801	chr17:43977801:T:C	1.44144e-12	-1.22453	-1.18275
43977928	chr17:43977928:G:A	6.86101e-12	-2.81986e-10	-0.847068
43978316	chr17:43978316:AGGAAG:A	1.44731e-12	-1.86564	-0.537575
43978471	chr17:43978471:T:C	8.23218e-13	-1.66631	-1.30114
43978550	chr17:43978550:G:A	5.89722e-13	-2.0128	-1.28822
43979112	chr17:43979112:C:T	6.59789e-13	-1.87337	-1.31538
43979377	chr17:43979377:C:A	5.7561e-11	-2.81986e-10	1.27992
43980410	chr17:43980410:C:T	5.23219e-12	-2.81986e-10	-1.11809
43980901	chr17:43980901:ATTAT:A	2.6144e-11	-2.81986e-10	0.490696
43980929	chr17:43980929:C:T	8.03661e-12	-2.81986e-10	-0.688914
43980980	chr17:43980980:G:A	4.29701e-12	-2.81986e-10	-1.315
43981070	chr17:43981070:A:G	2.62742e-11	-2.81986e-10	0.495665
43981168	chr17:43981168:G:A	1.86759e-11	0.154315	-3.22959e-10
43981224	chr17:43981224:G:A	9.73938e-12	-2.81986e-10	-0.496744
43981520	chr17:43981520:C:T	4.29423e-12	-2.81986e-10	-1.31565
43981529	chr17:43981529:G:A	8.58635e-13	-2.00907	-0.916268
43981612	chr17:43981612:T:C	6.94737e-12	-2.81986e-10	-0.834559
43981880	chr17:43981880:CT:C	4.61665e-12	-2.81986e-10	-1.24325
43982175	chr17:43982175:C:T	2.12638e-12	-2.0185	-3.22959e-10
43982588	chr17:43982588:G:A	4.54043e-12	-2.81986e-10	-1.2599
43983263	chr17:43983263:A:G	7.32569e-12	-1.85251	1.07097
43983317	chr17:43983317:G:A	8.6135e-12	-2.81986e-10	-0.619591
43983422	chr17:43983422:G:A	8.48397e-12	-2.81986e-10	-0.634743
43983914	chr17:43983914:C:G	9.32113e-11	-2.81986e-10	1.76195
43984014	chr17:43984014:C:G	8.16149e-12	-2.81986e-10	-0.673495
43984104	chr17:43984104:G:A	6.82797e-13	-1.84055	-1.31393
43984155	chr17:43984155:TA:T	1.18957e-12	-2.00804	-0.591283
43984261	chr17:43984261:C:T	6.70744e-12	-1.37335	0.503641
43984327	chr17:43984327:T:C	5.31109e-12	-2.81986e-10	-1.10312
43984393	chr17:43984393:G:A	1.06615e-11	-1.42329	1.01701
43984928	chr17:43984928:AGTT:A	6.20863e-13	-1.96887	-1.2807
43984948	chr17:43984948:A:G	6.15395e-13	-1.97649	-1.28193
43985194	chr17:43985194:G:A	7.44145e-13	-1.75571	-1.31273
43985995	chr17:43985995:G:A	1.03059e-11	-1.60269	1.16249
43987397	chr17:43987397:G:A	1.70528e-11	-2.81986e-10	0.063393
43987848	chr17:43987848:G:A	7.73911e-13	-1.86193	-1.16729
43987859	chr17:43987859:G:A	4.29084e-12	-1.90667	0.590229
43987907	chr17:43987907:G:A	3.83808e-12	-1.88626	0.458308
43988099	chr17:43988099:C:T	2.802e-12	-1.74259	-3.22959e-10
43988557	chr17:43988557:A:G	2.77096e-11	-1.13667	1.68553
43989121	chr17:43989121:T:C	4.94973e-12	-2.81986e-10	-1.17359
43989126	chr17:43989126:A:G	2.06007e-12	-1.47932	-0.570864
43989127	chr17:43989127:G:C	1.7497e-12	-1.56244	-0.651036
43989202	chr17:43989202:G:A	8.6766e-12	-2.81986e-10	-0.612292
43989208	chr17:43989208:G:A	8.28104e-12	-1.47973	0.820782
43989290	chr17:43989290:T:C	4.13776e-11	-0.52043	1.47025
43989310	chr17:43989310:C:T	1.2337e-12	-1.73852	-0.824383
43989348	chr17:43989348:TG:T	1.41142e-12	-2.01225	-0.416077
43989584	chr17:43989584:A:G	4.43927e-12	-2.81986e-10	-1.28243
43989668	chr17:43989668:T:C	1.11647e-12	-1.77737	-0.88538
43989997	chr17:43989997:T:C	3.53374e-12	-1.26095	-0.249615
43990158	chr17:43990158:C:T	1.07944e-12	-1.48229	-1.21419
43990458	chr17:43990458:A:G	9.43083e-12	-2.81986e-10	-0.528938
43990797	chr17:43990797:T:G	4.51902e-12	-2.81986e-10	-1.26463
43991684	chr17:43991684:C:T	4.63598e-12	-2.81986e-10	-1.23907
43991872	chr17:43991872:A:G	2.27626e-12	-1.35122	-0.599168
43992146	chr17:43992146:T:A	2.22035e-12	-1.26571	-0.709541
43992390	chr17:43992390:G:A	9.69499e-12	-2.81986e-10	-0.501312
43992758	chr17:43992758:C:T	6.01787e-12	-2.81986e-10	-0.978188
43993294	chr17:43993294:A:T	6.57518e-12	-2.81986e-10	-0.889619
43993649	chr17:43993649:T:A	4.3187e-12	-2.81986e-10	-1.30997
43994169	chr17:43994169:A:T	1.17508e-12	-1.9216	-0.68999
43994606	chr17:43994606:G:C	1.16607e-12	-1.87497	-0.744311
43995191	chr17:43995191:A:G	7.11043e-13	-2.00182	-1.11213
43995281	chr17:43995281:C:T	1.33395e-11	0.183208	-0.365398
43995735	chr17:43995735:G:A	3.0608e-12	-1.54918	-0.105071
43995925	chr17:43995925:C:A	1.94608e-11	-0.508052	0.703532
43997096	chr17:43997096:T:A	8.76734e-13	-1.98875	-0.915728
43997370	chr17:43997370:C:T	4.3089e-12	-2.81986e-10	-1.31224
43997639	chr17:43997639:A:G	7.48315e-12	-2.81986e-10	-0.760268
43997769	chr17:43997769:C:T	4.47429e-12	-2.81986e-10	-1.27457
43997776	chr17:43997776:G:A	9.52552e-13	-1.93433	-0.887201
43997935	chr17:43997935:G:A	3.1336e-12	-1.63074	-3.22959e-10
43998039	chr17:43998039:A:G	1.00906e-11	-2.81986e-10	-0.461313
43998230	chr17:43998230:T:C	8.72609e-12	-0.606604	-3.22959e-10
43998270	chr17:43998270:C:G	1.10691e-12	-2.01071	-0.660644
43998612	chr17:43998612:T:C	1.17133e-12	-1.63107	-0.98371
43999425	chr17:43999425:G:C	1.55706e-11	-0.0275365	-3.22959e-10
43999471	chr17:43999471:C:T	8.44677e-12	-2.81986e-10	-0.639137
43999914	chr17:43999914:C:G	9.34199e-13	-1.80279	-1.0382
44000075	chr17:44000075:G:A	4.29665e-12	-2.81986e-10	-1.31509
44000467	chr17:44000467:C:T	5.58285e-12	-2.81986e-10	-1.05322
44000862	chr17:44000862:G:A	8.5351e-12	-2.81986e-10	-0.628735
44001033	chr17:44001033:C:T	2.91889e-11	-2.81986e-10	0.600868
44001322	chr17:44001322:C:A	8.42668e-12	-2.81986e-10	-0.641519
44001507	chr17:44001507:TCTC:T	9.56695e-13	-1.61255	-1.20464
44001768	chr17:44001768:A:AG	8.16835e-13	-1.82009	-1.15515
44002064	chr17:44002064:A:G	8.37369e-13	-1.66738	-1.28303
44002109	chr17:44002109:T:C	8.61725e-12	-2.81986e-10	-0.619156
44002159	chr17:44002159:T:C	4.81298e-12	-2.81986e-10	-1.2016
44002275	chr17:44002275:C:G	5.36229e-12	-2.81986e-10	-1.09353
44002703	chr17:44002703:T:G	1.01193e-12	-1.72257	-1.03849
44003089	chr17:44003089:G:A	8.84071e-13	-1.62687	-1.26927
44003516	chr17:44003516:G:A	2.20067e-12	-1.98416	-3.22959e-10
44003838	chr17:44003838:A:T	1.16528e-11	-2.81986e-10	-0.317376
44004845	chr17:44004845:A:G	4.30438e-12	-2.81986e-10	-1.31329
44004947	chr17:44004947:C:T	4.29604e-12	-2.81986e-10	-1.31523
44005313	chr17:44005313:T:A	5.73596e-12	-2.81986e-10	-1.02617
44006699	chr17:44006699:T:C	7.5735e-13	-1.74119	-1.30966
44007009	chr17:44007009:G:A	4.30737e-12	-1.72281	0.410217
44007087	chr17:44007087:C:T	8.01297e-12	-2.81986e-10	-0.691861
44007782	chr17:44007782:T:C	8.73324e-13	-1.82326	-1.08511
44008304	chr17:44008304:AATGAG:A	7.09049e-13	-1.80476	-1.31199
44008604	chr17:44008604:C:T	1.03937e-11	-0.849759	0.418039
44008812	chr17:44008812:C:T	4.97792e-12	-1.66512	0.497214
44009134	chr17:44009134:A:T	3.96166e-11	-2.81986e-10	0.906327
44009200	chr17:44009200:T:C	7.42089e-13	-1.75588	-1.31533
44009722	chr17:44009722:C:T	9.65409e-12	-2.81986e-10	-0.50554
44009862	chr17:44009862:G:A	4.79576e-12	-2.81986e-10	-1.20519
44010049	chr17:44010049:G:A	6.68083e-12	-1.25089	0.377208
44010522	chr17:44010522:C:T	1.33022e-12	-1.60903	-0.878551
44010885	chr17:44010885:T:C	8.6758e-13	-1.85087	-1.0641
44011485	chr17:44011485:G:A	1.04762e-12	-1.76757	-0.958829
44013845	chr17:44013845:A:G	9.10976e-13	-1.71145	-1.15471
44014810	chr17:44014810:G:C	1.32527e-11	-2.81986e-10	-0.188719
44014899	chr17:44014899:C:T	4.30888e-12	-2.81986e-10	-1.31224
44014960	chr17:44014960:A:G	2.13801e-12	-2.01305	-3.22959e-10
44015248	chr17:44015248:T:A	8.87558e-13	-1.58072	-1.31148
44016153	chr17:44016153:A:T	1.36873e-11	-2.81986e-10	-0.156455
44016354	chr17:44016354:G:A	5.5807e-12	-2.81986e-10	-1.05361
44017091	chr17:44017091:C:T	4.29595e-12	-2.81986e-10	-1.31525
44017270	chr17:44017270:G:A	9.91051e-13	-1.71683	-1.06508
44017316	chr17:44017316:T:C	4.29423e-12	-2.81986e-10	-1.31565
44017517	chr17:44017517:A:G	1.08198e-12	-1.84405	-0.85008
44017646	chr17:44017646:C:T	2.25341e-12	-1.96048	-3.22959e-10
44017840	chr17:44017840:G:A	1.08708e-11	-2.81986e-10	-0.386842
44018508	chr17:44018508:T:C	1.00993e-12	-1.64149	-1.12155
44018516	chr17:44018516:T:C	1.14815e-12	-1.809	-0.825773
44018609	chr17:44018609:A:G	6.28665e-12	-2.81986e-10	-0.934493
44018841	chr17:44018841:T:C	1.4652e-12	-1.56055	-0.830383
44018850	chr17:44018850:T:C	4.314e-12	-2.81986e-10	-1.31106
44019093	chr17:44019093:G:T	5.51434e-12	-2.81986e-10	-1.06557
44019371	chr17:44019371:G:A	4.67745e-12	-2.81986e-10	-1.23017
44019506	chr17:44019506:T:C	9.46876e-13	-1.84718	-0.980334
44020171	chr17:44020171:T:C	6.31941e-12	-2.81986e-10	-0.929295
44020527	chr17:44020527:C:T	6.57742e-12	-2.81986e-10	-0.889279
44020538	chr17:44020538:T:C	9.91497e-13	-1.87863	-0.90283
44020634	chr17:44020634:G:A	7.34023e-13	-1.80318	-1.27896
44020701	chr17:44020701:G:A	5.63912e-12	-2.81986e-10	-1.04319
44022015	chr17:44022015:G:A	7.10514e-12	-2.81986e-10	-0.812104
44022120	chr17:44022120:C:T	9.31549e-13	-1.68042	-1.1634
44022714	chr17:44022714:GA:G	4.29979e-12	-2.81986e-10	-1.31436
44022845	chr17:44022845:G:C	9.79587e-13	-1.63777	-1.15577
44023103	chr17:44023103:G:A	9.70645e-13	-1.54406	-1.25865
44023707	chr17:44023707:C:T	1.67219e-12	-1.56151	-0.697281
44023836	chr17:44023836:T:TCA	1.01559e-12	-1.88067	-0.876779
44023911	chr17:44023911:C:T	1.27262e-11	-2.81986e-10	-0.229258
44024029	chr17:44024029:C:T	4.29928e-12	-2.81986e-10	-1.31447
44024209	chr17:44024209:G:A	1.02391e-11	-2.81986e-10	-0.446708
44024283	chr17:44024283:G:A	6.13529e-12	-2.81986e-10	-0.958864
44024312	chr17:44024312:A:G	4.31875e-12	-2.81986e-10	-1.30996
44024352	chr17:44024352:G:A	8.06316e-13	-1.68925	-1.29895
44024513	chr17:44024513:C:T	1.23172e-11	-2.81986e-10	-0.261923
44024604	chr17:44024604:G:A	8.00953e-13	-1.72591	-1.26896
44024923	chr17:44024923:C:T	4.30491e-12	-2.81986e-10	-1.31316
44025878	chr17:44025878:G:A	1.28475e-11	-2.81986e-10	-0.219774
44026400	chr17:44026400:G:A	5.37546e-12	-2.81986e-10	-1.09108
44027047	chr17:44027047:A:G	1.01944e-11	-2.81986e-10	-0.451078
44027409	chr17:44027409:T:C	2.80705e-12	-1.74079	-3.22959e-10
44027783	chr17:44027783:TTAAGAA:T	2.18836e-12	-1.98977	-3.22959e-10
44027825	chr17:44027825:G:A	6.06985e-12	-2.81986e-10	-0.969587
44028027	chr17:44028027:A:C	5.66425e-12	-2.81986e-10	-1.03875
44028744	chr17:44028744:G:C	1.12706e-11	-2.81986e-10	-0.350727
44028913	chr17:44028913:A:T	2.28853e-12	-1.94501	-3.22959e-10
44029397	chr17:44029397:G:A	7.18855e-13	-1.794	-1.30902
44029745	chr17:44029745:C:T	2.37204e-12	-1.90917	-3.22959e-10
44030341	chr17:44030341:G:A	5.44011e-12	-0.208029	-0.871094
44030515	chr17:44030515:T:C	3.14593e-12	-0.615459	-1.01135
44030824	chr17:44030824:G:A	4.38966e-12	-2.81986e-10	-1.29367
44030983	chr17:44030983:T:A	4.86143e-12	-0.285135	-0.906454
44030998	chr17:44030998:A:C	4.29455e-12	-2.81986e-10	-1.31557
44031055	chr17:44031055:A:C	4.29429e-12	-2.81986e-10	-1.31563
44031349	chr17:44031349:T:G	2.29275e-12	-1.94317	-3.22959e-10
44031453	chr17:44031453:T:C	2.2918e-12	-1.94358	-3.22959e-10
44031463	chr17:44031463:C:T	4.32049e-12	-2.81986e-10	-1.30955
44031606	chr17:44031606:A:C	8.75634e-13	-1.73488	-1.17085
44031677	chr17:44031677:C:T	6.42025e-12	-2.81986e-10	-0.913464
44031717	chr17:44031717:C:T	1.05013e-11	-2.81986e-10	-0.421419
44031805	chr17:44031805:T:C	1.16372e-12	-1.87536	-0.745939
44031842	chr17:44031842:G:A	1.11357e-11	-0.795442	0.432677
44031871	chr17:44031871:G:A	8.00078e-13	-1.69872	-1.29725
44032458	chr17:44032458:T:C	5.23714e-12	-0.937978	-0.179168
44032477	chr17:44032477:T:G	9.87453e-12	-2.81986e-10	-0.482963
44032575	chr17:44032575:C:T	4.31088e-12	-2.81986e-10	-1.31178
44032667	chr17:44032667:T:C	7.69428e-13	-1.79736	-1.23767
44032676	chr17:44032676:T:A	7.75915e-12	-0.955848	0.231799
44033142	chr17:44033142:A:G	6.79876e-13	-1.84315	-1.31561
44033494	chr17:44033494:C:T	8.61971e-13	-1.81987	-1.10159
44033504	chr17:44033504:T:TC	8.69831e-12	-0.609792	-3.22959e-10
44033724	chr17:44033724:A:G	1.47075e-12	-1.87459	-0.512555
44033764	chr17:44033764:C:T	5.44631e-12	-2.81986e-10	-1.07798
44034187	chr17:44034187:T:C	2.14244e-11	-2.81986e-10	0.29161
44034464	chr17:44034464:C:A	1.01321e-12	-2.01475	-0.745044
44034466	chr17:44034466:C:T	1.89712e-11	0.170001	-3.22959e-10
44036439	chr17:44036439:T:C	7.2461e-13	-1.83264	-1.2624
44037029	chr17:44037029:G:A	1.12389e-11	-2.81986e-10	-0.353541
44037304	chr17:44037304:T:C	8.73427e-12	-2.81986e-10	-0.605667
44037523	chr17:44037523:T:C	4.29718e-12	-2.81986e-10	-1.31496
44037818	chr17:44037818:C:T	7.34803e-12	-2.81986e-10	-0.77849
44037915	chr17:44037915:A:G	6.36934e-12	-2.81986e-10	-0.921426
44037977	chr17:44037977:G:T	7.37443e-12	-2.81986e-10	-0.774903
44038012	chr17:44038012:G:A	6.98182e-12	-2.81986e-10	-0.829612
44038338	chr17:44038338:A:G	6.7531e-12	-2.81986e-10	-0.86292
44038383	chr17:44038383:G:T	2.01883e-11	-2.81986e-10	0.232181
44038688	chr17:44038688:C:A	1.11198e-12	-1.75682	-0.909962
44038953	chr17:44038953:T:C	1.17202e-12	-1.8309	-0.783291
44039222	chr17:44039222:T:C	5.93088e-12	-2.81986e-10	-0.992749
44039268	chr17:44039268:T:C	2.26113e-12	-1.95706	-3.22959e-10
44040118	chr17:44040118:G:A	7.36422e-12	-2.81986e-10	-0.776289
44040488	chr17:44040488:T:C	5.76206e-12	-2.81986e-10	-1.02163
44040681	chr17:44040681:A:C	2.16836e-11	-2.81986e-10	0.303636
44042039	chr17:44042039:T:C	6.82933e-13	-1.90422	-1.25006
44042057	chr17:44042057:C:T	8.32849e-13	-1.87822	-1.0776
44042058	chr17:44042058:A:G	5.14749e-12	-2.81986e-10	-1.13441
44042211	chr17:44042211:C:T	6.83277e-11	-2.81986e-10	1.45139
44042710	chr17:44042710:G:A	2.88515e-12	-0.713237	-1.00011
44042782	chr17:44042782:T:C	8.8806e-13	-1.69392	-1.19772
44043089	chr17:44043089:G:C	4.29584e-12	-2.81986e-10	-1.31527
44043847	chr17:44043847:G:A	5.96606e-12	-2.81986e-10	-0.986835
44044712	chr17:44044712:T:C	6.55809e-13	-1.91598	-1.27883
44045300	chr17:44045300:A:G	7.10555e-13	-1.87325	-1.24138
44045749	chr17:44045749:T:C	1.2015e-11	-2.81986e-10	-0.286767
44047061	chr17:44047061:A:T	6.35783e-13	-1.96345	-1.26237
44047860	chr17:44047860:A:G	2.00191e-12	-0.868391	-1.21043
44048280	chr17:44048280:G:A	4.86532e-12	-2.81986e-10	-1.19079
44048341	chr17:44048341:G:A	8.8718e-12	-2.81986e-10	-0.590044
44049010	chr17:44049010:G:A	2.12806e-12	-2.01771	-3.22959e-10
44049648	chr17:44049648:G:A	4.3093e-12	-2.81986e-10	-1.31215
44049758	chr17:44049758:G:A	2.34564e-12	-1.92036	-3.22959e-10
44049976	chr17:44049976:C:G	3.22137e-12	-1.60312	-3.22959e-10
44050202	chr17:44050202:C:T	2.5613e-12	-0.911444	-0.920964
44051527	chr17:44051527:T:C	7.2348e-13	-1.79524	-1.30136
44051791	chr17:44051791:T:C	6.01016e-12	-2.81986e-10	-0.97947
44051818	chr17:44051818:A:T	6.83762e-12	-2.81986e-10	-0.850482
44051826	chr17:44051826:G:A	7.22244e-13	-1.80129	-1.29703
44051840	chr17:44051840:G:A	4.36283e-12	-2.81986e-10	-1.2998
44051999	chr17:44051999:C:T	9.97151e-13	-1.82286	-0.952915
44052304	chr17:44052304:C:T	5.15094e-12	-2.81986e-10	-1.13374
44052557	chr17:44052557:G:A	8.39676e-12	-2.81986e-10	-0.645076
44052850	chr17:44052850:A:G	3.26498e-11	-2.81986e-10	0.712917
44053183	chr17:44053183:G:A	5.17858e-12	-1.12839	-3.22959e-10
44053215	chr17:44053215:A:G	2.59241e-11	-2.81986e-10	0.482252
44053293	chr17:44053293:G:A	2.14548e-12	-2.00956	-3.22959e-10
44053724	chr17:44053724:G:A	2.29551e-12	-1.94197	-3.22959e-10
44055252	chr17:44055252:T:C	1.14252e-11	-2.81986e-10	-0.337098
44055672	chr17:44055672:C:T	8.65398e-13	-1.74422	-1.17327
44055992	chr17:44055992:G:A	5.9223e-12	-2.81986e-10	-0.994196
44056030	chr17:44056030:A:G	6.41599e-13	-1.90385	-1.31287
44056100	chr17:44056100:T:G	6.06019e-12	-2.81986e-10	-0.97118
44056219	chr17:44056219:C:T	4.81103e-12	-2.81986e-10	-1.20201
44056449	chr17:44056449:T:C	6.5684e-13	-1.88446	-1.30877
44056573	chr17:44056573:G:A	6.03505e-12	-2.81986e-10	-0.975337
44056703	chr17:44056703:A:G	4.37555e-12	-2.81986e-10	-1.29689
44057727	chr17:44057727:A:C	6.38593e-13	-1.91173	-1.30968
44057943	chr17:44057943:T:TA	1.16305e-11	-0.981016	0.661728
44058781	chr17:44058781:G:A	5.44773e-11	1.22486	-3.22959e-10
44058823	chr17:44058823:A:G	3.33319e-11	-2.81986e-10	0.733592
44058838	chr17:44058838:A:G	3.42544e-11	-2.81986e-10	0.760894
44059378	chr17:44059378:C:A	1.23716e-11	-2.81986e-10	-0.257516
44059744	chr17:44059744:AAGCCCTTCTCTTCCAT:A	4.29586e-12	-2.81986e-10	-1.31527
44059837	chr17:44059837:C:G	3.26583e-11	-2.81986e-10	0.713179
44060744	chr17:44060744:C:G	4.30951e-12	-2.81986e-10	-1.3121
44061024	chr17:44061024:C:T	1.06603e-12	-1.84354	-0.86544
44061070	chr17:44061070:C:G	3.1699e-12	-0.355619	-1.2636
44061542	chr17:44061542:A:C	4.55025e-12	-2.81986e-10	-1.25774
44061990	chr17:44061990:G:A	3.72887e-12	-0.3101	-1.14672
44062095	chr17:44062095:G:A	7.27284e-13	-1.80665	-1.28471
44062286	chr17:44062286:TA:T	7.82686e-12	-2.81986e-10	-0.71536
44062898	chr17:44062898:C:T	5.11277e-12	0.00622205	-1.1474
44062971	chr17:44062971:G:A	4.79974e-12	-2.81986e-10	-1.20436
44063254	chr17:44063254:G:C	5.83455e-12	-1.00913	-3.22959e-10
44063448	chr17:44063448:G:A	4.44508e-12	-2.81986e-10	-1.28112
44064270	chr17:44064270:C:G	5.48352e-12	-2.81986e-10	-1.07118
44064815	chr17:44064815:G:T	7.34462e-12	-2.81986e-10	-0.778953
44065567	chr17:44065567:T:C	7.38444e-12	-2.81986e-10	-0.773547
44065888	chr17:44065888:T:C	6.98e-13	-1.83842	-1.29404
44066773	chr17:44066773:TGAAAA:T	6.27168e-12	-2.81986e-10	-0.936877
44067232	chr17:44067232:G:A	8.93176e-12	-2.81986e-10	-0.583308
44067338	chr17:44067338:C:T	1.56519e-11	-2.81986e-10	-0.0223295
44068083	chr17:44068083:T:C	2.23363e-12	-1.96929	-3.22959e-10
44068974	chr17:44068974:C:T	8.5995e-12	-2.81986e-10	-0.621218
44069027	chr17:44069027:G:A	3.86748e-12	-0.264983	-1.15533
44069286	chr17:44069286:C:T	7.89545e-13	-1.84349	-1.16573
44069295	chr17:44069295:A:C	4.43925e-12	-2.81986e-10	-1.28244
44069643	chr17:44069643:T:A	9.69905e-12	-2.81986e-10	-0.500893
44069645	chr17:44069645:TA:T	8.26654e-12	-2.81986e-10	-0.660706
44070217	chr17:44070217:G:A	4.44919e-12	-2.81986e-10	-1.2802
44071413	chr17:44071413:C:T	2.23814e-12	-1.96728	-3.22959e-10
44071551	chr17:44071551:G:A	5.79574e-12	-2.81986e-10	-1.0158
44071766	chr17:44071766:G:A	1.17147e-12	-1.66458	-0.950086
44072390	chr17:44072390:T:C	8.54534e-13	-1.80902	-1.1211
44072491	chr17:44072491:G:A	7.37216e-12	-2.81986e-10	-0.775211
44072576	chr17:44072576:C:T	4.34627e-12	-2.81986e-10	-1.3036
44072720	chr17:44072720:CTT:C	1.12892e-12	-1.3361	-1.31556
44072916	chr17:44072916:C:T	7.01097e-13	-1.90853	-1.2195
44072929	chr17:44072929:G:A	7.05251e-12	-2.81986e-10	-0.819538
44072941	chr17:44072941:C:T	4.29494e-12	-2.81986e-10	-1.31549
44073109	chr17:44073109:G:A	7.53603e-12	-2.81986e-10	-0.753226
44073387	chr17:44073387:C:T	4.29422e-12	-2.81986e-10	-1.31565
44073546	chr17:44073546:A:C	2.9746e-11	-2.81986e-10	0.619772
44074735	chr17:44074735:G:A	4.29473e-12	-2.81986e-10	-1.31553
44074775	chr17:44074775:A:G	4.30568e-12	-2.81986e-10	-1.31299
44075143	chr17:44075143:T:A	7.16406e-12	-2.81986e-10	-0.803844
44075421	chr17:44075421:C:T	4.30876e-12	-2.81986e-10	-1.31227
44076643	chr17:44076643:C:T	3.2763e-12	-0.512835	-1.07337
44076963	chr17:44076963:C:T	7.33434e-13	-1.86928	-1.21366
44077102	chr17:44077102:A:G	2.67883e-12	-0.654492	-1.13305
44077730	chr17:44077730:A:C	4.67434e-12	-2.81986e-10	-1.23083
44078042	chr17:44078042:C:T	4.36429e-12	-2.81986e-10	-1.29947
44078074	chr17:44078074:G:A	2.8019e-12	-1.74262	-3.22959e-10
44078139	chr17:44078139:G:T	7.19858e-12	-2.81986e-10	-0.799038
44078374	chr17:44078374:C:T	2.39201e-12	-1.90079	-3.22959e-10
44078470	chr17:44078470:G:A	2.72967e-11	-2.0185	2.55234
44078693	chr17:44078693:A:G	5.10304e-12	-2.81986e-10	-1.14309
44079060	chr17:44079060:T:C	2.18718e-12	-1.99031	-3.22959e-10
44079103	chr17:44079103:A:C	1.21266e-12	-1.58058	-0.999522
44079368	chr17:44079368:G:A	1.42618e-11	-2.81986e-10	-0.115334
44080253	chr17:44080253:C:T	7.48759e-12	-2.81986e-10	-0.759675
44080336	chr17:44080336:T:C	4.7208e-12	-2.81986e-10	-1.22094
44080537	chr17:44080537:TG:T	4.41545e-12	-2.81986e-10	-1.28781
44080715	chr17:44080715:C:T	6.28712e-12	-2.81986e-10	-0.934418
44080885	chr17:44080885:A:G	4.90358e-12	-2.81986e-10	-1.18296
44080942	chr17:44080942:T:G	9.36187e-13	-1.61383	-1.22504
44081191	chr17:44081191:TCA:T	7.77769e-12	-2.81986e-10	-0.721662
44081223	chr17:44081223:G:A	5.31142e-12	-2.81986e-10	-1.10306
44081245	chr17:44081245:A:G	8.26613e-13	-1.72177	-1.24157
44081677	chr17:44081677:C:T	4.75897e-12	-2.81986e-10	-1.21289
44081741	chr17:44081741:A:G	7.41141e-13	-1.79889	-1.27359
44081875	chr17:44081875:C:T	9.16738e-12	-0.557271	-3.22959e-10
44081890	chr17:44081890:G:A	4.45385e-12	-2.81986e-10	-1.27915
44082075	chr17:44082075:T:G	6.1624e-11	-2.81986e-10	1.34813
44082269	chr17:44082269:C:T	4.85344e-12	-2.81986e-10	-1.19323
44083001	chr17:44083001:C:CA	3.10736e-11	-2.81986e-10	0.663438
44083042	chr17:44083042:G:A	6.37689e-12	-0.920242	-3.22959e-10
44083219	chr17:44083219:C:T	4.82808e-12	-2.81986e-10	-1.19847
44083304	chr17:44083304:T:C	2.17673e-12	-1.9951	-3.22959e-10
44083420	chr17:44083420:G:A	4.49818e-12	-2.81986e-10	-1.26925
44084307	chr17:44084307:T:C	5.55608e-12	-2.81986e-10	-1.05803
44084404	chr17:44084404:T:A	1.78414e-11	-2.81986e-10	0.108602
44084971	chr17:44084971:A:G	4.97582e-12	-2.81986e-10	-1.16833
44085669	chr17:44085669:T:G	4.87027e-12	-2.81986e-10	-1.18977
44085831	chr17:44085831:G:A	4.30284e-12	-2.81986e-10	-1.31365
44085964	chr17:44085964:C:G	5.60637e-12	-2.81986e-10	-1.04902
44086062	chr17:44086062:G:A	5.00155e-12	-2.81986e-10	-1.16317
44087216	chr17:44087216:A:G	1.9042e-12	-1.08589	-1.04297
44087242	chr17:44087242:C:T	1.53897e-11	-2.81986e-10	-0.0392255
44087602	chr17:44087602:C:G	1.52415e-11	-2.81986e-10	-0.0489022
44087755	chr17:44087755:A:T	4.31543e-12	-2.81986e-10	-1.31072
44087978	chr17:44087978:G:A	3.18019e-12	-1.61598	-3.22959e-10
44088091	chr17:44088091:C:T	4.30164e-12	-2.81986e-10	-1.31392
44088603	chr17:44088603:G:A	4.29732e-12	-2.81986e-10	-1.31493
44088659	chr17:44088659:G:A	4.31648e-12	-2.81986e-10	-1.31048
44088660	chr17:44088660:A:C	4.42265e-12	-2.81986e-10	-1.28618
44088971	chr17:44088971:G:A	4.38539e-12	-2.81986e-10	-1.29464
44090031	chr17:44090031:A:G	1.94901e-12	-0.791467	-1.31413
44090233	chr17:44090233:G:A	1.83631e-11	-2.81986e-10	0.137419
44090825	chr17:44090825:G:A	2.3343e-12	-1.92521	-3.22959e-10
44090846	chr17:44090846:C:T	2.35262e-12	-1.91739	-3.22959e-10
44092623	chr17:44092623:C:T	4.56156e-12	-2.81986e-10	-1.25526
44092662	chr17:44092662:G:T	9.38814e-12	-2.81986e-10	-0.533474
44092921	chr17:44092921:G:A	2.93942e-12	-0.489892	-1.20482
44092941	chr17:44092941:G:A	1.83755e-11	-2.81986e-10	0.138098
44093212	chr17:44093212:G:A	4.92895e-12	-2.81986e-10	-1.1778
44094192	chr17:44094192:G:A	1.61916e-11	-2.81986e-10	0.0115722
44094398	chr17:44094398:G:C	1.78246e-12	-0.887113	-1.30781
44094509	chr17:44094509:C:T	2.57644e-12	-0.654866	-1.17165
44094728	chr17:44094728:A:G	3.05033e-11	0.6082	0.0367136
44095158	chr17:44095158:A:G	4.39405e-12	-2.81986e-10	-1.29267
44095985	chr17:44095985:A:G	2.18091e-12	-1.99318	-3.22959e-10
44096384	chr17:44096384:T:C	1.69738e-12	-1.13741	-1.10643
44096466	chr17:44096466:T:G	4.303e-12	-2.81986e-10	-1.31361
44096583	chr17:44096583:CCTGCCTCAGCCCCGCAAGTAG:C	3.91808e-11	-2.81986e-10	0.895265
44096675	chr17:44096675:C:G	4.322e-12	-2.81986e-10	-1.3092
44097022	chr17:44097022:G:A	1.49145e-12	-1.09741	-1.27577
44097054	chr17:44097054:G:A	2.47461e-11	-2.81986e-10	0.435746
44097081	chr17:44097081:A:G	2.15462e-12	-2.00531	-3.22959e-10
44097202	chr17:44097202:A:G	1.64971e-12	-1.10655	-1.16578
44097662	chr17:44097662:C:T	2.15231e-12	-2.00638	-3.22959e-10
44097673	chr17:44097673:A:G	5.27316e-12	-2.81986e-10	-1.11029
44098197	chr17:44098197:C:T	4.46615e-12	-2.81986e-10	-1.27639
44098230	chr17:44098230:G:A	4.37297e-12	-2.81986e-10	-1.29748
44098453	chr17:44098453:C:A	1.07433e-12	-1.39018	-1.31104
44098509	chr17:44098509:C:T	1.78054e-11	-2.81986e-10	0.106578
44098890	chr17:44098890:G:A	2.16013e-12	-2.00275	-3.22959e-10
44099223	chr17:44099223:G:A	3.88431e-12	-0.943722	-0.472253
44100029	chr17:44100029:G:T	4.31394e-12	-2.81986e-10	-1.31107
44100306	chr17:44100306:C:T	2.80742e-12	-0.61218	-1.12848
44100339	chr17:44100339:C:A	5.99313e-12	-2.81986e-10	-0.982308
44100342	chr17:44100342:G:C	4.3338e-12	-2.81986e-10	-1.30648
44100749	chr17:44100749:G:A	4.83715e-12	0.0283713	-1.22497
44100907	chr17:44100907:G:T	4.60062e-12	-2.81986e-10	-1.24673
44101932	chr17:44101932:A:G	5.49287e-12	-2.81986e-10	-1.06947
44102037	chr17:44102037:C:T	2.14705e-12	-0.694107	-1.31472
44102080	chr17:44102080:G:A	4.88309e-12	-2.81986e-10	-1.18714
44102389	chr17:44102389:C:T	4.52832e-12	-2.81986e-10	-1.26257
44102586	chr17:44102586:CTT:C	5.79408e-12	-2.81986e-10	-1.01609
44102714	chr17:44102714:T:G	4.42082e-12	-2.81986e-10	-1.2866
44103182	chr17:44103182:A:T	2.88078e-12	-1.71486	-3.22959e-10
44103185	chr17:44103185:C:T	4.34212e-12	-2.81986e-10	-1.30456
44103454	chr17:44103454:T:A	4.13397e-12	-0.95375	-0.399934
44103849	chr17:44103849:C:G	3.78119e-11	-2.81986e-10	0.859702
44103911	chr17:44103911:T:C	2.15555e-12	-2.00488	-3.22959e-10
44104428	chr17:44104428:A:C	1.3212e-12	-1.40869	-1.0857
44104660	chr17:44104660:T:C	9.10068e-13	-1.55392	-1.31323
44104746	chr17:44104746:G:A	4.57085e-12	-2.81986e-10	-1.25322
44104803	chr17:44104803:CCCACTG:C	5.87488e-12	-0.94235	-0.0598851
44104899	chr17:44104899:A:G	1.273e-12	-1.40711	-1.12443
44105402	chr17:44105402:A:G	3.02406e-12	-1.28358	-0.38274
44105788	chr17:44105788:C:A	1.54442e-11	-2.81986e-10	-0.0356879
44106368	chr17:44106368:A:G	4.55489e-12	-2.81986e-10	-1.25672
44106417	chr17:44106417:C:G	1.27733e-11	-2.81986e-10	-0.225566
44106661	chr17:44106661:A:G	3.07094e-12	-1.12071	-0.530226
44106757	chr17:44106757:T:G	2.12612e-12	-2.01862	-3.22959e-10
44107167	chr17:44107167:G:A	3.68209e-11	-2.81986e-10	0.833144
44107208	chr17:44107208:T:C	8.85127e-12	-2.81986e-10	-0.592361
44107346	chr17:44107346:C:T	7.2386e-12	-2.81986e-10	-0.793494
44107715	chr17:44107715:C:T	5.51538e-12	-2.81986e-10	-1.06538
44108152	chr17:44108152:G:A	2.12781e-12	-2.01783	-3.22959e-10
44108435	chr17:44108435:T:A	4.30062e-12	-2.81986e-10	-1.31416
44108436	chr17:44108436:C:A	4.30038e-12	-2.81986e-10	-1.31422
44109054	chr17:44109054:C:T	3.40366e-12	-1.00358	-0.544487
44109208	chr17:44109208:C:T	1.58854e-12	-1.92907	-0.381033
44109357	chr17:44109357:C:G	4.74552e-12	-2.81986e-10	-1.21572
44109615	chr17:44109615:G:T	4.78209e-12	-2.81986e-10	-1.20804
44110340	chr17:44110340:C:G	1.36018e-11	-2.81986e-10	-0.16272
44110930	chr17:44110930:C:T	7.36387e-12	-2.81986e-10	-0.776336
44112896	chr17:44112896:G:A	4.53648e-12	-2.81986e-10	-1.26077
44112908	chr17:44112908:T:C	4.88295e-12	-2.81986e-10	-1.18717
44113098	chr17:44113098:C:G	2.12872e-12	-2.0174	-3.22959e-10
44113529	chr17:44113529:A:G	6.825e-12	-2.81986e-10	-0.852329
44113674	chr17:44113674:C:T	2.66511e-12	-1.79268	-3.22959e-10
44114228	chr17:44114228:T:C	5.71261e-12	-2.81986e-10	-1.03025
44114428	chr17:44114428:G:A	8.18619e-12	-2.81986e-10	-0.670473
44114487	chr17:44114487:G:A	4.50021e-12	-2.81986e-10	-1.2688
44114525	chr17:44114525:G:T	7.29132e-12	0.139181	-0.925419
44115817	chr17:44115817:G:C	4.98395e-12	-0.170285	-0.996414
44116529	chr17:44116529:C:T	1.88552e-12	-2.01862	-0.120103
44116741	chr17:44116741:A:G	2.72858e-12	-1.90813	0.138987
44116997	chr17:44116997:G:A	4.04602e-12	-1.37519	-3.22959e-10
44118029	chr17:44118029:G:A	1.18292e-11	-2.81986e-10	-0.302351
44118081	chr17:44118081:G:A	1.33169e-11	-2.81986e-10	-0.183887
44118516	chr17:44118516:C:A	4.51738e-12	-2.81986e-10	-1.26499
44118684	chr17:44118684:C:T	4.30119e-12	-2.81986e-10	-1.31403
44119541	chr17:44119541:T:C	2.22265e-12	-1.97422	-3.22959e-10
44119613	chr17:44119613:G:A	2.12715e-12	-2.01814	-3.22959e-10
44119845	chr17:44119845:A:C	3.98316e-12	-0.626095	-0.764751
44119913	chr17:44119913:A:G	1.87479e-12	-0.872525	-1.2719
44120041	chr17:44120041:C:T	3.41648e-12	-1.54431	-3.22959e-10
44120061	chr17:44120061:A:G	1.47862e-11	-2.81986e-10	-0.0792257
44120243	chr17:44120243:C:A	6.26138e-12	-2.81986e-10	-0.938521
44120512	chr17:44120512:A:G	4.49828e-12	-2.81986e-10	-1.26923
44120516	chr17:44120516:G:A	1.06385e-11	-2.81986e-10	-0.40844
44120802	chr17:44120802:T:C	1.99957e-12	-0.776269	-1.30372
44120961	chr17:44120961:G:A	6.315e-12	-2.81986e-10	-0.929994
44121037	chr17:44121037:T:G	4.53757e-12	-2.81986e-10	-1.26053
44121238	chr17:44121238:G:A	4.34402e-12	-2.81986e-10	-1.30412
44121355	chr17:44121355:G:A	6.91019e-12	-2.81986e-10	-0.839924
44122308	chr17:44122308:G:A	1.23137e-12	-1.89791	-0.666881
44122726	chr17:44122726:G:A	2.39898e-12	-1.89788	-3.22959e-10
44123061	chr17:44123061:A:G	1.38614e-11	-2.81986e-10	-0.143817
44124100	chr17:44124100:C:T	5.24854e-12	-2.81986e-10	-1.11497
44124110	chr17:44124110:T:C	1.65467e-12	-1.22575	-1.04358
44124588	chr17:44124588:C:A	2.4401e-12	-0.575162	-1.30572
44125134	chr17:44125134:C:T	4.36834e-12	-2.81986e-10	-1.29854
44125750	chr17:44125750:G:A	1.58436e-11	-2.81986e-10	-0.0101575
44125796	chr17:44125796:G:A	2.57338e-11	0.474884	-3.22959e-10
44126014	chr17:44126014:G:A	5.99639e-12	-2.81986e-10	-0.981764
44126242	chr17:44126242:A:T	6.04869e-12	-2.81986e-10	-0.973079
44126275	chr17:44126275:C:T	4.71589e-12	-2.81986e-10	-1.22198
44126695	chr17:44126695:G:A	2.48492e-11	-2.81986e-10	0.439905
44127231	chr17:44127231:C:T	2.79126e-12	-1.74643	-3.22959e-10
44128225	chr17:44128225:G:A	3.45748e-12	-0.943733	-0.588649
44128503	chr17:44128503:T:C	6.50643e-12	-2.81986e-10	-0.900131
44128508	chr17:44128508:A:G	2.30198e-12	-0.638498	-1.30065
44128986	chr17:44128986:C:T	3.02002e-11	-2.81986e-10	0.634926
44129102	chr17:44129102:A:G	2.02255e-11	0.169823	0.0641996
44129752	chr17:44129752:T:A	6.60879e-12	-2.81986e-10	-0.884521
44130516	chr17:44130516:C:T	4.14704e-12	-0.745549	-0.604979
44130635	chr17:44130635:G:A	4.59733e-12	-2.81986e-10	-1.24745
44130804	chr17:44130804:G:A	4.03058e-12	-0.118759	-1.26025
44131333	chr17:44131333:C:T	1.43226e-11	-2.81986e-10	-0.111084
44131711	chr17:44131711:G:A	1.55821e-11	-2.81986e-10	-0.0267997
44132383	chr17:44132383:C:G	3.91379e-12	-0.119421	-1.28899
44132453	chr17:44132453:G:A	2.47822e-12	-1.86538	-3.22959e-10
44132850	chr17:44132850:TTTTTCTTTTTC:T	4.3226e-12	-2.81986e-10	-1.30906
44132930	chr17:44132930:T:C	3.36856e-12	-0.286937	-1.2715
44133698	chr17:44133698:G:A	4.46186e-12	-2.81986e-10	-1.27735
44133938	chr17:44133938:A:AC	3.05629e-12	-0.72955	-0.926169
44134316	chr17:44134316:T:G	2.14575e-12	-2.00943	-3.22959e-10
44134342	chr17:44134342:G:A	7.38793e-12	-0.773074	-3.22959e-10
44134449	chr17:44134449:C:A	4.35794e-12	-2.81986e-10	-1.30092
44134638	chr17:44134638:A:G	4.85134e-12	-2.81986e-10	-1.19367
44135175	chr17:44135175:C:T	4.33547e-12	-2.81986e-10	-1.30609
44135331	chr17:44135331:T:C	5.47366e-12	-2.81986e-10	-1.07297
44135399	chr17:44135399:C:T	6.9389e-12	-2.81986e-10	-0.835778
44135797	chr17:44135797:G:A	4.45298e-12	-2.81986e-10	-1.27935
44135848	chr17:44135848:C:T	3.28569e-12	-0.316499	-1.26685
44135979	chr17:44135979:G:A	3.57559e-12	-0.213389	-1.2854
44136400	chr17:44136400:G:A	1.61318e-11	-2.81986e-10	0.00787385
44136664	chr17:44136664:T:C	6.98564e-13	-2.01861	-1.11304
44136753	chr17:44136753:G:A	2.1459e-12	-2.00936	-3.22959e-10
44137226	chr17:44137226:G:C	4.78434e-12	-2.81986e-10	-1.20757
44137248	chr17:44137248:G:C	4.32464e-12	-2.81986e-10	-1.30859
44137306	chr17:44137306:T:C	5.85745e-12	-2.81986e-10	-1.00521
44138043	chr17:44138043:T:C	7.35214e-12	-2.81986e-10	-0.77793
44138520	chr17:44138520:G:A	4.51039e-12	-2.81986e-10	-1.26654
44138611	chr17:44138611:T:C	5.47715e-12	-2.81986e-10	-1.07234
44138772	chr17:44138772:G:A	1.61965e-11	-2.81986e-10	0.0118762
44139220	chr17:44139220:G:T	3.44719e-12	-0.589647	-0.945714
44140356	chr17:44140356:A:G	2.83051e-12	-0.67521	-1.05726
44140416	chr17:44140416:C:T	4.68904e-12	-2.81986e-10	-1.22769
44140419	chr17:44140419:C:T	3.02151e-11	-2.81986e-10	0.635419
44140972	chr17:44140972:T:C	6.65021e-12	-2.81986e-10	-0.878273
44141773	chr17:44141773:G:A	6.24744e-12	-2.81986e-10	-0.940749
44142119	chr17:44142119:C:T	6.50864e-12	-2.81986e-10	-0.899791
44142266	chr17:44142266:C:T	4.45988e-12	-2.81986e-10	-1.2778
44142405	chr17:44142405:G:T	3.63851e-12	-0.222396	-1.25895
44142464	chr17:44142464:T:C	2.91925e-12	-0.607179	-1.09442
44143220	chr17:44143220:G:A	4.59376e-12	-2.81986e-10	-1.24822
44143337	chr17:44143337:C:T	3.22924e-12	-1.60067	-3.22959e-10
44143542	chr17:44143542:G:A	3.82223e-12	-0.158069	-1.27402
44144432	chr17:44144432:C:T	4.30567e-12	-2.81986e-10	-1.31299
44144556	chr17:44144556:A:G	5.01231e-12	-0.76251	-0.398514
44145011	chr17:44145011:C:T	5.21074e-12	-2.81986e-10	-1.1222
44145409	chr17:44145409:C:T	7.39423e-12	-2.81986e-10	-0.772222
44145700	chr17:44145700:T:C	4.34412e-12	-0.788195	-0.515904
44145766	chr17:44145766:T:A	3.43892e-12	-0.703316	-0.834448
44146070	chr17:44146070:G:A	4.55186e-12	-2.81986e-10	-1.25739
44146546	chr17:44146546:G:A	7.15167e-13	-2.01844	-1.08972
44146655	chr17:44146655:A:G	7.09875e-13	-2.01832	-1.09727
44147213	chr17:44147213:C:G	7.00699e-13	-2.01845	-1.11014
44147301	chr17:44147301:G:A	7.40147e-12	-2.81986e-10	-0.771243
44147349	chr17:44147349:G:A	5.46447e-12	-2.81986e-10	-1.07465
44147667	chr17:44147667:C:T	5.09634e-12	-2.81986e-10	-1.1444
44147882	chr17:44147882:G:A	6.64409e-12	-2.81986e-10	-0.879193
44148179	chr17:44148179:A:C	3.03035e-12	-0.741521	-0.922722
44149178	chr17:44149178:G:T	4.33181e-12	-2.81986e-10	-1.30694
44151463	chr17:44151463:C:T	7.29992e-12	-2.81986e-10	-0.785059
44152334	chr17:44152334:C:A	6.98629e-13	-2.01862	-1.11294
44152565	chr17:44152565:C:T	3.11857e-11	-2.81986e-10	0.667038
44153140	chr17:44153140:G:A	4.34122e-12	-2.81986e-10	-1.30477
44153305	chr17:44153305:T:A	2.78528e-12	-1.74857	-3.22959e-10
44153549	chr17:44153549:C:T	4.30007e-12	-2.81986e-10	-1.31429
44153879	chr17:44153879:C:G	6.4964e-12	-2.81986e-10	-0.901673
44153920	chr17:44153920:C:T	8.04758e-12	-0.68755	-3.22959e-10
44154462	chr17:44154462:C:T	6.77982e-12	-2.81986e-10	-0.858971
44155037	chr17:44155037:G:A	2.3037e-12	-1.9384	-3.22959e-10
44155074	chr17:44155074:C:G	3.26423e-12	-0.692839	-0.897059
44155570	chr17:44155570:T:G	7.05412e-13	-2.0185	-1.10339
44155683	chr17:44155683:C:T	1.24456e-11	-2.81986e-10	-0.251552
44155892	chr17:44155892:T:A	6.35476e-12	-2.81986e-10	-0.923718
44156122	chr17:44156122:A:G	7.21809e-12	-2.81986e-10	-0.796331
44156410	chr17:44156410:G:A	4.39521e-12	-2.81986e-10	-1.29241
44156449	chr17:44156449:C:T	3.16896e-11	-2.81986e-10	0.683065
44156726	chr17:44156726:T:C	6.14973e-12	-2.81986e-10	-0.956514
44156835	chr17:44156835:G:A	3.33492e-12	-1.56847	-3.22959e-10
44156962	chr17:44156962:C:T	8.37208e-13	-1.89597	-1.05463
44157558	chr17:44157558:C:T	4.44593e-12	-2.81986e-10	-1.28093
44157974	chr17:44157974:G:A	8.72766e-12	-2.81986e-10	-0.606424
44158081	chr17:44158081:T:G	5.43585e-12	-2.81986e-10	-1.07991
44158894	chr17:44158894:G:A	1.38718e-11	-2.81986e-10	-0.143064
44159180	chr17:44159180:G:A	4.29422e-12	-2.81986e-10	-1.31565
44160162	chr17:44160162:T:C	4.33174e-12	-2.81986e-10	-1.30695
44160337	chr17:44160337:G:T	6.62431e-12	-2.81986e-10	-0.882175
44160370	chr17:44160370:A:G	2.14962e-12	-2.00763	-3.22959e-10
44160517	chr17:44160517:G:A	7.0011e-12	-2.81986e-10	-0.826854
44160779	chr17:44160779:C:T	4.41344e-12	-2.81986e-10	-1.28827
44161074	chr17:44161074:C:T	7.53839e-12	-2.81986e-10	-0.752913
44161257	chr17:44161257:C:T	3.57985e-12	-0.217731	-1.27987
44161369	chr17:44161369:A:C	2.57521e-12	-1.82699	-3.22959e-10
44161981	chr17:44161981:T:C	3.13307e-12	-0.363235	-1.26767
44162102	chr17:44162102:C:T	4.98612e-12	-2.81986e-10	-1.16626
44162193	chr17:44162193:C:T	2.68143e-12	-0.594531	-1.19204
44164339	chr17:44164339:G:A	3.49868e-12	-0.237879	-1.28266
44165119	chr17:44165119:C:A	7.74998e-12	-2.81986e-10	-0.725231
44165158	chr17:44165158:C:T	4.39072e-12	-2.81986e-10	-1.29343
44165261	chr17:44165261:A:G	2.40838e-12	-0.73494	-1.15903
44165288	chr17:44165288:G:A	3.62883e-12	-0.491516	-0.992496
44165356	chr17:44165356:T:G	6.63777e-13	-2.01864	-1.16409
44165391	chr17:44165391:C:G	1.29064e-12	-1.95467	-0.563111
44165665	chr17:44165665:G:A	4.8603e-12	-2.81986e-10	-1.19182
44165816	chr17:44165816:G:T	4.45871e-12	-2.81986e-10	-1.27806
44166982	chr17:44166982:T:A	5.37919e-12	-2.81986e-10	-1.09038
44167665	chr17:44167665:C:T	1.7724e-12	-0.89001	-1.31058
44167873	chr17:44167873:T:C	1.98869e-12	-0.953797	-1.13165
44168828	chr17:44168828:T:C	2.16951e-12	-1.99842	-3.22959e-10
44168921	chr17:44168921:G:A	3.84163e-12	-0.304039	-1.12299
44168925	chr17:44168925:G:A	4.30212e-12	-2.81986e-10	-1.31381
44169205	chr17:44169205:C:G	1.1871e-11	-2.81986e-10	-0.298826
44169288	chr17:44169288:A:G	5.07957e-12	-0.391752	-0.755942
44169802	chr17:44169802:G:A	4.32823e-12	-2.81986e-10	-1.30776
44170009	chr17:44170009:C:G	7.19933e-13	-2.0121	-1.08942
44170306	chr17:44170306:G:A	6.30203e-12	-2.81986e-10	-0.93205
44170768	chr17:44170768:C:G	2.15914e-12	-2.00321	-3.22959e-10
44170837	chr17:44170837:C:T	5.36671e-12	-2.81986e-10	-1.09271
44170950	chr17:44170950:G:A	6.37199e-12	-2.81986e-10	-0.92101
44170978	chr17:44170978:A:T	8.43267e-13	-1.84496	-1.09843
44171735	chr17:44171735:C:T	4.32711e-12	-2.81986e-10	-1.30802
44171739	chr17:44171739:G:C	4.93631e-12	-2.81986e-10	-1.1763
44171823	chr17:44171823:T:C	7.01176e-12	-2.81986e-10	-0.825332
44172609	chr17:44172609:T:C	4.02637e-11	-2.81986e-10	0.922529
44173010	chr17:44173010:G:T	4.44165e-12	-2.81986e-10	-1.2819
44173216	chr17:44173216:G:A	4.95256e-12	-2.81986e-10	-1.17302
44173629	chr17:44173629:AC:A	5.25988e-12	-1.11281	-3.22959e-10
44173727	chr17:44173727:T:C	2.49772e-12	-0.644708	-1.21283
44173956	chr17:44173956:C:T	4.366e-12	-2.81986e-10	-1.29907
44174795	chr17:44174795:G:A	6.11707e-12	-0.350642	-0.611197
44175259	chr17:44175259:G:A	7.12542e-13	-2.01643	-1.0954
44176151	chr17:44176151:T:C	5.65401e-12	-0.370233	-0.670324
44176868	chr17:44176868:G:A	1.49513e-11	-0.0681212	-3.22959e-10
44176887	chr17:44176887:C:T	7.01945e-12	-2.81986e-10	-0.824237
44176913	chr17:44176913:A:G	2.77903e-12	-0.477556	-1.27326
44177049	chr17:44177049:A:G	5.84002e-12	-0.31225	-0.695938
44177498	chr17:44177498:C:G	7.21624e-12	-2.81986e-10	-0.796588
44177601	chr17:44177601:AC:A	2.1762e-12	-1.99534	-3.22959e-10
44177827	chr17:44177827:AGGATGGGTAGAGT:A	5.54168e-12	-2.81986e-10	-1.06062
44177874	chr17:44177874:G:A	5.53842e-12	-2.81986e-10	-1.06121
44178033	chr17:44178033:A:T	3.32272e-10	-2.81986e-10	3.03303
44178715	chr17:44178715:C:T	2.38933e-11	-2.81986e-10	0.400677
44179062	chr17:44179062:G:A	4.23543e-12	-0.518127	-0.81131
44179236	chr17:44179236:A:G	2.48279e-12	-0.61071	-1.25283
44182095	chr17:44182095:G:A	8.97785e-13	-1.598	-1.28275
44183352	chr17:44183352:G:A	6.3744e-12	-2.81986e-10	-0.920632
44183823	chr17:44183823:A:T	5.72974e-12	-2.81986e-10	-1.02725
44183921	chr17:44183921:C:A	5.31027e-12	-0.363716	-0.739563
44183933	chr17:44183933:C:T	4.35427e-12	-2.81986e-10	-1.30177
44183967	chr17:44183967:C:A	4.82305e-12	-2.81986e-10	-1.19952
44183983	chr17:44183983:G:A	7.3804e-12	-2.81986e-10	-0.774093
44183984	chr17:44183984:G:A	5.49276e-12	-2.81986e-10	-1.06949
44184136	chr17:44184136:C:G	2.75069e-12	-1.76107	-3.22959e-10
44184220	chr17:44184220:T:G	2.72032e-12	-0.72656	-1.04561
44184472	chr17:44184472:G:A	1.01626e-12	-2.0166	-0.740197
44184576	chr17:44184576:T:G	4.33121e-12	-2.81986e-10	-1.30708
44184699	chr17:44184699:C:T	2.17672e-12	-1.9951	-3.22959e-10
44185196	chr17:44185196:G:A	4.32308e-12	-2.81986e-10	-1.30895
44185391	chr17:44185391:G:A	2.12611e-12	-2.01863	-3.22959e-10
44185501	chr17:44185501:C:G	6.90531e-13	-2.01273	-1.13049
44185558	chr17:44185558:C:T	4.34128e-12	-2.81986e-10	-1.30475
44186254	chr17:44186254:G:A	2.64003e-12	-1.80213	-3.22959e-10
44186379	chr17:44186379:T:C	4.44739e-12	-2.81986e-10	-1.2806
44186432	chr17:44186432:C:A	5.43205e-12	-2.81986e-10	-1.0806
44186505	chr17:44186505:G:C	1.09764e-12	-2.01196	-0.667794
44187307	chr17:44187307:AG:A	6.33481e-12	-2.81986e-10	-0.926862
44187518	chr17:44187518:G:A	5.97295e-12	-2.81986e-10	-0.985681
44187561	chr17:44187561:C:T	4.83317e-12	-2.81986e-10	-1.19742
44188074	chr17:44188074:C:T	5.19964e-12	-0.448736	-0.675596
44188794	chr17:44188794:A:G	1.06808e-11	-2.81986e-10	-0.404473
44189680	chr17:44189680:C:T	6.90772e-13	-2.0167	-1.12617
44189736	chr17:44189736:C:G	4.83145e-12	-2.81986e-10	-1.19778
44190344	chr17:44190344:C:T	7.85816e-12	-2.81986e-10	-0.711369
44190639	chr17:44190639:A:T	1.8955e-10	-2.81986e-10	2.47173
44190906	chr17:44190906:C:T	1.13543e-12	-1.5994	-1.04651
44191227	chr17:44191227:G:A	6.90574e-13	-2.01329	-1.12986
44191472	chr17:44191472:TAA:T	5.72123e-12	-2.81986e-10	-1.02874
44191649	chr17:44191649:T:C	2.60576e-12	-0.499617	-1.31558
44192319	chr17:44192319:G:A	2.03675e-10	-2.81986e-10	2.5436
44192700	chr17:44192700:G:T	1.28862e-12	-2.01864	-0.500705
44192994	chr17:44192994:A:G	4.67647e-12	-2.81986e-10	-1.23038
44193328	chr17:44193328:G:A	6.58476e-12	-2.81986e-10	-0.888164
44193554	chr17:44193554:C:T	8.0043e-12	-2.81986e-10	-0.692943
44193678	chr17:44193678:G:A	2.12961e-12	-2.01698	-3.22959e-10
44193823	chr17:44193823:G:A	1.3625e-12	-1.93561	-0.527996
44194677	chr17:44194677:G:A	4.60447e-12	-2.81986e-10	-1.24589
44194873	chr17:44194873:G:A	1.89619e-11	-2.81986e-10	0.169508
44195102	chr17:44195102:G:A	4.30422e-12	-2.81986e-10	-1.31333
44195218	chr17:44195218:G:A	8.51794e-13	-1.78686	-1.14647
44195422	chr17:44195422:G:A	4.44712e-12	-2.81986e-10	-1.28066
44195634	chr17:44195634:T:C	2.25705e-10	-2.81986e-10	2.64631
44196670	chr17:44196670:C:T	4.29429e-12	-2.81986e-10	-1.31563
44196703	chr17:44196703:G:A	2.26028e-12	-1.95743	-3.22959e-10
44198285	chr17:44198285:G:A	7.5408e-12	-0.752593	-3.22959e-10
44198466	chr17:44198466:C:G	2.14159e-12	-2.01137	-3.22959e-10
44198890	chr17:44198890:G:A	4.35774e-12	-2.81986e-10	-1.30097
44199955	chr17:44199955:C:T	5.24231e-12	-2.81986e-10	-1.11616
44201038	chr17:44201038:T:A	1.33581e-12	-1.30576	-1.17762
44201473	chr17:44201473:A:G	1.41419e-12	-1.51585	-0.910518
44201548	chr17:44201548:G:C	1.35853e-12	-1.39346	-1.07305
44201582	chr17:44201582:G:A	7.03683e-12	-0.821764	-3.22959e-10
44201610	chr17:44201610:A:G	5.2104e-12	-2.81986e-10	-1.12227
44201763	chr17:44201763:G:A	5.36426e-12	-2.81986e-10	-1.09316
44201897	chr17:44201897:A:G	2.18019e-12	-1.99351	-3.22959e-10
44202121	chr17:44202121:T:C	1.79764e-11	-2.81986e-10	0.11614
44202194	chr17:44202194:C:G	6.15857e-12	-0.955076	-3.22959e-10
44202375	chr17:44202375:C:T	5.62399e-12	-2.81986e-10	-1.04588
44202504	chr17:44202504:G:A	6.39804e-12	-0.91693	-3.22959e-10
44202639	chr17:44202639:T:A	6.23175e-12	-0.943265	-3.22959e-10
44202860	chr17:44202860:A:G	6.51401e-12	-2.81986e-10	-0.898966
44203821	chr17:44203821:GC:G	7.75338e-12	-2.81986e-10	-0.724793
44203914	chr17:44203914:G:T	1.69913e-12	-1.026	-1.2168
44203939	chr17:44203939:G:A	2.15538e-12	-2.00495	-3.22959e-10
44204074	chr17:44204074:A:G	5.00719e-12	-2.81986e-10	-1.16205
44204125	chr17:44204125:A:G	9.62491e-13	-1.99434	-0.816811
44204368	chr17:44204368:G:A	1.04968e-11	-2.81986e-10	-0.421851
44204460	chr17:44204460:C:T	6.24047e-12	-2.81986e-10	-0.941866
44204597	chr17:44204597:T:C	4.40829e-12	-2.81986e-10	-1.28943
44204857	chr17:44204857:G:GA	2.19247e-12	-1.98789	-3.22959e-10
44204959	chr17:44204959:T:G	1.25876e-11	-2.81986e-10	-0.240208
44205401	chr17:44205401:C:T	3.30911e-10	-2.81986e-10	3.02893
44205669	chr17:44205669:C:T	3.75989e-12	-1.3841	-0.0644319
44205803	chr17:44205803:A:G	5.27421e-12	-1.11009	-3.22959e-10
44206880	chr17:44206880:G:A	8.99093e-12	-2.81986e-10	-0.576706
44206926	chr17:44206926:C:T	2.93752e-11	0.60723	-3.22959e-10
44207155	chr17:44207155:G:A	4.38934e-12	-2.81986e-10	-1.29374
44208372	chr17:44208372:T:C	1.14069e-12	-1.48547	-1.15582
44208510	chr17:44208510:CAG:C	1.14767e-12	-1.50948	-1.12571
44208614	chr17:44208614:C:A	4.32782e-12	-2.81986e-10	-1.30786
44209043	chr17:44209043:TCTGTAGCC:T	5.13665e-12	-2.81986e-10	-1.13652
44209754	chr17:44209754:C:T	4.43585e-12	-2.81986e-10	-1.2832
44209806	chr17:44209806:C:G	2.22543e-12	-1.97297	-3.22959e-10
44209847	chr17:44209847:G:A	6.37799e-12	-0.920069	-3.22959e-10
44210065	chr17:44210065:C:T	2.26706e-12	-1.95444	-3.22959e-10
44210151	chr17:44210151:C:T	6.20868e-13	-1.95586	-1.2937
44210332	chr17:44210332:G:A	4.86527e-12	-1.1908	-3.22959e-10
44210759	chr17:44210759:CT:TT	4.66979e-12	-2.81986e-10	-1.23181
44211020	chr17:44211020:G:A	5.15422e-11	-2.81986e-10	1.16948
44211293	chr17:44211293:G:A	4.45947e-12	-2.81986e-10	-1.27789
44211766	chr17:44211766:G:A	1.32524e-11	-2.81986e-10	-0.188742
44213064	chr17:44213064:CCTGT:C	5.46052e-12	-2.81986e-10	-1.07538
44213411	chr17:44213411:C:T	5.19272e-12	-2.81986e-10	-1.12566
44213492	chr17:44213492:G:A	8.99628e-12	-0.57611	-3.22959e-10
44213643	chr17:44213643:G:A	4.29901e-12	-2.81986e-10	-1.31454
44213949	chr17:44213949:C:CT	5.27136e-12	-2.81986e-10	-1.11063
44214290	chr17:44214290:A:G	4.50432e-12	-2.81986e-10	-1.26788
44215035	chr17:44215035:T:G	2.93646e-11	-2.81986e-10	0.606868
44215328	chr17:44215328:G:A	4.62131e-12	-1.24224	-3.22959e-10
44215877	chr17:44215877:C:T	1.70027e-11	-2.81986e-10	0.0604507
44216260	chr17:44216260:G:A	6.79038e-12	-0.857414	-3.22959e-10
44216442	chr17:44216442:T:C	4.65791e-12	-2.81986e-10	-1.23435
44216847	chr17:44216847:G:A	5.97869e-13	-2.01773	-1.26957
44217094	chr17:44217094:A:G	5.99869e-13	-2.01246	-1.2715
44217329	chr17:44217329:C:G	2.50083e-11	-2.81986e-10	0.446286
44217343	chr17:44217343:G:A	4.31437e-12	-2.81986e-10	-1.31097
44217354	chr17:44217354:G:A	5.95979e-13	-2.01542	-1.27505
44217650	chr17:44217650:C:G	5.40191e-12	-2.81986e-10	-1.08617
44218063	chr17:44218063:C:A	6.28109e-12	-2.81986e-10	-0.935378
44218457	chr17:44218457:C:G	4.3215e-12	-2.81986e-10	-1.30932
44220251	chr17:44220251:C:T	1.80799e-11	-2.81986e-10	0.12188
44220319	chr17:44220319:A:G	4.54513e-12	-2.81986e-10	-1.25887
44220521	chr17:44220521:A:G	7.61901e-13	-1.79985	-1.24501
44221488	chr17:44221488:A:T	4.55466e-12	-1.25677	-3.22959e-10
44221709	chr17:44221709:A:G	5.38382e-12	-1.08952	-3.22959e-10
44221932	chr17:44221932:A:G	8.74911e-13	-1.94342	-0.963131
44222665	chr17:44222665:C:T	2.20106e-12	-1.98398	-3.22959e-10
44222910	chr17:44222910:C:T	5.94569e-13	-2.00642	-1.28642
44223171	chr17:44223171:G:T	2.40194e-12	-1.89664	-3.22959e-10
44223178	chr17:44223178:G:A	5.20461e-12	-2.81986e-10	-1.12338
44224350	chr17:44224350:A:G	5.93008e-13	-2.01816	-1.27731
44224554	chr17:44224554:C:T	6.02506e-13	-2.00165	-1.27793
44224601	chr17:44224601:A:T	4.64531e-12	-2.81986e-10	-1.23706
44225014	chr17:44225014:C:T	5.95656e-13	-2.01849	-1.27253
44225539	chr17:44225539:G:A	6.17963e-13	-2.01423	-1.24002
44225937	chr17:44225937:C:T	6.04877e-13	-2.01846	-1.25719
44226406	chr17:44226406:C:T	2.28478e-12	-1.94665	-3.22959e-10
44227275	chr17:44227275:A:G	4.45016e-12	-2.81986e-10	-1.27998
44227276	chr17:44227276:G:A	6.27882e-13	-2.01823	-1.22009
44227520	chr17:44227520:A:G	4.60436e-12	-1.24592	-3.22959e-10
44227892	chr17:44227892:C:T	2.40868e-12	-1.89384	-3.22959e-10
44227959	chr17:44227959:C:T	4.39764e-12	-1.29185	-3.22959e-10
44228267	chr17:44228267:T:A	2.1266e-12	-2.0184	-3.22959e-10
44228331	chr17:44228331:G:A	5.79385e-13	-2.01844	-1.30027
44228338	chr17:44228338:A:G	5.75103e-13	-2.01864	-1.30749
44228370	chr17:44228370:G:A	4.5719e-12	-1.25299	-3.22959e-10
44228498	chr17:44228498:G:A	4.41581e-12	-2.81986e-10	-1.28773
44228580	chr17:44228580:G:T	4.86262e-12	-2.81986e-10	-1.19134
44229136	chr17:44229136:C:T	5.59423e-12	-2.81986e-10	-1.05119
44229470	chr17:44229470:G:A	6.57424e-13	-1.94713	-1.24521
44229609	chr17:44229609:C:T	4.33213e-12	-2.81986e-10	-1.30686
44229684	chr17:44229684:G:A	4.43365e-12	-2.81986e-10	-1.2837
44230015	chr17:44230015:G:A	4.72391e-12	-2.81986e-10	-1.22028
44230018	chr17:44230018:G:A	1.76497e-12	-2.01836	-0.186426
44230294	chr17:44230294:G:A	7.09557e-12	-2.81986e-10	-0.813451
44230859	chr17:44230859:C:G	6.319e-12	-2.81986e-10	-0.92936
44230946	chr17:44230946:A:AT	4.31438e-12	-2.81986e-10	-1.31097
44231554	chr17:44231554:C:T	4.60509e-12	-2.81986e-10	-1.24576
44232298	chr17:44232298:A:T	4.39337e-12	-2.81986e-10	-1.29282
44232387	chr17:44232387:T:C	4.44063e-12	-2.81986e-10	-1.28212
44233051	chr17:44233051:A:G	4.39073e-12	-2.81986e-10	-1.29343
44233094	chr17:44233094:G:A	4.59839e-12	-2.81986e-10	-1.24722
44233162	chr17:44233162:C:T	7.23845e-12	-2.81986e-10	-0.793514
44234145	chr17:44234145:G:A	2.34795e-12	-1.91938	-3.22959e-10
44234454	chr17:44234454:T:C	5.9663e-12	-2.81986e-10	-0.986795
44234712	chr17:44234712:C:T	3.51009e-12	-1.51728	-3.22959e-10
44234929	chr17:44234929:C:T	3.05483e-11	-2.81986e-10	0.646387
44235493	chr17:44235493:G:A	1.34212e-12	-1.33743	-1.14125
44235605	chr17:44235605:C:T	6.23509e-13	-1.96268	-1.28264
44236276	chr17:44236276:A:G	8.19935e-13	-1.83635	-1.1351
44236741	chr17:44236741:G:T	4.3014e-12	-2.81986e-10	-1.31398
44237031	chr17:44237031:G:A	4.32518e-12	-2.81986e-10	-1.30847
44237199	chr17:44237199:C:T	7.15782e-13	-1.81925	-1.28806
44237933	chr17:44237933:T:C	4.36772e-12	-2.81986e-10	-1.29868
44238024	chr17:44238024:C:T	2.30164e-12	-1.9393	-3.22959e-10
44239882	chr17:44239882:G:A	4.29688e-12	-2.81986e-10	-1.31503
44240233	chr17:44240233:G:A	1.40159e-11	-2.81986e-10	-0.132729
44240591	chr17:44240591:C:T	4.38519e-12	-2.81986e-10	-1.29469
44240946	chr17:44240946:G:A	2.77248e-12	-0.756023	-0.997157
44242117	chr17:44242117:C:T	4.44822e-12	-2.81986e-10	-1.28042
44242354	chr17:44242354:G:A	4.37527e-12	-2.81986e-10	-1.29695
44242565	chr17:44242565:G:A	4.42352e-12	-2.81986e-10	-1.28599
44242834	chr17:44242834:G:T	4.31286e-12	-2.81986e-10	-1.31132
44243364	chr17:44243364:A:C	5.71604e-13	-2.01739	-1.31484
44243383	chr17:44243383:C:T	6.09519e-13	-1.97311	-1.2949
44243894	chr17:44243894:C:T	3.39152e-12	-1.55164	-3.22959e-10
44244010	chr17:44244010:T:TG	5.01709e-12	-2.81986e-10	-1.16007
44244380	chr17:44244380:G:A	8.31499e-13	-1.97968	-0.977767
44244382	chr17:44244382:C:G	5.06334e-12	-2.81986e-10	-1.15089
44244764	chr17:44244764:C:A	6.39253e-13	-1.92692	-1.29346
44245210	chr17:44245210:T:C	4.39092e-12	-2.81986e-10	-1.29338
44245589	chr17:44245589:TTCTG:T	1.20394e-11	-2.81986e-10	-0.284737
44246008	chr17:44246008:G:A	7.07205e-13	-1.82664	-1.29271
44246175	chr17:44246175:C:T	4.71225e-12	-2.81986e-10	-1.22276
44246463	chr17:44246463:C:G	7.62415e-13	-1.76946	-1.27472
44246735	chr17:44246735:G:C	4.91009e-12	-2.81986e-10	-1.18163
44246757	chr17:44246757:AGT:A	1.64965e-12	-1.07982	-1.19253
44247355	chr17:44247355:C:A	4.32032e-12	-2.81986e-10	-1.30959
44247705	chr17:44247705:A:G	6.39782e-13	-1.95071	-1.26884
44247931	chr17:44247931:G:A	3.77053e-12	-1.4457	-3.22959e-10
44247988	chr17:44247988:T:C	9.7014e-13	-1.62076	-1.18248
44248737	chr17:44248737:C:T	9.96398e-12	-0.473945	-3.22959e-10
44249354	chr17:44249354:AT:A	4.75402e-12	-2.81986e-10	-1.21393
44249561	chr17:44249561:C:T	2.26995e-12	-1.95317	-3.22959e-10
44250050	chr17:44250050:G:A	2.57166e-12	-1.82837	-3.22959e-10
44250109	chr17:44250109:C:T	4.78744e-12	-2.81986e-10	-1.20693
44250123	chr17:44250123:C:T	2.23001e-12	-1.97092	-3.22959e-10
44250125	chr17:44250125:G:T	6.53779e-13	-1.91088	-1.28703
44250832	chr17:44250832:A:G	2.64829e-12	-1.79901	-3.22959e-10
44251230	chr17:44251230:C:T	4.31635e-12	-2.81986e-10	-1.31051
44251636	chr17:44251636:A:C	6.04407e-13	-2.00636	-1.27007
44252330	chr17:44252330:C:T	2.20141e-12	-1.98382	-3.22959e-10
44252754	chr17:44252754:C:T	7.88056e-13	-1.72024	-1.29087
44252803	chr17:44252803:A:C	6.5015e-13	-1.90558	-1.2979
44253329	chr17:44253329:G:A	4.90576e-12	-2.81986e-10	-1.18251
44254066	chr17:44254066:C:A	1.11989e-11	-2.81986e-10	-0.357109
44254600	chr17:44254600:G:A	6.40234e-12	-2.81986e-10	-0.916258
44255219	chr17:44255219:A:G	4.30348e-12	-2.81986e-10	-1.3135
44255435	chr17:44255435:C:T	1.07494e-12	-1.81395	-0.886704
44255440	chr17:44255440:T:C	7.12646e-13	-1.79715	-1.31454
44255703	chr17:44255703:C:T	2.47393e-12	-1.86712	-3.22959e-10
44256236	chr17:44256236:TG:T	1.01277e-12	-1.44797	-1.31226
44256374	chr17:44256374:AAGGCTGG:A	7.81739e-12	-0.716572	-3.22959e-10
44256644	chr17:44256644:C:T	6.06892e-13	-1.95669	-1.31564
44256974	chr17:44256974:G:A	7.91184e-13	-1.6987	-1.30845
44257284	chr17:44257284:A:G	2.1375e-12	-2.01329	-3.22959e-10
44257582	chr17:44257582:T:C	8.09083e-13	-1.66983	-1.31495
44257767	chr17:44257767:C:T	6.22722e-12	0.21783	-1.16182
44258019	chr17:44258019:G:A	2.12728e-12	-2.01808	-3.22959e-10
44258029	chr17:44258029:G:A	4.36693e-12	-2.81986e-10	-1.29886
44258317	chr17:44258317:G:A	8.07818e-13	-1.82633	-1.16001
44258576	chr17:44258576:C:T	4.44739e-12	-2.81986e-10	-1.28061
44258781	chr17:44258781:C:T	9.30378e-13	-1.56769	-1.2774
44259056	chr17:44259056:G:A	8.0796e-13	-1.68975	-1.29642
44259679	chr17:44259679:G:A	4.53358e-12	-2.81986e-10	-1.26141
44259723	chr17:44259723:C:T	6.3691e-13	-1.97627	-1.24777
44259736	chr17:44259736:C:T	4.44765e-12	-2.81986e-10	-1.28055
44260362	chr17:44260362:G:A	4.51027e-12	-2.81986e-10	-1.26656
44260608	chr17:44260608:G:A	1.53632e-12	-1.60001	-0.743528
44260880	chr17:44260880:A:G	6.13787e-13	-1.94665	-1.31438
44260984	chr17:44260984:T:C	7.25656e-13	-1.93305	-1.16055
44261085	chr17:44261085:G:A	1.29653e-12	-1.42965	-1.08358
44261114	chr17:44261114:G:A	7.43663e-13	-1.91341	-1.15568
44261126	chr17:44261126:C:T	6.05383e-13	-1.96484	-1.30998
44261411	chr17:44261411:TG:T	4.57117e-12	-2.81986e-10	-1.25315
44261515	chr17:44261515:G:A	5.87401e-12	-2.81986e-10	-1.00238
44261577	chr17:44261577:T:C	2.43326e-12	-1.56437	-0.319317
44261625	chr17:44261625:C:T	2.36683e-12	-1.91137	-3.22959e-10
44261750	chr17:44261750:G:GC	6.68743e-13	-1.99158	-1.1837
44262304	chr17:44262304:C:T	9.40579e-13	-1.91408	-0.9201
44262377	chr17:44262377:C:T	9.53169e-13	-1.55785	-1.26303
44262581	chr17:44262581:G:T	5.75239e-12	-1.02331	-3.22959e-10
44262587	chr17:44262587:G:C	6.58602e-12	-2.81986e-10	-0.887972
44262740	chr17:44262740:C:T	2.62469e-12	-1.80796	-3.22959e-10
44262855	chr17:44262855:C:T	4.48679e-12	-2.81986e-10	-1.27178
44263934	chr17:44263934:A:AT	9.85396e-12	-2.81986e-10	-0.485048
44263937	chr17:44263937:A:T	9.5864e-12	-2.81986e-10	-0.512576
44264167	chr17:44264167:A:C	2.15341e-12	-2.00587	-3.22959e-10
44264459	chr17:44264459:G:T	6.24365e-12	-2.81986e-10	-0.941357
44264672	chr17:44264672:C:T	4.74841e-12	-2.81986e-10	-1.21511
44264909	chr17:44264909:C:T	5.00005e-12	-2.81986e-10	-1.16347
44264923	chr17:44264923:G:A	7.4187e-12	-2.81986e-10	-0.768918
44265276	chr17:44265276:T:C	4.64416e-12	-2.81986e-10	-1.23731
44265431	chr17:44265431:G:A	4.32842e-12	-2.81986e-10	-1.30772
44265432	chr17:44265432:C:T	4.34203e-12	-2.81986e-10	-1.30458
44265531	chr17:44265531:A:G	4.79848e-12	-2.81986e-10	-1.20462
44265553	chr17:44265553:A:G	4.5844e-12	-2.81986e-10	-1.25026
44265934	chr17:44265934:T:C	5.98088e-12	-2.81986e-10	-0.984354
44266333	chr17:44266333:C:A	1.18831e-12	-1.84226	-0.758126
44266425	chr17:44266425:G:A	3.03889e-12	-1.66143	-3.22959e-10
44266929	chr17:44266929:A:G	2.41533e-10	-2.81986e-10	2.71409
44267222	chr17:44267222:G:A	5.71692e-12	-2.81986e-10	-1.02949
44267285	chr17:44267285:C:T	5.42397e-12	-2.81986e-10	-1.08209
44267342	chr17:44267342:G:A	4.53615e-12	-2.81986e-10	-1.26084
44267435	chr17:44267435:G:A	3.39959e-10	-2.81986e-10	3.0559
44268171	chr17:44268171:C:T	4.32546e-12	-2.81986e-10	-1.3084
44268611	chr17:44268611:A:G	9.44821e-13	-2.0112	-0.818478
44269032	chr17:44269032:G:A	2.88799e-11	-2.81986e-10	0.590223
44269821	chr17:44269821:C:T	5.79738e-13	-2.0039	-1.3142
44270016	chr17:44270016:C:T	1.94634e-12	-1.75637	-0.350598
44270372	chr17:44270372:C:T	2.72471e-12	-1.77056	-3.22959e-10
44270443	chr17:44270443:T:C	4.42389e-12	-2.81986e-10	-1.2859
44270678	chr17:44270678:C:T	4.39073e-12	-2.81986e-10	-1.29343
44270698	chr17:44270698:G:A	4.42353e-12	-2.81986e-10	-1.28598
44270701	chr17:44270701:T:A	4.55312e-12	-2.81986e-10	-1.25711
44270831	chr17:44270831:C:T	5.09977e-12	-2.81986e-10	-1.14373
44271357	chr17:44271357:C:T	7.42263e-13	-1.76016	-1.31082
44271679	chr17:44271679:C:T	4.41851e-12	-2.81986e-10	-1.28712
44272140	chr17:44272140:C:A	4.37546e-12	-2.81986e-10	-1.29691
44272639	chr17:44272639:G:A	2.40698e-12	-1.89455	-3.22959e-10
44272740	chr17:44272740:G:A	4.29482e-12	-2.81986e-10	-1.31551
44273062	chr17:44273062:C:T	4.29422e-12	-2.81986e-10	-1.31565
44273315	chr17:44273315:G:A	4.39934e-12	-2.81986e-10	-1.29147
44274393	chr17:44274393:G:T	1.07133e-12	-1.41188	-1.29214
44274446	chr17:44274446:T:C	1.12036e-11	-2.81986e-10	-0.356687
44276014	chr17:44276014:A:G	6.28308e-12	-2.81986e-10	-0.935061
44276017	chr17:44276017:C:T	1.02001e-12	-1.53785	-1.21525
44276218	chr17:44276218:T:C	5.82827e-12	-2.81986e-10	-1.0102
44276472	chr17:44276472:A:G	4.44522e-12	-0.760682	-0.52041
44276571	chr17:44276571:G:C	6.10864e-12	-2.81986e-10	-0.963217
44276659	chr17:44276659:C:G	4.29631e-12	-2.81986e-10	-1.31517
44276978	chr17:44276978:C:T	5.51833e-12	-2.81986e-10	-1.06485
44277113	chr17:44277113:C:T	4.50088e-12	-2.81986e-10	-1.26865
44277116	chr17:44277116:G:A	3.81588e-12	-0.12171	-1.31204
44277325	chr17:44277325:G:A	4.30266e-12	-2.81986e-10	-1.31369
44277727	chr17:44277727:A:G	3.07172e-12	-1.65068	-3.22959e-10
44278330	chr17:44278330:C:T	1.63509e-12	-1.98051	-0.300707
44278955	chr17:44278955:A:G	5.85339e-12	-2.81986e-10	-1.0059
44278983	chr17:44278983:TGTTTA:T	2.30816e-12	-1.93647	-3.22959e-10
44279035	chr17:44279035:C:G	4.36499e-12	-2.81986e-10	-1.29931
44279245	chr17:44279245:T:C	2.40145e-11	-1.94547	2.35121
44279436	chr17:44279436:A:C	1.78643e-12	-1.97334	-0.219358
44279458	chr17:44279458:T:C	4.86199e-12	-2.81986e-10	-1.19147
44280094	chr17:44280094:T:C	4.38739e-12	-2.81986e-10	-1.29419
44280242	chr17:44280242:T:C	4.32146e-12	-2.81986e-10	-1.30933
44280392	chr17:44280392:C:T	4.31014e-12	-2.81986e-10	-1.31195
44280405	chr17:44280405:G:A	1.81791e-12	-1.96882	-0.20641
44280618	chr17:44280618:C:T	2.41696e-12	-1.89041	-3.22959e-10
44280771	chr17:44280771:G:A	1.27954e-11	-2.81986e-10	-0.223839
44280965	chr17:44280965:A:G	2.1743e-12	-1.99622	-3.22959e-10
44281049	chr17:44281049:G:A	4.4682e-12	-2.81986e-10	-1.27594
44281472	chr17:44281472:C:T	7.78738e-12	-2.81986e-10	-0.720417
44281670	chr17:44281670:T:G	6.88652e-12	-2.81986e-10	-0.843355
44281896	chr17:44281896:C:T	6.42017e-12	0.401968	-1.31545
44282155	chr17:44282155:T:C	4.47113e-12	-2.81986e-10	-1.27528
44282638	chr17:44282638:C:T	6.3442e-12	-2.81986e-10	-0.925381
44282656	chr17:44282656:C:T	9.9699e-12	-2.81986e-10	-0.473351
44282712	chr17:44282712:T:G	5.21826e-10	-2.81986e-10	3.48441
44282742	chr17:44282742:C:T	9.37454e-12	0.654189	-1.18911
44283264	chr17:44283264:T:C	5.9941e-12	-2.81986e-10	-0.982147
44283320	chr17:44283320:C:T	4.71224e-12	-2.81986e-10	-1.22276
44283331	chr17:44283331:C:T	1.66434e-11	-2.01702	2.05612
44283666	chr17:44283666:C:T	6.15878e-12	-2.81986e-10	-0.955044
44283672	chr17:44283672:C:T	4.74592e-12	-2.81986e-10	-1.21564
44283992	chr17:44283992:T:C	1.00741e-12	-1.77535	-0.990185
44284621	chr17:44284621:T:C	2.22423e-12	-1.41186	-0.561653
44284679	chr17:44284679:C:T	7.0622e-12	-0.818166	-3.22959e-10
44284695	chr17:44284695:C:T	5.14787e-12	-2.81986e-10	-1.13434
44284736	chr17:44284736:A:G	6.89147e-13	-2.01691	-1.12832
44284915	chr17:44284915:C:T	4.29422e-12	-2.81986e-10	-1.31565
44284935	chr17:44284935:A:G	1.81366e-12	-1.40747	-0.770108
44285139	chr17:44285139:C:T	8.31518e-12	-2.81986e-10	-0.654839
44285748	chr17:44285748:G:A	5.31418e-12	-0.385873	-0.71667
44285937	chr17:44285937:C:T	7.4183e-12	-2.81986e-10	-0.768971
44285960	chr17:44285960:C:T	6.70227e-12	-2.81986e-10	-0.870475
44286048	chr17:44286048:T:G	4.73562e-12	-2.81986e-10	-1.21781
44286097	chr17:44286097:G:A	2.88473e-12	-1.71349	-3.22959e-10
44286484	chr17:44286484:G:A	7.55236e-12	-2.81986e-10	-0.751061
44286640	chr17:44286640:C:T	6.77087e-12	-2.81986e-10	-0.860292
44286833	chr17:44286833:C:T	6.49725e-12	-2.81986e-10	-0.901543
44287255	chr17:44287255:G:A	4.60893e-12	-2.81986e-10	-1.24493
44287547	chr17:44287547:G:A	4.38297e-12	-2.81986e-10	-1.29519
44287614	chr17:44287614:G:A	4.62321e-12	-2.81986e-10	-1.24183
44287628	chr17:44287628:C:T	4.89997e-12	-2.81986e-10	-1.18369
44287818	chr17:44287818:G:A	4.84991e-12	-2.81986e-10	-1.19396
44288018	chr17:44288018:G:A	4.39004e-12	-2.81986e-10	-1.29358
44288231	chr17:44288231:T:A	1.29962e-11	-2.00791	1.79964
44288429	chr17:44288429:T:G	4.59321e-12	-2.81986e-10	-1.24834
44288492	chr17:44288492:C:T	5.0428e-12	-2.81986e-10	-1.15496
44288645	chr17:44288645:C:T	4.64896e-12	-2.81986e-10	-1.23628
44289075	chr17:44289075:G:A	4.93478e-12	-2.81986e-10	-1.17661
44289100	chr17:44289100:T:G	5.19009e-12	-2.81986e-10	-1.12617
44289135	chr17:44289135:C:T	2.24632e-11	-1.6764	2.01536
44289209	chr17:44289209:C:G	3.09096e-12	-1.22696	-0.417483
44289247	chr17:44289247:A:G	4.94466e-12	-2.81986e-10	-1.17461
44289402	chr17:44289402:T:G	4.85689e-12	-2.81986e-10	-1.19252
44289404	chr17:44289404:T:G	4.76973e-12	-2.81986e-10	-1.21063
44289664	chr17:44289664:C:A	4.30038e-12	-2.81986e-10	-1.31422
44289847	chr17:44289847:C:T	2.99491e-12	-0.811556	-0.864453
44290415	chr17:44290415:A:G	4.37467e-12	-2.81986e-10	-1.29709
44290422	chr17:44290422:AAAAAC:A	4.63455e-12	-2.81986e-10	-1.23938
44290629	chr17:44290629:G:A	1.2573e-12	-1.44661	-1.09735
44290814	chr17:44290814:T:C	2.31735e-12	-0.64984	-1.28266
44291217	chr17:44291217:T:C	8.19629e-12	-2.81986e-10	-0.66924
44291613	chr17:44291613:T:C	4.69336e-12	-2.81986e-10	-1.22677
44291639	chr17:44291639:G:T	7.91535e-12	-0.704118	-3.22959e-10
44292040	chr17:44292040:A:G	1.21346e-12	-1.31403	-1.26542
44292357	chr17:44292357:G:A	1.93454e-11	-0.807071	0.996604
44292568	chr17:44292568:C:T	4.45518e-12	-2.81986e-10	-1.27885
44292644	chr17:44292644:A:T	2.28113e-12	-0.635712	-1.31254
44292700	chr17:44292700:G:C	3.30989e-12	-0.447586	-1.12842
44292732	chr17:44292732:C:T	4.88524e-12	-2.81986e-10	-1.1867
44292809	chr17:44292809:T:C	5.62447e-12	-1.92139	0.875599
44292848	chr17:44292848:G:A	3.2704e-12	-0.473136	-1.11487
44292865	chr17:44292865:T:C	3.41144e-12	-0.453628	-1.09216
44293159	chr17:44293159:A:G	1.8485e-11	-2.81986e-10	0.144036
44293308	chr17:44293308:A:T	3.24024e-12	-0.47229	-1.12498
44293416	chr17:44293416:T:C	1.26607e-11	-0.234418	-3.22959e-10
44293433	chr17:44293433:A:G	4.46716e-12	-1.94976	0.673589
44293759	chr17:44293759:G:A	1.0912e-12	-1.37002	-1.31562
44294620	chr17:44294620:CA:C	4.94896e-12	-2.81986e-10	-1.17374
44294700	chr17:44294700:T:C	4.19432e-12	-1.90281	0.563619
44295093	chr17:44295093:A:C	4.68787e-12	-2.81986e-10	-1.22794
44295171	chr17:44295171:G:A	4.30295e-12	-2.81986e-10	-1.31362
44295290	chr17:44295290:A:T	9.61682e-13	-1.50212	-1.30987
44295293	chr17:44295293:C:T	1.82477e-10	-2.81986e-10	2.4337
44295403	chr17:44295403:A:G	4.64484e-12	-0.169462	-1.0677
44295432	chr17:44295432:G:A	4.94098e-12	-0.148496	-1.02686
44295673	chr17:44295673:T:C	8.95577e-12	-0.580624	-3.22959e-10
44295703	chr17:44295703:C:T	5.4142e-12	0.0243292	-1.10823
44295837	chr17:44295837:A:T	8.60177e-13	-1.63724	-1.2863
44295961	chr17:44295961:A:G	4.70352e-12	-0.181582	-1.04303
44295971	chr17:44295971:C:T	8.80349e-12	-0.597773	-3.22959e-10
44296175	chr17:44296175:T:C	8.70387e-12	-0.609154	-3.22959e-10
44296291	chr17:44296291:T:C	7.16506e-12	-2.81986e-10	-0.803705
44296309	chr17:44296309:C:G	4.32872e-12	-2.81986e-10	-1.30765
44296535	chr17:44296535:G:A	4.30859e-12	-2.81986e-10	-1.31231
44296783	chr17:44296783:A:G	4.81481e-12	-0.114363	-1.08686
44297298	chr17:44297298:C:T	3.44391e-12	-0.410145	-1.12617
44297532	chr17:44297532:G:C	3.24128e-12	-0.45215	-1.1448
44297703	chr17:44297703:A:C	4.29573e-12	-2.81986e-10	-1.3153
44297786	chr17:44297786:C:T	9.45709e-13	-1.5248	-1.30394
44297874	chr17:44297874:G:A	3.08113e-12	-0.366018	-1.28161
44297946	chr17:44297946:C:T	8.93694e-13	-2.0186	-0.866718
44298285	chr17:44298285:G:A	4.30083e-12	-2.81986e-10	-1.31411
44298346	chr17:44298346:CA:C	4.36665e-12	-2.81986e-10	-1.29893
44298644	chr17:44298644:C:A	2.13823e-12	-2.01295	-3.22959e-10
44298937	chr17:44298937:G:T	4.80679e-12	-2.81986e-10	-1.20289
44299021	chr17:44299021:C:T	1.09341e-11	-2.81986e-10	-0.381034
44299206	chr17:44299206:C:T	4.90225e-12	-2.81986e-10	-1.18323
44299224	chr17:44299224:T:C	6.3257e-12	-2.81986e-10	-0.928301
44299711	chr17:44299711:C:T	4.30303e-12	-2.81986e-10	-1.3136
44300142	chr17:44300142:A:G	5.17757e-12	-2.81986e-10	-1.12859
44300246	chr17:44300246:C:G	5.0302e-12	-2.81986e-10	-1.15746
44300361	chr17:44300361:G:A	4.90405e-12	-2.81986e-10	-1.18286
44300404	chr17:44300404:C:G	5.00026e-12	-2.81986e-10	-1.16343
44301878	chr17:44301878:T:C	4.71044e-12	-2.81986e-10	-1.22314
44301967	chr17:44301967:G:A	4.87775e-12	-2.81986e-10	-1.18824
44302007	chr17:44302007:T:A	5.67785e-12	-2.81986e-10	-1.03635
44302154	chr17:44302154:C:A	4.29421e-12	-2.81986e-10	-1.31565
44302585	chr17:44302585:A:G	3.37606e-12	-1.97157	0.415359
44302594	chr17:44302594:G:A	4.39585e-12	-2.81986e-10	-1.29226
44302634	chr17:44302634:G:A	7.50971e-12	-0.756724	-3.22959e-10
44302709	chr17:44302709:T:C	9.02199e-13	-1.98166	-0.894184
44302766	chr17:44302766:T:C	4.56236e-12	-2.81986e-10	-1.25508
44302937	chr17:44302937:C:T	5.86153e-12	-1.00451	-3.22959e-10
44303116	chr17:44303116:G:T	5.53694e-12	-0.00996389	-1.05152
44303154	chr17:44303154:G:T	4.57802e-12	-2.81986e-10	-1.25165
44303312	chr17:44303312:A:G	5.1864e-12	-2.81986e-10	-1.12688
44303509	chr17:44303509:G:A	4.41939e-12	-2.81986e-10	-1.28692
44303867	chr17:44303867:C:T	4.31655e-12	-2.81986e-10	-1.31047
44304087	chr17:44304087:G:A	4.42735e-12	-0.200738	-1.08438
44304278	chr17:44304278:T:C	4.93049e-12	-2.81986e-10	-1.17748
44304426	chr17:44304426:G:A	6.60423e-12	-0.885212	-3.22959e-10
44304446	chr17:44304446:A:G	8.14216e-13	-1.79705	-1.1814
44304475	chr17:44304475:A:G	4.45823e-12	-2.81986e-10	-1.27817
44304481	chr17:44304481:T:C	4.6155e-12	-2.81986e-10	-1.2435
44304553	chr17:44304553:C:T	7.30548e-12	-0.784297	-3.22959e-10
44304560	chr17:44304560:C:T	4.67826e-12	-2.81986e-10	-1.23
44304584	chr17:44304584:G:A	1.41486e-12	-1.28419	-1.1417
44305036	chr17:44305036:C:T	6.61822e-13	-2.00224	-1.18344
44305602	chr17:44305602:G:A	5.06867e-12	-2.81986e-10	-1.14984
44306005	chr17:44306005:G:A	4.79973e-12	-2.81986e-10	-1.20436
44306473	chr17:44306473:G:A	4.95698e-12	-2.81986e-10	-1.17212
44306826	chr17:44306826:G:A	4.33026e-12	-2.81986e-10	-1.30729
44306904	chr17:44306904:A:G	5.13547e-12	-2.81986e-10	-1.13675
44306946	chr17:44306946:G:A	4.5203e-12	-2.81986e-10	-1.26434
44306999	chr17:44306999:A:T	2.62139e-12	-2.00492	0.195704
44307690	chr17:44307690:G:A	5.35084e-12	-2.81986e-10	-1.09567
44307733	chr17:44307733:G:A	4.62336e-12	-2.81986e-10	-1.2418
44308277	chr17:44308277:G:A	9.98385e-13	-1.4636	-1.31094
44309444	chr17:44309444:A:G	7.66815e-12	-0.735846	-3.22959e-10
44309870	chr17:44309870:T:C	5.40442e-12	-1.08571	-3.22959e-10
44309947	chr17:44309947:C:T	4.47356e-12	-2.81986e-10	-1.27474
44310406	chr17:44310406:C:T	5.49259e-12	-2.81986e-10	-1.06952
44310664	chr17:44310664:C:G	4.54461e-12	-2.81986e-10	-1.25898
44310955	chr17:44310955:G:A	5.30193e-12	-2.81986e-10	-1.10485
44312040	chr17:44312040:C:T	5.8667e-12	-2.81986e-10	-1.00363
44312195	chr17:44312195:G:A	5.27522e-12	-2.81986e-10	-1.1099
44312223	chr17:44312223:T:G	4.917e-12	-2.81986e-10	-1.18022
44312300	chr17:44312300:C:T	4.95684e-12	-2.81986e-10	-1.17215
44312396	chr17:44312396:C:T	4.30348e-12	-2.81986e-10	-1.3135
44312446	chr17:44312446:C:T	4.99226e-12	-0.118928	-1.04611
44313592	chr17:44313592:C:T	5.06638e-12	-2.81986e-10	-1.1503
44313742	chr17:44313742:C:T	2.25428e-12	-1.96009	-3.22959e-10
44313803	chr17:44313803:T:G	5.57645e-12	-2.81986e-10	-1.05437
44313882	chr17:44313882:C:T	5.58596e-12	-2.81986e-10	-1.05267
44315072	chr17:44315072:C:T	5.56136e-12	-0.0098033	-1.04728
44315111	chr17:44315111:G:A	7.41558e-12	-2.81986e-10	-0.769338
44315254	chr17:44315254:T:C	2.33845e-12	-2.01007	0.0866326
44315880	chr17:44315880:G:C	1.78955e-12	-2.01241	-0.178548
44316094	chr17:44316094:A:C	1.70735e-12	-2.0062	-0.231781
44316126	chr17:44316126:C:T	1.61775e-12	-1.50591	-0.78597
44316631	chr17:44316631:G:A	2.16609e-12	-2	-3.22959e-10
44317093	chr17:44317093:A:G	2.73329e-12	-2.01654	0.249125
44318738	chr17:44318738:G:A	4.73082e-12	-1.21882	-3.22959e-10
44318814	chr17:44318814:G:A	4.30662e-12	-2.81986e-10	-1.31277
44319303	chr17:44319303:T:C	1.14089e-12	-1.39967	-1.24145
44319528	chr17:44319528:C:T	4.0687e-12	-0.0924702	-1.27713
44320684	chr17:44320684:A:G	2.66435e-12	-1.99281	0.19985
44320789	chr17:44320789:C:T	1.39194e-11	-0.139638	-3.22959e-10
44321389	chr17:44321389:C:A	2.19783e-12	-1.99897	0.0135157
44321434	chr17:44321434:G:A	1.05517e-12	-1.68302	-1.0362
44321839	chr17:44321839:C:G	4.90385e-12	-2.81986e-10	-1.1829
44321855	chr17:44321855:C:T	3.62665e-12	-1.48461	-3.22959e-10
44322074	chr17:44322074:C:T	4.94413e-12	-2.81986e-10	-1.17472
44322142	chr17:44322142:C:T	9.49913e-13	-1.52657	-1.29774
44322292	chr17:44322292:C:A	1.29606e-11	-2.81986e-10	-0.21101
44322386	chr17:44322386:C:T	1.12546e-12	-1.34405	-1.31068
44322961	chr17:44322961:C:T	6.68081e-13	-1.86771	-1.30856
44323049	chr17:44323049:G:A	2.2302e-12	-2.00555	0.0347216
44323112	chr17:44323112:A:G	2.33229e-12	-1.98781	0.0617369
44323634	chr17:44323634:G:A	5.90381e-12	0.116636	-1.11396
44323784	chr17:44323784:G:A	2.16935e-12	-1.99849	-3.22959e-10
44323917	chr17:44323917:G:A	3.2812e-12	-1.58471	-3.22959e-10
44324340	chr17:44324340:T:C	2.29897e-12	-2.01769	0.0772291
44324440	chr17:44324440:G:A	4.32077e-12	-2.81986e-10	-1.30949
44324475	chr17:44324475:T:C	1.51706e-11	-2.81986e-10	-0.0535656
44324523	chr17:44324523:G:A	4.55976e-12	-2.81986e-10	-1.25565
44324570	chr17:44324570:T:C	4.78281e-12	-2.81986e-10	-1.20789
44324596	chr17:44324596:C:A	5.14331e-12	-2.81986e-10	-1.13522
44324806	chr17:44324806:C:T	7.2671e-13	-1.78242	-1.30972
44324948	chr17:44324948:C:T	5.05567e-12	-2.81986e-10	-1.15241
44325561	chr17:44325561:G:C	4.29489e-12	-2.81986e-10	-1.3155
44326155	chr17:44326155:C:A	6.90795e-13	-1.82968	-1.31316
44326478	chr17:44326478:C:A	4.29634e-12	-2.81986e-10	-1.31516
44326600	chr17:44326600:G:C	4.74171e-12	-2.81986e-10	-1.21652
44326990	chr17:44326990:C:T	4.61947e-12	-2.81986e-10	-1.24264
44327310	chr17:44327310:C:T	4.39037e-12	-2.81986e-10	-1.29351
44327447	chr17:44327447:G:A	4.35053e-12	-2.81986e-10	-1.30262
44327597	chr17:44327597:G:C	5.33058e-12	-2.81986e-10	-1.09946
44327751	chr17:44327751:C:T	5.29404e-12	-2.81986e-10	-1.10634
44327975	chr17:44327975:A:G	4.41459e-12	-2.81986e-10	-1.28801
44328609	chr17:44328609:G:A	4.93174e-12	-2.81986e-10	-1.17723
44328884	chr17:44328884:G:C	5.29564e-12	-2.81986e-10	-1.10604
44328934	chr17:44328934:C:T	4.37178e-12	-2.81986e-10	-1.29775
44329192	chr17:44329192:C:T	9.24691e-13	-1.98747	-0.863742
44329201	chr17:44329201:A:G	4.34131e-12	-2.81986e-10	-1.30474
44329505	chr17:44329505:A:G	2.73993e-12	-2.00912	0.244133
44329755	chr17:44329755:G:T	2.42231e-12	-2.00085	0.112649
44329991	chr17:44329991:C:T	6.72073e-13	-1.87311	-1.2972
44330034	chr17:44330034:C:T	4.30129e-12	-2.81986e-10	-1.31401
44330997	chr17:44330997:C:CTGAGGTGCCTTTAT	2.16488e-11	-2.81986e-10	0.30203
44331157	chr17:44331157:C:G	5.17775e-12	-2.81986e-10	-1.12855
44331748	chr17:44331748:A:G	4.80655e-12	-2.81986e-10	-1.20294
44331964	chr17:44331964:T:C	5.22882e-12	-2.81986e-10	-1.11874
44332583	chr17:44332583:T:C	4.77417e-11	1.09288	-3.22959e-10
44332620	chr17:44332620:G:A	1.07696e-11	-2.81986e-10	-0.396198
44332812	chr17:44332812:A:G	2.26224e-12	-1.96284	0.00627848
44332841	chr17:44332841:C:T	4.67736e-12	-2.81986e-10	-1.23019
44333443	chr17:44333443:A:G	4.91074e-12	-1.1815	-3.22959e-10
44333592	chr17:44333592:C:G	5.16051e-12	-2.81986e-10	-1.13189
44333733	chr17:44333733:C:T	4.56976e-12	-0.258007	-0.995453
44333749	chr17:44333749:G:A	4.91271e-12	-2.81986e-10	-1.1811
44333901	chr17:44333901:C:T	1.97938e-12	-0.798898	-1.29124
44334116	chr17:44334116:C:T	4.78056e-12	-2.81986e-10	-1.20836
44334162	chr17:44334162:T:C	4.39369e-12	-2.81986e-10	-1.29275
44334169	chr17:44334169:T:A	4.7851e-12	-2.81986e-10	-1.20742
44334995	chr17:44334995:G:A	4.52351e-12	-2.81986e-10	-1.26363
44335382	chr17:44335382:G:A	5.64303e-12	-2.81986e-10	-1.0425
44335481	chr17:44335481:G:A	3.24861e-11	-2.81986e-10	0.707889
44335610	chr17:44335610:GT:G	5.63646e-12	-2.81986e-10	-1.04367
44335836	chr17:44335836:G:A	6.5235e-12	-2.81986e-10	-0.897511
44336005	chr17:44336005:C:A	7.58302e-11	-2.81986e-10	1.55558
44336101	chr17:44336101:A:G	4.45632e-12	-2.81986e-10	-1.2786
44336113	chr17:44336113:C:T	7.72743e-13	-1.85997	-1.17076
44336777	chr17:44336777:C:T	7.10464e-13	-1.81056	-1.3042
44337576	chr17:44337576:C:T	3.75247e-12	-1.45051	-3.22959e-10
44337875	chr17:44337875:T:A	2.2585e-12	-1.95822	-3.22959e-10
44338062	chr17:44338062:C:T	1.53362e-12	-1.99599	-0.349301
44338108	chr17:44338108:A:G	4.68885e-12	-2.81986e-10	-1.22773
44339591	chr17:44339591:G:A	4.31489e-12	-2.81986e-10	-1.31085
44340058	chr17:44340058:G:A	1.27392e-12	-1.24904	-1.28179
44340071	chr17:44340071:A:G	4.36577e-12	-2.81986e-10	-1.29913
44340455	chr17:44340455:C:T	2.13201e-12	-2.01586	-3.22959e-10
44340626	chr17:44340626:T:G	3.55719e-12	-0.384667	-1.11928
44340853	chr17:44340853:G:A	9.7769e-12	-2.81986e-10	-0.492899
44341044	chr17:44341044:T:C	4.41984e-12	-2.81986e-10	-1.28682
44341235	chr17:44341235:C:T	1.05519e-12	-1.52976	-1.18945
44341599	chr17:44341599:G:A	7.19104e-13	-1.97288	-1.12979
44341813	chr17:44341813:A:T	4.70349e-12	-2.81986e-10	-1.22462
44342375	chr17:44342375:G:A	1.15091e-12	-1.4148	-1.21757
44342417	chr17:44342417:A:G	5.32541e-12	-0.158609	-0.941823
44342963	chr17:44342963:C:T	1.19168e-12	-1.38582	-1.21174
44343174	chr17:44343174:G:A	4.97693e-12	-0.182753	-0.985356
44343224	chr17:44343224:G:C	8.97306e-12	0.735464	-1.31416
44343271	chr17:44343271:C:T	4.95713e-12	-2.81986e-10	-1.1721
44343308	chr17:44343308:C:T	1.06301e-12	-1.47251	-1.23931
44343433	chr17:44343433:G:A	5.07453e-12	-2.81986e-10	-1.14869
44343693	chr17:44343693:C:A	4.29421e-12	-2.81986e-10	-1.31565
44344054	chr17:44344054:G:C	1.14717e-10	-2.81986e-10	1.96955
44344219	chr17:44344219:T:G	1.0371e-11	-2.81986e-10	-0.433907
44344244	chr17:44344244:A:G	5.62995e-12	-1.04482	-3.22959e-10
44344321	chr17:44344321:T:C	4.46312e-12	-2.81986e-10	-1.27707
44344473	chr17:44344473:G:A	4.30187e-12	-2.81986e-10	-1.31387
44344494	chr17:44344494:T:C	6.87752e-13	-1.97328	-1.17397
44345007	chr17:44345007:TC:T	8.54959e-13	-1.93043	-0.999191
44345270	chr17:44345270:G:T	5.5864e-12	-2.81986e-10	-1.05259
44345304	chr17:44345304:T:C	9.0286e-12	-2.81986e-10	-0.572524
44345570	chr17:44345570:G:A	4.39434e-12	-2.81986e-10	-1.29261
44345895	chr17:44345895:C:T	6.71751e-13	-2.01656	-1.15423
44346297	chr17:44346297:A:G	1.08797e-12	-1.46974	-1.21887
44347064	chr17:44347064:C:T	4.40625e-12	-2.81986e-10	-1.2899
44347820	chr17:44347820:C:T	5.5926e-11	-2.81986e-10	1.25111
44348203	chr17:44348203:A:G	4.86724e-12	-2.81986e-10	-1.19039
44349083	chr17:44349083:A:G	9.82657e-12	-2.81986e-10	-0.487832
44349206	chr17:44349206:G:A	4.29705e-12	-2.81986e-10	-1.31499
44349219	chr17:44349219:C:T	5.14534e-12	-2.81986e-10	-1.13483
44349572	chr17:44349572:G:A	1.00133e-12	-1.77515	-0.996442
44349783	chr17:44349783:G:C	7.34923e-12	-2.81986e-10	-0.778326
44350524	chr17:44350524:C:T	4.29195e-11	-2.81986e-10	0.986404
44350525	chr17:44350525:G:A	4.3735e-12	-2.81986e-10	-1.29736
44350637	chr17:44350637:G:A	4.43179e-12	-2.81986e-10	-1.28412
44352471	chr17:44352471:G:C	5.02803e-12	-2.81986e-10	-1.15789
44352621	chr17:44352621:C:T	4.4334e-12	-2.81986e-10	-1.28375
44352876	chr17:44352876:C:T	0.000334239	18.1697	-1.31523
44353078	chr17:44353078:G:A	4.75549e-12	-2.81986e-10	-1.21362
44353663	chr17:44353663:CGGGCCCCCGG:C	6.19909e-12	-2.81986e-10	-0.948519
44354156	chr17:44354156:C:T	6.16514e-12	0.282958	-1.23697
44354429	chr17:44354429:C:T	8.81014e-12	-2.81986e-10	-0.597018
44355218	chr17:44355218:G:A	2.62832e-11	-2.81986e-10	0.496008
44355406	chr17:44355406:G:A	2.34571e-12	-1.92033	-3.22959e-10
44355407	chr17:44355407:A:C	2.35844e-12	-1.91492	-3.22959e-10
44356087	chr17:44356087:G:A	0.00135459	18.2538	-3.22959e-10
44356497	chr17:44356497:C:T	1.02878e-11	-2.81986e-10	-0.441959
44356544	chr17:44356544:G:T	1.66519e-11	-2.81986e-10	0.0396007
44357287	chr17:44357287:C:T	3.77715e-11	0.858634	-3.22959e-10
44357653	chr17:44357653:A:C	1.98619e-11	-2.81986e-10	0.215883
44358115	chr17:44358115:C:T	1.07465e-11	-2.81986e-10	-0.398344
44358499	chr17:44358499:C:T	1.14827e-11	-2.81986e-10	-0.332083
44358852	chr17:44358852:G:A	8.02919e-05	16.5041	-1.07585
44359632	chr17:44359632:G:A	0.000102895	16.9518	-1.27551
44360285	chr17:44360285:A:G	2.60943e-11	-2.81986e-10	0.488794
44360386	chr17:44360386:G:A	0.524724	25.3264	-1.11314
44360607	chr17:44360607:C:G	6.39337e-12	-2.81986e-10	-0.91766
44360616	chr17:44360616:C:T	5.68061e-12	-2.81986e-10	-1.03586
44360971	chr17:44360971:C:T	4.39301e-12	-2.81986e-10	-1.29291
44361278	chr17:44361278:C:G	1.32459e-11	-2.81986e-10	-0.189236
44362101	chr17:44362101:G:A	7.0571e-12	-0.818887	-3.22959e-10
44363269	chr17:44363269:G:A	2.77456e-12	-1.75243	-3.22959e-10
44364037	chr17:44364037:G:A	8.40874e-12	-2.81986e-10	-0.64365
44364277	chr17:44364277:T:C	4.34586e-12	-2.81986e-10	-1.3037
44364623	chr17:44364623:G:A	7.51631e-12	-2.81986e-10	-0.755847
44364781	chr17:44364781:C:T	6.7475e-12	-2.81986e-10	-0.863749
44364824	chr17:44364824:A:G	6.1255e-12	-2.81986e-10	-0.960461
44364875	chr17:44364875:C:A	6.74246e-12	-2.81986e-10	-0.864497
44365615	chr17:44365615:A:G	6.39301e-12	-2.81986e-10	-0.917716
44366416	chr17:44366416:T:C	0.0675532	22.6622	-0.498971
44366495	chr17:44366495:C:T	5.47476e-12	-2.81986e-10	-1.07277
44366650	chr17:44366650:T:C	4.89558e-12	-2.81986e-10	-1.18459
44366891	chr17:44366891:G:T	3.7132e-11	-2.81986e-10	0.841559
44367330	chr17:44367330:C:G	4.84796e-12	-2.81986e-10	-1.19436
44367957	chr17:44367957:G:A	7.34069e-12	-2.81986e-10	-0.779489
44368042	chr17:44368042:C:T	5.81742e-12	-2.81986e-10	-1.01206
44369005	chr17:44369005:T:C	1.19168e-11	-2.81986e-10	-0.294974
44370039	chr17:44370039:G:A	2.27326e-11	-2.81986e-10	0.350879
44370054	chr17:44370054:C:T	8.90481e-12	-2.81986e-10	-0.58633
44370112	chr17:44370112:C:T	9.79508e-12	-2.81986e-10	-0.491042
44370113	chr17:44370113:G:A	5.25535e-12	-2.81986e-10	-1.11367
44370201	chr17:44370201:C:T	4.917e-10	3.42495	-3.22959e-10
44370497	chr17:44370497:G:A	5.98014e-12	-2.81986e-10	-0.984477
44370812	chr17:44370812:A:G	1.936e-07	10.7062	-1.30552
44370842	chr17:44370842:A:AG	1.9695e-06	12.7145	-0.994092
44371417	chr17:44371417:G:A	7.71172e-12	-2.81986e-10	-0.73018
44371717	chr17:44371717:CAG:C	6.86094e-12	0.46144	-1.30852
44372088	chr17:44372088:C:G	5.4698e-12	-2.81986e-10	-1.07368
44372148	chr17:44372148:C:T	9.80522e-12	-2.81986e-10	-0.490007
44372421	chr17:44372421:G:A	0.0377447	22.2744	-0.693202
44372698	chr17:44372698:G:A	9.97334e-12	-2.81986e-10	-0.473006
44372749	chr17:44372749:C:T	4.4355e-12	-2.81986e-10	-1.28328
44372843	chr17:44372843:A:T	2.32502e-11	-2.81986e-10	0.373393
44372866	chr17:44372866:C:G	7.35538e-12	-2.81986e-10	-0.77749
44373125	chr17:44373125:G:A	6.5058e-12	-2.81986e-10	-0.900228
44373294	chr17:44373294:C:T	9.40569e-11	-2.81986e-10	1.77098
44373379	chr17:44373379:G:A	2.65104e-12	-1.79797	-3.22959e-10
44373937	chr17:44373937:G:A	0.0685934	22.7959	-0.617324
44375484	chr17:44375484:G:A	6.75252e-12	-2.81986e-10	-0.863006
44375697	chr17:44375697:A:C	0.0789005	23.1827	-0.864199
44375704	chr17:44375704:G:T	2.40798e-11	-2.81986e-10	0.408453
44376902	chr17:44376902:T:C	4.75402e-07	11.5514	-1.25245
44376974	chr17:44376974:A:G	2.25767e-06	13.1599	-1.30302
44377095	chr17:44377095:G:C	0.0395934	22.4533	-0.824269
44377438	chr17:44377438:C:T	0.0389941	22.4696	-0.855817
44377605	chr17:44377605:C:A	5.61263e-12	-2.81986e-10	-1.0479
44377654	chr17:44377654:TGAGCCCCTG:T	0.0390333	22.347	-0.732232
44377758	chr17:44377758:C:T	5.59553e-12	-2.81986e-10	-1.05095
44378038	chr17:44378038:TAAC:T	9.4188e-12	-2.81986e-10	-0.530214
44378177	chr17:44378177:G:A	6.46837e-12	-2.81986e-10	-0.905998
44378349	chr17:44378349:G:A	2.38991e-10	2.70351	-3.22959e-10
44378968	chr17:44378968:C:T	6.24938e-12	-2.81986e-10	-0.94044
44379214	chr17:44379214:A:G	6.45166e-12	-0.908584	-3.22959e-10
44379505	chr17:44379505:C:T	4.61804e-12	-2.81986e-10	-1.24295
44379719	chr17:44379719:C:T	1.01183e-11	-2.81986e-10	-0.458572
44380309	chr17:44380309:G:T	8.66502e-12	-2.81986e-10	-0.613627
44381490	chr17:44381490:C:T	5.37583e-12	-2.81986e-10	-1.09101
44382013	chr17:44382013:T:C	4.89117e-12	-2.81986e-10	-1.18549
44382049	chr17:44382049:C:A	6.40018e-12	-2.81986e-10	-0.916595
44382230	chr17:44382230:A:G	5.60559e-11	-2.81986e-10	1.25343
44382373	chr17:44382373:T:C	4.35319e-12	-2.81986e-10	-1.30201
44382726	chr17:44382726:G:T	1.48897e-11	-2.81986e-10	-0.072255
44382729	chr17:44382729:T:C	8.33174e-10	4.6178	-0.665479
44382806	chr17:44382806:C:T	5.49441e-12	-2.81986e-10	-1.06919
44382890	chr17:44382890:C:A	5.11579e-10	4.41306	-0.948482
44382953	chr17:44382953:C:T	5.2214e-12	-2.81986e-10	-1.12016
44384298	chr17:44384298:TG:T	6.85614e-12	-2.81986e-10	-0.847777
44384738	chr17:44384738:G:C	8.50839e-10	3.9733	-3.22959e-10
44385391	chr17:44385391:C:A	7.53419e-12	-2.81986e-10	-0.753471
44385469	chr17:44385469:C:T	7.3538e-12	-2.81986e-10	-0.777704
44386969	chr17:44386969:T:A	4.9302e-07	11.5699	-1.23448
44387547	chr17:44387547:T:C	1.16248e-06	12.272	-1.07885
44387967	chr17:44387967:A:C	5.12962e-12	-2.81986e-10	-1.13789
44388672	chr17:44388672:C:T	6.11162e-12	-2.81986e-10	-0.962729
44388675	chr17:44388675:C:T	7.46492e-07	11.7163	-0.966089
44388820	chr17:44388820:T:C	4.31263e-12	-2.81986e-10	-1.31137
44389113	chr17:44389113:CA:C	6.10069e-12	-2.81986e-10	-0.96452
44389891	chr17:44389891:C:T	4.40926e-12	-2.81986e-10	-1.28921
44390359	chr17:44390359:G:A	6.52046e-12	-2.81986e-10	-0.897977
44390743	chr17:44390743:T:C	5.39865e-12	-2.81986e-10	-1.08677
44390771	chr17:44390771:G:A	3.19369e-12	-1.61175	-3.22959e-10
44390822	chr17:44390822:C:T	5.13797e-12	-2.81986e-10	-1.13626
44390985	chr17:44390985:A:G	6.45482e-12	-2.81986e-10	-0.908094
44390998	chr17:44390998:C:T	8.38218e-12	-2.81986e-10	-0.646813
44391157	chr17:44391157:G:A	5.41018e-12	-2.81986e-10	-1.08464
44392597	chr17:44392597:T:C	4.97259e-12	-2.81986e-10	-1.16898
44392598	chr17:44392598:G:A	5.04229e-12	-2.81986e-10	-1.15506
44392642	chr17:44392642:A:G	5.12016e-12	-2.81986e-10	-1.13974
44392644	chr17:44392644:GAATT:G	5.14155e-12	-2.81986e-10	-1.13557
44392694	chr17:44392694:A:G	3.60386e-12	-1.49092	-3.22959e-10
44393680	chr17:44393680:C:T	1.42401e-11	-2.81986e-10	-0.116857
44393702	chr17:44393702:G:A	5.5921e-12	-2.81986e-10	-1.05157
44393894	chr17:44393894:C:T	5.43826e-12	-2.81986e-10	-1.07946
44394009	chr17:44394009:G:A	3.70279e-12	-0.181408	-1.28243
44394103	chr17:44394103:T:G	5.40386e-12	-2.81986e-10	-1.08581
44394108	chr17:44394108:A:G	4.61838e-10	4.66522	-1.30293
44394676	chr17:44394676:C:T	6.49426e-12	-2.81986e-10	-0.902004
44394677	chr17:44394677:T:G	2.14218e-06	12.1917	-0.387335
44394850	chr17:44394850:C:T	4.69769e-12	-2.81986e-10	-1.22585
44395220	chr17:44395220:C:T	1.35748e-06	12.3361	-0.987927
44395858	chr17:44395858:T:C	6.22859e-12	-2.81986e-10	-0.943772
44396604	chr17:44396604:T:C	4.34883e-12	-2.81986e-10	-1.30301
44397244	chr17:44397244:G:A	8.19319e-12	-2.81986e-10	-0.669618
44398189	chr17:44398189:C:T	4.1519e-12	-1.34936	-3.22959e-10
44398594	chr17:44398594:A:C	5.254e-12	-1.11393	-3.22959e-10
44399914	chr17:44399914:T:C	5.47321e-12	-2.81986e-10	-1.07306
44400017	chr17:44400017:T:C	6.26521e-12	-0.937909	-3.22959e-10
44401138	chr17:44401138:T:A	4.30087e-12	-2.81986e-10	-1.3141
44401903	chr17:44401903:C:T	4.74308e-12	-2.81986e-10	-1.21623
44401970	chr17:44401970:C:T	5.11423e-12	-2.81986e-10	-1.14089
44402164	chr17:44402164:A:T	2.12773e-12	-2.01787	-3.22959e-10
44402945	chr17:44402945:G:A	0.000110393	17.0207	-1.27402
44403227	chr17:44403227:C:T	5.77004e-12	-2.81986e-10	-1.02024
44403716	chr17:44403716:G:A	1.35568e-11	-2.81986e-10	-0.166032
44403835	chr17:44403835:A:G	4.30969e-12	-2.81986e-10	-1.31205
44403974	chr17:44403974:G:A	8.21298e-12	-2.81986e-10	-0.667205
44404125	chr17:44404125:C:G	6.87442e-07	11.8202	-1.1524
44404273	chr17:44404273:G:T	4.40205e-12	-2.81986e-10	-1.29085
44404704	chr17:44404704:T:C	3.3639e-12	-1.55982	-3.22959e-10
44404923	chr17:44404923:G:A	1.38959e-09	5.77947	-1.31563
44404932	chr17:44404932:G:A	6.00322e-12	-2.81986e-10	-0.980625
44405009	chr17:44405009:C:A	5.56321e-12	-2.81986e-10	-1.05675
44405865	chr17:44405865:T:A	7.57953e-07	11.9324	-1.16696
44406163	chr17:44406163:T:A	3.94806e-06	12.905	-0.489148
44406581	chr17:44406581:A:G	4.88984e-12	-2.81986e-10	-1.18576
44406616	chr17:44406616:C:G	4.88734e-12	-2.81986e-10	-1.18627
44407160	chr17:44407160:T:C	8.54498e-12	-2.81986e-10	-0.627578
44407857	chr17:44407857:A:C	8.40823e-12	0.670921	-1.31463
44408242	chr17:44408242:GGT:G	3.94413e-06	12.8915	-0.4767
44408347	chr17:44408347:G:A	4.54838e-12	-2.81986e-10	-1.25815
44409400	chr17:44409400:A:G	8.85166e-13	-1.71064	-1.18427
44410191	chr17:44410191:G:T	5.60866e-12	-2.81986e-10	-1.04861
44410546	chr17:44410546:AGCT:A	6.61992e-12	-2.81986e-10	-0.882839
44410617	chr17:44410617:T:G	3.70404e-12	-1.4635	-3.22959e-10
44410853	chr17:44410853:T:C	5.25861e-12	-2.81986e-10	-1.11306
44411658	chr17:44411658:T:C	4.39142e-12	-2.81986e-10	-1.29327
44411818	chr17:44411818:G:A	5.36023e-12	-2.81986e-10	-1.09392
44411983	chr17:44411983:C:T	4.33455e-12	-2.81986e-10	-1.3063
44411998	chr17:44411998:C:T	4.19224e-10	4.57802	-1.31253
44412072	chr17:44412072:G:A	4.02247e-12	-1.38103	-3.22959e-10
44412218	chr17:44412218:C:T	5.54027e-12	-1.06088	-3.22959e-10
44412418	chr17:44412418:C:T	9.06323e-13	-1.66226	-1.20902
44412990	chr17:44412990:A:C	6.28506e-12	-2.81986e-10	-0.934747
44413189	chr17:44413189:G:A	5.46092e-12	-2.81986e-10	-1.0753
44413571	chr17:44413571:G:A	6.61799e-12	-2.81986e-10	-0.88313
44415188	chr17:44415188:C:T	3.96725e-06	12.8185	-0.397858
44415304	chr17:44415304:T:C	6.22489e-12	-2.81986e-10	-0.944365
44415492	chr17:44415492:A:G	4.38126e-06	12.9123	-0.392371
44415573	chr17:44415573:A:T	7.06815e-12	-2.81986e-10	-0.817323
44415649	chr17:44415649:A:C	2.12608e-12	-2.01864	-3.22959e-10
44416127	chr17:44416127:G:A	4.82401e-12	-2.81986e-10	-1.19932
44416364	chr17:44416364:G:A	6.46226e-12	-2.81986e-10	-0.906943
44416817	chr17:44416817:G:A	1.51776e-12	-1.08052	-1.27517
44417340	chr17:44417340:T:C	3.70788e-06	12.7786	-0.425505
44417343	chr17:44417343:C:T	5.33882e-12	-2.81986e-10	-1.09792
44417466	chr17:44417466:G:A	5.6417e-12	-2.81986e-10	-1.04274
44418322	chr17:44418322:C:T	5.94946e-06	13.2227	-0.396832
44418627	chr17:44418627:A:G	6.0868e-12	-2.81986e-10	-0.966799
44419706	chr17:44419706:G:A	2.57162e-12	-1.82839	-3.22959e-10
44419832	chr17:44419832:T:A	4.40271e-12	-2.81986e-10	-1.2907
44420008	chr17:44420008:C:A	4.62263e-06	12.9541	-0.380567
44420369	chr17:44420369:G:A	2.47943e-06	12.3866	-0.435987
44420753	chr17:44420753:AT:A	6.72633e-12	-2.81986e-10	-0.866892
44421369	chr17:44421369:T:C	9.2458e-12	-2.81986e-10	-0.548752
44421434	chr17:44421434:C:T	6.41064e-12	-2.81986e-10	-0.914963
44421639	chr17:44421639:C:T	3.34139e-12	-1.56653	-3.22959e-10
44421724	chr17:44421724:T:C	5.96626e-12	-2.81986e-10	-0.986802
44421872	chr17:44421872:G:A	5.18295e-12	-2.81986e-10	-1.12755
44422710	chr17:44422710:C:T	5.36303e-12	-2.81986e-10	-1.09339
44422946	chr17:44422946:C:T	6.50945e-12	-2.81986e-10	-0.899667
44422954	chr17:44422954:G:A	6.54131e-12	-2.81986e-10	-0.894785
44423042	chr17:44423042:G:A	9.06491e-12	-2.81986e-10	-0.568511
44423044	chr17:44423044:G:A	5.68341e-05	15.8721	-0.789342
44423234	chr17:44423234:C:T	7.03518e-07	11.8626	-1.17163
44423742	chr17:44423742:C:G	1.31874e-11	-2.81986e-10	-0.193661
44423904	chr17:44423904:T:C	6.04146e-12	-2.81986e-10	-0.974277
44424324	chr17:44424324:C:A	8.56476e-07	12.0573	-1.16964
44424761	chr17:44424761:A:C	3.02142e-06	12.6165	-0.468201
44425022	chr17:44425022:AAAC:A	8.24942e-07	12.0238	-1.17363
44425511	chr17:44425511:C:T	7.06476e-12	-2.81986e-10	-0.817802
44425676	chr17:44425676:G:A	4.82119e-12	-2.81986e-10	-1.1999
44426239	chr17:44426239:G:C	6.73431e-12	-2.81986e-10	-0.865707
44427511	chr17:44427511:A:G	8.30557e-12	-2.81986e-10	-0.655995
44428872	chr17:44428872:T:A	5.25669e-12	-2.81986e-10	-1.11342
44428917	chr17:44428917:G:A	5.74553e-12	-2.81986e-10	-1.0245
44429029	chr17:44429029:T:C	1.27684e-06	12.3107	-1.02377
44429226	chr17:44429226:C:T	6.70255e-12	-2.81986e-10	-0.870433
44429360	chr17:44429360:T:C	6.5366e-12	-1.99636	1.10085
44429460	chr17:44429460:A:C	4.76495e-06	13.0277	-0.423844
44429471	chr17:44429471:A:G	4.77102e-12	-2.81986e-10	-1.21036
44429478	chr17:44429478:T:C	2.34028e-12	-1.92265	-3.22959e-10
44429533	chr17:44429533:C:T	6.59808e-12	-2.81986e-10	-0.886143
44429592	chr17:44429592:C:T	9.57467e-07	11.9317	-0.932567
44429614	chr17:44429614:A:G	1.47383e-11	-2.81986e-10	-0.0824691
44429713	chr17:44429713:A:C	6.30074e-12	-2.81986e-10	-0.932254
44429734	chr17:44429734:C:T	8.88216e-12	-2.81986e-10	-0.588877
44429942	chr17:44429942:T:C	5.42152e-12	-2.81986e-10	-1.08255
44429978	chr17:44429978:A:G	5.30875e-06	13.0104	-0.298408
44430476	chr17:44430476:C:T	1.78265e-06	12.6491	-1.02844
44430542	chr17:44430542:T:C	5.51102e-12	-1.06617	-3.22959e-10
44430613	chr17:44430613:A:C	5.77034e-12	-2.81986e-10	-1.02019
44431573	chr17:44431573:A:ATT	1.01919e-06	12.2251	-1.16349
44432010	chr17:44432010:A:T	8.611e-12	-2.81986e-10	-0.619882
44432295	chr17:44432295:G:A	8.3776e-12	-2.81986e-10	-0.64736
44432303	chr17:44432303:T:C	4.94225e-12	-2.81986e-10	-1.1751
44432459	chr17:44432459:C:T	6.22149e-12	-0.944912	-3.22959e-10
44432622	chr17:44432622:G:A	4.44337e-06	12.9478	-0.413776
44433821	chr17:44433821:C:T	6.83138e-12	-0.851395	-3.22959e-10
44433843	chr17:44433843:A:T	6.22713e-12	-2.81986e-10	-0.944006
44433848	chr17:44433848:G:C	4.66904e-12	-2.81986e-10	-1.23197
44433854	chr17:44433854:G:C	1.41414e-11	-2.81986e-10	-0.123812
44434150	chr17:44434150:A:G	1.34347e-06	12.3056	-0.967721
44434372	chr17:44434372:C:T	4.83126e-12	-2.81986e-10	-1.19781
44436081	chr17:44436081:T:C	4.91581e-10	3.4247	-3.22959e-10
44436891	chr17:44436891:G:A	2.74064e-06	12.5119	-0.461123
44436986	chr17:44436986:T:C	6.23247e-12	-2.81986e-10	-0.943148
44437982	chr17:44437982:C:T	5.07508e-12	-2.81986e-10	-1.14858
44438730	chr17:44438730:T:C	4.56387e-12	-1.65181	0.397056
44438957	chr17:44438957:G:A	4.31515e-12	-2.81986e-10	-1.31079
44439351	chr17:44439351:CCTT:C	4.59723e-12	-2.81986e-10	-1.24747
44439714	chr17:44439714:T:C	5.38543e-12	-2.81986e-10	-1.08922
44439986	chr17:44439986:T:C	3.25251e-11	2.00006	-1.29096
44440035	chr17:44440035:G:A	9.22783e-13	-1.96463	-0.888649
44440785	chr17:44440785:C:T	2.83342e-12	-1.73144	-3.22959e-10
44441390	chr17:44441390:C:CT	1.59354e-06	12.5094	-1.00089
44441636	chr17:44441636:A:C	5.42985e-12	-2.81986e-10	-1.08101
44441707	chr17:44441707:C:T	6.44296e-12	-2.81986e-10	-0.909934
44442180	chr17:44442180:G:A	8.04209e-13	-1.93022	-1.0606
44442248	chr17:44442248:C:T	2.15095e-12	-2.00701	-3.22959e-10
44442344	chr17:44442344:ATGC:A	5.57542e-12	-2.81986e-10	-1.05455
44442859	chr17:44442859:C:G	7.06426e-12	-2.81986e-10	-0.817874
44443110	chr17:44443110:A:G	5.43747e-12	-2.81986e-10	-1.07961
44443291	chr17:44443291:T:C	6.72076e-12	-2.81986e-10	-0.86772
44443626	chr17:44443626:C:T	4.34343e-12	-2.81986e-10	-1.30426
44443667	chr17:44443667:T:C	8.0896e-12	-2.81986e-10	-0.682343
44444239	chr17:44444239:T:C	6.01214e-08	9.46522	-1.23402
44444456	chr17:44444456:A:G	1.42898e-11	-2.81986e-10	-0.113378
44444782	chr17:44444782:GA:G	6.38101e-12	-2.81986e-10	-0.919596
44444810	chr17:44444810:T:C	6.77293e-12	-2.81986e-10	-0.859988
44444862	chr17:44444862:G:A	3.95807e-06	12.8452	-0.426813
44445518	chr17:44445518:C:T	4.30563e-12	-2.81986e-10	-1.313
44445539	chr17:44445539:C:T	1.82066e-11	0.128863	-3.22959e-10
44446036	chr17:44446036:C:T	4.47876e-12	-2.81986e-10	-1.27358
44446090	chr17:44446090:C:T	2.12664e-12	-2.01838	-3.22959e-10
44446191	chr17:44446191:C:T	6.73358e-12	-2.81986e-10	-0.865815
44446260	chr17:44446260:G:A	0.000110181	17.0402	-1.2955
44447074	chr17:44447074:G:C	1.46286e-11	-2.81986e-10	-0.0899448
44447101	chr17:44447101:G:A	2.15667e-12	-2.00436	-3.22959e-10
44447662	chr17:44447662:A:C	6.05399e-12	-2.81986e-10	-0.972204
44447993	chr17:44447993:G:A	9.96918e-12	-2.81986e-10	-0.473423
44448104	chr17:44448104:C:T	6.63328e-12	-2.81986e-10	-0.880822
44448292	chr17:44448292:T:C	5.44054e-12	-2.81986e-10	-1.07904
44448718	chr17:44448718:C:G	5.3012e-12	-2.81986e-10	-1.10499
44448767	chr17:44448767:C:T	3.37856e-10	3.82455	-0.774856
44449047	chr17:44449047:G:A	7.40425e-12	-2.81986e-10	-0.770867
44449060	chr17:44449060:T:G	2.03818e-06	12.3093	-0.554626
44449272	chr17:44449272:T:C	5.27781e-12	0.188979	-1.29839
44449554	chr17:44449554:T:C	7.30397e-12	-2.81986e-10	-0.784504
44450560	chr17:44450560:T:C	8.45369e-12	-2.81986e-10	-0.638318
44450826	chr17:44450826:T:C	6.70825e-12	-2.81986e-10	-0.869583
44451368	chr17:44451368:C:T	2.19216e-12	-1.98803	-3.22959e-10
44451719	chr17:44451719:T:C	5.76811e-12	-2.81986e-10	-1.02058
44451923	chr17:44451923:T:G	1.39294e-11	-2.81986e-10	-0.138917
44451971	chr17:44451971:G:A	1.30252e-11	-2.81986e-10	-0.206032
44452733	chr17:44452733:T:C	4.93299e-12	-2.81986e-10	-1.17698
44453541	chr17:44453541:G:A	4.94882e-12	-2.81986e-10	-1.17377
44455118	chr17:44455118:G:A	5.99902e-12	-2.81986e-10	-0.981326
44455128	chr17:44455128:T:G	2.6482e-12	-1.79904	-3.22959e-10
44455192	chr17:44455192:T:C	5.12899e-12	-2.81986e-10	-1.13801
44455393	chr17:44455393:C:T	8.04511e-07	11.9963	-1.17121
44455943	chr17:44455943:C:T	1.41739e-11	-2.81986e-10	-0.121519
44456036	chr17:44456036:A:G	4.71858e-06	13.055	-0.46088
44456850	chr17:44456850:G:C	8.90356e-12	-2.81986e-10	-0.58647
44457883	chr17:44457883:C:A	1.37348e-11	-2.81986e-10	-0.152989
44457898	chr17:44457898:G:A	7.75552e-12	-2.81986e-10	-0.724517
44458007	chr17:44458007:C:T	6.3147e-12	-2.81986e-10	-0.930041
44458128	chr17:44458128:G:A	2.30859e-12	-1.93628	-3.22959e-10
44458133	chr17:44458133:C:T	5.17373e-12	-1.12933	-3.22959e-10
44458177	chr17:44458177:G:A	8.36927e-12	-2.81986e-10	-0.648356
44458647	chr17:44458647:A:G	5.2764e-12	-2.81986e-10	-1.10968
44458699	chr17:44458699:A:T	4.30531e-12	-2.81986e-10	-1.31307
44458779	chr17:44458779:C:T	4.81439e-06	13.0468	-0.432593
44459640	chr17:44459640:G:T	4.54686e-12	-2.81986e-10	-1.25848
44460685	chr17:44460685:C:A	5.81972e-06	13.2223	-0.418422
44461322	chr17:44461322:T:C	2.61343e-06	12.8499	-0.846662
44462201	chr17:44462201:C:A	5.57623e-06	13.2091	-0.447986
44462347	chr17:44462347:C:T	5.05354e-12	-2.81986e-10	-1.15283
44462496	chr17:44462496:G:A	6.31625e-12	-2.81986e-10	-0.929795
44462749	chr17:44462749:G:A	6.51136e-12	-2.81986e-10	-0.899373
44462798	chr17:44462798:C:T	4.30201e-12	-2.81986e-10	-1.31384
44462968	chr17:44462968:G:A	5.53328e-12	-2.81986e-10	-1.06214
44463029	chr17:44463029:A:G	4.5921e-12	-2.81986e-10	-1.24858
44463116	chr17:44463116:T:C	4.69649e-06	13.0432	-0.453808
44463351	chr17:44463351:C:T	6.08738e-12	-2.81986e-10	-0.966703
44463763	chr17:44463763:A:T	6.63533e-06	13.3319	-0.396937
44463788	chr17:44463788:T:C	2.54801e-12	-1.83761	-3.22959e-10
44465996	chr17:44465996:T:C	5.10617e-12	-2.81986e-10	-1.14247
44466337	chr17:44466337:C:T	4.65865e-06	13.0227	-0.441434
44468856	chr17:44468856:T:C	5.31785e-12	-2.81986e-10	-1.10185
44468987	chr17:44468987:T:C	4.43916e-12	-2.81986e-10	-1.28246
44469506	chr17:44469506:C:T	1.5795e-06	12.5079	-1.00817
44469587	chr17:44469587:C:T	4.77532e-12	-1.97681	0.767348
44469615	chr17:44469615:A:G	6.27179e-12	-2.81986e-10	-0.936859
44470040	chr17:44470040:G:A	6.24835e-10	3.66457	-3.22959e-10
44470075	chr17:44470075:C:T	1.40995e-09	-2.81986e-10	4.47839
44470102	chr17:44470102:C:T	3.21258e-10	3.74803	-0.748706
44470320	chr17:44470320:C:A	8.54178e-07	12.0546	-1.16959
44470613	chr17:44470613:C:T	1.56764e-06	12.5479	-1.05572
44470813	chr17:44470813:T:C	5.27936e-12	-2.81986e-10	-1.10912
44470844	chr17:44470844:C:T	5.67936e-12	-2.81986e-10	-1.03608
44471352	chr17:44471352:C:G	2.73001e-12	-1.76862	-3.22959e-10
44471645	chr17:44471645:C:T	3.18837e-12	-1.61341	-3.22959e-10
44472144	chr17:44472144:A:G	4.46747e-12	-2.81986e-10	-1.2761
44472213	chr17:44472213:T:C	5.40283e-12	-2.81986e-10	-1.086
44472380	chr17:44472380:G:A	1.30872e-11	-2.81986e-10	-0.201287
44472424	chr17:44472424:T:G	8.02728e-12	-2.81986e-10	-0.690076
44472512	chr17:44472512:C:T	2.27397e-09	6.27009	-1.31372
44472624	chr17:44472624:G:A	5.71939e-06	13.2458	-0.459378
44472630	chr17:44472630:C:A	6.81375e-12	-2.81986e-10	-0.853979
44473106	chr17:44473106:A:C	1.70466e-12	-1.02652	-1.21304
44473229	chr17:44473229:G:A	5.46721e-12	-2.81986e-10	-1.07415
44474181	chr17:44474181:G:A	3.97268e-06	13.0178	-0.595794
44475321	chr17:44475321:AGT:A	4.3013e-12	-2.81986e-10	-1.314
44475464	chr17:44475464:C:T	7.2064e-07	11.8117	-1.09669
44475787	chr17:44475787:A:C	2.93665e-10	3.72778	-0.818256
44476299	chr17:44476299:G:A	8.68447e-07	12.1228	-1.22125
44477232	chr17:44477232:T:C	2.12953e-06	12.5912	-0.79266
44477307	chr17:44477307:T:G	9.37201e-07	12.2021	-1.22437
44477522	chr17:44477522:G:C	1.02989e-06	12.1409	-1.06886
44477839	chr17:44477839:T:G	6.20774e-12	-2.81986e-10	-0.947125
44478117	chr17:44478117:A:G	0.000176395	16.6825	-0.467204
44478270	chr17:44478270:G:A	6.40918e-12	-2.81986e-10	-0.915191
44478390	chr17:44478390:CT:C	5.27884e-12	-2.81986e-10	-1.10922
44478419	chr17:44478419:G:A	2.04463e-05	15.1658	-1.10541
44478532	chr17:44478532:C:T	4.45117e-12	-2.81986e-10	-1.27975
44478573	chr17:44478573:G:A	9.53118e-12	-2.81986e-10	-0.518353
44478808	chr17:44478808:T:C	4.30608e-12	-2.81986e-10	-1.31289
44479570	chr17:44479570:A:G	5.44216e-12	-2.81986e-10	-1.07875
44479823	chr17:44479823:C:T	6.69007e-12	-2.81986e-10	-0.872297
44480190	chr17:44480190:G:A	8.47438e-12	-2.81986e-10	-0.635875
44480244	chr17:44480244:G:C	5.44941e-12	-2.81986e-10	-1.07741
44480299	chr17:44480299:C:T	4.35331e-12	-2.81986e-10	-1.30199
44480675	chr17:44480675:G:A	7.11617e-12	-2.81986e-10	-0.810552
44480890	chr17:44480890:A:G	9.39429e-13	-1.63005	-1.20535
44480984	chr17:44480984:C:T	5.44374e-12	-2.81986e-10	-1.07845
44481186	chr17:44481186:C:T	4.43716e-12	-2.81986e-10	-1.28291
44481387	chr17:44481387:G:A	1.29117e-11	-2.81986e-10	-0.214785
44482145	chr17:44482145:C:T	8.19762e-13	-1.66809	-1.30357
44482443	chr17:44482443:G:A	8.26048e-12	-2.81986e-10	-0.661439
44482841	chr17:44482841:G:A	1.81464e-09	5.9968	-1.26608
44482984	chr17:44482984:G:A	4.79323e-12	-2.81986e-10	-1.20572
44483539	chr17:44483539:G:A	3.18595e-07	11.0199	-1.12113
44483641	chr17:44483641:CTTTA:C	5.43488e-12	-2.81986e-10	-1.08008
44483729	chr17:44483729:C:G	4.40307e-12	-2.81986e-10	-1.29062
44483902	chr17:44483902:C:T	5.79644e-13	-2.01762	-1.30064
44483961	chr17:44483961:C:T	8.69292e-13	-1.59927	-1.31373
44483967	chr17:44483967:G:A	4.29441e-12	-2.81986e-10	-1.31561
44484174	chr17:44484174:G:A	3.42161e-12	-1.54281	-3.22959e-10
44484748	chr17:44484748:TA:T	4.31373e-12	-2.81986e-10	-1.31112
44485264	chr17:44485264:C:T	1.65878e-06	12.5314	-0.982733
44486194	chr17:44486194:T:A	1.46637e-11	-2.81986e-10	-0.0875498
44487028	chr17:44487028:T:C	1.29154e-11	-2.81986e-10	-0.214498
44487722	chr17:44487722:G:A	5.99222e-12	-2.81986e-10	-0.98246
44487961	chr17:44487961:T:C	5.84706e-06	13.1656	-0.357085
44488156	chr17:44488156:CT:C	5.28656e-12	-2.81986e-10	-1.10775
44488288	chr17:44488288:G:A	1.11963e-11	-0.35734	-3.22959e-10
44488517	chr17:44488517:G:A	5.3391e-12	-2.81986e-10	-1.09786
44488526	chr17:44488526:A:G	4.29979e-12	-2.81986e-10	-1.31436
44488609	chr17:44488609:G:C	7.22197e-12	-0.795794	-3.22959e-10
44488648	chr17:44488648:G:A	5.3832e-12	-2.81986e-10	-1.08964
44488851	chr17:44488851:C:A	5.0948e-12	-2.81986e-10	-1.1447
44489263	chr17:44489263:T:C	7.41887e-12	-2.81986e-10	-0.768895
44489389	chr17:44489389:G:T	1.22838e-11	-2.81986e-10	-0.264641
44489504	chr17:44489504:C:T	5.03066e-12	-2.81986e-10	-1.15737
44489708	chr17:44489708:AC:A	1.44656e-11	-2.81986e-10	-0.101146
44489753	chr17:44489753:T:C	6.69843e-12	-0.871049	-3.22959e-10
44489955	chr17:44489955:G:GAA	6.22888e-12	-2.81986e-10	-0.943725
44489982	chr17:44489982:A:G	4.92813e-12	-0.802432	-0.37553
44490080	chr17:44490080:T:C	5.46681e-12	-2.81986e-10	-1.07423
44490085	chr17:44490085:C:T	4.43939e-12	-2.81986e-10	-1.2824
44490100	chr17:44490100:C:T	6.05239e-06	13.2935	-0.450465
44490504	chr17:44490504:T:G	1.23466e-11	-2.81986e-10	-0.259544
44490645	chr17:44490645:T:C	1.02234e-06	12.2093	-1.14457
44491761	chr17:44491761:G:C	5.53253e-12	-2.81986e-10	-1.06228
44491873	chr17:44491873:A:G	6.42017e-12	-2.81986e-10	-0.913476
44492233	chr17:44492233:G:A	5.70099e-12	-2.81986e-10	-1.03228
44492496	chr17:44492496:T:C	5.31538e-12	-2.81986e-10	-1.10232
44492598	chr17:44492598:A:G	5.25854e-12	-2.81986e-10	-1.11307
44492615	chr17:44492615:A:G	6.12318e-12	-2.81986e-10	-0.96084
44492773	chr17:44492773:G:A	4.71307e-12	-2.81986e-10	-1.22258
44492860	chr17:44492860:C:T	8.29327e-12	-2.81986e-10	-0.657478
44492930	chr17:44492930:T:C	2.15918e-12	-2.00319	-3.22959e-10
44492978	chr17:44492978:G:T	1.19976e-09	5.53146	-1.2145
44493342	chr17:44493342:C:T	6.38472e-12	-2.81986e-10	-0.919014
44493354	chr17:44493354:C:G	1.05742e-11	-0.4145	-3.22959e-10
44493736	chr17:44493736:G:A	5.03862e-06	13.0344	-0.374671
44493983	chr17:44493983:G:A	6.42017e-12	-2.81986e-10	-0.913476
44494045	chr17:44494045:G:A	1.33605e-11	-2.81986e-10	-0.180616
44494553	chr17:44494553:T:C	4.83351e-12	-2.81986e-10	-1.19735
44494603	chr17:44494603:A:G	6.43023e-12	-2.81986e-10	-0.911912
44494777	chr17:44494777:T:C	6.41971e-12	-2.81986e-10	-0.913549
44495108	chr17:44495108:G:A	8.37388e-12	-2.81986e-10	-0.647804
44495562	chr17:44495562:C:T	5.41681e-12	-2.81986e-10	-1.08341
44495598	chr17:44495598:C:T	1.30768e-11	-2.81986e-10	-0.202082
44495872	chr17:44495872:T:C	5.37956e-12	-2.81986e-10	-1.09032
44495955	chr17:44495955:C:A	8.23841e-12	-2.81986e-10	-0.664115
44496089	chr17:44496089:G:A	7.32735e-12	-2.81986e-10	-0.781308
44496159	chr17:44496159:C:T	5.29119e-12	-2.81986e-10	-1.10688
44496393	chr17:44496393:G:A	5.90998e-12	-0.99628	-3.22959e-10
44496871	chr17:44496871:G:A	4.29446e-12	-2.81986e-10	-1.31559
44497073	chr17:44497073:A:AT	4.51866e-12	-2.81986e-10	-1.26471
44497208	chr17:44497208:A:G	6.45858e-12	-2.81986e-10	-0.907512
44497530	chr17:44497530:A:G	3.75466e-06	13.0515	-0.68594
44497534	chr17:44497534:G:A	5.99728e-12	-2.81986e-10	-0.981615
44497777	chr17:44497777:A:G	8.83533e-12	-2.81986e-10	-0.594164
44497853	chr17:44497853:T:C	2.24184e-12	-1.37883	-0.586793
44498286	chr17:44498286:T:C	8.42328e-12	-2.81986e-10	-0.641922
44499066	chr17:44499066:T:C	9.88932e-12	-0.481466	-3.22959e-10
44500486	chr17:44500486:T:G	1.31068e-11	-2.81986e-10	-0.199789
44501514	chr17:44501514:G:A	1.51817e-06	12.4663	-1.00621
44502025	chr17:44502025:A:C	5.32683e-12	-2.81986e-10	-1.10017
44502510	chr17:44502510:C:T	8.33097e-12	-2.81986e-10	-0.652941
44502636	chr17:44502636:T:C	9.72014e-05	16.8987	-1.27933
44502693	chr17:44502693:T:C	1.60782e-09	5.92181	-1.3121
44502750	chr17:44502750:T:C	4.78221e-12	-2.81986e-10	-1.20802
44502794	chr17:44502794:T:C	9.63357e-13	-1.60129	-1.20896
44502996	chr17:44502996:G:A	6.28536e-12	-2.81986e-10	-0.934698
44503059	chr17:44503059:C:A	4.63096e-12	-2.81986e-10	-1.24016
44503768	chr17:44503768:T:G	8.27074e-12	-2.81986e-10	-0.660197
44504768	chr17:44504768:C:T	2.8959e-12	-1.70963	-3.22959e-10
44505131	chr17:44505131:C:T	5.32725e-12	-2.81986e-10	-1.10009
44505209	chr17:44505209:T:C	3.7134e-06	13.0474	-0.692901
44505507	chr17:44505507:C:T	9.68624e-12	-1.56299	1.06078
44505860	chr17:44505860:C:G	2.38569e-11	-2.81986e-10	0.399151
44505868	chr17:44505868:G:A	2.60882e-06	12.6879	-0.686435
44506093	chr17:44506093:G:A	5.41338e-12	-2.81986e-10	-1.08405
44506283	chr17:44506283:G:A	1.23459e-09	5.66108	-1.31551
44506465	chr17:44506465:T:C	5.22333e-12	-2.81986e-10	-1.11979
44506667	chr17:44506667:G:A	5.74474e-12	-2.81986e-10	-1.02464
44506770	chr17:44506770:C:T	4.32707e-12	-2.81986e-10	-1.30803
44507348	chr17:44507348:T:C	1.89501e-06	12.2946	-0.612768
44507509	chr17:44507509:T:G	2.87986e-06	12.8289	-0.72858
44507939	chr17:44507939:A:G	5.54336e-12	-2.81986e-10	-1.06032
44508563	chr17:44508563:G:C	5.99333e-12	-2.81986e-10	-0.982274
44509112	chr17:44509112:G:T	5.94336e-12	-2.81986e-10	-0.990647
44509311	chr17:44509311:C:T	4.40673e-12	-2.81986e-10	-1.28979
44509312	chr17:44509312:G:A	6.07409e-12	-2.81986e-10	-0.96889
44509325	chr17:44509325:G:C	8.4334e-12	-2.81986e-10	-0.640722
44509951	chr17:44509951:C:T	0.000109478	16.9268	-1.18846
44510288	chr17:44510288:T:C	4.76112e-12	-2.81986e-10	-1.21244
44510464	chr17:44510464:G:C	2.23367e-12	-1.96928	-3.22959e-10
44510504	chr17:44510504:CA:C	5.836e-12	-2.81986e-10	-1.00888
44510581	chr17:44510581:C:T	4.5099e-12	-2.81986e-10	-1.26665
44510715	chr17:44510715:A:T	4.03403e-06	12.8163	-0.378908
44511019	chr17:44511019:C:T	4.76489e-12	-2.81986e-10	-1.21165
44511045	chr17:44511045:C:T	9.05484e-12	-2.81986e-10	-0.569622
44511440	chr17:44511440:T:G	5.41268e-12	-2.81986e-10	-1.08418
44511506	chr17:44511506:T:C	4.36328e-12	-2.81986e-10	-1.2997
44511640	chr17:44511640:C:T	5.668e-06	12.7537	0.023751
44512110	chr17:44512110:C:T	6.13655e-07	11.7838	-1.22952
44512404	chr17:44512404:A:G	5.9293e-12	-2.81986e-10	-0.993016
44512552	chr17:44512552:A:G	2.31539e-10	3.56239	-0.890568
44512556	chr17:44512556:G:A	1.24052e-09	5.66196	-1.31159
44513297	chr17:44513297:G:T	6.53381e-12	-2.81986e-10	-0.895932
44513562	chr17:44513562:G:A	1.02743e-11	-0.443276	-3.22959e-10
44513803	chr17:44513803:T:C	4.38529e-12	-2.81986e-10	-1.29467
44514159	chr17:44514159:A:C	9.49033e-12	-2.81986e-10	-0.522648
44514483	chr17:44514483:G:A	4.29714e-12	-2.81986e-10	-1.31497
44514834	chr17:44514834:A:G	4.78175e-06	12.436	0.171441
44515264	chr17:44515264:C:T	3.7518e-06	12.758	-0.393224
44515606	chr17:44515606:C:T	4.43849e-12	-2.81986e-10	-1.28261
44515819	chr17:44515819:G:T	1.35402e-11	-2.81986e-10	-0.167262
44515870	chr17:44515870:G:A	9.33282e-13	-1.52793	-1.31404
44515955	chr17:44515955:C:T	7.92437e-12	-2.81986e-10	-0.702978
44516831	chr17:44516831:G:A	4.89395e-12	-2.81986e-10	-1.18492
44516871	chr17:44516871:A:T	8.24551e-12	-2.81986e-10	-0.663252
44516902	chr17:44516902:G:A	1.42121e-11	-2.81986e-10	-0.118828
44517096	chr17:44517096:G:A	6.0673e-12	-2.81986e-10	-0.970008
44517178	chr17:44517178:T:A	5.01303e-12	-2.81986e-10	-1.16088
44517996	chr17:44517996:G:A	7.36437e-12	-2.81986e-10	-0.776269
44518189	chr17:44518189:T:A	4.46718e-12	-2.81986e-10	-1.27617
44518621	chr17:44518621:G:A	8.09399e-12	-2.81986e-10	-0.6818
44519043	chr17:44519043:T:C	1.81821e-10	3.39577	-0.965675
44519221	chr17:44519221:A:G	4.74717e-06	12.6805	-0.080346
44519621	chr17:44519621:G:A	4.30347e-12	-2.81986e-10	-1.3135
44519731	chr17:44519731:G:C	4.89049e-12	-2.81986e-10	-1.18563
44520764	chr17:44520764:GTCT:G	1.21695e-11	-2.81986e-10	-0.273987
44520923	chr17:44520923:C:T	1.26662e-10	2.97707	-0.908468
44521060	chr17:44521060:G:A	1.14288e-06	12.1325	-0.956344
44521464	chr17:44521464:T:C	7.81383e-12	-2.81986e-10	-0.717026
44521506	chr17:44521506:T:C	0.00168708	19.7814	-1.30809
44521675	chr17:44521675:T:C	4.3543e-10	-2.81986e-10	3.30341
44522228	chr17:44522228:T:G	6.46669e-12	-2.81986e-10	-0.906257
44522791	chr17:44522791:A:T	2.43099e-11	-2.81986e-10	0.417963
44523277	chr17:44523277:T:C	2.96557e-11	-2.81986e-10	0.616734
44523319	chr17:44523319:G:A	7.26493e-11	-2.81986e-10	1.51272
44523361	chr17:44523361:G:A	8.06285e-12	-2.81986e-10	-0.685654
44523655	chr17:44523655:C:T	2.40941e-10	-2.81986e-10	2.71163
44523691	chr17:44523691:C:T	4.26409e-11	0.979893	-3.22959e-10
44523890	chr17:44523890:G:A	7.3262e-12	-2.81986e-10	-0.781464
44524286	chr17:44524286:C:T	4.52562e-12	-1.26317	-3.22959e-10
44524306	chr17:44524306:C:T	9.03691e-07	11.9308	-0.989506
44524593	chr17:44524593:C:T	0.00275194	20.2422	-1.27951
44524679	chr17:44524679:C:T	5.69005e-12	-2.81986e-10	-1.0342
44525287	chr17:44525287:A:G	0.00383478	20.4038	-1.10937
44525620	chr17:44525620:G:A	0.0385633	21.62	-0.017324
44526056	chr17:44526056:A:C	0.000613624	18.7161	-1.25414
44526254	chr17:44526254:C:T	2.41277e-11	-2.81986e-10	0.410439
44528032	chr17:44528032:G:A	5.42734e-12	-2.81986e-10	-1.08147
44528273	chr17:44528273:C:T	0.0474619	21.6108	0.199422
44528710	chr17:44528710:T:C	3.87143e-12	-1.96288	0.543583
44529004	chr17:44529004:T:G	4.95092e-12	-2.81986e-10	-1.17335
44530000	chr17:44530000:C:T	1.12282e-11	-0.281254	-0.0732405
44530387	chr17:44530387:A:G	2.21153e-11	-2.81986e-10	0.323349
44530583	chr17:44530583:A:T	1.07325e-11	0.00326527	-0.402906
44530608	chr17:44530608:G:A	7.26493e-11	-2.81986e-10	1.51272
44531111	chr17:44531111:T:C	4.78764e-12	-2.81986e-10	-1.20688
44531384	chr17:44531384:G:T	6.47281e-12	-2.81986e-10	-0.905312
44531478	chr17:44531478:G:A	5.36675e-12	-2.81986e-10	-1.0927
44531555	chr17:44531555:G:A	7.32187e-07	11.8087	-1.07781
44531965	chr17:44531965:A:G	1.03317e-11	-2.81986e-10	-0.437709
44532373	chr17:44532373:T:C	5.78927e-12	-2.81986e-10	-1.01691
44532649	chr17:44532649:T:G	1.1457e-09	-2.81986e-10	4.27085
44532763	chr17:44532763:C:T	2.5533e-12	-0.94488	-0.890655
44532893	chr17:44532893:T:C	0.00705402	20.2653	-0.361398
44533148	chr17:44533148:C:G	5.52164e-12	-2.81986e-10	-1.06425
44533821	chr17:44533821:C:G	2.29068e-11	-2.81986e-10	0.358512
44534912	chr17:44534912:A:AC	8.89721e-12	-2.81986e-10	-0.587184
44535919	chr17:44535919:C:T	2.46393e-11	-2.81986e-10	0.431423
44536278	chr17:44536278:G:C	5.51832e-12	-2.81986e-10	-1.06485
44536557	chr17:44536557:A:T	5.02863e-12	-1.15777	-3.22959e-10
44536751	chr17:44536751:C:T	7.52705e-12	-2.81986e-10	-0.754418
44536853	chr17:44536853:C:T	1.30646e-08	8.01205	-1.30731
44537438	chr17:44537438:C:T	8.98374e-12	-2.81986e-10	-0.577506
44537458	chr17:44537458:C:T	9.12668e-11	-1.63713	3.378
44537516	chr17:44537516:T:C	1.29392e-11	-2.81986e-10	-0.212662
44537877	chr17:44537877:A:G	1.20393e-11	-2.81986e-10	-0.284743
44537974	chr17:44537974:T:G	0.00012477	15.8824	-0.0132972
44538184	chr17:44538184:A:G	7.70687e-07	11.8596	-1.07751
44538190	chr17:44538190:T:C	7.40315e-13	-1.85831	-1.21529
44539248	chr17:44539248:TTTTTTTGTTTTG:T	5.52828e-12	-1.06304	-3.22959e-10
44539708	chr17:44539708:G:A	1.79024e-11	0.201267	-0.0892519
44540307	chr17:44540307:C:T	6.39759e-12	-2.81986e-10	-0.917001
44540955	chr17:44540955:T:G	6.43602e-11	1.94727	-0.555695
44540989	chr17:44540989:C:T	9.29318e-06	14.5445	-1.27259
44541033	chr17:44541033:C:T	2.19172e-10	-2.81986e-10	2.61694
44541514	chr17:44541514:C:T	3.68704e-11	-2.81986e-10	0.834489
44542403	chr17:44542403:T:C	7.08668e-12	-2.81986e-10	-0.814705
44542890	chr17:44542890:C:A	5.0043e-12	-2.81986e-10	-1.16262
44543174	chr17:44543174:AAC:A	4.46409e-12	-2.81986e-10	-1.27686
44543175	chr17:44543175:A:T	1.12227e-10	2.78868	-0.841079
44543177	chr17:44543177:C:T	4.45161e-12	-2.81986e-10	-1.27966
44544414	chr17:44544414:T:C	7.65877e-12	-2.81986e-10	-0.73707
44544672	chr17:44544672:A:G	1.00333e-10	2.23356	-0.397991
44544893	chr17:44544893:C:T	4.57075e-12	-2.81986e-10	-1.25324
44544997	chr17:44544997:C:T	5.1181e-12	-2.81986e-10	-1.14014
44545268	chr17:44545268:G:A	1.34699e-11	-0.172461	-3.22959e-10
44545435	chr17:44545435:C:T	1.2886e-11	-2.81986e-10	-0.216784
44545519	chr17:44545519:T:C	5.39121e-12	-1.81756	0.729411
44545939	chr17:44545939:C:T	6.64666e-12	-2.81986e-10	-0.878807
44546623	chr17:44546623:C:T	8.34448e-12	-2.81986e-10	-0.651321
44546765	chr17:44546765:G:A	5.38757e-11	-2.81986e-10	1.21376
44546981	chr17:44546981:T:C	4.48211e-12	-2.81986e-10	-1.27283
44547036	chr17:44547036:G:A	9.29578e-09	7.58192	-1.21753
44547553	chr17:44547553:T:C	8.5739e-12	-2.81986e-10	-0.624199
44548225	chr17:44548225:C:G	4.76349e-12	-2.81986e-10	-1.21194
44548518	chr17:44548518:T:C	5.03033e-12	-0.869975	-0.287462
44549091	chr17:44549091:A:G	2.52876e-10	2.84673	-0.0867502
44549294	chr17:44549294:C:T	3.08776e-06	12.5012	-0.33113
44549359	chr17:44549359:C:T	4.62561e-12	-2.81986e-10	-1.24131
44549581	chr17:44549581:T:C	1.31635e-10	2.68654	-0.579428
44549596	chr17:44549596:C:T	8.2958e-12	-2.81986e-10	-0.657173
44549733	chr17:44549733:G:A	4.39854e-12	-1.29165	-3.22959e-10
44550338	chr17:44550338:G:A	4.31261e-12	-2.81986e-10	-1.31138
44550645	chr17:44550645:C:T	3.29605e-11	-2.81986e-10	0.722389
44550825	chr17:44550825:G:A	1.66747e-11	-0.729178	0.770147
44550845	chr17:44550845:C:T	2.57536e-12	-1.82693	-3.22959e-10
44551446	chr17:44551446:A:G	4.55234e-12	-2.81986e-10	-1.25728
44551456	chr17:44551456:G:A	4.33108e-12	-2.81986e-10	-1.3071
44551639	chr17:44551639:T:C	6.2676e-07	11.7835	-1.20814
44551889	chr17:44551889:G:T	4.61939e-12	-2.81986e-10	-1.24266
44552343	chr17:44552343:A:T	7.61988e-12	-2.81986e-10	-0.742161
44552369	chr17:44552369:A:C	4.99002e-11	1.32228	-0.185175
44552652	chr17:44552652:C:T	7.62438e-12	-2.81986e-10	-0.741571
44552702	chr17:44552702:G:A	1.05265e-11	-2.81986e-10	-0.419029
44552726	chr17:44552726:C:T	2.47252e-11	-2.81986e-10	0.434901
44552864	chr17:44552864:T:C	1.2447e-11	-2.81986e-10	-0.25144
44553352	chr17:44553352:G:A	2.74675e-12	-0.499825	-1.26268
44553647	chr17:44553647:C:A	4.299e-12	-2.81986e-10	-1.31454
44553782	chr17:44553782:C:T	9.18246e-11	2.0426	-0.295641
44554502	chr17:44554502:T:A	4.07556e-07	11.0042	-0.859237
44555243	chr17:44555243:G:GA	1.51732e-10	-2.81986e-10	2.24919
44556040	chr17:44556040:T:C	7.27002e-13	-1.91736	-1.17439
44556150	chr17:44556150:GA:G	4.48956e-12	-2.81986e-10	-1.27117
44556171	chr17:44556171:A:C	6.72762e-11	1.43589	-3.22959e-10
44556909	chr17:44556909:T:A	9.3122e-13	-1.60219	-1.24199
44556946	chr17:44556946:T:TCGGGGG	1.70141e-09	-2.81986e-10	4.66629
44557079	chr17:44557079:A:G	4.3419e-12	-2.81986e-10	-1.30461
44558348	chr17:44558348:T:C	2.88846e-12	-1.7122	-3.22959e-10
44558597	chr17:44558597:C:T	5.23016e-12	-2.81986e-10	-1.11848
44559074	chr17:44559074:C:A	5.10584e-12	-2.81986e-10	-1.14254
44559753	chr17:44559753:G:A	1.32168e-11	-2.81986e-10	-0.191431
44559875	chr17:44559875:C:G	9.69434e-13	-1.83795	-0.966017
44560120	chr17:44560120:C:T	7.30477e-13	-2.00713	-1.07985
44560759	chr17:44560759:C:G	6.76748e-12	-2.81986e-10	-0.860793
44560768	chr17:44560768:A:G	4.46502e-12	-2.81986e-10	-1.27665
44560818	chr17:44560818:C:T	4.45314e-12	-2.81986e-10	-1.27931
44561309	chr17:44561309:T:G	6.22786e-13	-1.99949	-1.24698
44561572	chr17:44561572:T:C	4.58052e-12	-2.81986e-10	-1.25111
44561806	chr17:44561806:C:T	8.24935e-12	-0.662787	-3.22959e-10
44561944	chr17:44561944:T:C	3.4877e-11	-2.81986e-10	0.778906
44562068	chr17:44562068:A:G	8.16948e-13	-1.69432	-1.28078
44562359	chr17:44562359:T:C	9.18654e-13	-1.5862	-1.27156
44562468	chr17:44562468:T:C	2.64555e-12	-1.80004	-3.22959e-10
44563010	chr17:44563010:G:A	4.29608e-12	-2.81986e-10	-1.31522
44563977	chr17:44563977:G:C	2.14144e-12	-2.01144	-3.22959e-10
44564019	chr17:44564019:T:C	2.65393e-12	-1.79688	-3.22959e-10
44564849	chr17:44564849:T:C	7.83763e-12	-2.81986e-10	-0.713985
44565394	chr17:44565394:T:C	4.94599e-12	-2.81986e-10	-1.17434
44565756	chr17:44565756:C:T	2.4746e-11	-2.81986e-10	0.435744
44566088	chr17:44566088:A:G	5.38533e-12	-2.81986e-10	-1.08924
44566299	chr17:44566299:G:A	4.42086e-11	-2.81986e-10	1.016
44566359	chr17:44566359:G:A	5.86761e-13	-2.00835	-1.29771
44566526	chr17:44566526:C:T	4.4572e-12	-2.81986e-10	-1.2784
44567235	chr17:44567235:GT:G	3.34775e-12	-1.65347	0.0888393
44567630	chr17:44567630:T:C	7.34049e-13	-1.93894	-1.14317
44567764	chr17:44567764:A:C	6.43806e-12	-0.809967	-0.100728
44567864	chr17:44567864:A:G	4.29744e-12	-2.81986e-10	-1.3149
44567941	chr17:44567941:C:T	6.23804e-12	-0.773735	-0.168521
44568120	chr17:44568120:G:T	1.23143e-10	2.57137	-0.530942
44568412	chr17:44568412:G:A	4.96745e-12	-1.17002	-3.22959e-10
44568671	chr17:44568671:GC:G	2.47331e-11	-2.81986e-10	0.435219
44568756	chr17:44568756:G:C	8.92407e-12	-2.81986e-10	-0.58417
44568849	chr17:44568849:G:C	2.49647e-12	-1.85804	-3.22959e-10
44569324	chr17:44569324:C:T	9.30535e-13	-1.56345	-1.28147
44569712	chr17:44569712:C:T	3.12196e-11	0.668125	-3.22959e-10
44569795	chr17:44569795:A:G	7.20299e-11	-2.81986e-10	1.50416
44569862	chr17:44569862:G:A	9.20886e-13	-1.54432	-1.31102
44569876	chr17:44569876:A:C	4.6913e-12	-2.81986e-10	-1.22721
44569883	chr17:44569883:C:T	7.30283e-11	2.2019	-0.683976
44570059	chr17:44570059:G:A	9.3067e-13	-1.53306	-1.31172
44570190	chr17:44570190:A:G	2.48635e-11	-2.81986e-10	0.440479
44570433	chr17:44570433:G:A	6.63754e-12	-2.81986e-10	-0.88018
44571160	chr17:44571160:C:T	2.46454e-11	-2.81986e-10	0.431668
44571273	chr17:44571273:C:T	2.87245e-12	-1.71776	-3.22959e-10
44571663	chr17:44571663:T:C	7.47471e-13	-1.98589	-1.07809
44571824	chr17:44571824:G:A	8.91173e-12	-2.81986e-10	-0.585553
44571980	chr17:44571980:T:A	1.25085e-11	-2.81986e-10	-0.246514
44572574	chr17:44572574:T:A	1.13155e-11	-2.81986e-10	-0.346751
44572757	chr17:44572757:T:A	8.94965e-13	-1.57123	-1.31266
44572760	chr17:44572760:T:A	8.30592e-13	-1.6523	-1.30624
44572763	chr17:44572763:T:A	8.10413e-13	-1.67207	-1.31106
44572980	chr17:44572980:C:T	2.77132e-11	-2.81986e-10	0.548987
44573024	chr17:44573024:C:A	9.52461e-13	-1.53896	-1.28267
44573116	chr17:44573116:A:T	9.73326e-13	-1.522	-1.27795
44573182	chr17:44573182:C:T	9.44736e-13	-1.52125	-1.30852
44573187	chr17:44573187:A:G	9.60282e-13	-1.53482	-1.27863
44573201	chr17:44573201:C:T	9.50783e-13	-1.54201	-1.28138
44573355	chr17:44573355:G:T	7.62176e-13	-1.96088	-1.08362
44573565	chr17:44573565:T:C	9.7219e-13	-1.51901	-1.28212
44573654	chr17:44573654:C:A	8.76702e-12	-2.81986e-10	-0.601924
44573720	chr17:44573720:T:C	9.60791e-13	-1.52917	-1.28375
44573819	chr17:44573819:T:C	9.66088e-13	-1.53651	-1.27092
44574383	chr17:44574383:C:T	1.12312e-12	-1.49915	-1.15766
44574578	chr17:44574578:G:A	1.14676e-12	-1.4659	-1.17009
44574732	chr17:44574732:G:A	4.75545e-12	-2.81986e-10	-1.21363
44574906	chr17:44574906:A:C	5.66919e-12	-0.906847	-0.131028
44574961	chr17:44574961:A:G	9.53162e-11	3.09052	-1.30624
44575189	chr17:44575189:A:G	8.1748e-13	-1.67575	-1.2987
44575230	chr17:44575230:C:T	7.28792e-11	1.51588	-3.22959e-10
44575490	chr17:44575490:C:T	4.83016e-12	-2.81986e-10	-1.19804
44575491	chr17:44575491:T:C	9.88553e-13	-1.50541	-1.27902
44575503	chr17:44575503:C:T	3.44699e-11	-2.81986e-10	0.767164
44575903	chr17:44575903:G:T	7.73848e-12	-2.81986e-10	-0.726717
44576052	chr17:44576052:A:G	8.34529e-13	-2.0096	-0.944208
44576213	chr17:44576213:C:T	4.54543e-12	-2.81986e-10	-1.2588
44576231	chr17:44576231:AC:A	1.01424e-11	-2.81986e-10	-0.456197
44576467	chr17:44576467:A:G	9.4683e-13	-1.55803	-1.26953
44576899	chr17:44576899:G:A	9.34412e-11	2.4086	-0.644191
44576985	chr17:44576985:G:A	4.48032e-12	-2.81986e-10	-1.27323
44577097	chr17:44577097:T:C	7.12665e-11	2.24548	-0.751972
44577159	chr17:44577159:G:A	8.69891e-12	-2.81986e-10	-0.609723
44577279	chr17:44577279:C:T	5.1959e-12	-2.81986e-10	-1.12505
44577367	chr17:44577367:G:A	5.57886e-12	-2.81986e-10	-1.05394
44577473	chr17:44577473:C:T	1.86202e-11	-2.81986e-10	0.151326
44577683	chr17:44577683:G:A	9.72931e-13	-1.64742	-1.15294
44577865	chr17:44577865:C:T	9.77242e-13	-1.97023	-0.825716
44578079	chr17:44578079:T:C	4.48713e-12	-2.81986e-10	-1.27171
44578375	chr17:44578375:G:A	1.07983e-12	-1.59244	-1.10368
44578544	chr17:44578544:C:T	9.85032e-13	-1.65183	-1.13618
44578601	chr17:44578601:T:C	1.09193e-12	-1.5412	-1.14377
44578841	chr17:44578841:G:A	1.08001e-12	-1.38078	-1.31517
44579016	chr17:44579016:C:T	1.15167e-12	-1.59014	-1.04156
44579393	chr17:44579393:A:G	1.17452e-12	-1.575	-1.03706
44579488	chr17:44579488:G:A	7.70279e-13	-1.75864	-1.27529
44579586	chr17:44579586:G:GTTTA	1.49556e-10	2.35101	-0.116261
44579955	chr17:44579955:A:G	1.19781e-12	-1.57855	-1.01388
44580150	chr17:44580150:T:C	5.94509e-11	-2.81986e-10	1.31223
44580192	chr17:44580192:C:T	1.18571e-12	-1.56607	-1.03651
44580734	chr17:44580734:C:T	1.5415e-10	2.36896	-0.103959
44581618	chr17:44581618:A:G	2.85887e-11	-2.81986e-10	0.580091
44581757	chr17:44581757:G:A	7.94986e-13	-1.99979	-1.00256
44581772	chr17:44581772:A:G	8.13155e-11	2.8468	-1.22138
44581820	chr17:44581820:G:A	8.69583e-13	-1.59709	-1.31557
44581838	chr17:44581838:G:A	4.48652e-12	-2.81986e-10	-1.27184
44581991	chr17:44581991:TCCC:T	1.25628e-11	-0.242185	-3.22959e-10
44582033	chr17:44582033:G:A	8.69483e-13	-1.59743	-1.31534
44582289	chr17:44582289:T:A	9.23263e-13	-1.53735	-1.31541
44582517	chr17:44582517:C:T	8.15991e-13	-1.9987	-0.977573
44582824	chr17:44582824:A:G	7.9262e-13	-2.01089	-0.994448
44583094	chr17:44583094:G:T	8.89922e-13	-1.58757	-1.30197
44583342	chr17:44583342:G:A	8.40215e-13	-1.63393	-1.31309
44583500	chr17:44583500:T:C	1.14048e-10	2.24656	-0.282867
44583586	chr17:44583586:T:C	8.85484e-13	-1.57952	-1.31502
44583847	chr17:44583847:C:T	7.94244e-13	-1.69509	-1.30819
44584080	chr17:44584080:C:T	3.84197e-12	-1.42694	-3.22959e-10
44584361	chr17:44584361:C:T	2.36903e-10	3.4025	-0.707769
44584498	chr17:44584498:C:T	1.35552e-11	-2.81986e-10	-0.166148
44584534	chr17:44584534:C:T	1.29361e-11	-2.81986e-10	-0.212902
44584592	chr17:44584592:C:T	2.69715e-12	-1.48072	-0.300005
44584754	chr17:44584754:G:A	9.24596e-12	-0.548735	-3.22959e-10
44584939	chr17:44584939:C:T	3.82911e-12	-0.955123	-0.475167
44585142	chr17:44585142:G:A	1.3711e-11	0.294452	-0.449179
44585598	chr17:44585598:C:T	9.21593e-13	-1.67701	-1.17756
44586091	chr17:44586091:G:A	1.55475e-11	-2.81986e-10	-0.0290213
44586104	chr17:44586104:T:G	4.30109e-12	-2.81986e-10	-1.31405
44586284	chr17:44586284:GCT:G	9.62643e-11	-2.81986e-10	1.79418
44586337	chr17:44586337:C:T	1.27502e-11	-2.81986e-10	-0.227374
44586588	chr17:44586588:G:A	2.184e-12	-1.99176	-3.22959e-10
44586589	chr17:44586589:C:G	5.30613e-11	-2.81986e-10	1.19853
44586768	chr17:44586768:A:T	7.00127e-12	-2.81986e-10	-0.826831
44586891	chr17:44586891:T:G	7.41249e-12	-2.81986e-10	-0.769755
44586892	chr17:44586892:T:C	7.9199e-12	-2.81986e-10	-0.703543
44587110	chr17:44587110:A:G	3.96698e-12	-1.99646	0.601544
44587329	chr17:44587329:G:A	1.5649e-12	-1.82999	-0.495111
44587571	chr17:44587571:T:C	8.26181e-12	-2.81986e-10	-0.661278
44587926	chr17:44587926:C:T	3.81343e-12	-2.01361	0.579217
44587956	chr17:44587956:A:G	8.14194e-12	-2.81986e-10	-0.675893
44588017	chr17:44588017:A:G	3.92136e-12	-2.0132	0.606713
44588034	chr17:44588034:A:G	8.11225e-12	-2.01864	1.33909
44588038	chr17:44588038:T:C	4.24644e-12	-2.01412	0.68728
44588893	chr17:44588893:G:A	3.2432e-12	-2.01627	0.419907
44589185	chr17:44589185:C:T	4.37058e-12	-2.81986e-10	-1.29803
44589242	chr17:44589242:C:T	2.17157e-12	-2.01171	0.0142363
44589255	chr17:44589255:A:C	5.621e-12	-2.81986e-10	-1.04641
44589506	chr17:44589506:G:A	6.1485e-12	-2.81986e-10	-0.956714
44589663	chr17:44589663:C:T	4.83821e-12	-2.81986e-10	-1.19638
44589833	chr17:44589833:T:C	1.26651e-12	-2.01519	-0.521462
44589919	chr17:44589919:C:G	4.96709e-12	-2.81986e-10	-1.17009
44590038	chr17:44590038:G:C	7.54247e-13	-1.76205	-1.29291
44590295	chr17:44590295:ATG:A	6.25586e-12	-2.81986e-10	-0.939404
44590344	chr17:44590344:G:GTGTCTAGTGTGTTCATGTGTGTTTGTGTAT	5.49472e-12	-2.81986e-10	-1.06913
44591378	chr17:44591378:A:G	7.55479e-12	-2.81986e-10	-0.75074
44591650	chr17:44591650:C:T	6.34992e-12	-2.81986e-10	-0.92448
44591660	chr17:44591660:A:G	4.44935e-12	-2.81986e-10	-1.28016
44591738	chr17:44591738:G:C	8.56131e-13	-1.84934	-1.07892
44592116	chr17:44592116:A:G	3.85924e-12	-1.42245	-3.22959e-10
44592317	chr17:44592317:T:C	1.31487e-12	-1.1866	-1.31259
44592330	chr17:44592330:G:A	1.5208e-12	-1.03826	-1.31542
44592502	chr17:44592502:C:T	4.93807e-12	-2.81986e-10	-1.17595
44592534	chr17:44592534:A:C	6.99228e-12	-2.81986e-10	-0.828115
44592672	chr17:44592672:C:T	5.41218e-11	-2.81986e-10	1.21832
44592868	chr17:44592868:C:T	7.53898e-12	-2.81986e-10	-0.752835
44593056	chr17:44593056:C:T	1.07444e-12	-2.01594	-0.68518
44593125	chr17:44593125:T:C	7.71878e-13	-1.71733	-1.31452
44593292	chr17:44593292:G:A	7.36669e-13	-1.76643	-1.3121
44593410	chr17:44593410:A:G	8.18545e-13	-1.90338	-1.06977
44593515	chr17:44593515:G:A	5.29428e-12	-2.81986e-10	-1.1063
44593664	chr17:44593664:C:T	4.35248e-12	-2.81986e-10	-1.30218
44593731	chr17:44593731:C:T	6.02578e-13	-2.01743	-1.26203
44593870	chr17:44593870:G:A	4.35184e-12	-2.81986e-10	-1.30232
44593938	chr17:44593938:G:T	4.69716e-12	-2.81986e-10	-1.22596
44594055	chr17:44594055:G:T	4.35184e-12	-2.81986e-10	-1.30232
44594124	chr17:44594124:A:G	6.6335e-13	-1.86925	-1.31412
44594216	chr17:44594216:A:G	4.51846e-12	-2.81986e-10	-1.26475
44594310	chr17:44594310:C:T	9.35454e-13	-1.9997	-0.83995
44594403	chr17:44594403:A:G	5.28387e-12	-2.81986e-10	-1.10826
44594657	chr17:44594657:G:A	7.2702e-13	-1.79887	-1.29285
44594822	chr17:44594822:C:T	6.68276e-13	-1.86238	-1.3136
44594871	chr17:44594871:G:A	7.09006e-13	-1.82163	-1.29518
44595295	chr17:44595295:T:C	1.3037e-12	-1.76347	-0.744243
44595364	chr17:44595364:G:A	7.05101e-13	-1.83423	-1.2881
44595468	chr17:44595468:G:A	7.10466e-13	-1.82736	-1.28739
44595712	chr17:44595712:G:A	7.24061e-12	-2.81986e-10	-0.793216
44596303	chr17:44596303:A:G	9.5054e-13	-1.52723	-1.29641
44596600	chr17:44596600:T:G	3.52469e-11	0.789456	-3.22959e-10
44596633	chr17:44596633:A:G	1.96775e-10	-2.81986e-10	2.50914
44596703	chr17:44596703:A:G	8.45707e-13	-1.76108	-1.17942
44596792	chr17:44596792:A:G	6.13252e-13	-1.98254	-1.27936
44596939	chr17:44596939:T:C	5.8797e-13	-1.99748	-1.30652
44597106	chr17:44597106:G:C	1.72547e-10	-2.81986e-10	2.37775
44597135	chr17:44597135:T:A	5.81803e-13	-2.00606	-1.30848
44597544	chr17:44597544:G:A	5.83429e-13	-2.016	-1.29576
44597581	chr17:44597581:C:T	1.91758e-11	1.47117	-1.29044
44597679	chr17:44597679:A:T	5.71804e-12	-2.81986e-10	-1.0293
44597685	chr17:44597685:G:T	6.55417e-13	-1.93411	-1.2613
44597869	chr17:44597869:C:T	1.11246e-12	-2.01478	-0.65157
44598262	chr17:44598262:CAT:C	7.64829e-12	-2.81986e-10	-0.738439
44598433	chr17:44598433:C:T	2.61671e-12	-1.811	-3.22959e-10
44599054	chr17:44599054:G:T	7.2411e-13	-1.85114	-1.24459
44599260	chr17:44599260:G:A	6.80597e-13	-2.0181	-1.13961
44599283	chr17:44599283:G:A	6.23756e-13	-1.92928	-1.31564
44599347	chr17:44599347:T:A	4.461e-12	-2.81986e-10	-1.27755
44599581	chr17:44599581:A:G	4.3946e-12	-2.81986e-10	-1.29255
44599872	chr17:44599872:C:G	4.36395e-12	-2.81986e-10	-1.29954
44600348	chr17:44600348:G:C	4.94912e-12	-2.81986e-10	-1.17371
44601336	chr17:44601336:G:A	1.49182e-11	-2.81986e-10	-0.0703374
44601844	chr17:44601844:C:T	7.12674e-12	-2.81986e-10	-0.809067
44602034	chr17:44602034:C:T	4.31321e-12	-2.81986e-10	-1.31124
44602364	chr17:44602364:T:A	1.27941e-12	-1.26641	-1.26012
44602848	chr17:44602848:G:A	1.22475e-12	-2.01812	-0.55207
44602858	chr17:44602858:G:A	8.40646e-12	-0.643921	-3.22959e-10
44602866	chr17:44602866:C:T	6.07299e-12	-2.81986e-10	-0.969071
44603000	chr17:44603000:C:T	2.42376e-12	-1.8876	-3.22959e-10
44603022	chr17:44603022:G:C	4.29679e-12	-2.81986e-10	-1.31505
44603380	chr17:44603380:C:T	2.45014e-12	-1.87678	-3.22959e-10
44603521	chr17:44603521:A:G	2.29387e-11	-2.81986e-10	0.359903
44603729	chr17:44603729:T:G	1.15344e-11	-2.01203	1.68444
44604352	chr17:44604352:T:C	1.35584e-12	-1.96432	-0.504176
44604355	chr17:44604355:C:G	1.37393e-12	-1.97253	-0.482719
44604777	chr17:44604777:T:C	2.53737e-12	-1.84179	-3.22959e-10
44604825	chr17:44604825:G:A	4.39601e-12	-2.81986e-10	-1.29222
44605209	chr17:44605209:T:C	1.4117e-12	-1.97243	-0.455696
44605252	chr17:44605252:G:A	5.41305e-12	-2.81986e-10	-1.08411
44605286	chr17:44605286:G:A	8.96019e-13	-1.90831	-0.974408
44605289	chr17:44605289:G:A	9.01408e-13	-1.90132	-0.975402
44605562	chr17:44605562:G:A	4.20158e-12	-1.33746	-3.22959e-10
44606013	chr17:44606013:A:T	1.52661e-12	-1.97436	-0.375508
44606014	chr17:44606014:G:GA	1.48202e-12	-1.97081	-0.408706
44606051	chr17:44606051:G:A	6.41704e-13	-2.01429	-1.20226
44606157	chr17:44606157:T:C	1.51902e-12	-1.96732	-0.387531
44606276	chr17:44606276:T:G	1.52777e-12	-1.97603	-0.373081
44606310	chr17:44606310:C:A	4.41661e-12	-2.81986e-10	-1.28755
44606415	chr17:44606415:C:T	2.61312e-11	1.48293	-0.992727
44606829	chr17:44606829:A:G	1.45096e-12	-1.97317	-0.427528
44607041	chr17:44607041:C:T	4.40919e-12	-2.81986e-10	-1.28923
44607115	chr17:44607115:A:G	3.30317e-12	-1.57804	-3.22959e-10
44607142	chr17:44607142:T:C	1.54845e-12	-1.97463	-0.361036
44607184	chr17:44607184:A:T	4.45224e-12	-2.81986e-10	-1.27951
44607305	chr17:44607305:G:A	1.36594e-12	-1.99069	-0.470394
44607370	chr17:44607370:C:T	8.83988e-12	-2.01629	1.42264
44607414	chr17:44607414:A:G	1.42976e-12	-1.98133	-0.434089
44607550	chr17:44607550:G:A	1.44444e-12	-1.98612	-0.419087
44607711	chr17:44607711:T:C	1.44146e-12	-1.99033	-0.416938
44608143	chr17:44608143:C:A	4.42326e-12	-2.81986e-10	-1.28604
44608673	chr17:44608673:A:G	1.11636e-12	-1.97091	-0.69194
44608932	chr17:44608932:C:T	6.49471e-13	-1.89855	-1.30597
44609159	chr17:44609159:A:G	1.43578e-12	-1.9829	-0.428315
44609194	chr17:44609194:G:C	7.12882e-12	-2.81986e-10	-0.808775
44609318	chr17:44609318:CTG:C	1.42149e-12	-1.98455	-0.436669
44609376	chr17:44609376:G:A	8.59354e-12	-2.81986e-10	-0.621911
44609405	chr17:44609405:T:C	1.43146e-12	-1.98728	-0.426947
44609524	chr17:44609524:G:A	1.08389e-12	-1.9964	-0.695968
44609736	chr17:44609736:T:TG	1.48194e-12	-1.98826	-0.391306
44609742	chr17:44609742:C:G	1.35136e-12	-1.98805	-0.483764
44609798	chr17:44609798:A:G	1.38672e-12	-1.98365	-0.462325
44609873	chr17:44609873:T:C	1.39157e-12	-1.99099	-0.451496
44609897	chr17:44609897:T:C	1.40404e-12	-1.99163	-0.441942
44610160	chr17:44610160:G:A	4.95746e-12	-2.81986e-10	-1.17203
44610413	chr17:44610413:G:A	1.4098e-12	-1.99069	-0.438783
44610565	chr17:44610565:G:C	1.40459e-12	-1.98999	-0.443188
44610593	chr17:44610593:T:C	1.39011e-12	-1.98896	-0.454578
44610695	chr17:44610695:C:G	2.2186e-11	0.32654	-3.22959e-10
44611092	chr17:44611092:C:T	1.04021e-12	-1.93224	-0.801261
44611501	chr17:44611501:T:C	1.61303e-12	-1.99475	-0.300056
44611758	chr17:44611758:ATCC:A	1.46242e-12	-1.97979	-0.41304
44612053	chr17:44612053:G:C	7.9724e-12	-2.01783	1.3209
44612310	chr17:44612310:C:T	7.89188e-12	-2.01294	1.30585
44612481	chr17:44612481:G:C	5.38343e-12	-1.0896	-3.22959e-10
44612978	chr17:44612978:A:G	1.45289e-12	-1.95989	-0.439483
44613027	chr17:44613027:G:A	9.18824e-12	-2.81986e-10	-0.554997
44613371	chr17:44613371:C:T	4.85113e-12	-2.81986e-10	-1.19371
44614868	chr17:44614868:T:C	8.25713e-13	-1.64883	-1.3156
44615863	chr17:44615863:T:G	1.33017e-12	-1.96935	-0.518269
44615963	chr17:44615963:G:C	7.87645e-13	-1.69602	-1.31561
44616248	chr17:44616248:T:C	6.7674e-13	-1.88342	-1.27997
44616324	chr17:44616324:G:A	2.08792e-11	0.26583	-3.22959e-10
44616480	chr17:44616480:A:G	1.50032e-12	-2.00468	-0.362566
44616770	chr17:44616770:T:C	1.32169e-12	-1.96356	-0.53045
44616838	chr17:44616838:C:T	4.43881e-12	-2.81986e-10	-1.28254
44616941	chr17:44616941:A:G	4.52721e-12	-2.81986e-10	-1.26282
44616975	chr17:44616975:C:T	2.56404e-11	0.471249	-3.22959e-10
44616999	chr17:44616999:C:T	4.83469e-12	-2.01842	0.82132
44617311	chr17:44617311:T:C	4.29937e-12	-2.81986e-10	-1.31445
44617325	chr17:44617325:C:T	1.34125e-11	-2.81986e-10	-0.176732
44617873	chr17:44617873:A:G	1.38904e-12	-1.94722	-0.497088
44617927	chr17:44617927:G:A	4.46921e-12	-2.01768	0.74197
44618321	chr17:44618321:C:T	2.06761e-12	-1.97196	-0.0745709
44618328	chr17:44618328:A:G	1.37076e-12	-1.97337	-0.484183
44618486	chr17:44618486:C:G	5.99086e-12	-2.81986e-10	-0.982687
44618806	chr17:44618806:G:A	7.2439e-13	-1.98662	-1.10873
44619093	chr17:44619093:A:G	5.01797e-12	-2.81986e-10	-1.1599
44619385	chr17:44619385:C:T	1.22986e-11	-2.81986e-10	-0.263437
44619535	chr17:44619535:T:C	7.14037e-13	-1.9139	-1.19584
44619661	chr17:44619661:A:G	1.40002e-12	-1.9414	-0.495036
44619942	chr17:44619942:A:G	1.40831e-12	-2.00433	-0.426204
44620001	chr17:44620001:G:A	5.80026e-12	-2.81986e-10	-1.01502
44620116	chr17:44620116:G:A	1.30016e-12	-1.97191	-0.538519
44620142	chr17:44620142:C:T	6.09733e-12	-2.81986e-10	-0.965071
44620288	chr17:44620288:C:T	1.37269e-12	-1.96101	-0.495145
44620441	chr17:44620441:T:G	3.41746e-12	-1.98841	0.444388
44620492	chr17:44620492:T:C	8.73266e-12	-2.81986e-10	-0.605852
44620806	chr17:44620806:A:T	3.78345e-12	-1.56955	0.127268
44620816	chr17:44620816:A:C	3.71809e-12	-1.57976	0.120048
44620976	chr17:44620976:C:T	1.37592e-12	-1.96103	-0.492767
44621041	chr17:44621041:C:T	2.70161e-12	-1.77907	-3.22959e-10
44621159	chr17:44621159:C:T	2.50719e-11	0.448825	-3.22959e-10
44621236	chr17:44621236:T:C	9.25065e-12	-2.0185	1.47028
44621627	chr17:44621627:G:T	6.04761e-12	-2.81986e-10	-0.973259
44621647	chr17:44621647:A:G	1.35122e-12	-1.97697	-0.494946
44621831	chr17:44621831:C:A	2.15548e-12	-1.97086	-0.0340469
44621932	chr17:44621932:C:A	8.21621e-12	0.258617	-0.92543
44621935	chr17:44621935:T:A	5.25848e-12	-2.81986e-10	-1.11308
44622279	chr17:44622279:G:A	5.86505e-12	-2.81986e-10	-1.00391
44622569	chr17:44622569:C:T	2.43084e-11	0.417898	-3.22959e-10
44622578	chr17:44622578:T:A	1.3301e-12	-1.97024	-0.517431
44622752	chr17:44622752:G:A	2.124e-12	-1.98187	-0.0377517
44622930	chr17:44622930:A:G	1.30609e-12	-1.96538	-0.540501
44623121	chr17:44623121:A:G	1.41671e-12	-1.95882	-0.465767
44623153	chr17:44623153:A:G	1.39873e-12	-1.95829	-0.479064
44623429	chr17:44623429:T:A	1.33377e-12	-1.96457	-0.520343
44623436	chr17:44623436:G:A	1.33927e-12	-1.96358	-0.517212
44623609	chr17:44623609:T:C	1.35698e-12	-1.9602	-0.507462
44623748	chr17:44623748:A:G	1.32453e-12	-1.96864	-0.52322
44623844	chr17:44623844:T:C	5.87286e-12	-2.81986e-10	-1.00258
44624169	chr17:44624169:G:T	2.13062e-12	-1.96605	-0.0504616
44624236	chr17:44624236:G:A	5.86741e-12	-2.81986e-10	-1.00351
44624493	chr17:44624493:TA:T	5.16666e-12	-2.81986e-10	-1.13069
44624628	chr17:44624628:A:G	1.32083e-12	-1.97639	-0.518274
44624859	chr17:44624859:G:T	2.43658e-12	-1.55522	-0.327106
44625723	chr17:44625723:GAC:G	7.74632e-12	-2.01653	1.29083
44625748	chr17:44625748:G:T	8.33143e-13	-1.87742	-1.07805
44627425	chr17:44627425:T:C	8.88131e-12	-2.81986e-10	-0.588973
44627462	chr17:44627462:C:A	8.94548e-12	-0.581773	-3.22959e-10
44627556	chr17:44627556:C:T	5.85513e-12	-2.81986e-10	-1.0056
44627818	chr17:44627818:G:T	1.14812e-12	-1.98765	-0.647145
44628545	chr17:44628545:G:T	5.32375e-12	-2.81986e-10	-1.10074
44628558	chr17:44628558:T:G	7.06371e-13	-1.87121	-1.24932
44628744	chr17:44628744:A:C	4.54052e-12	-2.81986e-10	-1.25988
44629387	chr17:44629387:C:T	6.573e-13	-1.8846	-1.30794
44629415	chr17:44629415:T:C	4.58421e-12	-2.00973	0.759426
44629445	chr17:44629445:A:G	1.17499e-12	-1.98281	-0.628849
44629678	chr17:44629678:C:T	4.95162e-12	-2.81986e-10	-1.17321
44629850	chr17:44629850:T:A	4.30322e-12	-2.81986e-10	-1.31356
44629920	chr17:44629920:A:T	6.03065e-12	-1.48016	0.504094
44630397	chr17:44630397:T:C	1.23785e-12	-1.97616	-0.583389
44630564	chr17:44630564:T:A	8.28886e-13	-1.65543	-1.30517
44630811	chr17:44630811:T:G	1.16296e-12	-1.97529	-0.646661
44630874	chr17:44630874:G:A	1.17974e-12	-1.97599	-0.631634
44631487	chr17:44631487:G:A	1.22327e-12	-1.98865	-0.582742
44631923	chr17:44631923:G:A	6.63846e-13	-1.87378	-1.30885
44632231	chr17:44632231:A:G	1.15216e-12	-1.9775	-0.653787
44632359	chr17:44632359:A:G	1.15032e-12	-1.98235	-0.650529
44632361	chr17:44632361:A:C	1.13512e-12	-1.98189	-0.664297
44632496	chr17:44632496:A:T	2.54304e-12	-1.83956	-3.22959e-10
44632688	chr17:44632688:G:A	5.08469e-12	-2.81986e-10	-1.14669
44632718	chr17:44632718:G:A	7.91082e-13	-1.70966	-1.29761
44632886	chr17:44632886:T:C	2.58085e-11	0.477781	-3.22959e-10
44633068	chr17:44633068:T:C	8.57884e-12	-2.01123	1.3876
44633326	chr17:44633326:C:T	1.13325e-12	-1.99226	-0.655568
44633352	chr17:44633352:G:A	1.847e-12	-1.97453	-0.18483
44633426	chr17:44633426:C:T	8.23203e-12	-2.81986e-10	-0.664889
44633628	chr17:44633628:C:A	1.14743e-12	-1.99352	-0.641875
44633761	chr17:44633761:C:T	6.07515e-13	-1.99895	-1.27235
44633977	chr17:44633977:A:G	7.29623e-12	-0.785564	-3.22959e-10
44634423	chr17:44634423:T:C	8.3213e-12	-2.81986e-10	-0.654104
44634718	chr17:44634718:A:G	1.13951e-12	-1.99432	-0.648004
44634875	chr17:44634875:A:C	1.32048e-12	-1.97692	-0.517999
44635296	chr17:44635296:C:T	4.90022e-12	-1.49639	0.312747
44635392	chr17:44635392:C:A	3.68108e-12	-1.59898	0.129263
44635760	chr17:44635760:G:A	4.31618e-12	-2.81986e-10	-1.31055
44635900	chr17:44635900:G:A	2.17096e-12	-1.99775	-3.22959e-10
44635943	chr17:44635943:G:A	6.6268e-12	-2.0111	1.1293
44636158	chr17:44636158:C:T	1.38151e-11	-2.81986e-10	-0.147162
44636184	chr17:44636184:A:T	2.72545e-11	0.532296	-3.22959e-10
44636514	chr17:44636514:C:T	2.14857e-12	-1.63681	-0.371306
44636828	chr17:44636828:G:T	7.15221e-12	-2.81986e-10	-0.8055
44636829	chr17:44636829:A:T	7.1518e-12	-2.81986e-10	-0.805558
44636916	chr17:44636916:A:G	2.11211e-12	-0.814352	-1.21088
44637031	chr17:44637031:A:T	2.38861e-12	-1.90221	-3.22959e-10
44637322	chr17:44637322:C:CT	4.30247e-12	-2.81986e-10	-1.31373
44637330	chr17:44637330:A:G	9.80616e-12	-2.81986e-10	-0.48991
44638352	chr17:44638352:G:T	5.15821e-12	-2.81986e-10	-1.13233
44638375	chr17:44638375:T:C	2.70554e-12	-1.77762	-3.22959e-10
44638692	chr17:44638692:G:T	1.109e-12	-2.00438	-0.665086
44638837	chr17:44638837:AT:A	4.92959e-12	-2.81986e-10	-1.17767
44638997	chr17:44638997:T:G	4.74272e-12	-1.21631	-3.22959e-10
44639125	chr17:44639125:A:G	3.82579e-12	-1.55467	0.123509
44639474	chr17:44639474:A:G	3.63866e-12	-1.5563	0.0749936
44639856	chr17:44639856:C:T	1.146e-12	-2.00179	-0.634854
44640086	chr17:44640086:C:T	1.15557e-12	-1.98879	-0.639536
44640894	chr17:44640894:A:G	1.1439e-12	-2.01175	-0.626725
44641744	chr17:44641744:C:T	4.29729e-12	-2.81986e-10	-1.31494
44641860	chr17:44641860:G:A	7.76308e-13	-1.93016	-1.09596
44642483	chr17:44642483:G:T	4.31354e-12	-2.81986e-10	-1.31116
44642521	chr17:44642521:GGAAGGAAGGAAGGAAA:G	5.04029e-12	-2.81986e-10	-1.15546
44643171	chr17:44643171:C:T	1.09958e-12	-2.00555	-0.672449
44643279	chr17:44643279:T:C	1.05418e-12	-1.99929	-0.720874
44643548	chr17:44643548:T:A	1.14982e-12	-2.00743	-0.62589
44643671	chr17:44643671:G:A	7.78116e-13	-1.72454	-1.29926
44644164	chr17:44644164:A:G	1.13844e-12	-2.0003	-0.642958
44644287	chr17:44644287:T:G	1.13716e-12	-2.00006	-0.644324
44644557	chr17:44644557:A:G	1.14755e-12	-2.0029	-0.632394
44645162	chr17:44645162:A:G	1.49536e-12	-2.01857	-0.351984
44645314	chr17:44645314:A:G	5.40003e-12	-2.81986e-10	-1.08652
44645386	chr17:44645386:A:T	4.37604e-12	-2.81986e-10	-1.29678
44645506	chr17:44645506:G:A	7.54659e-13	-1.74344	-1.31097
44645607	chr17:44645607:C:T	7.97634e-13	-1.92079	-1.07824
44645890	chr17:44645890:A:T	9.69612e-12	-2.81986e-10	-0.501196
44646098	chr17:44646098:T:A	6.40046e-13	-1.91299	-1.30615
44646164	chr17:44646164:GTGTGTGTGTC:G	2.38717e-11	-2.81986e-10	0.399772
44646412	chr17:44646412:TA:T	5.05014e-12	-1.15351	-3.22959e-10
44647003	chr17:44647003:G:A	1.46624e-12	-1.41617	-0.974052
44647028	chr17:44647028:C:T	4.17681e-11	0.959212	-3.22959e-10
44647783	chr17:44647783:A:G	8.85724e-12	-2.00522	1.41353
44647989	chr17:44647989:G:A	7.81362e-13	-1.73923	-1.2804
44648125	chr17:44648125:G:C	8.12102e-12	-2.81986e-10	-0.678466
44648435	chr17:44648435:G:A	4.91965e-12	-2.81986e-10	-1.17968
44648620	chr17:44648620:A:G	1.11144e-12	-2.00052	-0.666748
44648684	chr17:44648684:G:A	1.17791e-12	-2.01255	-0.596625
44649437	chr17:44649437:G:A	1.10122e-12	-2.00356	-0.672941
44649606	chr17:44649606:A:G	4.31632e-12	-0.250433	-1.06008
44650612	chr17:44650612:C:T	4.50248e-12	-2.81986e-10	-1.26829
44650952	chr17:44650952:G:A	1.12253e-12	-1.99942	-0.657916
44651365	chr17:44651365:A:G	7.32749e-11	1.5213	-3.22959e-10
44651504	chr17:44651504:A:T	1.27481e-12	-1.95298	-0.577143
44652219	chr17:44652219:T:C	8.21163e-13	-1.88779	-1.08217
44652442	chr17:44652442:C:T	3.4372e-12	-0.385091	-1.15317
44652906	chr17:44652906:C:T	1.43714e-12	-1.97691	-0.433355
44652981	chr17:44652981:G:A	1.01053e-11	-2.81986e-10	-0.459863
44653106	chr17:44653106:T:C	1.40965e-12	-1.96878	-0.460799
44653116	chr17:44653116:G:A	6.24134e-12	-2.81986e-10	-0.941726
44653373	chr17:44653373:C:T	4.41743e-12	-2.81986e-10	-1.28736
44653454	chr17:44653454:A:C	4.527e-12	-1.26286	-3.22959e-10
44653474	chr17:44653474:G:A	1.53166e-12	-1.97972	-0.366851
44653478	chr17:44653478:T:C	6.32381e-13	-1.95879	-1.27239
44653561	chr17:44653561:A:G	4.29568e-12	-2.81986e-10	-1.31531
44653622	chr17:44653622:G:A	5.28443e-12	-2.81986e-10	-1.10816
44654055	chr17:44654055:C:T	6.71832e-12	-2.00917	1.14109
44654874	chr17:44654874:A:G	4.6597e-12	-2.81986e-10	-1.23397
44655680	chr17:44655680:G:A	1.75251e-11	-2.81986e-10	0.0907111
44655836	chr17:44655836:C:T	6.68057e-13	-1.88772	-1.28858
44656265	chr17:44656265:C:G	2.17297e-12	-1.99683	-3.22959e-10
44656445	chr17:44656445:C:T	4.54703e-12	-2.81986e-10	-1.25845
44656528	chr17:44656528:C:T	6.07355e-12	-2.81986e-10	-0.968978
44656802	chr17:44656802:G:A	5.82368e-12	-2.81986e-10	-1.01099
44656938	chr17:44656938:T:C	1.10065e-11	-2.81986e-10	-0.374434
44657028	chr17:44657028:TGAGCCGAACAGCCGAGGTAGAACAGG:T	4.43592e-12	-2.81986e-10	-1.28319
44657519	chr17:44657519:C:T	9.75058e-12	-2.81986e-10	-0.495595
44658049	chr17:44658049:A:G	5.96694e-13	-1.97959	-1.30968
44658193	chr17:44658193:C:T	4.29499e-12	-2.81986e-10	-1.31547
44659269	chr17:44659269:G:A	1.16076e-11	-0.321258	-3.22959e-10
44659974	chr17:44659974:T:C	4.3471e-12	-2.81986e-10	-1.30341
44660932	chr17:44660932:A:T	1.13085e-11	-2.81986e-10	-0.347365
44660974	chr17:44660974:T:C	9.71855e-12	-2.81986e-10	-0.498885
44660999	chr17:44660999:C:T	7.76236e-12	-2.81986e-10	-0.723635
44661710	chr17:44661710:A:T	4.29581e-12	-2.81986e-10	-1.31528
44661936	chr17:44661936:A:G	5.89095e-12	-2.81986e-10	-0.999504
44662861	chr17:44662861:C:T	9.96271e-12	-2.81986e-10	-0.474073
44663068	chr17:44663068:G:A	4.93541e-12	-2.81986e-10	-1.17648
44663687	chr17:44663687:A:T	1.32408e-12	-2.00971	-0.482489
44664093	chr17:44664093:G:A	2.41461e-12	-1.89138	-3.22959e-10
44664937	chr17:44664937:AAATAG:A	9.81929e-12	-2.81986e-10	-0.488572
44665157	chr17:44665157:T:C	6.10386e-13	-1.95851	-1.30807
44665843	chr17:44665843:A:AT	4.31031e-12	-2.81986e-10	-1.31191
44665849	chr17:44665849:T:C	7.04548e-12	-0.820535	-3.22959e-10
44665962	chr17:44665962:A:G	4.72362e-12	-2.81986e-10	-1.22035
44666154	chr17:44666154:C:G	4.93727e-12	-1.17611	-3.22959e-10
44666842	chr17:44666842:A:T	2.46855e-12	-1.86929	-3.22959e-10
44666870	chr17:44666870:A:C	2.53032e-12	-2.01601	0.171433
44667105	chr17:44667105:G:A	4.32684e-12	-2.81986e-10	-1.30808
44667812	chr17:44667812:A:G	5.36262e-12	-1.09347	-3.22959e-10
44668045	chr17:44668045:T:C	4.31485e-12	-2.81986e-10	-1.31086
44668298	chr17:44668298:C:A	4.30247e-12	-2.81986e-10	-1.31373
44668570	chr17:44668570:C:T	6.71691e-12	-2.81986e-10	-0.868294
44669816	chr17:44669816:C:T	4.33082e-12	-2.81986e-10	-1.30717
44670031	chr17:44670031:G:A	9.79267e-12	-2.81986e-10	-0.491288
44670299	chr17:44670299:C:A	2.4062e-12	-1.63807	-0.2568
44670774	chr17:44670774:AGCAATCC:A	8.1188e-13	-1.66693	-1.31439
44672587	chr17:44672587:T:C	2.37296e-12	-1.58581	-0.322976
44673150	chr17:44673150:C:A	7.02085e-12	-1.99362	1.16958
44673697	chr17:44673697:A:G	1.15828e-11	-1.98789	1.66449
44674236	chr17:44674236:A:G	7.4598e-12	-0.763393	-3.22959e-10
44674239	chr17:44674239:C:T	2.67132e-12	-1.6265	-0.163854
44674275	chr17:44674275:A:G	5.92402e-12	-2.81986e-10	-0.993906
44674660	chr17:44674660:A:G	4.29425e-12	-2.81986e-10	-1.31564
44675172	chr17:44675172:A:G	4.68631e-12	-2.81986e-10	-1.22828
44675438	chr17:44675438:A:G	2.87869e-11	0.586998	-3.22959e-10
44675540	chr17:44675540:C:T	1.26341e-11	-0.23652	-3.22959e-10
44675653	chr17:44675653:T:C	4.56226e-12	-2.81986e-10	-1.2551
44675701	chr17:44675701:G:C	2.7728e-11	0.54952	-3.22959e-10
44675916	chr17:44675916:G:A	2.04469e-10	-2.81986e-10	2.5475
44676022	chr17:44676022:G:A	6.91155e-12	-2.81986e-10	-0.839728
44676171	chr17:44676171:G:A	1.35757e-11	-2.81986e-10	-0.164642
44676593	chr17:44676593:C:T	4.33124e-12	-2.81986e-10	-1.30707
44677185	chr17:44677185:AG:A	4.33809e-12	-2.81986e-10	-1.30549
44677409	chr17:44677409:C:T	7.88445e-13	-1.69536	-1.31526
44677547	chr17:44677547:TG:T	7.31383e-12	-2.81986e-10	-0.783154
44682549	chr17:44682549:G:C	6.74376e-12	-2.81986e-10	-0.864305
44682580	chr17:44682580:G:A	2.19474e-12	-1.98686	-3.22959e-10
44682648	chr17:44682648:G:C	6.94846e-12	-2.81986e-10	-0.834402
44682780	chr17:44682780:C:T	1.01527e-12	-1.625	-1.13277
44682986	chr17:44682986:G:T	4.30068e-12	-2.81986e-10	-1.31415
44684464	chr17:44684464:G:A	9.82955e-12	-2.81986e-10	-0.487528
44685234	chr17:44685234:T:A	8.31809e-13	-1.64378	-1.31329
44685363	chr17:44685363:G:C	9.82955e-12	-2.81986e-10	-0.487528
44685469	chr17:44685469:G:A	6.54851e-12	-2.81986e-10	-0.893684
44686571	chr17:44686571:C:T	1.2734e-11	-2.81986e-10	-0.228643
44687445	chr17:44687445:A:G	1.36758e-11	-2.81986e-10	-0.157291
44688694	chr17:44688694:G:A	6.53577e-13	-1.88835	-1.30987
44688940	chr17:44688940:G:A	4.40935e-12	-2.81986e-10	-1.28919
44689467	chr17:44689467:C:T	9.82955e-12	-2.81986e-10	-0.487528
44689956	chr17:44689956:G:A	4.31202e-12	-2.81986e-10	-1.31152
44690570	chr17:44690570:C:T	4.12198e-12	-1.35659	-3.22959e-10
44691261	chr17:44691261:G:A	4.7322e-12	-2.81986e-10	-1.21853
44691736	chr17:44691736:A:G	4.8834e-12	-2.81986e-10	-1.18708
44691894	chr17:44691894:A:T	1.34282e-11	-2.81986e-10	-0.175562
44691912	chr17:44691912:G:A	4.52759e-12	-2.81986e-10	-1.26273
44692089	chr17:44692089:G:A	2.46432e-12	-1.871	-3.22959e-10
44692273	chr17:44692273:T:C	1.72193e-12	-1.64055	-0.588931
44692560	chr17:44692560:G:A	9.13003e-12	-1.99398	1.43263
44692605	chr17:44692605:A:G	4.61368e-12	-2.81986e-10	-1.2439
44693139	chr17:44693139:G:T	7.26097e-13	-1.98338	-1.10961
44693269	chr17:44693269:G:A	7.93998e-13	-1.69914	-1.30446
44693375	chr17:44693375:G:A	4.61418e-12	-2.01393	0.770146
44694481	chr17:44694481:A:G	3.11913e-12	-1.63537	-3.22959e-10
44694630	chr17:44694630:G:A	4.29848e-12	-2.81986e-10	-1.31466
44694911	chr17:44694911:C:G	1.55032e-12	-2.01055	-0.323907
44695183	chr17:44695183:G:A	6.63577e-13	-1.95688	-1.22616
44695713	chr17:44695713:G:A	5.99125e-13	-1.99965	-1.28556
44695754	chr17:44695754:A:G	4.33054e-12	-2.81986e-10	-1.30723
44696367	chr17:44696367:T:C	7.26244e-13	-1.83212	-1.26067
44696607	chr17:44696607:G:C	4.31159e-12	-2.81986e-10	-1.31162
44696644	chr17:44696644:C:T	6.73145e-12	-1.88885	1.02272
44697290	chr17:44697290:C:G	6.45203e-12	-1.90817	0.999648
44697325	chr17:44697325:T:C	7.77589e-13	-2.01864	-1.00584
44697338	chr17:44697338:A:C	6.85616e-13	-1.83924	-1.31112
44697350	chr17:44697350:C:T	4.36072e-12	-2.81986e-10	-1.30028
44697395	chr17:44697395:CT:C	7.13433e-13	-1.7982	-1.31238
44698088	chr17:44698088:CT:C	4.57217e-12	-2.81986e-10	-1.25293
44699009	chr17:44699009:C:T	4.67375e-12	-2.81986e-10	-1.23096
44699106	chr17:44699106:G:T	4.36386e-12	-2.81986e-10	-1.29956
44699308	chr17:44699308:T:G	6.99945e-13	-1.83262	-1.29706
44699517	chr17:44699517:C:T	2.29497e-12	-1.9422	-3.22959e-10
44699657	chr17:44699657:C:T	2.95855e-11	0.614364	-3.22959e-10
44700031	chr17:44700031:T:C	6.26603e-13	-1.98104	-1.25932
44700159	chr17:44700159:T:G	8.02764e-12	0.379757	-1.06979
44700566	chr17:44700566:A:G	3.37135e-11	0.744977	-3.22959e-10
44700766	chr17:44700766:T:C	2.50224e-12	-1.96213	0.106395
44701661	chr17:44701661:C:T	3.19025e-11	0.689764	-3.22959e-10
44702068	chr17:44702068:C:T	4.39725e-12	-2.81986e-10	-1.29194
44702325	chr17:44702325:A:G	7.63582e-12	-2.81986e-10	-0.740071
44703280	chr17:44703280:G:A	1.08286e-11	-0.390734	-3.22959e-10
44704869	chr17:44704869:C:T	4.29549e-12	-2.81986e-10	-1.31535
44704942	chr17:44704942:G:C	4.36336e-12	-2.81986e-10	-1.29968
44705927	chr17:44705927:C:T	4.32188e-12	-2.81986e-10	-1.30923
44706649	chr17:44706649:T:A	4.32478e-12	-2.81986e-10	-1.30856
44707073	chr17:44707073:G:A	2.69891e-12	-1.78007	-3.22959e-10
44708078	chr17:44708078:G:T	2.72174e-11	0.530935	-3.22959e-10
44708082	chr17:44708082:G:A	4.33727e-12	-2.81986e-10	-1.30568
44708356	chr17:44708356:G:A	4.69047e-12	-2.81986e-10	-1.22739
44708740	chr17:44708740:G:C	4.32552e-12	-2.81986e-10	-1.30839
44708802	chr17:44708802:G:A	3.10387e-12	-1.64027	-3.22959e-10
44708840	chr17:44708840:G:T	6.25665e-13	-2.00396	-1.2379
44708927	chr17:44708927:A:G	1.70591e-10	-2.81986e-10	2.36635
44709195	chr17:44709195:C:T	5.84629e-12	-2.81986e-10	-1.00711
44709343	chr17:44709343:G:A	1.18136e-11	-0.303674	-3.22959e-10
44709644	chr17:44709644:T:A	4.43917e-12	-2.81986e-10	-1.28245
44710710	chr17:44710710:C:A	5.76458e-13	-2.01779	-1.30598
44710728	chr17:44710728:G:A	5.77336e-13	-2.00725	-1.315
44711222	chr17:44711222:G:A	8.85229e-13	-1.58564	-1.30919
44711456	chr17:44711456:C:G	1.7244e-10	-2.81986e-10	2.37713
44712153	chr17:44712153:A:G	6.98634e-13	-1.82613	-1.30542
44712550	chr17:44712550:C:T	1.13361e-11	-2.81986e-10	-0.344931
44712872	chr17:44712872:G:A	6.069e-13	-1.98124	-1.29107
44713088	chr17:44713088:G:A	6.28544e-12	-1.86254	0.927857
44713142	chr17:44713142:C:A	1.09592e-12	-1.39134	-1.28999
44713269	chr17:44713269:C:T	4.2967e-12	-2.81986e-10	-1.31508
44713575	chr17:44713575:G:A	6.5007e-13	-1.88858	-1.31501
44713617	chr17:44713617:C:G	4.46414e-12	-0.0541627	-1.22268
44713627	chr17:44713627:C:T	8.39827e-12	-1.86141	1.21651
44714445	chr17:44714445:ATG:A	7.91565e-12	-2.81986e-10	-0.70408
44714462	chr17:44714462:G:C	4.37039e-12	-2.81986e-10	-1.29807
44715138	chr17:44715138:C:G	4.44139e-12	-2.81986e-10	-1.28195
44715818	chr17:44715818:T:C	4.30076e-12	-2.81986e-10	-1.31413
44716380	chr17:44716380:T:C	8.84541e-13	-1.96536	-0.93025
44716877	chr17:44716877:A:G	6.61796e-12	-2.81986e-10	-0.883135
44716953	chr17:44716953:T:C	8.89236e-13	-1.95922	-0.931091
44717429	chr17:44717429:G:A	4.5252e-12	-2.81986e-10	-1.26326
44717502	chr17:44717502:T:C	4.35853e-12	-2.81986e-10	-1.30079
44718029	chr17:44718029:A:G	4.51068e-12	-2.81986e-10	-1.26647
44718051	chr17:44718051:G:A	4.3467e-12	-2.81986e-10	-1.3035
44718718	chr17:44718718:G:A	9.14944e-12	-2.81986e-10	-0.559229
44718720	chr17:44718720:A:G	1.69767e-12	-1.72234	-0.521326
44719029	chr17:44719029:C:T	4.39569e-12	-2.81986e-10	-1.2923
44719932	chr17:44719932:TCACCTTCCTGGTGTTTAGGCTTCCA:T	2.90033e-11	0.594489	-3.22959e-10
44720150	chr17:44720150:G:T	7.22056e-13	-1.79622	-1.30235
44720161	chr17:44720161:T:C	2.89185e-11	0.59156	-3.22959e-10
44720380	chr17:44720380:G:A	7.34177e-12	-1.83382	1.05448
44720952	chr17:44720952:A:G	4.37873e-12	-2.81986e-10	-1.29616
44721352	chr17:44721352:G:T	4.35532e-12	-2.81986e-10	-1.30152
44721447	chr17:44721447:G:C	4.69223e-12	-2.81986e-10	-1.22701
44721775	chr17:44721775:CA:C	4.36142e-12	-2.81986e-10	-1.30012
44722397	chr17:44722397:C:T	6.23603e-13	-1.99043	-1.25473
44722636	chr17:44722636:T:C	4.35541e-12	-2.81986e-10	-1.3015
44722743	chr17:44722743:G:A	4.3373e-12	-2.81986e-10	-1.30567
44722837	chr17:44722837:T:C	4.32353e-12	-2.81986e-10	-1.30885
44723046	chr17:44723046:C:T	7.37029e-12	0.340898	-1.11636
44723054	chr17:44723054:T:C	4.43975e-12	-2.81986e-10	-1.28232
44723341	chr17:44723341:A:C	4.45867e-12	-2.81986e-10	-1.27807
44723345	chr17:44723345:T:C	7.20778e-12	-1.8898	1.09204
44723412	chr17:44723412:G:A	4.35952e-12	-2.81986e-10	-1.30056
44723700	chr17:44723700:A:G	4.3227e-12	-2.81986e-10	-1.30904
44723784	chr17:44723784:A:G	7.73387e-12	-1.86546	1.13814
44724006	chr17:44724006:T:G	4.57867e-12	-2.81986e-10	-1.25151
44724064	chr17:44724064:G:C	1.96808e-10	-2.81986e-10	2.50931
44724188	chr17:44724188:A:T	7.21121e-12	-2.81986e-10	-0.797285
44724866	chr17:44724866:C:T	6.4821e-13	-1.89716	-1.3093
44725035	chr17:44725035:A:G	5.68909e-12	-2.81986e-10	-1.03437
44725104	chr17:44725104:A:G	4.35684e-12	-2.81986e-10	-1.30118
44725552	chr17:44725552:A:G	7.47017e-12	-2.81986e-10	-0.762004
44726088	chr17:44726088:CA:C	1.53074e-12	-1.91947	-0.4277
44726178	chr17:44726178:G:A	6.5232e-12	-2.81986e-10	-0.897557
44726266	chr17:44726266:G:A	2.09155e-12	-1.94259	-0.0924277
44726657	chr17:44726657:TGG:T	5.21577e-12	-2.81986e-10	-1.12123
44726768	chr17:44726768:T:C	9.6811e-11	1.79984	-3.22959e-10
44726990	chr17:44726990:T:C	6.47216e-12	-2.81986e-10	-0.905411
44727393	chr17:44727393:C:T	4.35946e-12	-2.81986e-10	-1.30057
44727786	chr17:44727786:T:C	1.51798e-12	-2.00086	-0.354679
44727916	chr17:44727916:C:T	4.29428e-12	-2.81986e-10	-1.31564
44728022	chr17:44728022:C:G	4.36578e-12	-2.81986e-10	-1.29912
44728117	chr17:44728117:C:T	2.03651e-12	-1.94784	-0.113849
44728561	chr17:44728561:G:A	4.52529e-12	-2.81986e-10	-1.26324
44728569	chr17:44728569:A:G	4.59323e-12	-2.81986e-10	-1.24834
44728573	chr17:44728573:CT:C	7.95739e-12	0.369779	-1.0686
44728749	chr17:44728749:G:A	4.53052e-12	-2.81986e-10	-1.26209
44728804	chr17:44728804:A:C	7.87369e-12	-2.81986e-10	-0.709395
44728844	chr17:44728844:C:T	2.2313e-12	-1.93897	-0.0313634
44729105	chr17:44729105:AAAG:A	6.15897e-13	-2.00445	-1.25315
44729419	chr17:44729419:A:G	1.44139e-12	-1.94369	-0.463624
44729669	chr17:44729669:A:G	4.53084e-12	-2.81986e-10	-1.26201
44730834	chr17:44730834:C:T	2.64797e-11	-2.81986e-10	0.503458
44730912	chr17:44730912:T:G	1.00143e-10	1.83368	-3.22959e-10
44731123	chr17:44731123:G:A	2.42058e-12	-1.88342	-0.00549548
44732112	chr17:44732112:CT:C	4.35541e-12	-2.81986e-10	-1.3015
44732443	chr17:44732443:C:T	1.10062e-10	-2.81986e-10	1.92812
44733089	chr17:44733089:T:C	6.25997e-12	-1.78333	0.844583
44733122	chr17:44733122:G:A	5.48375e-12	-2.81986e-10	-1.07113
44733423	chr17:44733423:A:G	1.69215e-12	-1.83577	-0.411157
44733706	chr17:44733706:G:A	4.32791e-12	-2.81986e-10	-1.30784
44734129	chr17:44734129:T:C	4.93403e-12	-2.81986e-10	-1.17677
44734251	chr17:44734251:C:T	4.35541e-12	-2.81986e-10	-1.3015
44734294	chr17:44734294:C:G	3.33814e-12	-1.56751	-3.22959e-10
44735238	chr17:44735238:C:T	4.33276e-12	-2.81986e-10	-1.30672
44735354	chr17:44735354:T:C	7.17118e-13	-1.80006	-1.30538
44735409	chr17:44735409:A:G	6.23945e-13	-1.99017	-1.25444
44735410	chr17:44735410:C:T	8.45685e-12	-2.81986e-10	-0.637945
44735446	chr17:44735446:G:A	6.26e-12	-2.81986e-10	-0.938742
44735850	chr17:44735850:C:T	1.14112e-11	-2.81986e-10	-0.338331
44736091	chr17:44736091:C:G	9.44079e-11	1.7747	-3.22959e-10
44736650	chr17:44736650:G:A	4.63051e-12	-2.81986e-10	-1.24025
44737587	chr17:44737587:G:A	7.11201e-13	-1.84703	-1.26669
44737776	chr17:44737776:A:G	6.84765e-13	-1.84868	-1.30292
44738017	chr17:44738017:G:A	6.04131e-13	-1.9953	-1.28159
44738775	chr17:44738775:A:T	6.5525e-13	-1.97358	-1.22208
44740038	chr17:44740038:A:G	1.56321e-12	-1.30002	-1.02616
44740564	chr17:44740564:G:A	6.73656e-13	-2.01063	-1.15733
44740991	chr17:44740991:C:T	2.15563e-12	-2.00484	-3.22959e-10
44741027	chr17:44741027:C:T	1.06226e-12	-1.94202	-0.770497
44741051	chr17:44741051:T:C	8.0358e-12	-1.80342	1.1144
44741120	chr17:44741120:G:A	4.43811e-12	-2.81986e-10	-1.28269
44741518	chr17:44741518:C:T	2.6097e-11	-2.81986e-10	0.488899
44742096	chr17:44742096:A:T	8.10169e-12	-2.81986e-10	-0.680849
44742101	chr17:44742101:T:A	6.77224e-13	-1.97643	-1.18624
44743017	chr17:44743017:G:C	7.19561e-13	-2.00994	-1.0921
44743640	chr17:44743640:C:T	1.54509e-11	-1.53854	1.50328
44745199	chr17:44745199:A:G	1.70811e-11	-2.81986e-10	0.0650532
44745237	chr17:44745237:A:C	4.47653e-12	-2.81986e-10	-1.27407
44745580	chr17:44745580:C:T	4.34294e-12	-2.81986e-10	-1.30437
44745843	chr17:44745843:G:T	2.41956e-12	-1.53115	-0.35818
44746729	chr17:44746729:G:C	7.43966e-12	-2.81986e-10	-0.766097
44747280	chr17:44747280:T:C	1.72326e-11	-1.57413	1.64801
44747363	chr17:44747363:G:A	1.3831e-12	-2.00704	-0.441558
44747592	chr17:44747592:T:A	7.44962e-12	-2.81986e-10	-0.764759
44748255	chr17:44748255:G:A	1.1993e-11	0.65974	-0.948342
44749046	chr17:44749046:G:A	1.46653e-11	-2.81986e-10	-0.0874349
44749406	chr17:44749406:C:T	3.97806e-12	-1.39213	-3.22959e-10
44750277	chr17:44750277:G:A	4.31366e-12	-2.81986e-10	-1.31114
44750305	chr17:44750305:G:A	1.608e-12	-1.9013	-0.396634
44751711	chr17:44751711:C:T	1.9831e-10	-2.81986e-10	2.51691
44752259	chr17:44752259:C:G	6.23053e-13	-1.96641	-1.27964
44753059	chr17:44753059:A:G	8.88248e-12	-1.78886	1.20002
44753061	chr17:44753061:G:A	6.67386e-13	-1.97143	-1.20588
44753305	chr17:44753305:A:T	4.32303e-12	-2.81986e-10	-1.30897
44753855	chr17:44753855:A:C	6.52961e-13	-1.8925	-1.30666
44753928	chr17:44753928:A:G	4.2947e-12	-2.81986e-10	-1.31554
44754386	chr17:44754386:G:A	1.15072e-11	-1.60052	1.27057
44754734	chr17:44754734:T:C	6.30091e-13	-2.00449	-1.23032
44755406	chr17:44755406:C:A	4.35922e-12	-2.81986e-10	-1.30063
44755497	chr17:44755497:A:T	6.44573e-13	-1.89951	-1.31258
44755936	chr17:44755936:G:A	4.77207e-12	-2.81986e-10	-1.21014
44756384	chr17:44756384:G:C	7.40374e-13	-1.76868	-1.30484
44756723	chr17:44756723:C:T	7.38056e-13	-2.01472	-1.06193
44757068	chr17:44757068:A:G	4.17114e-11	0.957854	-3.22959e-10
44757886	chr17:44757886:G:A	7.55479e-13	-1.9911	-1.06222
44758094	chr17:44758094:A:AGTT	4.34729e-12	-2.81986e-10	-1.30337
44758127	chr17:44758127:A:G	1.53471e-11	-1.45367	1.41168
44758394	chr17:44758394:A:T	9.88369e-12	-2.81986e-10	-0.482036
44758745	chr17:44758745:A:C	6.76847e-13	-1.8476	-1.31563
44758756	chr17:44758756:C:A	1.47357e-11	0.229236	-0.311883
44759765	chr17:44759765:C:T	4.36388e-12	-2.81986e-10	-1.29956
44760436	chr17:44760436:A:G	4.36278e-12	-2.81986e-10	-1.29981
44761183	chr17:44761183:CTG:C	6.07687e-13	-1.95631	-1.31471
44761824	chr17:44761824:GT:G	6.27314e-13	-1.96276	-1.27647
44762082	chr17:44762082:C:T	4.3338e-12	-2.81986e-10	-1.30648
44762373	chr17:44762373:C:G	1.7324e-10	-2.81986e-10	2.38176
44762778	chr17:44762778:A:G	4.4327e-12	-2.81986e-10	-1.28391
44763269	chr17:44763269:T:G	2.4829e-12	-1.8635	-3.22959e-10
44763370	chr17:44763370:C:A	7.87203e-12	-2.81986e-10	-0.709606
44763565	chr17:44763565:C:T	7.93111e-13	-1.95394	-1.05078
44763757	chr17:44763757:C:T	4.44031e-12	-2.81986e-10	-1.2822
44764012	chr17:44764012:C:T	4.69715e-12	-2.81986e-10	-1.22596
44764081	chr17:44764081:C:A	4.58242e-12	-2.81986e-10	-1.25069
44764610	chr17:44764610:G:A	2.15433e-12	-2.00544	-3.22959e-10
44764847	chr17:44764847:C:T	1.74218e-12	-1.87012	-0.347659
44765137	chr17:44765137:T:C	2.1261e-12	-2.01863	-3.22959e-10
44765278	chr17:44765278:C:T	7.01853e-13	-1.97681	-1.15014
44765779	chr17:44765779:C:T	4.3062e-12	-2.81986e-10	-1.31287
44765820	chr17:44765820:A:C	8.22021e-12	-2.81986e-10	-0.666326
44766430	chr17:44766430:C:T	5.32413e-12	-2.81986e-10	-1.10067
44766528	chr17:44766528:G:A	4.38971e-12	-2.81986e-10	-1.29366
44766594	chr17:44766594:C:A	4.67865e-12	-2.81986e-10	-1.22991
44767213	chr17:44767213:G:A	4.30006e-12	-2.81986e-10	-1.31429
44767685	chr17:44767685:G:A	2.47797e-12	-1.86548	-3.22959e-10
44768067	chr17:44768067:G:T	1.34703e-10	-2.81986e-10	2.13015
44768085	chr17:44768085:A:G	2.87749e-11	0.586581	-3.22959e-10
44768266	chr17:44768266:A:G	1.02372e-11	-2.81986e-10	-0.446894
44768326	chr17:44768326:G:A	6.02162e-13	-1.97164	-1.30851
44768780	chr17:44768780:A:G	4.64762e-12	-2.81986e-10	-1.23657
44769261	chr17:44769261:G:A	1.62687e-11	-1.62551	1.64183
44770121	chr17:44770121:G:A	7.97212e-12	-2.81986e-10	-0.696971
44770436	chr17:44770436:C:G	8.0454e-12	-2.81986e-10	-0.687821
44770726	chr17:44770726:T:C	1.26761e-12	-2.01733	-0.518457
44770820	chr17:44770820:A:C	4.45917e-12	-2.81986e-10	-1.27796
44771726	chr17:44771726:C:T	4.32693e-12	-2.81986e-10	-1.30806
44772577	chr17:44772577:G:A	4.82025e-12	-2.81986e-10	-1.20009
44772984	chr17:44772984:T:C	7.25532e-13	-1.77939	-1.31438
44773706	chr17:44773706:G:A	5.5615e-11	1.24553	-3.22959e-10
44774042	chr17:44774042:G:C	7.99311e-13	-1.70112	-1.29581
44774266	chr17:44774266:G:A	7.21466e-13	-1.88568	-1.21371
44774361	chr17:44774361:C:T	8.4494e-13	-1.87238	-1.06903
44774894	chr17:44774894:C:A	4.12707e-10	-2.81986e-10	3.24982
44775236	chr17:44775236:G:T	8.38707e-13	-1.86114	-1.08768
44775242	chr17:44775242:T:C	3.20733e-12	-1.66151	0.0540243
44775780	chr17:44775780:C:G	5.78576e-13	-2.01212	-1.30798
44776059	chr17:44776059:A:G	6.71691e-13	-1.88581	-1.28506
44776326	chr17:44776326:C:T	8.11219e-13	-1.88571	-1.09643
44776550	chr17:44776550:C:G	5.79016e-13	-2.01287	-1.30648
44776630	chr17:44776630:C:T	9.71959e-12	-2.81986e-10	-0.498778
44776687	chr17:44776687:G:T	9.86723e-12	-2.81986e-10	-0.483702
44776840	chr17:44776840:G:A	8.22106e-13	-1.86517	-1.10364
44777134	chr17:44777134:G:A	8.1387e-13	-1.89935	-1.07952
44777242	chr17:44777242:T:C	8.1989e-13	-1.89264	-1.07887
44777880	chr17:44777880:T:C	8.20778e-13	-1.89286	-1.07756
44778104	chr17:44778104:T:C	9.31701e-13	-1.71516	-1.12851
44778186	chr17:44778186:T:C	8.2698e-13	-1.88261	-1.08029
44778270	chr17:44778270:CT:C	1.0559e-11	-2.81986e-10	-0.415945
44778378	chr17:44778378:A:G	2.1795e-12	-1.99383	-3.22959e-10
44778563	chr17:44778563:G:A	7.61534e-13	-1.93116	-1.11418
44778806	chr17:44778806:T:C	1.31853e-11	-2.81986e-10	-0.193821
44778989	chr17:44778989:T:C	8.00113e-13	-1.91501	-1.08092
44779082	chr17:44779082:T:C	4.29474e-12	-2.81986e-10	-1.31553
44779544	chr17:44779544:AG:A	4.33223e-12	-2.81986e-10	-1.30684
44779807	chr17:44779807:C:T	6.38318e-12	-0.919255	-3.22959e-10
44780149	chr17:44780149:C:T	8.17552e-13	-1.8909	-1.08346
44780311	chr17:44780311:C:A	9.68878e-12	-2.81986e-10	-0.501953
44780577	chr17:44780577:T:C	7.12433e-12	0.472385	-1.28179
44780947	chr17:44780947:T:C	8.40435e-13	-1.86797	-1.07879
44781287	chr17:44781287:G:A	4.44019e-12	-2.81986e-10	-1.28223
44781582	chr17:44781582:C:T	2.09231e-12	-1.78374	-0.250911
44781608	chr17:44781608:G:A	1.32386e-11	-2.81986e-10	-0.189782
44783123	chr17:44783123:G:A	4.29572e-12	-2.81986e-10	-1.3153
44783735	chr17:44783735:A:AT	5.44301e-12	-2.81986e-10	-1.07859
44784037	chr17:44784037:A:T	4.29572e-12	-2.81986e-10	-1.3153
44784143	chr17:44784143:G:A	4.29531e-12	-2.81986e-10	-1.3154
44784792	chr17:44784792:G:A	1.48733e-11	-2.81986e-10	-0.0733511
44784861	chr17:44784861:G:A	4.29741e-12	-2.81986e-10	-1.31491
44785379	chr17:44785379:AC:A	4.29464e-12	-2.81986e-10	-1.31555
44785890	chr17:44785890:G:C	6.45969e-13	-2.0185	-1.19143
44785906	chr17:44785906:C:T	4.66681e-12	-2.81986e-10	-1.23245
44786051	chr17:44786051:C:T	4.65683e-12	-2.81986e-10	-1.23459
44786336	chr17:44786336:A:T	1.04727e-11	-2.81986e-10	-0.424151
44787556	chr17:44787556:G:A	4.29495e-12	-2.81986e-10	-1.31548
44787827	chr17:44787827:G:C	5.15886e-12	-2.81986e-10	-1.13221
44788091	chr17:44788091:C:T	6.71828e-13	-1.86908	-1.3016
44788468	chr17:44788468:G:A	9.42351e-12	-2.81986e-10	-0.529714
44788788	chr17:44788788:T:A	8.4905e-12	-0.633974	-3.22959e-10
44788828	chr17:44788828:T:C	1.10926e-12	-1.5734	-1.09583
44788964	chr17:44788964:G:A	4.39177e-12	-2.81986e-10	-1.29319
44789168	chr17:44789168:C:T	1.1036e-11	-2.81986e-10	-0.371758
44789275	chr17:44789275:C:T	9.10388e-13	-1.81211	-1.05469
44789410	chr17:44789410:C:T	9.64494e-13	-1.79157	-1.0175
44789776	chr17:44789776:C:T	9.68553e-13	-1.56662	-1.23826
44789889	chr17:44789889:T:C	1.02677e-11	-2.81986e-10	-0.443918
44790061	chr17:44790061:A:G	2.72465e-12	-1.77058	-3.22959e-10
44790497	chr17:44790497:T:C	5.99995e-12	-2.81986e-10	-0.98117
44790498	chr17:44790498:T:C	6.44843e-13	-1.90479	-1.30688
44791184	chr17:44791184:G:A	4.40207e-12	-2.81986e-10	-1.29085
44791360	chr17:44791360:T:C	1.11352e-12	-1.84412	-0.821276
44791427	chr17:44791427:C:T	6.72198e-12	-2.81986e-10	-0.867539
44791568	chr17:44791568:G:A	5.06964e-12	-2.81986e-10	-1.14965
44792530	chr17:44792530:T:A	4.37335e-12	-2.81986e-10	-1.29739
44792944	chr17:44792944:C:G	5.2294e-11	-2.81986e-10	1.18396
44793203	chr17:44793203:T:G	4.37614e-12	-2.81986e-10	-1.29675
44793298	chr17:44793298:G:A	6.34703e-13	-1.93587	-1.29165
44793409	chr17:44793409:C:T	7.8298e-12	-2.81986e-10	-0.714984
44793559	chr17:44793559:T:C	2.14859e-12	-1.87196	-0.136152
44793724	chr17:44793724:C:T	1.33952e-12	-1.28894	-1.19167
44793976	chr17:44793976:C:T	1.97112e-11	-2.81986e-10	0.208266
44794419	chr17:44794419:G:A	2.10694e-11	-2.81986e-10	0.274899
44794706	chr17:44794706:A:G	1.39102e-12	-1.2267	-1.21619
44794993	chr17:44794993:C:T	5.84388e-13	-1.99814	-1.31197
44795361	chr17:44795361:GTA:G	9.19761e-13	-1.54704	-1.30953
44795422	chr17:44795422:C:T	6.65712e-13	-2.01861	-1.16121
44795863	chr17:44795863:C:T	5.84484e-13	-1.99458	-1.31536
44795986	chr17:44795986:C:T	5.81852e-13	-2.00007	-1.31439
44796003	chr17:44796003:G:A	2.20055e-12	-1.98421	-3.22959e-10
44796727	chr17:44796727:TAATAA:T	1.09334e-12	-1.53601	-1.14767
44796753	chr17:44796753:C:T	7.79766e-12	-2.81986e-10	-0.719098
44798743	chr17:44798743:C:G	3.4075e-12	-1.54694	-3.22959e-10
44799124	chr17:44799124:A:G	1.57478e-12	-1.13573	-1.18307
44799397	chr17:44799397:G:A	4.65798e-12	-2.81986e-10	-1.23434
44799497	chr17:44799497:T:C	3.9393e-12	-1.65036	0.248442
44800146	chr17:44800146:C:T	2.84544e-11	0.57538	-3.22959e-10
44800916	chr17:44800916:CCCT:C	1.12266e-11	-2.81986e-10	-0.354634
44800952	chr17:44800952:T:C	6.8105e-13	-1.84231	-1.31473
44801024	chr17:44801024:A:C	5.69166e-12	-2.81986e-10	-1.03392
44801063	chr17:44801063:G:C	5.70476e-12	-2.81986e-10	-1.03162
44801259	chr17:44801259:G:A	6.10222e-12	-2.81986e-10	-0.964269
44802733	chr17:44802733:A:G	5.71382e-12	-2.81986e-10	-1.03003
44803084	chr17:44803084:A:G	4.29634e-12	-2.81986e-10	-1.31516
44803439	chr17:44803439:C:T	6.93415e-13	-2.01388	-1.12516
44803987	chr17:44803987:C:T	4.32195e-12	-2.81986e-10	-1.30922
44806140	chr17:44806140:G:T	2.14809e-12	-2.00834	-3.22959e-10
44806718	chr17:44806718:T:C	1.03586e-11	-2.81986e-10	-0.435107
44807025	chr17:44807025:A:G	8.38616e-12	-2.81986e-10	-0.646339
44807170	chr17:44807170:C:A	7.83908e-13	-1.83928	-1.17711
44807198	chr17:44807198:A:T	1.84868e-12	-1.0229	-1.13555
44807479	chr17:44807479:AAAAAG:A	8.88987e-13	-1.9901	-0.900495
44807601	chr17:44807601:C:T	4.3757e-12	-2.81986e-10	-1.29686
44807814	chr17:44807814:A:T	2.04933e-11	-2.81986e-10	0.247176
44808098	chr17:44808098:C:T	8.70344e-12	0.500612	-1.10982
44808826	chr17:44808826:C:A	7.06041e-13	-1.8055	-1.3155
44809197	chr17:44809197:A:C	4.4982e-12	-2.81986e-10	-1.26924
44809592	chr17:44809592:C:T	4.29749e-12	-2.81986e-10	-1.31489
44809611	chr17:44809611:T:C	1.66909e-12	-1.08672	-1.17392
44809634	chr17:44809634:G:A	4.9522e-12	-2.81986e-10	-1.17309
44810044	chr17:44810044:T:A	7.05891e-13	-1.87634	-1.24488
44810099	chr17:44810099:T:C	4.31238e-12	-2.81986e-10	-1.31143
44810177	chr17:44810177:G:C	8.3732e-12	-2.81986e-10	-0.647886
44810179	chr17:44810179:A:G	4.30235e-12	-2.81986e-10	-1.31376
44810680	chr17:44810680:T:C	5.77449e-12	-2.81986e-10	-1.01947
44810683	chr17:44810683:A:G	1.10125e-11	-2.81986e-10	-0.373886
44811013	chr17:44811013:C:T	8.74288e-13	-1.80641	-1.10085
44811169	chr17:44811169:C:T	4.29713e-12	-2.81986e-10	-1.31497
44812630	chr17:44812630:G:A	2.1421e-12	-2.01113	-3.22959e-10
44812687	chr17:44812687:G:A	1.69845e-12	-1.14903	-1.09418
44812712	chr17:44812712:A:G	1.12521e-11	-2.81986e-10	-0.352365
44813002	chr17:44813002:T:C	5.76741e-12	-2.81986e-10	-1.0207
44813045	chr17:44813045:A:T	4.52446e-12	-2.81986e-10	-1.26342
44813161	chr17:44813161:T:C	1.5455e-11	-2.81986e-10	-0.0349861
44813257	chr17:44813257:G:A	8.43961e-13	-1.8377	-1.10488
44813261	chr17:44813261:C:T	4.56899e-12	-2.81986e-10	-1.25363
44813347	chr17:44813347:G:A	1.47592e-12	-1.25915	-1.1245
44813785	chr17:44813785:G:A	4.29466e-12	-2.81986e-10	-1.31555
44813994	chr17:44813994:G:C	4.29677e-12	-2.81986e-10	-1.31506
44814241	chr17:44814241:T:C	3.06058e-12	-1.65432	-3.22959e-10
44814497	chr17:44814497:C:T	6.95488e-13	-2.01491	-1.12115
44814780	chr17:44814780:T:A	1.32274e-12	-1.40923	-1.08399
44815124	chr17:44815124:G:A	4.29683e-12	-2.81986e-10	-1.31504
44815427	chr17:44815427:A:G	9.58939e-13	-1.97637	-0.838477
44815648	chr17:44815648:A:G	1.51515e-11	-2.81986e-10	-0.0548233
44816071	chr17:44816071:C:A	6.95862e-13	-2.0185	-1.11702
44816983	chr17:44816983:G:A	4.31708e-12	-2.81986e-10	-1.31034
44817131	chr17:44817131:A:G	1.95947e-12	-0.990907	-1.10934
44817366	chr17:44817366:G:T	3.18255e-12	-1.61524	-3.22959e-10
44817546	chr17:44817546:A:G	8.77922e-11	-2.81986e-10	1.70205
44817856	chr17:44817856:A:G	5.81118e-12	-2.81986e-10	-1.01314
44818188	chr17:44818188:G:C	7.1128e-13	-1.80198	-1.31163
44818341	chr17:44818341:T:G	6.22322e-12	0.3638	-1.30843
44818528	chr17:44818528:AGGCAT:A	6.91196e-11	1.46292	-3.22959e-10
44818673	chr17:44818673:T:A	1.31713e-12	-1.43595	-1.06152
44818913	chr17:44818913:T:G	5.86632e-12	-2.81986e-10	-1.00369
44819009	chr17:44819009:T:C	1.87955e-12	-1.02847	-1.11342
44819277	chr17:44819277:G:T	4.30296e-12	-2.81986e-10	-1.31362
44819345	chr17:44819345:C:T	1.92654e-12	-2.0173	-0.0998906
44819769	chr17:44819769:T:G	5.51917e-12	-2.81986e-10	-1.06469
44820341	chr17:44820341:A:G	5.60881e-12	-2.81986e-10	-1.04858
44820777	chr17:44820777:T:G	9.78033e-11	-2.81986e-10	1.81004
44821067	chr17:44821067:T:C	4.30864e-12	-2.81986e-10	-1.3123
44821440	chr17:44821440:G:A	7.14535e-12	-2.81986e-10	-0.80646
44821542	chr17:44821542:T:C	4.29435e-12	-2.81986e-10	-1.31562
44821589	chr17:44821589:T:C	1.69117e-12	-1.05206	-1.19544
44821831	chr17:44821831:T:G	1.78805e-10	2.41337	-3.22959e-10
44821883	chr17:44821883:C:T	7.18888e-13	-2.01382	-1.08915
44821949	chr17:44821949:G:A	2.16398e-12	-2.00097	-3.22959e-10
44822309	chr17:44822309:G:A	1.36933e-12	-1.36313	-1.09547
44822379	chr17:44822379:T:C	5.55465e-12	-2.81986e-10	-1.05829
44822500	chr17:44822500:G:C	1.12787e-12	-1.95937	-0.693219
44822840	chr17:44822840:C:G	4.31684e-12	-2.81986e-10	-1.3104
44823152	chr17:44823152:G:C	5.80078e-12	-2.81986e-10	-1.01493
44823618	chr17:44823618:G:C	7.1129e-13	-1.79949	-1.3141
44823826	chr17:44823826:C:T	6.16819e-12	-2.81986e-10	-0.953516
44824098	chr17:44824098:C:G	6.79875e-12	-0.856183	-3.22959e-10
44824101	chr17:44824101:G:A	4.31574e-12	-2.81986e-10	-1.31065
44824169	chr17:44824169:G:A	5.87686e-12	0.277714	-1.27961
44824516	chr17:44824516:T:C	1.32285e-11	0.548112	-0.73866
44824683	chr17:44824683:G:A	4.33183e-12	-2.81986e-10	-1.30693
44825310	chr17:44825310:A:G	4.31605e-12	-2.81986e-10	-1.31058
44825592	chr17:44825592:T:A	8.66544e-12	-2.81986e-10	-0.613579
44825737	chr17:44825737:T:C	6.71597e-13	-1.85584	-1.31518
44826389	chr17:44826389:G:A	1.36326e-12	-1.34991	-1.11313
44826413	chr17:44826413:C:T	1.40395e-12	-1.85732	-0.576314
44826427	chr17:44826427:G:A	1.31915e-11	0.455349	-0.648698
44826543	chr17:44826543:A:T	2.18439e-12	-1.99159	-3.22959e-10
44826574	chr17:44826574:A:G	4.30049e-12	-2.81986e-10	-1.31419
44826841	chr17:44826841:G:A	8.35806e-12	-2.81986e-10	-0.649695
44827242	chr17:44827242:G:A	4.3335e-12	-2.81986e-10	-1.30655
44827325	chr17:44827325:A:C	1.36818e-12	-1.34001	-1.11943
44827466	chr17:44827466:C:A	4.29648e-12	-2.81986e-10	-1.31512
44827725	chr17:44827725:G:A	5.80656e-12	-2.81986e-10	-1.01393
44827792	chr17:44827792:A:G	5.60249e-12	-2.81986e-10	-1.04971
44827793	chr17:44827793:G:C	6.09607e-12	-2.81986e-10	-0.965278
44828173	chr17:44828173:C:T	9.37189e-13	-1.99362	-0.844175
44828639	chr17:44828639:A:C	5.37751e-12	-2.81986e-10	-1.0907
44828749	chr17:44828749:G:A	4.31724e-12	-2.81986e-10	-1.31031
44829301	chr17:44829301:C:T	1.4568e-11	-2.81986e-10	-0.0940965
44829447	chr17:44829447:T:C	7.02925e-12	-0.822841	-3.22959e-10
44829558	chr17:44829558:G:A	4.29893e-12	-2.81986e-10	-1.31456
44829752	chr17:44829752:G:C	5.61763e-12	-2.81986e-10	-1.04701
44829783	chr17:44829783:G:A	5.8846e-12	-2.81986e-10	-1.00058
44829887	chr17:44829887:G:C	4.31431e-12	-2.81986e-10	-1.31098
44829928	chr17:44829928:T:C	7.88504e-13	-1.9246	-1.08594
44830218	chr17:44830218:A:G	2.10232e-10	2.57529	-3.22959e-10
44831398	chr17:44831398:A:G	5.77765e-12	-2.81986e-10	-1.01893
44832047	chr17:44832047:TG:T	6.66939e-13	-1.90351	-1.27446
44832097	chr17:44832097:TCTC:T	9.91243e-13	-2.01101	-0.770708
44832776	chr17:44832776:A:G	6.56671e-13	-1.88499	-1.30851
44833362	chr17:44833362:C:T	8.58679e-12	-2.81986e-10	-0.622697
44833388	chr17:44833388:G:A	6.57588e-13	-1.88168	-1.31041
44833630	chr17:44833630:G:C	4.308e-12	-2.81986e-10	-1.31245
44833914	chr17:44833914:A:G	4.29547e-12	-2.81986e-10	-1.31536
44834183	chr17:44834183:G:A	1.44467e-12	-1.26287	-1.14217
44834339	chr17:44834339:C:A	1.28957e-12	-1.29616	-1.22245
44834389	chr17:44834389:G:A	2.65866e-12	-1.7951	-3.22959e-10
44834619	chr17:44834619:G:A	7.35076e-13	-1.82471	-1.25599
44834680	chr17:44834680:G:A	4.66192e-12	-2.81986e-10	-1.23349
44834781	chr17:44834781:G:C	4.29576e-12	-2.81986e-10	-1.31529
44835560	chr17:44835560:T:C	6.45071e-13	-1.95861	-1.25271
44836148	chr17:44836148:G:A	8.41446e-13	-1.99172	-0.953833
44836486	chr17:44836486:C:T	1.33624e-11	-2.81986e-10	-0.180473
44836713	chr17:44836713:C:T	1.91709e-12	-1.62742	-0.494693
44836756	chr17:44836756:T:C	6.10171e-13	-1.9514	-1.31554
44837063	chr17:44837063:G:A	2.05472e-12	-1.4774	-0.575382
44837076	chr17:44837076:A:G	4.36287e-12	-2.81986e-10	-1.29979
44837894	chr17:44837894:G:A	1.13281e-12	-1.80483	-0.843393
44838218	chr17:44838218:C:T	1.98276e-11	-2.81986e-10	0.214153
44838616	chr17:44838616:C:T	6.59485e-13	-1.88601	-1.30321
44839342	chr17:44839342:T:C	8.34349e-13	-1.87438	-1.07964
44839355	chr17:44839355:A:G	6.00862e-13	-1.96686	-1.31545
44839403	chr17:44839403:G:A	4.30388e-12	-2.81986e-10	-1.3134
44839786	chr17:44839786:A:C	2.15814e-12	-2.00367	-3.22959e-10
44839814	chr17:44839814:C:T	6.20836e-13	-1.93531	-1.3143
44839866	chr17:44839866:C:T	5.70518e-12	-1.03155	-3.22959e-10
44840267	chr17:44840267:AAC:A	9.50129e-13	-1.97914	-0.844938
44840494	chr17:44840494:G:A	9.67914e-13	-1.95788	-0.847651
44841129	chr17:44841129:A:T	1.19306e-12	-1.80819	-0.788203
44841175	chr17:44841175:C:A	9.93784e-13	-1.64025	-1.13891
44841606	chr17:44841606:A:G	5.95569e-13	-2.01782	-1.27334
44841641	chr17:44841641:A:G	1.39455e-12	-1.27526	-1.16509
44842432	chr17:44842432:T:G	4.67295e-12	-2.81986e-10	-1.23113
44842669	chr17:44842669:C:T	7.53908e-12	-2.81986e-10	-0.752821
44842799	chr17:44842799:C:T	2.1918e-12	-1.9882	-3.22959e-10
44843561	chr17:44843561:A:G	1.16939e-12	-1.34548	-1.27096
44844018	chr17:44844018:G:A	3.92706e-11	-2.81986e-10	0.897554
44844026	chr17:44844026:C:T	4.41897e-12	-2.81986e-10	-1.28701
44844228	chr17:44844228:A:G	1.56865e-12	-1.61521	-0.707494
44844244	chr17:44844244:A:G	1.08872e-12	-1.96872	-0.719197
44844799	chr17:44844799:A:G	5.20835e-12	-2.81986e-10	-1.12266
44845157	chr17:44845157:C:T	2.46668e-11	-2.81986e-10	0.432536
44845311	chr17:44845311:C:T	5.53638e-12	-2.81986e-10	-1.06158
44845740	chr17:44845740:C:T	4.90489e-12	-2.81986e-10	-1.18269
44845758	chr17:44845758:C:T	4.32762e-12	-2.81986e-10	-1.3079
44845925	chr17:44845925:C:T	4.29543e-12	-2.81986e-10	-1.31537
44846030	chr17:44846030:C:T	8.46992e-13	-1.93752	-1.00146
44846054	chr17:44846054:C:T	8.78743e-13	-2.01613	-0.886056
44846116	chr17:44846116:C:CTG	2.77994e-12	-0.467385	-1.28311
44846183	chr17:44846183:G:T	9.19787e-12	-2.81986e-10	-0.55395
44846439	chr17:44846439:A:C	5.98175e-12	-0.0635927	-0.920616
44846955	chr17:44846955:A:G	6.37645e-13	-1.92207	-1.30083
44847215	chr17:44847215:T:C	4.35497e-12	-2.81986e-10	-1.3016
44847296	chr17:44847296:G:A	5.16398e-12	-2.81986e-10	-1.13121
44847435	chr17:44847435:G:A	1.13106e-12	-1.71937	-0.930396
44847577	chr17:44847577:C:T	7.1336e-12	-2.81986e-10	-0.808105
44847932	chr17:44847932:C:T	5.70282e-12	-2.81986e-10	-1.03196
44848191	chr17:44848191:C:T	5.73263e-13	-2.01411	-1.31522
44848559	chr17:44848559:G:A	1.02729e-11	-2.81986e-10	-0.443409
44848888	chr17:44848888:G:T	1.61827e-11	0.0110194	-3.22959e-10
44849169	chr17:44849169:C:T	2.20453e-12	-1.98241	-3.22959e-10
44850186	chr17:44850186:C:T	5.30824e-12	-2.81986e-10	-1.10366
44850260	chr17:44850260:A:G	7.98304e-13	-1.78775	-1.21044
44850282	chr17:44850282:C:T	1.1453e-12	-2.01749	-0.619758
44850353	chr17:44850353:G:A	8.77021e-13	-1.67775	-1.2264
44850379	chr17:44850379:G:A	5.50997e-12	-2.81986e-10	-1.06636
44850488	chr17:44850488:T:G	5.34066e-12	-2.81986e-10	-1.09757
44850686	chr17:44850686:T:C	6.38293e-13	-1.94802	-1.27386
44850832	chr17:44850832:C:T	5.11943e-12	-1.13988	-3.22959e-10
44852051	chr17:44852051:G:A	5.51943e-12	-2.81986e-10	-1.06465
44852391	chr17:44852391:C:G	6.29279e-12	-0.933516	-3.22959e-10
44852602	chr17:44852602:T:C	6.75044e-13	-1.94828	-1.21762
44852617	chr17:44852617:G:T	2.92262e-12	-0.593018	-1.10742
44852955	chr17:44852955:A:ACTGCAAGCTCCGCCTCC	7.02989e-12	-2.81986e-10	-0.822751
44853083	chr17:44853083:T:C	6.85535e-12	-0.847892	-3.22959e-10
44853491	chr17:44853491:G:A	8.0519e-13	-1.82518	-1.16442
44854823	chr17:44854823:T:C	1.68875e-11	-2.81986e-10	0.0536496
44854825	chr17:44854825:C:T	4.59646e-12	0.063211	-1.31085
44854876	chr17:44854876:C:T	5.99636e-13	-1.99067	-1.29368
44855106	chr17:44855106:A:G	6.32927e-13	-1.99337	-1.23695
44855467	chr17:44855467:T:C	5.81327e-12	-2.81986e-10	-1.01278
44856258	chr17:44856258:G:A	6.82769e-13	-2.01747	-1.13705
44856343	chr17:44856343:A:G	8.12868e-12	-2.81986e-10	-0.677523
44856955	chr17:44856955:T:C	5.02558e-12	-2.81986e-10	-1.15838
44857004	chr17:44857004:A:G	8.41171e-13	-1.63035	-1.31553
44857047	chr17:44857047:T:C	1.60027e-12	-1.27109	-1.03166
44857214	chr17:44857214:C:T	8.67578e-12	-2.81986e-10	-0.612386
44857311	chr17:44857311:A:G	1.31195e-11	-2.81986e-10	-0.198819
44857326	chr17:44857326:T:C	5.89667e-13	-1.98679	-1.31433
44857687	chr17:44857687:G:A	6.4191e-13	-1.93611	-1.28012
44857691	chr17:44857691:T:C	6.80262e-13	-1.87728	-1.28092
44858169	chr17:44858169:G:A	4.12958e-12	-1.35475	-3.22959e-10
44858170	chr17:44858170:C:T	5.036e-12	-2.81986e-10	-1.15631
44858261	chr17:44858261:G:A	1.09742e-11	-2.81986e-10	-0.377372
44858336	chr17:44858336:A:C	2.47698e-11	-2.81986e-10	0.436704
44858456	chr17:44858456:G:C	1.32859e-11	-0.186219	-3.22959e-10
44858918	chr17:44858918:C:A	2.44666e-11	-2.81986e-10	0.424388
44859327	chr17:44859327:AG:A	1.02237e-11	-2.81986e-10	-0.448214
44859540	chr17:44859540:A:T	4.97954e-12	-2.81986e-10	-1.16758
44859772	chr17:44859772:C:T	6.28558e-12	-2.81986e-10	-0.934664
44860178	chr17:44860178:G:C	7.05174e-12	-2.81986e-10	-0.819647
44860381	chr17:44860381:C:G	4.5931e-12	-0.284894	-0.963473
44860883	chr17:44860883:G:A	2.35532e-12	-1.91625	-3.22959e-10
44861802	chr17:44861802:G:A	1.15938e-12	-1.55344	-1.07159
44861821	chr17:44861821:A:G	9.11641e-13	-1.62609	-1.23934
44861969	chr17:44861969:G:A	7.54597e-13	-1.97968	-1.07481
44862098	chr17:44862098:T:C	4.29638e-12	-2.81986e-10	-1.31515
44862158	chr17:44862158:T:C	8.52051e-12	-2.81986e-10	-0.630445
44862218	chr17:44862218:T:C	9.70505e-12	-2.81986e-10	-0.500276
44862237	chr17:44862237:C:T	1.17116e-12	-1.53967	-1.07525
44862427	chr17:44862427:C:G	4.98165e-12	-2.81986e-10	-1.16716
44862599	chr17:44862599:C:T	1.2759e-11	-2.81986e-10	-0.226685
44862691	chr17:44862691:C:T	1.36766e-12	-1.36624	-1.09358
44862920	chr17:44862920:C:A	5.43815e-12	-2.81986e-10	-1.07948
44863102	chr17:44863102:TCTC:T	8.97475e-13	-1.59639	-1.2847
44863107	chr17:44863107:TC:T	2.76119e-11	-2.81986e-10	0.545327
44863233	chr17:44863233:A:G	5.66342e-12	-2.81986e-10	-1.03889
44863289	chr17:44863289:T:C	2.59148e-12	-1.82069	-3.22959e-10
44863504	chr17:44863504:A:G	9.33965e-12	-2.81986e-10	-0.538653
44864100	chr17:44864100:T:C	1.17133e-12	-1.5489	-1.06588
44864149	chr17:44864149:C:A	1.18387e-12	-1.5358	-1.06833
44864339	chr17:44864339:C:T	2.13926e-12	-2.01246	-3.22959e-10
44864423	chr17:44864423:T:A	5.17878e-11	1.17423	-3.22959e-10
44864521	chr17:44864521:CA:C	4.87612e-12	-2.81986e-10	-1.18857
44864523	chr17:44864523:G:A	2.4366e-12	-1.88232	-3.22959e-10
44864842	chr17:44864842:C:A	4.29469e-12	-2.81986e-10	-1.31554
44865387	chr17:44865387:C:T	6.21267e-13	-1.97197	-1.27695
44865723	chr17:44865723:C:T	1.18944e-12	-1.52681	-1.07263
44866355	chr17:44866355:T:C	3.21362e-11	-2.81986e-10	0.697062
44866621	chr17:44866621:C:T	1.19693e-12	-1.83298	-0.760182
44866850	chr17:44866850:G:T	9.86604e-13	-1.64188	-1.14453
44866972	chr17:44866972:T:C	4.66056e-12	-0.263734	-0.970053
44866997	chr17:44866997:C:T	5.49414e-12	-1.06924	-3.22959e-10
44867223	chr17:44867223:C:T	8.70582e-13	-1.79683	-1.11468
44867944	chr17:44867944:T:C	3.3328e-11	-2.81986e-10	0.733477
44868257	chr17:44868257:C:A	2.50774e-11	-2.81986e-10	0.449045
44868499	chr17:44868499:A:G	6.69297e-13	-1.88651	-1.28794
```
