## Supplementary material for "Characterization of shared and ancestry-specific signals driving complex traits using multi-ancestry fine-mapping": susiex_nc2.cs80.cs

```
CS_ID	SNP	BP	REF_ALLELE	ALT_ALLELE	REF_FRQ	BETA	SE	-LOG10P	CS_PIP	OVRL_PIP
1	chr17:44360386:G:A	44360386	A,A	G,G	1,1	inf,inf	inf,inf	13.061,0.293414	0.355443	0.355443
1	chr17:44366416:T:C	44366416	C,C	T,T	1,1	inf,inf	inf,inf	11.8623,0.733727	0.13314	0.13314
1	chr17:44375697:A:C	44375697	C,C	A,A	1,1	inf,inf	inf,inf	12.0967,0.489526	0.123572	0.123572
1	chr17:44373937:G:A	44373937	A,A	G,G	1,1	inf,inf	inf,inf	11.9225,0.657765	0.112906	0.112906
1	chr17:44377654:TGAGCCCCTG:T	44377654	T,T	TGAGCCCCTG,TGAGCCCCTG	1,1	inf,inf	inf,inf	11.7204,0.581445	0.0689861	0.0689864
1	chr17:44377095:G:C	44377095	C,C	G,G	1,1	inf,inf	inf,inf	11.7682,0.517921	0.0689172	0.0689175
2	chr17:44356087:G:A	44356087	A,NA	G,NA	1,NA	inf,NA	inf,NA	9.8734,NA	0.785344	0.785344
2	chr17:44528273:C:T	44528273	T,T	C,C	1,1	inf,inf	inf,inf	11.3887,1.15018	0.0804438	0.0804601
```
